## Supplementary material for "Characterization of shared and ancestry-specific signals driving complex traits using multi-ancestry fine-mapping": susiex_nc3.cs80.cs

```
CS_ID	SNP	BP	REF_ALLELE	ALT_ALLELE	REF_FRQ	BETA	SE	-LOG10P	CS_PIP	OVRL_PIP
1	rs11696755	48105317	C,C	T,T	0.804175,0.921627	0.0288504,0.040307	0.0049823,0.0159053	8.15397,1.94804	0.139383	0.13951
1	rs6125656	48090779	A,A	G,G	0.808151,0.921627	0.0291758,0.0383851	0.00502127,0.0159053	8.20544,1.80116	0.104128	0.104272
1	rs6012677	48103201	C,C	T,T	0.805169,0.920635	0.0287271,0.0385898	0.00499191,0.0158141	8.06156,1.83332	0.0926305	0.0927507
1	rs6019867	48101910	A,A	G,G	0.805169,0.925595	0.0286352,0.039354	0.00499191,0.0162889	8.01433,1.80432	0.0788564	0.0789765
1	rs6019879	48130628	C,C	T,T	0.732604,0.761905	0.0258555,0.0237333	0.00446712,0.0100364	8.14723,1.74368	0.0667236	0.0669237
1	rs7267348	48131036	C,C	T,T	0.732604,0.761905	0.0258555,0.0235311	0.00446712,0.0100364	8.14723,1.72013	0.0638596	0.0640568
1	rs6090988	48097481	C,C	T,T	0.804175,0.919643	0.028445,0.0367444	0.0049823,0.0157247	7.94501,1.71102	0.0562252	0.0563374
1	rs495146	48130328	T,T	C,C	0.72167,0.763889	0.025256,0.0243432	0.00441154,0.0100654	7.9853,1.80731	0.0533807	0.0536096
1	rs74361372	48099623	T,T	C,C	0.814115,0.925595	0.0288613,0.0385674	0.00508247,0.0162889	7.86709,1.74718	0.0500023	0.0501251
1	rs6012676	48103185	A,A	G,G	0.805169,0.923611	0.0282294,0.0382274	0.00499191,0.0160932	7.80736,1.75619	0.0468661	0.046978
1	rs7271624	48129169	G,G	C,C	0.720676,0.761905	0.0249574,0.0234844	0.00440672,0.0100364	7.82877,1.71472	0.0322941	0.0324938
1	rs6012680	48131301	C,C	G,G	0.736581,0.760913	0.0252684,0.0239236	0.00448855,0.0100221	7.74303,1.77	0.0275495	0.0277249
2	rs117098248	47927087	T,NA	C,NA	0.99006,NA	0.0727492,NA	0.01993,NA	3.58169,NA	0.0235793	0.0523565
2	rs6019567	47595961	A,A	G,G	0.708748,0.809524	0.017632,-0.0100228	0.0043517,0.010886	4.29382,0.447085	0.0204392	0.0246403
2	rs112644707	47866689	A,NA	G,NA	0.930418,NA	-0.0282856,NA	0.00777053,NA	3.56461,NA	0.0147862	0.0247266
2	rs77480041	48429020	A,A	G,G	0.952286,0.834325	-0.00437913,-0.0447492	0.00927543,0.0114976	0.19597,4.00261	0.0126114	0.0374916
2	rs78066098	48109002	G,NA	A,NA	0.957256,NA	0.0250815,NA	0.00977441,NA	1.98773,NA	0.0116588	0.0245784
2	rs601849	48498704	C,C	T,T	0.16501,0.494048	0.00928572,0.0282223	0.00532652,0.00854996	1.09001,3.01599	0.0102369	0.0318321
2	rs79258588	48182192	NA,G	NA,T	NA,0.929563	NA,0.0485255	NA,0.0167057	NA,2.43466	0.00965462	0.0236109
2	rs73124173	48139768	A,NA	C,NA	0.984095,NA	-0.0506234,NA	0.0158037,NA	2.86684,NA	0.00558292	0.0126121
2	rs79999885	48324371	NA,A	NA,G	NA,0.951389	NA,-0.0535301	NA,0.0198773	NA,2.14993	0.00526576	0.0130107
2	rs75673784	47954134	G,NA	A,NA	0.945328,NA	0.0210493,NA	0.00869693,NA	1.80947,NA	0.00466967	0.00892727
2	rs7269408	47993002	T,NA	C,NA	0.871769,NA	0.0183527,NA	0.00591347,NA	2.71848,NA	0.00417095	0.00788173
2	rs237485	48004238	G,G	A,A	0.689861,0.974206	0.0152781,-0.0342065	0.00427445,0.0269663	3.45444,0.689048	0.00381572	0.00666243
2	rs6125713	48295553	NA,G	NA,A	NA,0.980159	NA,-0.0803787	NA,0.0306528	NA,2.05871	0.00365188	0.00909883
2	rs508757	48138971	C,C	T,T	0.801193,0.940476	-0.0171609,0.0325327	0.00495399,0.0180669	3.27402,1.14416	0.00356453	0.0084466
2	rs112735799	47990260	A,NA	G,NA	0.985089,NA	-0.0476885,NA	0.0163138,NA	2.46035,NA	0.00342856	0.00734426
2	rs11697370	47731767	T,T	C,C	0.595427,0.738095	-0.0149479,-0.00764401	0.00402835,0.00972244	3.68465,0.364781	0.00341099	0.00445681
2	rs6125590	47820626	T,T	G,G	0.576541,0.672619	-0.015234,-0.000150963	0.00400146,0.00910944	3.85199,0.00578055	0.0033908	0.00431461
2	rs117076584	48074046	G,NA	A,NA	0.99006,NA	0.0649674,NA	0.01993,NA	2.95272,NA	0.00328634	0.00758325
2	rs35298920	47818567	T,T	C,C	0.577535,0.672619	-0.0152387,-5.03259e-05	0.00400272,0.00910944	3.85199,0.00191858	0.00322741	0.00411092
2	rs73118348	47980626	T,NA	C,NA	0.973161,NA	0.0390739,NA	0.0122339,NA	2.85276,NA	0.00313089	0.00703923
2	rs6063371	47819305	A,A	G,G	0.577535,0.672619	-0.0151904,-0.000100647	0.00400272,0.00910944	3.8308,0.00384543	0.00311195	0.00397
2	rs150640059	47885372	A,NA	C,NA	0.980119,NA	-0.0434518,NA	0.0141639,NA	2.66623,NA	0.00310317	0.0064242
2	rs927068	48177974	T,T	G,G	0.739563,0.815476	-0.0129031,0.00747461	0.00450506,0.0110197	2.37866,0.303132	0.00301663	0.00695577
2	rs111386480	47815944	C,C	T,T	0.577535,0.673611	-0.0151464,-0	0.00400272,0.00911656	3.81159,-0	0.00300958	0.00384461
2	rs140445286	47794210	T,NA	C,NA	0.991054,NA	0.0653377,NA	0.0209976,NA	2.73043,NA	0.00285569	0.00644442
2	rs141152537	48239714	NA,C	NA,T	NA,0.945437	NA,-0.0466602	NA,0.0188207	NA,1.88048	0.00269112	0.0067344
2	rs1043357	47731228	C,C	A,A	0.577535,0.670635	-0.0148735,0.000556135	0.00400272,0.00909539	3.69353,0.0217081	0.00267225	0.00342391
2	rs192472436	47799199	A,NA	C,NA	0.977137,NA	0.0463762,NA	0.0132281,NA	3.34191,NA	0.00266546	0.00513465
2	rs6067019	47828526	T,T	G,G	0.593439,0.677579	-0.0145614,-0.0019718	0.00402521,0.00914559	3.52663,0.0812889	0.00263561	0.00344965
2	rs1393342	48115235	C,C	A,A	0.77833,0.876984	-0.0211916,-0.0169517	0.00475997,0.0130145	5.07031,0.715035	0.00261455	0.00586398
2	rs138982177	48077386	T,NA	C,NA	0.99006,NA	0.0629747,NA	0.01993,NA	2.80167,NA	0.00255598	0.00590873
2	rs188309946	47935025	G,NA	T,NA	0.986084,NA	-0.046526,NA	0.0168779,NA	2.23358,NA	0.00252864	0.00539626
2	rs138413797	47970996	C,NA	G,NA	0.974155,NA	0.0378073,NA	0.0124606,NA	2.61761,NA	0.00247046	0.00549538
2	rs1393343	48115247	A,A	T,T	0.77833,0.876984	-0.0210999,-0.0168958	0.00475997,0.0130145	5.03138,0.711732	0.00246716	0.00553578
2	rs13040828	47841139	T,T	A,A	0.593439,0.678571	-0.0144256,-0.00217484	0.00402521,0.00915299	3.47028,0.0903457	0.00239144	0.00314413
2	rs6012593	47677835	A,A	G,G	0.702783,0.808532	0.014466,-0.00901204	0.00432606,0.0108644	3.08302,0.390596	0.00234726	0.0030564
2	rs1538482	47705496	C,C	T,T	0.715706,0.87004	0.0148467,0.00125279	0.00438317,0.0127124	3.15114,0.0355062	0.00229448	0.00302901
2	rs6063351	47707944	T,T	C,C	0.559642,0.610119	-0.0140557,-0.00539097	0.00398274,0.00876455	3.38,0.268817	0.00227937	0.00300356
2	rs190108891	48120732	NA,G	NA,A	NA,0.974206	NA,-0.0647506	NA,0.0269663	NA,1.78667	0.00226107	0.00547072
2	rs6067024	47843146	T,T	A,A	0.592445,0.679563	-0.0144201,-0.000859644	0.00402367,0.00916045	3.47028,0.0337484	0.0022546	0.00296657
2	rs58677849	48429508	C,C	G,G	0.558648,0.438492	0.00859135,-0.0229907	0.00398179,0.00861478	1.50928,2.11842	0.00224396	0.00678898
2	rs2426125	47700982	G,G	A,A	0.714712,0.87004	0.0147388,0.00120262	0.00437857,0.0127124	3.11786,0.0340315	0.00224203	0.00296465
2	rs73121492	48389214	A,NA	G,NA	0.979125,NA	0.0329039,NA	0.0138296,NA	1.76074,NA	0.00222095	0.00495197
2	rs6125540	47704039	T,T	C,C	0.559642,0.609127	-0.0140069,-0.00533869	0.00398274,0.00876055	3.35991,0.265794	0.00218706	0.0028871
2	rs6020064	48429509	C,C	G,G	0.558648,0.438492	0.00859135,-0.0228455	0.00398179,0.00861478	1.50928,2.09669	0.00215964	0.00652545
2	rs3827088	48066683	NA,A	NA,G	NA,0.969246	NA,0.0608981	NA,0.0247591	NA,1.85672	0.00215158	0.00535067
2	rs6125710	48288407	NA,C	NA,T	NA,0.980159	NA,-0.0732507	NA,0.0306528	NA,1.77308	0.00213761	0.00531169
2	rs6122763	47797653	A,A	G,G	0.574553,0.671627	-0.0146309,0.000303504	0.003999,0.00910239	3.59594,0.0117083	0.00213513	0.00276235
2	rs802950	48085832	A,A	C,C	0.662028,0.84127	-0.0110585,-0.0132829	0.00417985,0.0116978	2.0887,0.591476	0.00210907	0.00458631
2	rs1885163	47701765	C,C	T,T	0.715706,0.87004	0.0147057,0.00120262	0.00438317,0.0127124	3.10041,0.0340315	0.00208835	0.00276868
2	rs6063359	47745084	C,C	G,G	0.574553,0.671627	-0.0145869,0.000556563	0.003999,0.00910239	3.57732,0.0217081	0.00206899	0.00268036
2	rs8118105	47798664	C,C	T,T	0.574553,0.672619	-0.0145869,0.000151847	0.003999,0.00910944	3.57732,0.00581463	0.00206847	0.00268029
2	rs6019671	47815227	G,G	A,A	0.286282,0.132937	-0.0145623,-0.00217269	0.004374,0.0125908	3.06012,0.0639909	0.00203312	0.00271532
2	rs150521784	47800636	C,NA	T,NA	0.991054,NA	0.0623968,NA	0.0209976,NA	2.52837,NA	0.0020289	0.00459547
2	rs11696396	47753019	T,T	C,C	0.574553,0.671627	-0.0145429,0.00060719	0.003999,0.00910239	3.55875,0.0237348	0.00200462	0.00260073
2	rs6066978	47755742	T,T	C,C	0.574553,0.671627	-0.0145429,0.00060719	0.003999,0.00910239	3.55875,0.0237348	0.00200462	0.00260073
2	rs6125577	47783095	C,C	T,T	0.574553,0.671627	-0.0145429,0.000202316	0.003999,0.00910239	3.55875,0.00777038	0.00200349	0.00259982
2	rs1997854	47602339	G,G	A,A	0.702783,0.809524	0.0142499,-0.00868957	0.00432606,0.010886	3.00533,0.371882	0.00199186	0.00261273
2	rs1569749	47601509	G,G	A,A	0.702783,0.809524	0.0142499,-0.00864162	0.00432606,0.010886	3.00533,0.369272	0.00198612	0.00260538
2	rs2869694	47668383	T,T	C,C	0.702783,0.809524	0.0142015,-0.00911875	0.00432606,0.010886	2.98804,0.395534	0.00198254	0.00260278
2	rs7509369	47668037	A,A	G,G	0.702783,0.809524	0.0142015,-0.00911875	0.00432606,0.010886	2.98804,0.395534	0.00198254	0.00260278
2	rs1569750	47603241	G,G	A,A	0.7167,0.871032	0.0146725,0.000400284	0.00438781,0.012754	3.08302,0.0110121	0.00193633	0.00257398
2	rs35716445	47771274	A,A	G,G	0.574553,0.671627	-0.0144945,0.000455324	0.003999,0.00910239	3.53837,0.0176815	0.00193519	0.00251494
2	rs1022688	47648856	A,A	G,G	0.695825,0.809524	0.0141081,-0.00946518	0.00429762,0.010886	2.98804,0.415009	0.00193321	0.00256146
2	rs6090932	47598298	C,C	A,A	0.702783,0.809524	0.0142015,-0.00868957	0.00432606,0.010886	2.98804,0.371882	0.00193043	0.00253598
2	rs2426117	47693160	A,A	G,G	0.702783,0.808532	0.0142499,-0.00808811	0.00432606,0.0108644	3.00533,0.340465	0.00192873	0.0025317
2	rs6090939	47665825	G,G	A,A	0.702783,0.809524	0.014153,-0.00917169	0.00432606,0.010886	2.97081,0.398488	0.00192816	0.00253502
2	rs6122778	47883942	A,A	T,T	0.564612,0.680556	-0.0145897,0.000958008	0.00398773,0.00916798	3.59594,0.0377365	0.0019165	0.00255237
2	rs3817652	47663368	G,G	A,A	0.702783,0.809524	0.014153,-0.00907061	0.00432606,0.010886	2.97081,0.392855	0.00191577	0.00251911
2	rs6012590	47667237	T,T	C,C	0.702783,0.809524	0.014153,-0.00907061	0.00432606,0.010886	2.97081,0.392855	0.00191577	0.00251911
2	rs73611328	47669980	C,C	T,T	0.702783,0.809524	0.014153,-0.00907061	0.00432606,0.010886	2.97081,0.392855	0.00191577	0.00251911
2	rs6019613	47664667	T,T	C,C	0.702783,0.809524	0.014153,-0.00907061	0.00432606,0.010886	2.97081,0.392855	0.00191577	0.00251911
2	rs11696801	47867599	G,G	T,T	0.591451,0.676587	-0.0140993,-0.00191992	0.00402215,0.00913824	3.34114,0.0790466	0.00191284	0.00253979
2	rs6012591	47667342	C,C	T,T	0.702783,0.808532	0.014153,-0.00905263	0.00432606,0.0108644	2.97081,0.392855	0.00190845	0.00251009
2	rs6067007	47821029	A,A	G,G	0.611332,0.672619	-0.014737,-0.000200168	0.00405613,0.00910944	3.55308,0.00768115	0.00190652	0.00252236
2	rs6512567	47688620	G,G	T,T	0.702783,0.808532	0.0142015,-0.00841807	0.00432606,0.0108644	2.98804,0.358089	0.001905	0.00250308
2	rs117590849	47690065	T,NA	C,NA	0.991054,NA	0.0618121,NA	0.0209976,NA	2.48914,NA	0.00189991	0.00430638
2	rs7266044	47890656	G,G	A,A	0.591451,0.681548	-0.0140993,-0.00151019	0.00402215,0.00917557	3.34114,0.0608463	0.0018951	0.00251576
2	rs6090941	47676951	A,A	G,G	0.701789,0.808532	0.0140474,-0.00910067	0.0043219,0.0108644	2.93822,0.395534	0.00188765	0.00248679
2	rs6066977	47755075	A,A	G,G	0.574553,0.671627	-0.0144505,0.00060719	0.003999,0.00910239	3.5199,0.0237348	0.00187592	0.00244135
2	rs10432730	47758719	A,A	G,G	0.574553,0.671627	-0.0144505,0.000556563	0.003999,0.00910239	3.5199,0.0217081	0.00187559	0.00244099
2	rs6063361	47757963	T,T	C,C	0.574553,0.671627	-0.0144505,0.000556563	0.003999,0.00910239	3.5199,0.0217081	0.00187559	0.00244099
2	rs7272164	47766197	C,C	T,T	0.574553,0.671627	-0.0144505,0.000505941	0.003999,0.00910239	3.5199,0.0196904	0.00187532	0.00244071
2	rs6066982	47763558	A,A	C,C	0.574553,0.671627	-0.0144505,0.000505941	0.003999,0.00910239	3.5199,0.0196904	0.00187532	0.00244071
2	rs8117492	47766929	T,T	C,C	0.574553,0.671627	-0.0144505,0.000404712	0.003999,0.00910239	3.5199,0.0156816	0.00187495	0.00244036
2	rs56131635	47774343	A,A	G,G	0.574553,0.670635	-0.0144505,0.000505552	0.003999,0.00909539	3.5199,0.0196904	0.00187493	0.00244034
2	rs11698902	47774166	G,G	A,A	0.574553,0.670635	-0.0144505,0.000303271	0.003999,0.00909539	3.5199,0.0117083	0.00187488	0.00244053
2	rs2075676	47691211	A,A	C,C	0.702783,0.808532	0.014153,-0.00861525	0.00432606,0.0108644	2.97081,0.368769	0.00186827	0.00245783
2	rs117532586	47725419	G,NA	A,NA	0.991054,NA	0.0616174,NA	0.0209976,NA	2.47615,NA	0.00185913	0.00421494
2	rs6019620	47679300	A,A	T,T	0.702783,0.808532	0.0141045,-0.00895654	0.00432606,0.0108644	2.95363,0.387516	0.00184961	0.00243572
2	rs1130146	47859217	A,A	G,G	0.591451,0.676587	-0.0140555,-0.00151236	0.00402215,0.00913824	3.3234,0.0612041	0.00184423	0.00245214
2	rs2038509	47808070	A,A	G,G	0.578529,0.672619	-0.0144244,0.000251705	0.00400399,0.00910944	3.50148,0.00968056	0.00183908	0.00239808
2	rs6019618	47671538	C,C	T,T	0.701789,0.809524	0.0141394,-0.00907061	0.0043219,0.010886	2.97081,0.392855	0.00183531	0.00241724
2	rs2295033	47610896	T,T	C,C	0.703777,0.809524	0.0142152,-0.00839696	0.00433025,0.010886	2.98804,0.356057	0.0018318	0.00241223
2	rs1048590	47610297	T,T	G,G	0.703777,0.810516	0.0142152,-0.00836568	0.00433025,0.0109078	2.98804,0.353485	0.00183176	0.00241221
2	rs144756219	47707885	T,NA	C,NA	0.991054,NA	0.0614805,NA	0.0209976,NA	2.46703,NA	0.00183106	0.00415197
2	rs138542834	47780066	A,NA	G,NA	0.959245,NA	0.0217605,NA	0.00999958,NA	1.52952,NA	0.00181826	0.00355436
2	rs11696888	47753265	T,T	C,C	0.574553,0.671627	-0.0144065,0.00060719	0.003999,0.00910239	3.50148,0.0237348	0.00181789	0.00236937
2	rs6125571	47769157	A,A	G,G	0.574553,0.671627	-0.0144065,0.000404712	0.003999,0.00910239	3.50148,0.0156816	0.00181695	0.00236841
2	rs2075679	47701589	C,C	T,T	0.559642,0.610119	-0.0137316,-0.0054408	0.00398274,0.00876455	3.24777,0.27185	0.00181645	0.00242056
2	rs2426120	47697253	A,A	T,T	0.702783,0.808532	0.0141045,-0.00866334	0.00432606,0.0108644	2.95363,0.37139	0.00181638	0.00239303
2	rs6019624	47685815	A,A	G,G	0.702783,0.808532	0.0141045,-0.00856236	0.00432606,0.0108644	2.95363,0.365893	0.00180536	0.00237888
2	rs66501340	47677185	C,C	T,T	0.702783,0.808532	0.0140609,-0.00900459	0.00432606,0.0108644	2.93822,0.390182	0.00180426	0.0023791
2	rs6012592	47677162	A,A	C,C	0.702783,0.808532	0.0140609,-0.00900459	0.00432606,0.0108644	2.93822,0.390182	0.00180426	0.0023791
2	rs6095417	47678201	A,A	G,G	0.702783,0.808532	0.0140609,-0.00900459	0.00432606,0.0108644	2.93822,0.390182	0.00180426	0.0023791
2	rs6019601	47647662	C,C	T,T	0.702783,0.809524	0.0140609,-0.00902247	0.00432606,0.010886	2.93822,0.390182	0.00180064	0.00237477
2	rs13042947	47647876	C,C	T,T	0.702783,0.809524	0.0140609,-0.00902247	0.00432606,0.010886	2.93822,0.390182	0.00180064	0.00237477
2	rs6012586	47647417	C,C	T,T	0.702783,0.809524	0.0140609,-0.00897433	0.00432606,0.010886	2.93822,0.387516	0.00179521	0.00236778
2	rs2869716	47779340	C,C	T,T	0.577535,0.671627	-0.0143273,0.000252907	0.00400272,0.00910239	3.46295,0.00973493	0.00179513	0.00234251
2	rs7270848	47639737	G,G	A,A	0.702783,0.809524	0.0141045,-0.00848298	0.00432606,0.010886	2.95363,0.360684	0.00179171	0.00236165
2	rs2426122	47697939	G,G	A,A	0.702783,0.808532	0.0141045,-0.00841807	0.00432606,0.0108644	2.95363,0.358089	0.00178998	0.00235914
2	rs2426121	47697732	C,C	A,A	0.702783,0.808532	0.0141045,-0.00841807	0.00432606,0.0108644	2.95363,0.358089	0.00178998	0.00235914
2	rs6095401	47646621	A,A	G,G	0.702783,0.809524	0.0140609,-0.00892618	0.00432606,0.010886	2.93822,0.384856	0.00178982	0.00236084
2	rs6090940	47666027	T,T	G,G	0.700795,0.809524	0.0141259,-0.00907061	0.00431777,0.010886	2.97081,0.392855	0.00178803	0.00236865
2	rs6125600	47872900	C,C	T,T	0.591451,0.680556	-0.0140117,-0.00172429	0.00402215,0.00916798	3.3057,0.0701643	0.0017876	0.00238033
2	rs6019619	47677834	C,C	T,T	0.701789,0.808532	0.0140831,-0.00911246	0.0043219,0.0108644	2.95086,0.396192	0.00178442	0.00235573
2	rs190645064	48547783	NA,T	NA,C	NA,0.99504	NA,-0.1382	NA,0.0608454	NA,1.63588	0.00177903	0.00431929
2	rs927160	47654564	G,G	C,C	0.702783,0.809524	0.0140125,-0.00911875	0.00432606,0.010886	2.92114,0.395534	0.00175665	0.00231998
2	rs6019602	47651492	A,A	G,G	0.702783,0.809524	0.0140125,-0.00911875	0.00432606,0.010886	2.92114,0.395534	0.00175665	0.00231998
2	rs6019609	47655768	G,G	C,C	0.702783,0.809524	0.0140125,-0.00911875	0.00432606,0.010886	2.92114,0.395534	0.00175665	0.00231998
2	rs2869715	47760000	C,C	T,T	0.574553,0.671627	-0.014358,0.000354106	0.003999,0.00910239	3.48127,0.0136905	0.00175536	0.00229197
2	rs3795082	47673002	C,C	G,G	0.703777,0.809524	0.0140746,-0.00907061	0.00433025,0.010886	2.93822,0.392855	0.0017467	0.00230912
2	rs707534	47652338	G,G	A,A	0.702783,0.809524	0.0140125,-0.00902247	0.00432606,0.010886	2.92114,0.390182	0.00174597	0.0023062
2	rs707533	47652254	G,G	A,A	0.702783,0.809524	0.0140125,-0.00902247	0.00432606,0.010886	2.92114,0.390182	0.00174597	0.0023062
2	rs6019604	47653498	A,A	G,G	0.702783,0.809524	0.0140125,-0.00902247	0.00432606,0.010886	2.92114,0.390182	0.00174597	0.0023062
2	rs6125547	47717405	C,C	T,T	0.577535,0.671627	-0.0142832,0.000961722	0.00400272,0.00910239	3.44467,0.0381731	0.00174441	0.0022789
2	rs3795079	47739415	T,T	C,C	0.577535,0.671627	-0.0142832,0.000505941	0.00400272,0.00910239	3.44467,0.0196904	0.00174141	0.0022753
2	rs755589	47721385	A,A	G,G	0.577535,0.671627	-0.0142832,0.00060719	0.00400272,0.00910239	3.44467,0.0237348	0.0017409	0.00227474
2	rs2075675	47685493	C,C	T,T	0.702783,0.808532	0.0140609,-0.00836996	0.00432606,0.0108644	2.93822,0.3555	0.00173591	0.00229119
2	rs6095407	47661470	C,C	G,G	0.702783,0.809524	0.0140125,-0.00892618	0.00432606,0.010886	2.92114,0.384856	0.00173547	0.00229267
2	rs6019591	47640029	A,A	T,T	0.702783,0.809524	0.0140609,-0.00838658	0.00432606,0.010886	2.93822,0.3555	0.00173271	0.00228737
2	rs6095400	47645989	C,C	A,A	0.702783,0.809524	0.0140125,-0.00887321	0.00432606,0.010886	2.92114,0.381938	0.00172978	0.00228533
2	rs2869692	47638256	A,A	G,G	0.703777,0.809524	0.0138855,-0.00838658	0.00433025,0.010886	2.87191,0.3555	0.00172331	0.00227765
2	rs11905116	47658064	G,G	A,A	0.702783,0.809524	0.013964,-0.00907061	0.00432606,0.010886	2.90411,0.392855	0.00169832	0.00224656
2	rs66970580	47641339	C,C	T,T	0.702783,0.809524	0.0140125,-0.00853118	0.00432606,0.010886	2.92114,0.363286	0.00169437	0.00223972
2	rs112458900	47816830	G,NA	T,NA	0.95328,NA	-0.0260744,NA	0.0093687,NA	2.26893,NA	0.00169327	0.00326327
2	rs6019603	47653406	C,C	T,T	0.702783,0.809524	0.013964,-0.00902247	0.00432606,0.010886	2.90411,0.390182	0.00169316	0.0022399
2	rs1043361	47731158	C,C	T,T	0.577535,0.670635	-0.0142347,0.000809127	0.00400272,0.00909539	3.42463,0.0319312	0.00168445	0.00220432
2	rs6066975	47750377	A,A	C,C	0.577535,0.671627	-0.0142347,0.000759102	0.00400272,0.00910239	3.42463,0.0298686	0.00168342	0.00220312
2	rs6125552	47724325	G,G	C,C	0.571571,0.671627	-0.0138919,0.000657822	0.00399544,0.00910239	3.29485,0.0257704	0.00167454	0.00219086
2	rs6019902	48178213	A,A	G,G	0.804175,0.855159	-0.00949382,0.0180138	0.0049823,0.012146	1.24631,0.859976	0.00166542	0.00386129
2	rs6019595	47644032	G,G	A,A	0.702783,0.809524	0.013964,-0.00863237	0.00432606,0.010886	2.90411,0.368769	0.00165305	0.00218814
2	rs6019594	47643554	G,G	C,C	0.702783,0.809524	0.013964,-0.00863237	0.00432606,0.010886	2.90411,0.368769	0.00165305	0.00218814
2	rs3795081	47739193	A,A	G,G	0.572565,0.670635	-0.0140325,0.000556135	0.00399661,0.00909539	3.35042,0.0217081	0.0016515	0.00216279
2	rs34778847	47737958	C,C	A,A	0.572565,0.670635	-0.0140325,0.000353833	0.00399661,0.00909539	3.35042,0.0136905	0.00165065	0.00216193
2	rs13041022	47642476	A,A	G,G	0.702783,0.809524	0.013964,-0.00857936	0.00432606,0.010886	2.90411,0.365893	0.00164783	0.0021814
2	rs7262379	47642579	G,G	A,A	0.702783,0.809524	0.013964,-0.00853118	0.00432606,0.010886	2.90411,0.363286	0.00164312	0.00217534
2	rs182157751	48358207	NA,T	NA,G	NA,0.984127	NA,-0.071387	NA,0.0342017	NA,1.43336	0.00164167	0.00396829
2	rs6019621	47679963	T,T	C,C	0.702783,0.808532	0.013964,-0.00841807	0.00432606,0.0108644	2.90411,0.358089	0.00163689	0.00216702
2	rs6122762	47789849	G,G	C,C	0.577535,0.671627	-0.0141907,0.000252907	0.00400272,0.00910239	3.40645,0.00973493	0.0016299	0.0021369
2	rs6125686	48220024	C,C	T,T	0.427435,0.362103	-0.00826751,0.0216084	0.00399661,0.0088943	1.41363,1.82041	0.00161607	0.00444315
2	rs2295714	47739814	T,T	C,C	0.572565,0.670635	-0.0139885,0.000556135	0.00399661,0.00909539	3.33244,0.0217081	0.00160113	0.00210004
2	rs3818262	47741556	T,T	C,C	0.572565,0.671627	-0.0139885,0.00060719	0.00399661,0.00910239	3.33244,0.0237348	0.00160113	0.00210004
2	rs348276	47786190	A,A	G,G	0.718688,0.869048	0.0144558,0.00154891	0.00439719,0.0126714	2.99535,0.044451	0.00159466	0.0021474
2	rs11699114	47792245	T,T	C,C	0.578529,0.671627	-0.0142878,0.000252907	0.00400399,0.00910239	3.44467,0.00973493	0.00156481	0.00205764
2	rs3818066	47894966	A,A	G,G	0.591451,0.68254	-0.0138276,-0.00136051	0.00402215,0.00918321	3.23188,0.0544216	0.00156308	0.00209432
2	rs6063353	47719810	A,A	G,G	0.572565,0.670635	-0.0139444,0.00101161	0.00399661,0.00909539	3.31452,0.0402719	0.00155481	0.00204213
2	rs6125551	47720386	C,C	G,G	0.572565,0.671627	-0.0139444,0.00060719	0.00399661,0.00910239	3.31452,0.0237348	0.00155249	0.00203936
2	rs67654540	47721759	C,C	T,T	0.572565,0.671627	-0.0139444,0.00060719	0.00399661,0.00910239	3.31452,0.0237348	0.00155249	0.00203936
2	rs755587	47720957	C,C	T,T	0.572565,0.672619	-0.0139444,0.000556995	0.00399661,0.00910944	3.31452,0.0217081	0.00155225	0.0020391
2	rs11696870	47725607	G,G	A,A	0.572565,0.671627	-0.0139444,0.000556563	0.00399661,0.00910239	3.31452,0.0217081	0.00155222	0.00203907
2	rs6063352	47718594	C,C	T,T	0.572565,0.671627	-0.0139444,0.000505941	0.00399661,0.00910239	3.31452,0.0196904	0.001552	0.00203883
2	rs911411	47718431	G,G	C,C	0.572565,0.671627	-0.0139444,0.000455324	0.00399661,0.00910239	3.31452,0.0176815	0.00155182	0.00203866
2	rs348263	47795420	T,T	C,C	0.718688,0.869048	0.0144076,0.00139881	0.00439719,0.0126714	2.97845,0.0399578	0.00154386	0.00208184
2	rs6019573	47602832	T,T	G,G	0.703777,0.809524	0.0139339,-0.00844494	0.00433025,0.010886	2.88884,0.358636	0.00153675	0.00204175
2	rs6125539	47703810	A,A	C,C	0.577535,0.671627	-0.0141025,0.000657822	0.00400272,0.00910239	3.37025,0.0257704	0.00153358	0.00201635
2	rs2273653	47770756	C,C	A,A	0.577535,0.671627	-0.0141025,0.000505941	0.00400272,0.00910239	3.37025,0.0196904	0.00153279	0.00201547
2	rs6125543	47714214	C,C	T,T	0.572565,0.671627	-0.013896,0.00060719	0.00399661,0.00910239	3.29485,0.0237348	0.00150088	0.00197491
2	rs7265500	47667056	T,T	C,C	0.572565,0.671627	-0.013896,0.00060719	0.00399661,0.00910239	3.29485,0.0237348	0.00150088	0.00197491
2	rs6063355	47726129	C,C	T,T	0.572565,0.671627	-0.013896,0.000556563	0.00399661,0.00910239	3.29485,0.0217081	0.00150062	0.00197463
2	rs6066968	47727341	G,G	A,A	0.572565,0.671627	-0.013896,0.000556563	0.00399661,0.00910239	3.29485,0.0217081	0.00150062	0.00197463
2	rs71351958	47714370	C,C	T,T	0.572565,0.671627	-0.013896,0.000556563	0.00399661,0.00910239	3.29485,0.0217081	0.00150062	0.00197463
2	rs13039993	47714291	G,G	A,A	0.572565,0.670635	-0.013896,0.000505552	0.00399661,0.00909539	3.29485,0.0196904	0.00150037	0.00197436
2	rs13044900	47762700	A,A	G,G	0.577535,0.671627	-0.014054,0.00060719	0.00400272,0.00910239	3.35042,0.0237348	0.00148239	0.00195241
2	rs6125576	47776919	T,T	A,A	0.577535,0.671627	-0.014054,0.000202316	0.00400272,0.00910239	3.35042,0.00777038	0.00148156	0.00195175
2	rs10432729	47758549	T,T	C,C	0.577535,0.670635	-0.014054,0.000303271	0.00400272,0.00909539	3.35042,0.0117083	0.00148155	0.00195158
2	rs6019600	47646932	T,T	C,C	0.702783,0.809524	0.0137752,-0.00868957	0.00432606,0.010886	2.83822,0.371882	0.00147326	0.0019619
2	rs6019608	47655617	T,T	C,C	0.702783,0.809524	0.0137316,-0.00902247	0.00432606,0.010886	2.82312,0.390182	0.00146363	0.00195083
2	rs6063354	47719949	C,C	T,T	0.572565,0.671627	-0.0138519,0.000556563	0.00399661,0.00910239	3.27702,0.0217081	0.00145538	0.00191806
2	rs2024959	47695391	A,A	G,G	0.572565,0.671627	-0.0138519,0.000505941	0.00399661,0.00910239	3.27702,0.0196904	0.00145517	0.00191784
2	rs2075678	47701339	G,G	A,A	0.577535,0.671627	-0.0140099,0.00060719	0.00400272,0.00910239	3.33244,0.0237348	0.00143778	0.0018966
2	rs3091427	47663382	G,G	A,A	0.422465,0.328373	0.0140093,-0.000454915	0.00400272,0.00910239	3.33221,0.0176653	0.00143659	0.00189522
2	rs139894357	47884965	A,NA	G,NA	0.969185,NA	-0.0311903,NA	0.0114407,NA	2.19342,NA	0.00143515	0.00293859
2	rs17632	47713063	T,T	C,C	0.572565,0.669643	-0.0138079,0.000505166	0.00399661,0.00908845	3.25924,0.0196904	0.00141174	0.00186343
2	rs2426139	47780105	A,A	G,G	0.718688,0.869048	0.0142677,0.000998748	0.00439719,0.0126714	2.92973,0.0281786	0.00140791	0.00190623
2	rs6012750	48430680	G,G	A,A	0.369781,0.594246	0.00418827,-0.0277528	0.00409564,0.0087054	0.513585,2.84387	0.00140606	0.00383009
2	rs3092427	47774781	T,T	G,G	0.718688,0.869048	0.0142677,0.000698914	0.00439719,0.0126714	2.92973,0.0195359	0.00140462	0.00190115
2	rs112340361	47623292	A,NA	C,NA	0.926441,NA	-0.0217679,NA	0.0075738,NA	2.39235,NA	0.00139463	0.00254762
2	rs6066959	47676281	A,A	G,G	0.577535,0.671627	-0.0139657,0.000404712	0.00400272,0.00910239	3.31452,0.0156816	0.00139396	0.00184186
2	rs3091497	47645427	T,T	G,G	0.422465,0.328373	0.0139624,-0.000707468	0.00400272,0.00910239	3.31314,0.0277749	0.00139203	0.00183922
2	rs62210366	47613836	A,NA	G,NA	0.986084,NA	0.0377099,NA	0.0168779,NA	1.59406,NA	0.00137495	0.00331447
2	rs2426113	47690189	A,A	G,G	0.427435,0.328373	0.0137631,-0.000404389	0.00399661,0.00910239	3.24123,0.0156688	0.0013683	0.00180913
2	rs3092411	47690591	G,G	T,T	0.427435,0.328373	0.0137631,-0.000404389	0.00399661,0.00910239	3.24123,0.0156688	0.0013683	0.00180913
2	rs2426115	47692827	C,C	T,T	0.427435,0.328373	0.0137631,-0.000404389	0.00399661,0.00910239	3.24123,0.0156688	0.0013683	0.00180913
2	rs6095395	47627095	G,G	A,A	0.695825,0.871032	0.0136413,0.00100525	0.00429762,0.012754	2.82312,0.0281786	0.00136451	0.00188784
2	rs4810909	47621372	A,A	G,G	0.423459,0.329365	0.013958,-0.000959158	0.00400146,0.00909539	3.31314,0.0380977	0.00135575	0.00179531
2	rs3091862	47646210	C,C	G,G	0.422465,0.328373	0.0139202,-0.000707468	0.00400272,0.00910239	3.29604,0.0277749	0.00135222	0.0017893
2	rs6067035	47907790	G,G	A,A	0.591451,0.678571	-0.0136041,-0.00161176	0.00402215,0.00915299	3.14336,0.0653893	0.00134752	0.00181996
2	rs6095672	48428900	A,A	T,T	0.584493,0.748016	0.00529131,-0.0285082	0.004012,0.00984603	0.727666,2.42173	0.00133624	0.00373903
2	rs2426109	47662627	C,C	G,G	0.427435,0.310516	0.0137163,0.000965371	0.00399661,0.00923845	3.22245,0.0377365	0.00132905	0.00176104
2	rs3092374	47663944	C,C	G,G	0.427435,0.328373	0.0137163,-0.000505436	0.00399661,0.00910239	3.22245,0.0196702	0.00132527	0.00175506
2	rs2426114	47692392	C,C	T,T	0.427435,0.328373	0.0137163,-0.000404389	0.00399661,0.00910239	3.22245,0.0156688	0.00132501	0.00175482
2	rs72626545	48064765	NA,G	NA,A	NA,0.938492	NA,-0.0398528	NA,0.0177919	NA,1.60042	0.00130781	0.00314386
2	rs6019582	47627605	T,T	C,C	0.682903,0.809524	0.0132116,-0.00857936	0.00424878,0.010886	2.72724,0.365893	0.00129964	0.00177633
2	rs6063348	47646321	C,C	G,G	0.572565,0.671627	-0.0136713,0.00106306	0.00399661,0.00910239	3.20443,0.0423798	0.00128915	0.00170945
2	rs348267	47775921	T,T	C,C	0.718688,0.869048	0.0141278,0.000748874	0.00439719,0.0126714	2.88144,0.020965	0.00128774	0.00175098
2	rs3092720	47640466	G,G	C,C	0.427435,0.328373	0.0136695,-0.000959896	0.00399661,0.00910239	3.20372,0.0380977	0.0012865	0.00170614
2	rs2426106	47639464	C,C	G,G	0.427435,0.328373	0.0136695,-0.000959896	0.00399661,0.00910239	3.20372,0.0380977	0.0012865	0.00170614
2	rs6125536	47699657	A,A	G,G	0.572565,0.671627	-0.0136713,0.000657822	0.00399661,0.00910239	3.20443,0.0257704	0.00128573	0.00170531
2	rs2252259	47662823	G,G	T,T	0.427435,0.327381	0.0136695,-0.000657477	0.00399661,0.00910944	3.20372,0.025736	0.00128389	0.00170303
2	rs3092039	47678770	G,G	A,A	0.427435,0.328373	0.0136695,-0.000555951	0.00399661,0.00910239	3.20372,0.0216837	0.0012837	0.00170282
2	rs144795398	47613348	C,NA	T,NA	0.928429,NA	-0.0213986,NA	0.00767004,NA	2.27798,NA	0.0012687	0.00234052
2	rs730543	47635715	A,A	G,G	0.428429,0.328373	0.0134831,-0.00101037	0.00399544,0.00910239	3.13124,0.040188	0.00126447	0.00168107
2	rs3818224	47628170	C,C	T,T	0.682903,0.809524	0.0131684,-0.00843479	0.00424878,0.010886	2.71231,0.358089	0.00125438	0.00171737
2	rs6012581	47627845	T,T	C,C	0.682903,0.809524	0.0131684,-0.00843479	0.00424878,0.010886	2.71231,0.358089	0.00125438	0.00171737
2	rs2273531	47628434	C,C	T,T	0.682903,0.809524	0.0131684,-0.00843479	0.00424878,0.010886	2.71231,0.358089	0.00125438	0.00171737
2	rs3091866	47648353	G,G	A,A	0.427435,0.328373	0.0136227,-0.000909421	0.00399661,0.00910239	3.18505,0.036016	0.00124567	0.00165483
2	rs1022687	47648854	T,T	C,C	0.427435,0.328373	0.0136227,-0.00085894	0.00399661,0.00910239	3.18505,0.0339429	0.00124524	0.0016543
2	rs6019580	47625905	C,C	T,T	0.682903,0.809524	0.0131684,-0.00830099	0.00424878,0.010886	2.71231,0.350919	0.00124472	0.00170452
2	rs6122747	47656787	G,G	A,A	0.572565,0.671627	-0.0136228,0.00070846	0.00399661,0.00910239	3.18509,0.027815	0.00124425	0.00165313
2	rs3092302	47654258	T,T	C,C	0.427435,0.328373	0.0136227,-0.000707468	0.00399661,0.00910239	3.18505,0.0277749	0.00124417	0.00165302
2	rs6125531	47675525	A,A	G,G	0.572565,0.671627	-0.0136228,0.00060719	0.00399661,0.00910239	3.18509,0.0237348	0.00124372	0.00165251
2	rs2064853	47675176	A,A	T,T	0.427435,0.328373	0.0136227,-0.000606462	0.00399661,0.00910239	3.18505,0.0237056	0.00124364	0.00165241
2	rs118099131	48097234	A,NA	G,NA	0.957256,NA	-0.0274662,NA	0.00977441,NA	2.30504,NA	0.00124141	0.0028358
2	rs6012575	47598497	C,C	G,G	0.432406,0.328373	0.013197,-0.00126264	0.00399094,0.00910239	3.02508,0.0507687	0.00122428	0.00162955
2	rs6019570	47599690	T,T	C,C	0.432406,0.328373	0.013197,-0.00101037	0.00399094,0.00910239	3.02508,0.040188	0.0012213	0.00162581
2	rs2295580	47626847	C,C	T,T	0.682903,0.809524	0.0131204,-0.00843479	0.00424878,0.010886	2.69577,0.358089	0.00121756	0.00166965
2	rs3818223	47626485	C,C	G,G	0.682903,0.809524	0.0131204,-0.00843479	0.00424878,0.010886	2.69577,0.358089	0.00121756	0.00166965
2	rs2295579	47626736	T,T	A,A	0.682903,0.809524	0.0131204,-0.00843479	0.00424878,0.010886	2.69577,0.358089	0.00121756	0.00166965
2	rs348258	47768988	T,T	C,C	0.708748,0.869048	0.0141803,0.000948764	0.0043517,0.0126714	2.95086,0.0267268	0.00121581	0.00165983
2	rs3091529	47647068	A,A	G,G	0.427435,0.328373	0.0135806,-0.000909421	0.00399661,0.00910239	3.1683,0.036016	0.00121058	0.00161066
2	rs4810903	47599205	G,G	A,A	0.432406,0.328373	0.0131503,-0.0012122	0.00399094,0.00910239	3.00697,0.0486352	0.00118552	0.00158068
2	rs11696929	47658351	T,T	C,C	0.572565,0.671627	-0.0135347,0.000657822	0.00399661,0.00910239	3.15008,0.0257704	0.0011719	0.00156202
2	rs2426108	47656889	C,C	T,T	0.427435,0.328373	0.0135338,-0.000606462	0.00399661,0.00910239	3.14974,0.0237056	0.00117099	0.00156091
2	rs149040798	47649130	G,NA	A,NA	0.964215,NA	0.0214401,NA	0.0106439,NA	1.35677,NA	0.00116792	0.00231671
2	rs2869931	48413818	T,T	C,C	0.272366,0.264881	-0.00318726,0.0260621	0.00444126,0.00968721	0.325162,2.14645	0.00116345	0.00292309
2	rs79274472	47914180	C,C	G,G	0.592445,0.678571	-0.0133371,-0.0013985	0.00402367,0.00915299	3.03738,0.0562273	0.00115368	0.0015709
2	rs6095396	47627170	T,T	G,G	0.407555,0.328373	0.0135359,-0.00146437	0.00402367,0.00910239	3.11464,0.0593891	0.00115002	0.00154462
2	rs73266241	47660285	A,A	T,T	0.572565,0.671627	-0.0134906,0.00070846	0.00399661,0.00910239	3.13264,0.027815	0.0011379	0.00151911
2	rs6067053	47938626	T,T	C,C	0.527833,0.64881	-0.0121546,-0.00398909	0.00396044,0.00895516	2.66802,0.183101	0.00113246	0.0016898
2	rs6067054	47938833	A,A	G,G	0.503976,0.64881	-0.0120432,-0.00435538	0.00395442,0.00895516	2.63396,0.202929	0.00112457	0.00171147
2	rs6095394	47625544	C,C	T,T	0.402584,0.328373	0.0136808,-0.00111129	0.00403156,0.00910239	3.161,0.0443943	0.00111514	0.00150035
2	rs6020063	48428863	G,G	C,C	0.468191,0.684524	0.00218239,-0.0280747	0.00396233,0.00919868	0.235241,2.64341	0.00111072	0.00301706
2	rs74414046	48192155	NA,T	NA,G	NA,0.967262	NA,0.0444264	NA,0.0240217	NA,1.19114	0.00110111	0.00262442
2	rs73121465	48376104	T,NA	C,NA	0.980119,NA	0.028524,NA	0.0141639,NA	1.35629,NA	0.00109516	0.00247055
2	rs2295578	47626601	C,C	G,G	0.681909,0.809524	0.0128744,-0.00815218	0.00424522,0.010886	2.61547,0.343005	0.00107151	0.00147913
2	rs6020069	48438572	C,C	T,T	0.447316,0.355159	0.00457054,-0.0267497	0.00397643,0.00893234	0.601385,2.56112	0.00107112	0.00324452
2	rs6020049	48417991	C,C	G,G	0.619284,0.775794	-0.0103183,0.0143211	0.00407187,0.0102496	1.94785,0.789569	0.00105553	0.00282663
2	rs113974524	47989081	G,NA	A,NA	0.980119,NA	-0.0368562,NA	0.0141639,NA	2.03315,NA	0.00104602	0.00222202
2	rs6020073	48448280	C,C	T,T	0.361829,0.320437	0.00346639,-0.0278353	0.00411452,0.00916045	0.39846,2.62407	0.00104589	0.00316511
2	rs6063434	48413539	G,G	A,A	0.245527,0.267857	-0.00379263,0.025643	0.00459376,0.00965281	0.388247,2.10266	0.00102979	0.00261104
2	rs6019581	47627572	A,A	C,C	0.682903,0.809524	0.012842,-0.00824819	0.00424878,0.010886	2.60086,0.348104	0.0010159	0.00140689
2	rs6063435	48422560	A,A	C,C	0.624254,0.768849	-0.0104855,0.0114082	0.00408236,0.0101399	1.99078,0.584101	0.000970411	0.00262514
2	rs7272646	47999437	A,A	G,G	0.717694,0.99504	0.0126272,0.0091867	0.00439248,0.0608454	2.39321,0.0555232	0.000965629	0.00184322
2	rs730544	47635818	C,C	G,G	0.683897,0.809524	0.0126175,-0.00799115	0.00425236,0.010886	2.52208,0.334511	0.000964167	0.00134025
2	rs4297943	48423756	A,A	G,G	0.274354,0.381944	-0.00385604,0.0226175	0.0044312,0.00879811	0.415454,1.99359	0.000962282	0.0024591
2	rs62209503	48422439	T,T	C,C	0.624254,0.768849	-0.0104401,0.0114082	0.00408236,0.0101399	1.97688,0.584101	0.000944639	0.00255431
2	rs6095496	47999181	A,A	G,G	0.718688,0.99504	0.0125983,0.00783052	0.00439719,0.0608454	2.37997,0.0469178	0.000909561	0.0017405
2	rs6019930	48220082	G,G	T,T	0.43837,0.415675	-0.00874638,0.0179973	0.00398468,0.00867359	1.55031,1.42032	0.000904409	0.00245962
2	rs483729	48211651	C,C	G,G	0.173956,0.166667	-0.0106944,0.0226461	0.00521577,0.0114701	1.39442,1.31568	0.000896534	0.00220858
2	rs75632462	48584517	NA,G	NA,T	NA,0.650794	NA,-0.0186414	NA,0.00896686	NA,1.42453	0.000892781	0.00240531
2	rs6020075	48448695	G,G	A,A	0.363817,0.320437	0.00341578,-0.0272794	0.00410967,0.00916045	0.391597,2.53733	0.000892745	0.00268819
2	rs2149278	48447153	G,G	A,A	0.361829,0.321429	0.00341981,-0.0272571	0.00411452,0.00915299	0.391597,2.53733	0.000891586	0.00268232
2	rs200685629	48330210	NA,T	NA,C	NA,0.944444	NA,0.0345369	NA,0.0186617	NA,1.19236	0.000876365	0.00209595
2	rs6125685	48220012	A,A	G,G	0.440358,0.414683	-0.00888131,0.0175539	0.00398274,0.0086766	1.58921,1.36592	0.000869124	0.00236646
2	rs6067280	48566022	G,NA	A,NA	0.978131,NA	-0.0233993,NA	0.0135185,NA	1.07848,NA	0.000865213	0.00209329
2	rs6067229	48420691	A,A	G,G	0.624254,0.775794	-0.0104401,0.0102973	0.00408236,0.0102496	1.97688,0.501603	0.000861898	0.00231794
2	rs9789783	48490801	A,A	C,C	0.55666,0.447421	0.00754601,-0.0209906	0.00397994,0.00859702	1.23688,1.835	0.000861765	0.00252742
2	rs553957475	47604576	T,NA	C,NA	0.991054,NA	0.0541301,NA	0.0209976,NA	2.00263,NA	0.000859624	0.00196611
2	rs6020074	48448659	C,C	T,T	0.365805,0.320437	0.0033189,-0.0271787	0.00410491,0.00916045	0.378002,2.52177	0.000855422	0.00257269
2	rs237472	48043736	A,NA	C,NA	0.067594,NA	-0.0127822,NA	0.00787559,NA	0.980527,NA	0.000855277	0.00188775
2	rs1133114	47897106	C,NA	T,NA	0.981113,NA	-0.0346174,NA	0.0145245,NA	1.76562,NA	0.000853145	0.00186044
2	rs6125842	48584589	NA,G	NA,A	NA,0.651786	NA,-0.0183664	NA,0.00897279	NA,1.39074	0.000850431	0.00228588
2	rs6067228	48420566	T,T	A,A	0.624254,0.757937	-0.0105308,0.00930242	0.00408236,0.00997981	2.00473,0.454356	0.000828195	0.00222962
2	rs150944682	48130173	C,NA	T,NA	0.964215,NA	-0.0274918,NA	0.0106439,NA	2.00886,NA	0.000823774	0.00195123
2	rs6012752	48434164	T,T	C,C	0.361829,0.320437	0.00374594,-0.0269381	0.00411452,0.00916045	0.440571,2.48483	0.000818676	0.00245307
2	rs6012753	48434249	T,T	A,A	0.361829,0.320437	0.00374594,-0.0268866	0.00411452,0.00916045	0.440571,2.47694	0.000807267	0.00241772
2	rs77611738	47937726	A,NA	C,NA	0.986084,NA	0.0274036,NA	0.0168779,NA	0.981081,NA	0.000798286	0.00182793
2	rs139057541	48502234	NA,C	NA,G	NA,0.988095	NA,-0.0754291	NA,0.0394133	NA,1.25457	0.000794879	0.00196096
2	rs522411	48216436	A,A	G,G	0.493042,0.367063	-0.00695584,0.0205777	0.00395468,0.00886855	1.1046,1.69197	0.000781037	0.00212059
2	rs6122835	48452498	C,C	T,T	0.360835,0.316468	0.00346846,-0.0268598	0.00411698,0.00919092	0.39846,2.45928	0.000773364	0.00231769
2	rs6019785	48003001	C,C	T,T	0.819085,0.97619	0.00941485,-0.0629381	0.00513615,0.0280389	1.17526,1.60574	0.000760811	0.0016392
2	rs187495244	48086190	NA,A	NA,G	NA,0.982143	NA,-0.0572551	NA,0.0322783	NA,1.11863	0.000753701	0.00182737
2	rs56745155	48583793	NA,G	NA,A	NA,0.644841	NA,-0.0178641	NA,0.00893234	NA,1.34192	0.000746773	0.00199585
2	rs116883868	48033210	A,NA	T,NA	0.947316,NA	0.0177392,NA	0.0088502,NA	1.3465,NA	0.000744295	0.00158174
2	rs117408963	48099267	NA,G	NA,A	NA,0.931548	NA,-0.033888	NA,0.016928	NA,1.34393	0.000738857	0.00178184
2	rs77262128	48053605	A,A	G,G	0.969185,0.907738	-0.022142,-0.0360503	0.0114407,0.0147711	1.27617,1.83378	0.000737947	0.00167687
2	rs2025958	48456238	A,A	G,G	0.361829,0.328373	0.00351297,-0.0268544	0.00411452,0.00910239	0.405368,2.49825	0.000737568	0.00221164
2	rs6095683	48454344	G,G	C,C	0.364811,0.328373	0.00341379,-0.0269023	0.00410728,0.00910239	0.391597,2.50566	0.0007365	0.00220901
2	rs668686	48410705	C,NA	T,NA	0.885686,NA	0.0135625,NA	0.0062137,NA	1.53671,NA	0.000728413	0.00176163
2	rs6067036	47908520	T,NA	C,NA	0.981113,NA	-0.0334122,NA	0.0145245,NA	1.66906,NA	0.000725928	0.00158919
2	rs6012744	48421332	G,G	A,A	0.649105,0.604167	0.00850889,0.0146841	0.0041428,0.00874115	1.3981,1.03161	0.000725571	0.0018718
2	rs78134375	48127380	T,NA	C,NA	0.964215,NA	-0.0267931,NA	0.0106439,NA	1.92708,NA	0.000725394	0.00171901
2	rs582772	48410775	T,NA	A,NA	0.885686,NA	0.0135158,NA	0.0062137,NA	1.52844,NA	0.000718058	0.00173654
2	rs582373	48410707	A,NA	G,NA	0.885686,NA	0.0135158,NA	0.0062137,NA	1.52844,NA	0.000718058	0.00173654
2	rs6125841	48583643	NA,A	NA,G	NA,0.652778	NA,-0.0176748	NA,0.00897877	NA,1.30972	0.0007156	0.00191383
2	rs117037619	48105491	NA,A	NA,G	NA,0.931548	NA,-0.0334266	NA,0.016928	NA,1.31596	0.000706044	0.0017026
2	rs678634	48410403	A,NA	G,NA	0.885686,NA	0.013427,NA	0.0062137,NA	1.51278,NA	0.000698897	0.00169012
2	rs6125840	48582363	NA,G	NA,A	NA,0.651786	NA,-0.0174264	NA,0.00897279	NA,1.283	0.000698094	0.00186616
2	rs237732	47941438	C,C	T,T	0.72167,0.87004	0.00961383,0.022606	0.00441154,0.0127124	1.53293,1.12286	0.000697349	0.00127224
2	rs6125839	48581754	NA,T	NA,G	NA,0.652778	NA,-0.0173884	NA,0.00897877	NA,1.27742	0.000678977	0.00181237
2	rs568124	48484125	T,T	C,C	0.636183,0.671627	-0.00313852,0.0265989	0.00410967,0.00910239	0.35159,2.45895	0.000672662	0.00201196
2	rs6125838	48581481	NA,G	NA,A	NA,0.652778	NA,-0.0172922	NA,0.00897877	NA,1.26666	0.000667248	0.0017799
2	rs11905310	48420718	T,T	C,C	0.648111,0.613095	0.00863499,0.0136399	0.00414011,0.00877682	1.43172,0.920225	0.000655673	0.00167823
2	rs967305	48459946	C,C	G,G	0.361829,0.316468	0.00346639,-0.0260983	0.00411452,0.00919092	0.39846,2.34511	0.000631621	0.00187964
2	rs671130	48477458	A,A	G,G	0.637177,0.671627	-0.00300267,0.0263964	0.00411209,0.00910239	0.332301,2.42802	0.000631408	0.00188585
2	rs527892	48477454	C,C	A,A	0.637177,0.671627	-0.00300267,0.0263964	0.00411209,0.00910239	0.332301,2.42802	0.000631408	0.00188585
2	rs627898	48480254	C,C	A,A	0.634195,0.670635	-0.00341424,0.0262271	0.00410491,0.00909539	0.391953,2.40537	0.000627361	0.00186651
2	rs149456960	48370190	NA,A	NA,T	NA,0.964286	NA,0.0393036	NA,0.0230345	NA,1.05575	0.000625976	0.00150913
2	rs149267689	47661571	T,NA	C,NA	0.980119,NA	0.0199062,NA	0.0141639,NA	0.796158,NA	0.000625487	0.0013397
2	rs6012749	48427091	G,G	A,A	0.658052,0.610119	0.00807201,0.01438	0.00416802,0.00876455	1.27747,0.996279	0.000623733	0.00158705
2	rs6090982	48085776	T,T	C,C	0.877734,0.975198	0.0312727,0.0662648	0.00603539,0.0274863	6.65751,1.79816	0.000621012	0.00368666
2	rs113924526	47599194	T,NA	C,NA	0.931412,NA	0.0133115,NA	0.00782246,NA	1.05153,NA	0.000617971	0.00120757
2	rs3787316	48017366	T,T	C,C	0.596421,0.421627	-0.0155239,0.000348366	0.00402994,0.00865635	3.93149,0.0141701	0.000612042	0.00161519
2	rs118071099	47868589	NA,T	NA,C	NA,0.977182	NA,-0.0485297	NA,0.0286274	NA,1.0456	0.000608237	0.00146605
2	rs117438887	47839969	NA,G	NA,A	NA,0.930556	NA,-0.0284095	NA,0.0168156	NA,1.04034	0.000605031	0.00141769
2	rs6019929	48218734	G,G	C,C	0.477137,0.366071	-0.00550384,0.0209043	0.00395844,0.00887361	0.784084,1.73321	0.000604197	0.00163452
2	rs17788933	48576323	NA,T	NA,A	NA,0.652778	NA,-0.0167159	NA,0.00897877	NA,1.20313	0.000602462	0.00160082
2	rs75408094	48574438	NA,A	NA,G	NA,0.652778	NA,-0.0167079	NA,0.00897877	NA,1.20226	0.000601627	0.00159852
2	rs13041298	48024944	C,C	G,G	0.754473,0.87004	0.0045955,-0.0312593	0.00459376,0.0127124	0.498766,1.85592	0.00060091	0.00141053
2	rs6122840	48510168	NA,G	NA,C	NA,0.65377	NA,-0.0166177	NA,0.0089848	NA,1.19125	0.000596208	0.00158261
2	rs6125831	48572537	NA,A	NA,G	NA,0.652778	NA,-0.0166532	NA,0.00897877	NA,1.19631	0.000595943	0.00158283
2	rs79809282	48571894	NA,G	NA,T	NA,0.652778	NA,-0.0166066	NA,0.00897877	NA,1.19125	0.000591157	0.00156962
2	rs142775315	47802837	NA,T	NA,C	NA,0.983135	NA,-0.0505536	NA,0.0331973	NA,0.893461	0.000588149	0.00138188
2	rs138169421	47762054	C,NA	G,NA	0.981113,NA	0.0359841,NA	0.0145245,NA	1.87838,NA	0.000588105	0.0013242
2	rs138667912	48404609	NA,T	NA,G	NA,0.989087	NA,-0.0670945	NA,0.0411453	NA,0.987335	0.000582385	0.00138706
2	rs4809756	48423588	C,C	T,T	0.649105,0.613095	0.00837345,0.0137623	0.0041428,0.00877682	1.36393,0.932282	0.000581225	0.00149107
2	rs686996	48476266	G,G	C,C	0.637177,0.671627	-0.00342021,0.0259916	0.00411209,0.00910239	0.391953,2.36681	0.000580719	0.00172723
2	rs6012747	48425558	G,G	A,A	0.650099,0.613095	0.00833398,0.0140032	0.0041455,0.00877682	1.35269,0.956222	0.00058043	0.00148623
2	rs2294600	48559387	NA,A	NA,G	NA,0.652778	NA,-0.0164947	NA,0.00897877	NA,1.17915	0.00057989	0.00153854
2	rs4809757	48424736	C,C	T,T	0.650099,0.613095	0.00837892,0.0138834	0.0041455,0.00877682	1.36393,0.94428	0.000579645	0.0014846
2	rs9636516	48007200	A,A	G,G	0.656064,0.520833	-0.0139061,0.0114076	0.00416224,0.00855678	3.07843,0.738786	0.000579368	0.00148712
2	rs595777	48474819	G,G	C,C	0.637177,0.671627	-0.00337434,0.0259916	0.00411209,0.00910239	0.38523,2.36681	0.000578988	0.00172214
2	rs633829	48493291	A,A	G,G	0.637177,0.671627	-0.0032826,0.025987	0.00411209,0.00910239	0.37191,2.36611	0.000575051	0.00171046
2	rs6020059	48423834	C,C	T,T	0.649105,0.613095	0.00837345,0.0136649	0.0041428,0.00877682	1.36393,0.922682	0.00057141	0.00146582
2	rs546624	48087446	G,G	A,A	0.684891,0.845238	-0.00797462,-0.0135858	0.00425597,0.011819	1.21492,0.601446	0.000570858	0.00120157
2	rs6020058	48423572	A,A	G,G	0.649105,0.613095	0.00832853,0.0137623	0.0041428,0.00877682	1.35269,0.932282	0.000569677	0.00146096
2	rs138426384	48147815	NA,T	NA,A	NA,0.988095	NA,0.0605187	NA,0.0394133	NA,0.904261	0.000568369	0.00139353
2	rs61013127	48133549	G,G	A,A	0.763419,0.686508	-0.0168868,0.00140195	0.0046523,0.0092144	3.54718,0.0559763	0.000567907	0.00133612
2	rs117831652	48390880	NA,A	NA,G	NA,0.938492	NA,0.028834	NA,0.0177919	NA,0.978405	0.000567852	0.00135664
2	rs28446850	48422443	G,G	A,A	0.649105,0.613095	0.00841809,0.0134905	0.0041428,0.00877682	1.37515,0.905603	0.000565636	0.00145135
2	rs237731	47940755	T,T	C,C	0.732604,0.873016	0.00954776,0.0233608	0.00446712,0.0128386	1.48718,1.16226	0.000565259	0.00106312
2	rs648095	48494178	A,A	G,G	0.638171,0.671627	-0.0030963,0.0259437	0.00411452,0.00910239	0.345119,2.35962	0.000564044	0.00167708
2	rs596195	48474768	C,C	T,T	0.637177,0.671627	-0.00337434,0.0258905	0.00411209,0.00910239	0.38523,2.35164	0.000563962	0.00167582
2	rs7264383	48421680	T,T	C,C	0.650099,0.613095	0.00846902,0.0134905	0.0041455,0.00877682	1.3866,0.905603	0.000563481	0.00144384
2	rs537672	48473546	A,A	T,T	0.637177,0.671627	-0.00332847,0.0258905	0.00411209,0.00910239	0.37855,2.35164	0.000562349	0.00167108
2	rs4809755	48423444	T,T	C,C	0.649105,0.613095	0.00837345,0.0135624	0.0041428,0.00877682	1.36393,0.912629	0.000561329	0.00143988
2	rs73613348	48547140	NA,T	NA,C	NA,0.652778	NA,-0.0162965	NA,0.00897877	NA,1.15787	0.00056066	0.00148553
2	rs12625530	48542233	NA,C	NA,A	NA,0.652778	NA,-0.0162965	NA,0.00897877	NA,1.15787	0.00056066	0.00148553
2	rs77580736	48005950	T,NA	C,NA	0.959245,NA	0.0157682,NA	0.00999958,NA	0.93998,NA	0.000558404	0.00117478
2	rs73613343	48540552	NA,A	NA,G	NA,0.652778	NA,-0.0162493	NA,0.00897877	NA,1.15283	0.000556213	0.00147327
2	rs73613344	48540566	NA,T	NA,C	NA,0.652778	NA,-0.0162493	NA,0.00897877	NA,1.15283	0.000556213	0.00147327
2	rs6125814	48541337	NA,T	NA,C	NA,0.652778	NA,-0.0162493	NA,0.00897877	NA,1.15283	0.000556213	0.00147327
2	rs2235618	48553511	NA,C	NA,T	NA,0.652778	NA,-0.0162493	NA,0.00897877	NA,1.15283	0.000556213	0.00147327
2	rs511268	48492311	A,A	G,G	0.633201,0.671627	-0.00294991,0.0259335	0.00410256,0.00910239	0.325953,2.35808	0.000555665	0.00165225
2	rs73269151	48422538	G,G	A,A	0.649105,0.613095	0.00837269,0.0134905	0.0041428,0.00877682	1.36374,0.905603	0.000554216	0.00142157
2	rs140304264	48306729	NA,C	NA,G	NA,0.969246	NA,-0.0410434	NA,0.0247591	NA,1.01155	0.000553688	0.00132465
2	rs74368908	48177124	A,NA	G,NA	0.982107,NA	-0.0324491,NA	0.014915,NA	1.52893,NA	0.000550827	0.00131038
2	rs6063397	48016209	C,C	T,T	0.588469,0.419643	-0.015384,-9.95527e-05	0.00401769,0.00866195	3.89067,0.00400084	0.000550266	0.00143692
2	rs76617213	48335510	G,NA	A,NA	0.954274,NA	0.0110648,NA	0.00946506,NA	0.615474,NA	0.000550266	0.00133808
2	rs6020057	48422947	C,C	G,G	0.649105,0.613095	0.00832853,0.0135624	0.0041428,0.00877682	1.35269,0.912629	0.000550176	0.00141081
2	rs73611743	48521809	NA,A	NA,G	NA,0.650794	NA,-0.0160816	NA,0.00896686	NA,1.13727	0.000550171	0.00145636
2	rs73269152	48422581	C,C	T,T	0.649105,0.613095	0.00832853,0.013542	0.0041428,0.00877682	1.35269,0.910633	0.000548238	0.00140582
2	rs496962	48136724	T,T	C,C	0.812127,0.939484	-0.0193739,0.00344294	0.00506169,0.0179277	3.88798,0.0717547	0.000544589	0.00127214
2	rs626943	48463219	A,A	G,G	0.634195,0.683532	-0.00332266,0.0255837	0.00410491,0.00919092	0.37855,2.26953	0.000543893	0.00161071
2	rs58670143	48518880	NA,A	NA,G	NA,0.652778	NA,-0.0160629	NA,0.00897877	NA,1.13302	0.000539125	0.00142621
2	rs3819809	48531169	NA,T	NA,C	NA,0.651786	NA,-0.015946	NA,0.00897279	NA,1.1218	0.000538773	0.00142574
2	rs181291658	48548658	A,NA	G,NA	0.986084,NA	-0.0330486,NA	0.0168779,NA	1.29914,NA	0.000538366	0.00131273
2	rs59612211	48055361	G,G	A,A	0.969185,0.911706	-0.0228282,-0.033512	0.0114407,0.0150664	1.33719,1.58286	0.000537413	0.00122096
2	rs6067077	48012318	T,T	C,C	0.619284,0.420635	-0.0157391,0.00225243	0.00407187,0.00865913	3.95491,0.0997587	0.000536756	0.00140604
2	rs34280195	47989527	T,NA	C,NA	0.987078,NA	0.0252427,NA	0.0175062,NA	0.825877,NA	0.000536717	0.00124376
2	rs72487310	48190745	NA,G	NA,A	NA,0.980159	NA,0.047236	NA,0.0306528	NA,0.908979	0.000535353	0.00127947
2	rs149104010	48489297	NA,T	NA,C	NA,0.64881	NA,-0.0157435	NA,0.00895516	NA,1.1038	0.000535182	0.00141652
2	rs73613340	48531377	NA,G	NA,C	NA,0.651786	NA,-0.0158988	NA,0.00897279	NA,1.11683	0.000534566	0.00141415
2	rs12626149	48545040	NA,A	NA,G	NA,0.652778	NA,-0.0160038	NA,0.00897877	NA,1.12678	0.000533865	0.00141173
2	rs237729	47940135	T,T	C,C	0.730616,0.873016	0.00909951,0.023913	0.00445666,0.0128386	1.38538,1.20398	0.000532137	0.00100859
2	rs73613334	48485700	NA,A	NA,G	NA,0.647817	NA,-0.0157333	NA,0.00894938	NA,1.1038	0.000531803	0.001407
2	rs626064	48463432	T,T	C,C	0.638171,0.683532	-0.00342223,0.0254423	0.00411452,0.00919092	0.391953,2.24898	0.000531719	0.00157268
2	rs599195	48464795	A,A	T,T	0.639165,0.672619	-0.00347019,0.0256603	0.00411698,0.00910944	0.398716,2.31434	0.000530995	0.00157319
2	rs6125800	48482125	NA,T	NA,C	NA,0.647817	NA,-0.0156955	NA,0.00894938	NA,1.09984	0.000528481	0.00139785
2	rs2982414	48463058	G,G	A,A	0.636183,0.683532	-0.00397248,0.0251862	0.00410967,0.00919092	0.476597,2.21199	0.000528451	0.00155678
2	rs12624427	48511189	NA,C	NA,T	NA,0.652778	NA,-0.0159298	NA,0.00897877	NA,1.11898	0.00052738	0.00139389
2	rs2426132	47723127	C,C	G,G	0.555666,0.72123	0.0121698,0.00512204	0.00397904,0.0095333	2.65274,0.228357	0.000524449	0.000760618
2	rs1474685	48510793	NA,A	NA,G	NA,0.652778	NA,-0.0158831	NA,0.00897877	NA,1.11407	0.000523344	0.00138278
2	rs12625323	48511214	NA,A	NA,G	NA,0.652778	NA,-0.0158831	NA,0.00897877	NA,1.11407	0.000523344	0.00138278
2	rs2294601	48485953	NA,C	NA,G	NA,0.647817	NA,-0.0156355	NA,0.00894938	NA,1.09357	0.000523274	0.00138351
2	rs6125801	48483146	NA,A	NA,G	NA,0.647817	NA,-0.0156355	NA,0.00894938	NA,1.09357	0.000523274	0.00138351
2	rs76512818	48479030	NA,G	NA,T	NA,0.647817	NA,-0.0156355	NA,0.00894938	NA,1.09357	0.000523274	0.00138351
2	rs2284648	48526653	NA,A	NA,G	NA,0.651786	NA,-0.0157524	NA,0.00897279	NA,1.10149	0.000521816	0.00137905
2	rs595027	48465722	T,T	G,G	0.638171,0.671627	-0.00346812,0.0255393	0.00411452,0.00910239	0.398716,2.29935	0.000520269	0.00154057
2	rs78588570	48480043	NA,A	NA,G	NA,0.647817	NA,-0.015589	NA,0.00894938	NA,1.08871	0.000519281	0.00137252
2	rs61565445	48176057	NA,A	NA,G	NA,0.974206	NA,0.0402605	NA,0.0269663	NA,0.868257	0.000518619	0.001247
2	rs11700254	48065621	A,NA	G,NA	0.963221,NA	0.0316279,NA	0.0105045,NA	2.58423,NA	0.000517986	0.0014462
2	rs2072985	48522392	NA,A	NA,G	NA,0.651786	NA,-0.0157005	NA,0.00897279	NA,1.09607	0.000517395	0.00136689
2	rs141929048	48174082	A,NA	G,NA	0.991054,NA	0.0554899,NA	0.0209976,NA	2.08485,NA	0.000515386	0.00118342
2	rs431011	47930083	G,NA	A,NA	0.021869,NA	-0.0247569,NA	0.0135184,NA	1.17361,NA	0.000515215	0.00124833
2	rs62209196	48087655	A,A	G,G	0.683897,0.845238	-0.00783152,-0.0134379	0.00425236,0.011819	1.18362,0.592527	0.000513502	0.00108764
2	rs139763713	47756447	NA,A	NA,G	NA,0.983135	NA,-0.0456901	NA,0.0331973	NA,0.772828	0.0005106	0.00122407
2	rs2235619	48507388	NA,A	NA,G	NA,0.65377	NA,-0.0157489	NA,0.0089848	NA,1.09892	0.000510423	0.00134781
2	rs536092	48501351	T,T	C,C	0.638171,0.656746	-0.00305038,0.0253016	0.00411452,0.00900319	0.338689,2.30543	0.00050831	0.00150141
2	rs73118332	47962070	T,T	C,C	0.928429,0.998016	0.0144176,0.179058	0.00767004,0.0960615	1.22079,1.20536	0.00050202	0.00100455
2	rs235019	48221459	C,C	T,T	0.345924,0.405754	-0.00511444,0.0191416	0.00415657,0.0087054	0.66049,1.55454	0.000500739	0.00131677
2	rs17788731	48478452	NA,C	NA,A	NA,0.647817	NA,-0.0153467	NA,0.00894938	NA,1.06361	0.000499201	0.00131726
2	rs237730	47940490	G,G	T,T	0.734592,0.873016	0.0094262,0.0227001	0.00447775,0.0128386	1.45246,1.11327	0.000494898	0.000931216
2	rs11086298	48455354	G,G	A,A	0.890656,0.99504	-0.00687583,-0.128313	0.00633559,0.0608454	0.556265,1.45643	0.000488163	0.00122048
2	rs75284239	48242263	NA,A	NA,C	NA,0.955357	NA,0.0297001	NA,0.0206987	NA,0.820097	0.000487284	0.0011716
2	rs6019781	47997281	A,A	G,G	0.82008,0.97619	0.00953135,-0.0554833	0.00514721,0.0280389	1.1934,1.32022	0.000486724	0.00104868
2	rs112853036	48134293	C,NA	T,NA	0.971173,NA	0.0166317,NA	0.0118166,NA	0.797834,NA	0.00048402	0.00105693
2	rs6125642	48009675	T,T	G,G	0.596421,0.420635	-0.0150677,0.00298489	0.00402994,0.00865913	3.73331,0.136491	0.000483651	0.00126215
2	rs77341214	48077614	G,NA	A,NA	0.983101,NA	-0.0314892,NA	0.0153396,NA	1.39694,NA	0.000482283	0.00107396
2	rs3787318	48058067	C,C	T,T	0.969185,0.911706	-0.0226717,-0.0328181	0.0114407,0.0150664	1.32315,1.53181	0.000481979	0.00109601
2	rs235024	48221933	A,A	G,G	0.349901,0.381944	-0.0050664,0.0188588	0.0041455,0.00879811	0.654325,1.49386	0.000481237	0.00126399
2	rs6512593	48418710	T,T	C,C	0.650099,0.604167	0.00877463,0.0112719	0.0041455,0.00874115	1.46485,0.705057	0.000480083	0.00122359
2	rs937408	48419787	A,A	G,G	0.15507,0.266865	0.00229933,0.0233279	0.00546217,0.00966419	0.171477,1.80176	0.000478057	0.0011913
2	rs2235623	48471768	NA,A	NA,C	NA,0.64881	NA,-0.0150843	NA,0.00895516	NA,1.03574	0.000477573	0.00125748
2	rs187579709	48407801	NA,T	NA,C	NA,0.960318	NA,-0.0330046	NA,0.0218976	NA,0.880239	0.000471887	0.00113777
2	rs73126221	48184048	A,NA	G,NA	0.969185,NA	-0.019238,NA	0.0114407,NA	1.03311,NA	0.00046911	0.0011001
2	rs141992689	47647260	A,NA	G,NA	0.991054,NA	0.0471722,NA	0.0209976,NA	1.60786,NA	0.000468903	0.00108099
2	rs73131219	48574985	T,NA	C,NA	0.99006,NA	0.0287411,NA	0.01993,NA	0.826018,NA	0.000468427	0.0011658
2	rs756529	48011008	A,A	G,G	0.59841,0.420635	-0.0150311,0.00280077	0.00403319,0.00865913	3.71245,0.127053	0.000467572	0.0012236
2	rs483508	48499609	T,T	C,C	0.636183,0.670635	-0.00304678,0.0252029	0.00410967,0.00909539	0.338689,2.25264	0.000467276	0.00138055
2	rs113718371	48031268	G,G	A,A	0.969185,0.914682	-0.0237803,-0.0315479	0.0114407,0.015302	1.42414,1.40629	0.00046708	0.00106702
2	rs77197086	48040751	T,T	C,C	0.969185,0.914682	-0.0228274,-0.0329336	0.0114407,0.015302	1.33711,1.50337	0.000467054	0.00106749
2	rs237728	47939896	T,T	C,C	0.730616,0.872024	0.0088652,0.0233979	0.00445666,0.012796	1.33088,1.17089	0.000465434	0.000887086
2	rs13041294	48024935	T,T	G,G	0.751491,0.871032	0.0018733,-0.0299648	0.00457516,0.012754	0.166082,1.72581	0.000464416	0.00109615
2	rs6019677	47821396	T,T	C,C	0.927435,0.90873	0.0181295,-0.00499553	0.00762141,0.014843	1.76018,0.132856	0.000462734	0.000829899
2	rs149960682	48465027	NA,C	NA,T	NA,0.948413	NA,-0.0339118	NA,0.0193256	NA,1.10072	0.000462387	0.00115559
2	rs497069	48136682	T,T	C,C	0.808151,0.939484	-0.0190813,0.0049387	0.00502127,0.0179277	3.8397,0.106267	0.000461347	0.00108227
2	rs13433293	47998529	T,T	C,C	0.82008,0.97619	0.00931194,-0.0564567	0.00514721,0.0280389	1.15223,1.35595	0.000458863	0.000993321
2	rs145272072	48300013	T,NA	C,NA	0.994036,NA	0.0319907,NA	0.0256781,NA	0.671981,NA	0.000458569	0.00110679
2	rs6090947	47818864	T,T	C,C	0.926441,0.90873	0.0181859,-0.00522636	0.0075738,0.014843	1.78666,0.139808	0.000456896	0.000818109
2	rs6122831	48434264	NA,G	NA,A	NA,0.645833	NA,-0.0146197	NA,0.00893797	NA,0.991803	0.000456356	0.00119859
2	rs348266	47776341	C,C	T,T	0.926441,0.909722	0.0180737,-0.00660441	0.0075738,0.0149162	1.76913,0.181818	0.000455661	0.00081596
2	rs117375478	48116337	T,NA	C,NA	0.99006,NA	0.0261399,NA	0.01993,NA	0.722024,NA	0.000455645	0.00102022
2	rs6012668	48066113	T,NA	C,NA	0.905567,NA	0.0152257,NA	0.00676109,NA	1.61395,NA	0.000454327	0.00102216
2	rs112871370	48230977	NA,G	NA,A	NA,0.958333	NA,0.0294927	NA,0.0213919	NA,0.774708	0.000453838	0.00108743
2	rs148170472	47855161	T,NA	C,NA	0.934394,NA	0.0113378,NA	0.00798549,NA	0.807802,NA	0.000453766	0.00090959
2	rs6125795	48464500	NA,T	NA,G	NA,0.647817	NA,-0.0147405	NA,0.00894938	NA,1.00201	0.000453664	0.00119217
2	rs142536722	47954133	NA,G	NA,A	NA,0.982143	NA,-0.0504977	NA,0.0322783	NA,0.929178	0.000452246	0.00109162
2	rs6067242	48441255	T,NA	C,NA	0.978131,NA	-0.0184555,NA	0.0135185,NA	0.763993,NA	0.000445414	0.00107629
2	rs8126190	48065695	T,NA	G,NA	0.905567,NA	0.015128,NA	0.00676109,NA	1.59769,NA	0.000443675	0.000998753
2	rs75416472	48176141	T,NA	C,NA	0.947316,NA	0.0236733,NA	0.0088502,NA	2.12636,NA	0.000440586	0.00111751
2	rs1854476	48427077	NA,A	NA,G	NA,0.901786	NA,0.0200703	NA,0.0143636	NA,0.789619	0.000440427	0.00105436
2	rs58893013	48059860	T,T	C,C	0.969185,0.911706	-0.0228282,-0.0319699	0.0114407,0.0150664	1.33719,1.47052	0.000439113	0.000998975
2	rs150627685	48361715	A,NA	G,NA	0.987078,NA	-0.0302706,NA	0.0175062,NA	1.07684,NA	0.000439011	0.00108565
2	rs61134033	48511579	T,T	C,C	0.946322,0.568452	-0.0058791,-0.0232733	0.00877248,0.00863061	0.298652,2.15458	0.000438609	0.00126859
2	rs3748836	48455379	NA,A	NA,G	NA,0.646825	NA,-0.0143666	NA,0.00894365	NA,0.965784	0.000436198	0.00114415
2	rs73116200	47936119	G,NA	A,NA	0.987078,NA	0.0230678,NA	0.0175062,NA	0.726756,NA	0.000435361	0.00101137
2	rs73118354	47992374	C,NA	G,NA	0.986084,NA	0.0216369,NA	0.0168779,NA	0.699288,NA	0.000433412	0.00100051
2	rs2273146	47839653	T,T	C,C	0.450298,0.587302	-0.0101191,0.00570619	0.00397398,0.00868273	1.96313,0.291528	0.000433132	0.000644061
2	rs117625220	48315748	NA,C	NA,T	NA,0.977182	NA,0.0391102	NA,0.0286274	NA,0.764771	0.000431514	0.00103606
2	rs73125664	48482456	T,NA	A,NA	0.986084,NA	-0.0307885,NA	0.0168779,NA	1.16671,NA	0.000429813	0.00104685
2	rs117146988	48299191	A,NA	G,NA	0.978131,NA	0.0258188,NA	0.0135185,NA	1.25066,NA	0.000428835	0.000969462
2	rs142308191	47902176	NA,A	NA,T	NA,0.980159	NA,-0.0454939	NA,0.0306528	NA,0.860863	0.0004274	0.00101398
2	rs6125596	47837621	A,A	C,C	0.450298,0.587302	-0.0100475,0.00620678	0.00397398,0.00868273	1.94077,0.323575	0.000425533	0.000634414
2	rs235020	48221470	A,A	G,G	0.34493,0.404762	-0.00521283,0.0183128	0.0041594,0.00870879	0.677555,1.44997	0.000423476	0.00110912
2	rs73120393	48086550	G,G	T,T	0.87674,0.973214	0.0309892,0.0631779	0.00601441,0.0264757	6.58997,1.76902	0.000422992	0.00265496
2	rs79925479	47855655	T,NA	G,NA	0.934394,NA	0.0109917,NA	0.00798549,NA	0.772941,NA	0.000422861	0.000851512
2	rs76682786	48232292	NA,C	NA,G	NA,0.958333	NA,0.0283713	NA,0.0213919	NA,0.733409	0.000422697	0.00101289
2	rs182049740	47816255	A,NA	G,NA	0.991054,NA	0.0453617,NA	0.0209976,NA	1.5122,NA	0.000422696	0.00109959
2	rs6125597	47840772	C,C	T,T	0.450298,0.587302	-0.0100739,0.00570619	0.00397398,0.00868273	1.949,0.291528	0.000422167	0.000628943
2	rs79369570	47856084	T,NA	C,NA	0.934394,NA	0.0109495,NA	0.00798549,NA	0.768729,NA	0.000419285	0.000844782
2	rs6095411	47670546	C,C	T,T	0.925447,0.911706	0.0175791,-0.00619593	0.00752717,0.0150664	1.70948,0.166919	0.000418402	0.000754636
2	rs73120388	48065375	C,NA	T,NA	0.922465,NA	0.0158413,NA	0.00739292,NA	1.49306,NA	0.000410614	0.000923019
2	rs531305845	48423352	NA,C	NA,T	NA,0.94246	NA,0.023714	NA,0.0183564	NA,0.70685	0.000407977	0.000980055
2	rs74564493	48232187	NA,T	NA,C	NA,0.958333	NA,0.0277216	NA,0.0213919	NA,0.709936	0.000406119	0.000973207
2	rs6095390	47616144	T,T	C,C	0.926441,0.911706	0.0175131,-0.00855369	0.0075738,0.0150664	1.68278,0.243959	0.000405752	0.000731105
2	rs79961169	48232551	NA,T	NA,C	NA,0.958333	NA,0.0276853	NA,0.0213919	NA,0.708633	0.000405222	0.000971059
2	rs112430888	48230973	NA,C	NA,T	NA,0.958333	NA,0.0275899	NA,0.0213919	NA,0.705219	0.000402882	0.000965457
2	rs113839916	48488448	G,NA	A,NA	0.989066,NA	0.0225438,NA	0.0190121,NA	0.627611,NA	0.00040188	0.000978276
2	rs1576207	48427348	T,T	C,C	0.66004,0.614087	0.00730445,0.0138196	0.00417389,0.00878099	1.0963,0.937303	0.000401617	0.00101298
2	rs6019587	47634690	G,G	A,A	0.926441,0.911706	0.0175579,-0.00772303	0.0075738,0.0150664	1.68961,0.21593	0.000399716	0.000720556
2	rs6063430	48404077	C,C	T,T	0.694831,0.854167	0.00294253,0.0280001	0.00429368,0.0121117	0.307026,1.6822	0.000399686	0.000986681
2	rs74273886	48272871	NA,A	NA,G	NA,0.977182	NA,0.03757	NA,0.0286274	NA,0.722639	0.000397616	0.00095585
2	rs16994295	47620224	C,C	G,G	0.926441,0.911706	0.0174728,-0.00826885	0.0075738,0.0150664	1.67665,0.234238	0.000397024	0.000716072
2	rs142712944	48374154	G,NA	A,NA	0.991054,NA	0.0362553,NA	0.0209976,NA	1.07452,NA	0.000396702	0.00093915
2	rs74273879	48228193	NA,C	NA,A	NA,0.958333	NA,0.027145	NA,0.0213919	NA,0.689383	0.000392236	0.000939973
2	rs6125775	48435113	NA,G	NA,T	NA,0.644841	NA,-0.0135829	NA,0.00893234	NA,0.891609	0.000391905	0.00102231
2	rs35101942	48415763	A,NA	G,NA	0.917495,NA	-0.0130368,NA	0.00718617,NA	1.15706,NA	0.000391437	0.000893156
2	rs79950626	48515187	NA,T	NA,C	NA,0.94246	NA,-0.0307864	NA,0.0183564	NA,1.02912	0.000389845	0.000967904
2	rs6019665	47794970	A,A	G,G	0.927435,0.909722	0.0175236,-0.00729274	0.00762141,0.0149162	1.66777,0.204188	0.000389824	0.000703695
2	rs618019	48407127	C,C	T,T	0.157058,0.263889	0.00228027,0.0226144	0.00543389,0.00969886	0.170857,1.70512	0.00038832	0.000966171
2	rs12624319	48447892	NA,T	NA,C	NA,0.646825	NA,-0.0135324	NA,0.00894365	NA,0.885189	0.000386037	0.00100686
2	rs348268	47775915	T,T	A,A	0.926441,0.909722	0.0175131,-0.00660441	0.0075738,0.0149162	1.68278,0.181818	0.000385725	0.000696382
2	rs348269	47775827	C,C	T,T	0.926441,0.909722	0.0175131,-0.00660441	0.0075738,0.0149162	1.68278,0.181818	0.000385725	0.000696382
2	rs6095397	47629822	T,T	C,C	0.926441,0.912698	0.0174728,-0.00733329	0.0075738,0.0151436	1.67665,0.201897	0.000385693	0.000696594
2	rs75179274	48228120	NA,A	NA,G	NA,0.958333	NA,0.0268545	NA,0.0213919	NA,0.679128	0.000385523	0.0009239
2	rs117892849	47606865	NA,A	NA,G	NA,0.977182	NA,-0.0406524	NA,0.0286274	NA,0.808012	0.000384434	0.000924254
2	rs74405926	47670675	T,NA	C,NA	0.991054,NA	0.0282529,NA	0.0209976,NA	0.748474,NA	0.000383919	0.00086444
2	rs632310	48415111	G,G	A,A	0.157058,0.260913	0.00232432,0.0225678	0.00543389,0.00973436	0.17468,1.68974	0.00038277	0.000950007
2	rs235013	48228936	C,C	G,G	0.417495,0.384921	-0.00391946,0.0185705	0.00400926,0.0087852	0.483767,1.46181	0.000382451	0.000965152
2	rs6067025	47854020	C,C	T,T	0.451292,0.585317	-0.00988651,0.00705093	0.0039732,0.0086766	1.89159,0.380462	0.000382183	0.000577315
2	rs1328454	48440023	C,C	T,T	0.474155,0.392857	0.0057542,-0.0195057	0.00395959,0.00875267	0.835171,1.58764	0.000381874	0.00108696
2	rs6125583	47810288	NA,A	NA,G	NA,0.940476	NA,0.0285061	NA,0.0180669	NA,0.940779	0.000380658	0.000906894
2	rs235012	48228502	C,C	A,A	0.417495,0.384921	-0.00387428,0.0186171	0.00400926,0.0087852	0.476413,1.46752	0.000379681	0.000957369
2	rs348282	47761499	G,G	A,A	0.926441,0.909722	0.017428,-0.00679177	0.0075738,0.0149162	1.66986,0.18784	0.000378366	0.000683772
2	rs78825722	48233410	NA,T	NA,A	NA,0.958333	NA,0.0272263	NA,0.0213919	NA,0.692265	0.000377497	0.000906889
2	rs6019571	47599741	A,A	C,C	0.926441,0.910714	0.0174728,-0.00657457	0.0075738,0.0149907	1.67665,0.17982	0.000377062	0.000681695
2	rs488255	48499085	T,T	C,C	0.576541,0.655754	-0.000229912,0.023875	0.00400146,0.00899701	0.0203691,2.09895	0.000376538	0.00109611
2	rs2273530	47628199	G,G	A,A	0.926441,0.911706	0.017428,-0.00700943	0.0075738,0.0150664	1.66986,0.192625	0.000376496	0.000680639
2	rs348271	47773262	G,G	A,A	0.926441,0.909722	0.017428,-0.00660441	0.0075738,0.0149162	1.66986,0.181818	0.000376261	0.000680142
2	rs11908651	47669491	G,G	A,A	0.925447,0.911706	0.0171915,-0.00648293	0.00752717,0.0150664	1.65023,0.175884	0.000375764	0.000681475
2	rs138169356	48061930	G,NA	C,NA	0.983101,NA	-0.0333914,NA	0.0153396,NA	1.53025,NA	0.000374965	0.000909476
2	rs34395883	48338938	A,A	G,G	0.66998,0.755952	-0.0074614,0.0178008	0.00420473,0.00995218	1.11932,1.13269	0.000374157	0.000932319
2	rs348283	47759574	A,A	G,G	0.926441,0.909722	0.0173832,-0.00679177	0.0075738,0.0149162	1.66307,0.18784	0.00037347	0.000675367
2	rs1079661	47850614	T,T	A,A	0.452286,0.588294	-0.00992981,0.0070121	0.00397243,0.00868585	1.90551,0.377275	0.000373129	0.000563462
2	rs6090936	47646620	C,C	T,T	0.926441,0.911706	0.017428,-0.00662871	0.0075738,0.0150664	1.66986,0.180481	0.000372448	0.000673664
2	rs235003	48224734	G,G	A,A	0.428429,0.381944	-0.00450144,0.0176478	0.00399544,0.00879811	0.585206,1.34804	0.000369966	0.000930511
2	rs235007	48225785	A,A	G,G	0.429423,0.381944	-0.00445468,0.0176459	0.00399429,0.00879811	0.577183,1.34781	0.000369704	0.000928905
2	rs75754231	48238872	NA,C	NA,T	NA,0.954365	NA,0.0249991	NA,0.0204832	NA,0.653087	0.000369633	0.000889033
2	rs149109466	48226191	NA,T	NA,C	NA,0.977182	NA,-0.0413042	NA,0.0286274	NA,0.826609	0.000369597	0.000904
2	rs6122832	48443342	NA,A	NA,T	NA,0.645833	NA,-0.0131737	NA,0.00893797	NA,0.852302	0.000369286	0.000960488
2	rs348301	47755239	G,G	A,A	0.926441,0.909722	0.0173428,-0.00679177	0.0075738,0.0149162	1.65698,0.18784	0.000369129	0.000667912
2	rs7263488	47649525	C,C	T,T	0.926441,0.911706	0.0173832,-0.00676975	0.0075738,0.0150664	1.66307,0.184956	0.000369078	0.000667881
2	rs348299	47750745	A,A	G,G	0.926441,0.909722	0.0173428,-0.00674494	0.0075738,0.0149162	1.65698,0.18633	0.00036861	0.000667015
2	rs77317874	48132398	C,NA	T,NA	0.981113,NA	0.0286358,NA	0.0145245,NA	1.31282,NA	0.000367203	0.000900073
2	rs6095393	47623453	G,G	A,A	0.926441,0.911706	0.0171681,-0.00853393	0.0075738,0.0150664	1.63072,0.243281	0.000366924	0.000664504
2	rs76401661	48520372	NA,C	NA,A	NA,0.970238	NA,0.0298449	NA,0.0251555	NA,0.628085	0.000366812	0.000872996
2	rs140787112	48557416	NA,C	NA,T	NA,0.985119	NA,-0.0500392	NA,0.0353055	NA,0.805792	0.0003658	0.000898839
2	rs76212831	48438478	NA,A	NA,G	NA,0.646825	NA,-0.0130448	NA,0.00894365	NA,0.839566	0.000364511	0.00094707
2	rs6020098	48489983	G,G	C,C	0.571571,0.491071	0.00608369,-0.0190643	0.00399544,0.00855071	0.893317,1.58877	0.00036432	0.00104475
2	rs6019615	47668696	T,T	C,C	0.926441,0.911706	0.0173832,-0.0062477	0.0075738,0.0150664	1.66307,0.168528	0.000363891	0.000658955
2	rs76615151	48227327	NA,T	NA,C	NA,0.958333	NA,0.0258545	NA,0.0213919	NA,0.644331	0.000363758	0.000871794
2	rs6122833	48446685	NA,G	NA,A	NA,0.647817	NA,-0.0131176	NA,0.00894938	NA,0.845528	0.000363679	0.000945717
2	rs9631141	47635339	G,G	A,A	0.926441,0.911706	0.0171681,-0.00815443	0.0075738,0.0150664	1.63072,0.230366	0.000362124	0.000656146
2	rs6019616	47668793	C,C	T,T	0.926441,0.911706	0.0173428,-0.00648293	0.0075738,0.0150664	1.65698,0.175884	0.000361912	0.000655553
2	rs2426133	47723262	C,C	T,T	0.926441,0.910714	0.017428,-0.00532863	0.0075738,0.0149907	1.66986,0.141317	0.000361286	0.000654434
2	rs17788629	48444189	NA,A	NA,G	NA,0.647817	NA,-0.0130669	NA,0.00894938	NA,0.840838	0.000361179	0.000938894
2	rs675317	48413882	T,NA	C,NA	0.887674,NA	0.010727,NA	0.00626142,NA	1.06209,NA	0.000358494	0.000856732
2	rs6019664	47779740	G,G	A,A	0.928429,0.917659	0.0173455,-0.00740367	0.00767004,0.0155508	1.62469,0.197906	0.000355635	0.000647182
2	rs348298	47748710	A,A	G,G	0.926441,0.909722	0.0172129,-0.00665126	0.0075738,0.0149162	1.63743,0.183319	0.000354062	0.000641996
2	rs6067027	47857067	A,A	C,C	0.451292,0.585317	-0.0097463,0.00700463	0.0039732,0.0086766	1.84874,0.377275	0.000353105	0.000536656
2	rs140482156	48235737	T,NA	G,NA	0.993042,NA	0.0247351,NA	0.0237851,NA	0.525247,NA	0.000352723	0.000862268
2	rs6095402	47654451	A,A	G,G	0.926441,0.912698	0.0172129,-0.00680441	0.0075738,0.0151436	1.63743,0.184956	0.000352454	0.000639366
2	rs6012699	48235389	NA,C	NA,T	NA,0.958333	NA,0.0250837	NA,0.0213919	NA,0.618045	0.000351637	0.000843305
2	rs60747642	48440581	NA,G	NA,C	NA,0.646825	NA,-0.0128524	NA,0.00894365	NA,0.821871	0.000351562	0.00091272
2	rs17788605	48440235	NA,A	NA,G	NA,0.647817	NA,-0.0128606	NA,0.00894938	NA,0.821871	0.000351288	0.000911908
2	rs72626544	48040821	NA,T	NA,C	NA,0.867063	NA,-0.0156203	NA,0.0125908	NA,0.668063	0.000349804	0.000842129
2	rs138868291	48235696	NA,C	NA,T	NA,0.958333	NA,0.0249715	NA,0.0213919	NA,0.614258	0.000349445	0.000838052
2	rs235006	48225358	T,T	C,C	0.429423,0.381944	-0.00431371,0.017547	0.00399429,0.00879811	0.552599,1.33622	0.00034768	0.000872961
2	rs148094838	48179052	NA,T	NA,C	NA,0.981151	NA,0.0401914	NA,0.0314332	NA,0.696743	0.000346447	0.000829507
2	rs76266936	48237494	NA,T	NA,C	NA,0.957341	NA,0.0246508	NA,0.0211527	NA,0.612845	0.000346312	0.000831012
2	rs74652564	48237066	NA,A	NA,G	NA,0.958333	NA,0.0247809	NA,0.0213919	NA,0.607844	0.000345771	0.000829248
2	rs516308	48199648	NA,A	NA,C	NA,0.979167	NA,0.0358188	NA,0.0299292	NA,0.635654	0.000344888	0.000824908
2	rs549407655	48423353	NA,T	NA,C	NA,0.94246	NA,0.0211723	NA,0.0183564	NA,0.604243	0.000343547	0.000825228
2	rs76206196	48237866	NA,G	NA,A	NA,0.954365	NA,0.0237491	NA,0.0204832	NA,0.60858	0.000343432	0.000825942
2	rs79618176	48239138	NA,C	NA,T	NA,0.954365	NA,0.023621	NA,0.0204832	NA,0.604093	0.000340921	0.000819896
2	rs1967740	47716822	G,G	A,A	0.927435,0.910714	0.0174924,-0.00514035	0.00762141,0.0149907	1.66307,0.135684	0.000339824	0.000618866
2	rs1884890	47636673	C,C	G,G	0.926441,0.911706	0.0170831,-0.00681676	0.0075738,0.0150664	1.618,0.186454	0.000338997	0.000616119
2	rs1107411	48564929	NA,G	NA,C	NA,0.94246	NA,-0.0285833	NA,0.0183564	NA,0.922849	0.000336868	0.000833905
2	rs4809760	48454671	G,G	A,A	0.570577,0.490079	0.0063074,-0.0181968	0.00399429,0.00855103	0.941906,1.47709	0.000335248	0.000955896
2	rs6019630	47706814	A,A	G,G	0.926441,0.910714	0.0171681,-0.00532863	0.0075738,0.0149907	1.63072,0.141317	0.000335166	0.000609444
2	rs907976	47760154	T,T	G,G	0.926441,0.910714	0.0169532,-0.00715971	0.0075738,0.0149907	1.59869,0.198646	0.000334646	0.000608665
2	rs77710961	47636473	NA,A	NA,G	NA,0.9375	NA,-0.0224061	NA,0.0176595	NA,0.689272	0.000334482	0.000789774
2	rs139229675	48292467	NA,A	NA,G	NA,0.982143	NA,0.0360293	NA,0.0322783	NA,0.577849	0.000333525	0.000800516
2	rs113967229	48548751	A,NA	G,NA	0.989066,NA	0.0201037,NA	0.0190121,NA	0.537121,NA	0.000332482	0.00081255
2	rs6063378	47866411	A,A	G,G	0.451292,0.58631	-0.00970106,0.00629225	0.0039732,0.00867965	1.83502,0.329302	0.00033029	0.000503376
2	rs686510	48415344	A,NA	G,NA	0.882704,NA	0.010195,NA	0.00614455,NA	1.01288,NA	0.000329841	0.000791423
2	rs79589503	48187043	A,NA	T,NA	0.988072,NA	0.0211169,NA	0.0182119,NA	0.608631,NA	0.00032863	0.00075928
2	rs62212761	47798473	T,NA	C,NA	0.985089,NA	0.022869,NA	0.0163138,NA	0.793255,NA	0.000328327	0.000789825
2	rs348259	47738836	G,G	A,A	0.926441,0.909722	0.016998,-0.00612632	0.0075738,0.0149162	1.60534,0.166674	0.000328043	0.000597137
2	rs2426135	47728664	G,G	C,C	0.926441,0.909722	0.0171681,-0.00412067	0.0075738,0.0149162	1.63072,0.106598	0.000327235	0.000596048
2	rs6020050	48419299	NA,A	NA,G	NA,0.901786	NA,0.0168668	NA,0.0143636	NA,0.61927	0.00032716	0.00078434
2	rs2235620	48474200	G,G	A,A	0.571571,0.491071	0.00620016,-0.0184037	0.00399544,0.00855071	0.918263,1.50343	0.000327001	0.000932701
2	rs348297	47745787	C,C	G,G	0.926441,0.909722	0.0169532,-0.00631855	0.0075738,0.0149162	1.59869,0.172724	0.000325643	0.000593
2	rs142047928	48146458	NA,A	NA,G	NA,0.890873	NA,0.0183029	NA,0.0137097	NA,0.740247	0.000325165	0.000771538
2	rs113031710	48180237	NA,G	NA,A	NA,0.981151	NA,0.0382995	NA,0.0314332	NA,0.651586	0.000323184	0.000773905
2	rs610783	48416513	C,NA	T,NA	0.882704,NA	0.0101065,NA	0.00614455,NA	0.999946,NA	0.000323067	0.000775174
2	rs605963	48416460	A,NA	G,NA	0.882704,NA	0.0101065,NA	0.00614455,NA	0.999946,NA	0.000323067	0.000775174
2	rs624647	48523786	C,C	T,T	0.112326,0.059524	0.0112787,0.0146959	0.00626142,0.0180669	1.14475,0.380929	0.000322832	0.000837604
2	rs145187717	48182666	NA,T	NA,C	NA,0.981151	NA,0.0380736	NA,0.0314332	NA,0.64628	0.000320585	0.000767694
2	rs75902977	48424583	NA,A	NA,G	NA,0.902778	NA,0.0164592	NA,0.0144288	NA,0.595188	0.000318613	0.000763013
2	rs146496621	48334871	NA,C	NA,T	NA,0.970238	NA,-0.0302578	NA,0.0251555	NA,0.640084	0.000318564	0.000778614
2	rs35367415	47712930	NA,T	NA,G	NA,0.943452	NA,-0.0229296	NA,0.018507	NA,0.66684	0.000318027	0.000767888
2	rs138270138	48359417	T,NA	C,NA	0.914513,NA	0.00834704,NA	0.00707122,NA	0.62373,NA	0.000317741	0.000754828
2	rs16994553	48005752	C,NA	T,NA	0.842942,NA	0.00717046,NA	0.00543389,NA	0.728217,NA	0.000317025	0.00073377
2	rs78775449	48417724	NA,T	NA,C	NA,0.902778	NA,0.0163821	NA,0.0144288	NA,0.591391	0.000316725	0.000758501
2	rs235002	48224479	G,G	A,A	0.416501,0.380952	-0.00378069,0.0178058	0.00401062,0.0088025	0.461113,1.3656	0.000316334	0.000799722
2	rs237449	47980976	C,C	T,T	0.88171,0.901786	0.0166354,-0.00537895	0.00612213,0.0143636	2.18161,0.14994	0.000316331	0.00073332
2	rs6122773	47866656	A,A	G,G	0.451292,0.58631	-0.00961058,0.00634364	0.0039732,0.00867965	1.80772,0.332676	0.000315805	0.000483194
2	rs568521788	48081981	NA,T	NA,G	NA,0.978175	NA,-0.034921	NA,0.0292559	NA,0.633353	0.000315178	0.000760043
2	rs6012746	48424204	NA,C	NA,T	NA,0.902778	NA,0.0163106	NA,0.0144288	NA,0.587875	0.000314991	0.000754355
2	rs6067129	48210928	A,A	C,C	0.510934,0.640873	-0.000224674,0.0197611	0.00395525,0.00891032	0.0201325,1.57561	0.000314458	0.000768478
2	rs6090996	48133782	A,A	G,G	0.797217,0.91369	-0.0173439,-0.00252743	0.0049174,0.0152221	3.37653,0.0614163	0.000313399	0.000743395
2	rs6095449	47749585	A,A	G,G	0.926441,0.909722	0.0167384,-0.00703054	0.0075738,0.0149162	1.567,0.195587	0.000313105	0.000571418
2	rs6063382	47889958	T,T	C,C	0.451292,0.58631	-0.00951554,0.00690417	0.0039732,0.00867965	1.77928,0.370228	0.000311823	0.000478882
2	rs538748	48196962	A,A	G,G	0.691849,0.561508	-0.0118662,-0.00406045	0.00428205,0.00861478	2.2529,0.195587	0.000311046	0.000709615
2	rs6067030	47884403	T,T	C,C	0.451292,0.58631	-0.00951554,0.00685272	0.0039732,0.00867965	1.77928,0.366723	0.000310708	0.00047719
2	rs72487311	48224347	NA,A	NA,G	NA,0.958333	NA,0.0229018	NA,0.0213919	NA,0.546133	0.000310091	0.000743306
2	rs4810951	48003053	G,G	T,T	0.378728,0.373016	0.00859369,-0.00511359	0.00407601,0.00883916	1.45593,0.249556	0.000309056	0.000515029
2	rs723593	48535617	A,A	G,G	0.114314,0.059524	0.0113753,0.0139397	0.0062137,0.0180669	1.17297,0.356179	0.000308523	0.000798425
2	rs6063380	47881581	C,C	A,A	0.451292,0.58631	-0.00947028,0.00705341	0.0039732,0.00867965	1.76581,0.380462	0.000307792	0.000473583
2	rs235008	48225985	C,C	T,T	0.417495,0.381944	-0.00373422,0.017698	0.00400926,0.00879811	0.453893,1.35393	0.00030759	0.000776154
2	rs3915724	48221343	A,A	C,C	0.402584,0.409722	-0.00756473,0.014246	0.00403156,0.00869221	1.2175,0.994708	0.000306945	0.00081767
2	rs235022	48221778	G,G	A,A	0.349901,0.409722	-0.00511195,0.0171357	0.0041455,0.00869221	0.662488,1.31265	0.00030638	0.000804882
2	rs112608727	48224991	NA,G	NA,A	NA,0.958333	NA,0.0226615	NA,0.0213919	NA,0.53844	0.000306331	0.000734303
2	rs139976267	47716094	NA,T	NA,C	NA,0.978175	NA,-0.0345838	NA,0.0292559	NA,0.624958	0.000305587	0.000735157
2	rs62207636	47963335	G,NA	C,NA	0.986084,NA	-0.0300881,NA	0.0168779,NA	1.12705,NA	0.000304109	0.000732665
2	rs145760101	48518179	G,NA	C,NA	0.983101,NA	0.0240343,NA	0.0153396,NA	0.931226,NA	0.000303491	0.00072161
2	rs6067130	48211084	G,G	A,A	0.507952,0.645833	-0.000224648,0.0195422	0.0039548,0.00893797	0.0201325,1.54084	0.000302701	0.000741083
2	rs150776245	47597504	NA,A	NA,T	NA,0.949405	NA,-0.0217687	NA,0.019504	NA,0.577785	0.000300717	0.000724518
2	rs144782889	48018353	NA,C	NA,A	NA,0.902778	NA,-0.0178669	NA,0.0144288	NA,0.666328	0.000299859	0.000728139
2	rs73611399	48220814	NA,G	NA,T	NA,0.952381	NA,-0.0212462	NA,0.0200728	NA,0.537832	0.00029959	0.000713163
2	rs75147902	48224683	NA,T	NA,C	NA,0.958333	NA,0.0222009	NA,0.0213919	NA,0.523813	0.000299347	0.000717581
2	rs237447	47964488	A,A	G,G	0.88171,0.901786	0.016403,0.00225219	0.00612213,0.0143636	2.13208,0.0577916	0.000298223	0.000689363
2	rs6122779	47893014	C,C	T,T	0.451292,0.585317	-0.00947028,0.00659837	0.0039732,0.0086766	1.76581,0.349723	0.000297573	0.000458059
2	rs1475451	48408615	T,T	G,G	0.591451,0.542659	0.00475525,0.0176123	0.00402215,0.00858064	0.625068,1.39669	0.000297572	0.000736353
2	rs78855333	48209796	NA,T	NA,C	NA,0.972222	NA,0.0287031	NA,0.0260119	NA,0.568916	0.000297335	0.000710549
2	rs140831116	47906693	NA,C	NA,T	NA,0.946429	NA,-0.0229832	NA,0.0189842	NA,0.645833	0.000294345	0.000711769
2	rs4809767	48568258	T,T	C,C	0.114314,0.059524	0.0113332,0.01284	0.0062137,0.0180669	1.16643,0.32123	0.000293462	0.000758971
2	rs118034512	47988624	NA,C	NA,T	NA,0.977182	NA,-0.0318457	NA,0.0286274	NA,0.575188	0.000292948	0.000699458
2	rs11696417	48254490	T,NA	G,NA	0.985089,NA	0.01817,NA	0.0163138,NA	0.576143,NA	0.000292854	0.000677964
2	rs150477014	48002997	NA,C	NA,T	NA,0.981151	NA,-0.0380976	NA,0.0314332	NA,0.646843	0.000291419	0.000702743
2	rs235021	48221679	T,T	A,A	0.349901,0.409722	-0.0049297,0.0171357	0.0041455,0.00869221	0.630092,1.31265	0.000291359	0.00076372
2	rs6067191	48325554	A,A	G,G	0.667992,0.757937	-0.00748618,0.0161431	0.00419836,0.00997981	1.12745,0.975701	0.000291059	0.000727068
2	rs6095406	47660366	G,G	A,A	0.913519,0.850198	0.0133614,-0.0158445	0.00703429,0.011978	1.24031,0.730718	0.000290231	0.000532158
2	rs4810993	48561893	G,G	A,A	0.114314,0.059524	0.0112864,0.0129528	0.0062137,0.0180669	1.15918,0.32476	0.000289972	0.000749788
2	rs141180834	47976316	NA,C	NA,T	NA,0.974206	NA,-0.0241848	NA,0.0269663	NA,0.432037	0.000289369	0.000694553
2	rs62210459	47798196	A,NA	G,NA	0.987078,NA	0.0246505,NA	0.0175062,NA	0.798328,NA	0.000289056	0.00069702
2	rs6067295	48582759	G,G	A,A	0.114314,0.060516	0.0114737,0.0105044	0.0062137,0.0179276	1.18831,0.253426	0.000288321	0.000745327
2	rs149254907	48086220	NA,A	NA,G	NA,0.951389	NA,0.0353771	NA,0.0198773	NA,1.12429	0.000287912	0.000699345
2	rs62209203	48106879	C,C	G,G	0.776342,0.844246	-0.0169716,-0.0112092	0.00474483,0.0117882	3.45875,0.466398	0.000286653	0.000638326
2	rs150351901	48571263	G,NA	A,NA	0.961233,NA	0.0120051,NA	0.0102422,NA	0.61772,NA	0.000286039	0.000677103
2	rs11697719	48249655	T,NA	C,NA	0.985089,NA	0.0178303,NA	0.0163138,NA	0.561598,NA	0.000284697	0.000659437
2	rs117257533	47779427	A,NA	G,NA	0.976143,NA	-0.0127266,NA	0.0129561,NA	0.486835,NA	0.000284247	0.000694781
2	rs78586125	48406729	A,NA	G,NA	0.94334,NA	0.0135227,NA	0.00855199,NA	0.943761,NA	0.000284038	0.000699973
2	rs62209193	48062687	G,NA	A,NA	0.925447,NA	0.0136158,NA	0.00752717,NA	1.152,NA	0.000283989	0.000639463
2	rs7268802	48063003	T,NA	C,NA	0.908549,NA	0.0127728,NA	0.00685915,NA	1.20356,NA	0.000283578	0.000641013
2	rs117340447	48530013	NA,G	NA,A	NA,0.982143	NA,0.0363459	NA,0.0322783	NA,0.584762	0.000283561	0.000680027
2	rs6019827	48045573	G,NA	A,NA	0.923459,NA	0.013063,NA	0.00743677,NA	1.10239,NA	0.000283038	0.000636866
2	rs2426130	47713932	C,C	T,T	0.913519,0.849206	0.013407,-0.0153784	0.00703429,0.0119455	1.24675,0.70342	0.000282688	0.000518128
2	rs183166712	47874261	NA,C	NA,T	NA,0.957341	NA,0.0235547	NA,0.0211527	NA,0.575984	0.000282411	0.000677308
2	rs78083235	47602892	NA,A	NA,G	NA,0.986111	NA,-0.0385402	NA,0.0365264	NA,0.535564	0.000282145	0.000682772
2	rs6095525	48062163	C,NA	T,NA	0.908549,NA	0.0127242,NA	0.00685915,NA	1.19664,NA	0.000280898	0.000635152
2	rs79505522	48329103	T,NA	C,NA	0.986084,NA	0.018278,NA	0.0168779,NA	0.554666,NA	0.000280667	0.000647459
2	rs78029495	47717517	NA,C	NA,T	NA,0.969246	NA,0.0272464	NA,0.0247591	NA,0.566819	0.000279941	0.000667958
2	rs79333383	47958434	T,NA	C,NA	0.965209,NA	-0.0216353,NA	0.0107893,NA	1.3474,NA	0.000279629	0.000750782
2	rs145920705	47594285	NA,A	NA,T	NA,0.960318	NA,0.0234863	NA,0.0218976	NA,0.547488	0.000279461	0.000670289
2	rs139242699	48381450	NA,G	NA,A	NA,0.892857	NA,-0.0152426	NA,0.0138207	NA,0.568511	0.000278275	0.000676232
2	rs742758	48061812	G,NA	T,NA	0.908549,NA	0.0126756,NA	0.00685915,NA	1.18974,NA	0.000278257	0.000629376
2	rs117399337	48390539	T,NA	C,NA	0.981113,NA	0.0123973,NA	0.0145245,NA	0.405212,NA	0.000277092	0.000668381
2	rs6019842	48062017	A,NA	G,NA	0.925447,NA	0.0134728,NA	0.00752717,NA	1.13387,NA	0.000276874	0.000623992
2	rs6020156	48587633	C,C	G,G	0.109344,0.075397	0.0117596,0.0105364	0.00633559,0.0161901	1.19765,0.288041	0.000276683	0.000698125
2	rs78174124	48209917	NA,A	NA,T	NA,0.974206	NA,-0.0204485	NA,0.0269663	NA,0.348459	0.000274672	0.000661624
2	rs2273533	47662814	A,A	G,G	0.912525,0.850198	0.0132018,-0.0159403	0.00699802,0.011978	1.22748,0.736941	0.000274574	0.000505592
2	rs113234065	48068508	G,NA	A,NA	0.967197,NA	-0.0196318,NA	0.0111,NA	1.11376,NA	0.000274385	0.000640695
2	rs6020030	48381169	NA,A	NA,G	NA,0.889881	NA,-0.0149208	NA,0.0136555	NA,0.56139	0.000273796	0.000665778
2	rs574113	48120183	T,T	C,C	0.331014,0.519841	-0.001853,0.0110698	0.00420153,0.00855609	0.180988,0.708331	0.000273507	0.000610958
2	rs6125610	47904298	T,T	C,C	0.451292,0.588294	-0.00933447,0.0063624	0.0039732,0.00868585	1.72571,0.333611	0.000273435	0.000423504
2	rs62209165	48036552	T,NA	C,NA	0.921471,NA	0.0127217,NA	0.00734995,NA	1.07843,NA	0.000272766	0.00061384
2	rs6122781	47903826	G,G	T,T	0.451292,0.588294	-0.00933447,0.00631127	0.0039732,0.00868585	1.72571,0.330254	0.000272562	0.000422172
2	rs6067034	47900164	A,A	G,G	0.451292,0.588294	-0.00928467,0.00670319	0.0039732,0.00868585	1.71112,0.35628	0.000272543	0.000422946
2	rs653423	48514174	T,T	C,C	0.599404,0.659722	-0.00238261,0.0230332	0.00403484,0.00902206	0.255825,1.97141	0.0002725	0.000782188
2	rs8121567	47816873	G,G	C,C	0.790258,0.959325	0.0116856,0.015699	0.00485638,0.0216401	1.79269,0.329597	0.000271535	0.000450342
2	rs511073	48182021	A,A	G,G	0.173956,0.110119	-0.0105205,0.0215735	0.00521577,0.0136555	1.35962,0.942555	0.000271478	0.000668849
2	rs117072726	48485358	NA,G	NA,A	NA,0.959325	NA,-0.0197069	NA,0.0216401	NA,0.440726	0.000271224	0.000657444
2	rs150857368	48381378	NA,G	NA,A	NA,0.892857	NA,-0.0148478	NA,0.0138207	NA,0.548702	0.000270585	0.000657329
2	rs6125603	47878374	A,A	G,G	0.450298,0.581349	-0.00933632,0.00648674	0.00397398,0.0086648	1.72571,0.342868	0.000270181	0.000419712
2	rs11906955	47939664	G,G	A,A	0.717694,0.872024	0.00789807,0.0222415	0.00439248,0.012796	1.14169,1.08522	0.00027006	0.000530267
2	rs6020027	48380314	NA,T	NA,C	NA,0.892857	NA,-0.0148006	NA,0.0138207	NA,0.546354	0.000269694	0.000655138
2	rs6067046	47924446	A,A	G,G	0.45328,0.594246	-0.00949647,0.00602063	0.00397168,0.0087054	1.77468,0.310522	0.000269358	0.00041843
2	rs13036715	47817815	A,A	G,G	0.790258,0.959325	0.0116363,0.0159684	0.00485638,0.0216401	1.78065,0.336704	0.000268853	0.000446741
2	rs36098998	47688109	G,G	C,C	0.789264,0.959325	0.0116826,0.0148302	0.00484796,0.0216401	1.79694,0.307023	0.000268501	0.00044217
2	rs74360928	48025673	T,NA	C,NA	0.962227,NA	0.00879211,NA	0.0103707,NA	0.401693,NA	0.000267603	0.000587981
2	rs6019841	48060589	T,NA	C,NA	0.925447,NA	0.0132714,NA	0.00752717,NA	1.10858,NA	0.000267314	0.000603201
2	rs145867428	48218677	NA,A	NA,T	NA,0.948413	NA,0.0186185	NA,0.0193256	NA,0.474515	0.000267026	0.000640392
2	rs141979783	47788775	T,NA	C,NA	0.957256,NA	0.00994804,NA	0.00977441,NA	0.510336,NA	0.000266992	0.000568105
2	rs139938366	47601920	NA,T	NA,A	NA,0.974206	NA,0.0271138	NA,0.0269663	NA,0.502144	0.000266737	0.000641415
2	rs147874581	48150547	G,NA	A,NA	0.992048,NA	0.023886,NA	0.0222601,NA	0.547826,NA	0.00026667	0.000618528
2	rs7264104	48060146	T,NA	C,NA	0.908549,NA	0.0124425,NA	0.00685915,NA	1.1569,NA	0.000266106	0.000602791
2	rs9808619	48426383	G,G	C,C	0.659046,0.709325	0.00816711,0.00893647	0.00417094,0.00941405	1.29914,0.46536	0.000266008	0.000677581
2	rs6125541	47706305	NA,T	NA,C	NA,0.968254	NA,0.0313731	NA,0.0243817	NA,0.702934	0.000265591	0.000633862
2	rs557446	48198919	C,C	T,T	0.690855,0.561508	-0.0115865,-0.00400891	0.00427824,0.00861478	2.16979,0.192682	0.00026553	0.000607798
2	rs72626562	48380271	NA,G	NA,A	NA,0.892857	NA,-0.014554	NA,0.0138207	NA,0.534149	0.000265133	0.000643925
2	rs6012643	47948123	T,T	C,C	0.445328,0.628968	-0.0100808,0.00299755	0.00397815,0.00884878	1.94785,0.133833	0.000264352	0.000494465
2	rs35560064	48016283	G,G	A,A	0.956262,0.965278	0.0337064,-0.0280921	0.00966771,0.0233493	3.31033,0.6403	0.000264008	0.000548032
2	rs6125757	48383273	NA,T	NA,C	NA,0.892857	NA,-0.0144607	NA,0.0138207	NA,0.529562	0.000263448	0.000639785
2	rs6012656	48015849	C,C	T,T	0.956262,0.965278	0.0337064,-0.0280415	0.00966771,0.0233493	3.31033,0.638711	0.000263371	0.000546712
2	rs683954	48509861	G,G	A,A	0.11332,0.029762	0.00974184,0.0275711	0.00623739,0.0251555	0.926927,0.56373	0.00026304	0.000673737
2	rs13044004	47718371	A,A	T,T	0.789264,0.959325	0.011633,0.0146666	0.00484796,0.0216401	1.78477,0.302832	0.000261719	0.00043174
2	rs59490614	48056200	T,NA	G,NA	0.908549,NA	0.0123453,NA	0.00685915,NA	1.14335,NA	0.00026129	0.000592248
2	rs7269894	48059338	C,NA	T,NA	0.908549,NA	0.0123453,NA	0.00685915,NA	1.14335,NA	0.00026129	0.000592248
2	rs72626563	48385405	NA,A	NA,G	NA,0.891865	NA,-0.0140608	NA,0.0137648	NA,0.51284	0.000261271	0.000634885
2	rs9808597	48426428	C,C	T,T	0.659046,0.709325	0.00812239,0.00893647	0.00417094,0.00941405	1.28828,0.46536	0.000260762	0.00066402
2	rs477627	48180058	G,G	A,A	0.16998,0.130952	-0.0104417,0.0206567	0.00526376,0.0126714	1.32524,0.986897	0.000260607	0.000647014
2	rs1502245	48101348	C,C	T,T	0.582505,0.821429	0.0143254,0.0349971	0.00400926,0.0111612	3.45244,2.76571	0.000260469	0.000671471
2	rs6012654	48015578	T,T	G,G	0.956262,0.965278	0.0335994,-0.0281563	0.00966771,0.0233493	3.29239,0.642322	0.000259746	0.000539645
2	rs62209166	48039709	C,NA	T,NA	0.921471,NA	0.0124362,NA	0.00734995,NA	1.04266,NA	0.00025937	0.000584787
2	rs6019824	48039323	T,NA	C,NA	0.921471,NA	0.0124362,NA	0.00734995,NA	1.04266,NA	0.00025937	0.000584787
2	rs6012731	48379993	NA,A	NA,G	NA,0.891865	NA,-0.0141088	NA,0.0137648	NA,0.515176	0.000259078	0.000628669
2	rs6012657	48015981	A,A	G,G	0.956262,0.965278	0.0335994,-0.0280921	0.00966771,0.0233493	3.29239,0.6403	0.000258948	0.00053799
2	rs6019836	48055712	C,NA	T,NA	0.908549,NA	0.0122968,NA	0.00685915,NA	1.13661,NA	0.000258933	0.000587089
2	rs6019838	48056147	C,NA	T,NA	0.908549,NA	0.0122968,NA	0.00685915,NA	1.13661,NA	0.000258933	0.000587089
2	rs6019837	48055783	G,NA	A,NA	0.908549,NA	0.0122968,NA	0.00685915,NA	1.13661,NA	0.000258933	0.000587089
2	rs6095648	48378918	C,C	T,T	0.945328,0.804563	0.0151688,-0.00638704	0.00869693,0.01078	1.09081,0.256864	0.000258421	0.000621425
2	rs113469908	48261549	C,NA	T,NA	0.991054,NA	0.0244892,NA	0.0209976,NA	0.613506,NA	0.000258119	0.000568816
2	rs73120358	48048610	T,NA	C,NA	0.923459,NA	0.012539,NA	0.00743677,NA	1.03725,NA	0.000258118	0.00058273
2	rs13040426	47714453	T,T	C,C	0.789264,0.959325	0.0115883,0.0147738	0.00484796,0.0216401	1.77385,0.305576	0.000258014	0.00042634
2	rs6067302	48586445	T,T	C,C	0.599404,0.669643	-0.00242822,0.0225016	0.00403484,0.00908845	0.261775,1.87641	0.00025795	0.000733313
2	rs117836620	48450103	NA,T	NA,C	NA,0.949405	NA,0.0222011	NA,0.019504	NA,0.593459	0.000257671	0.000636108
2	rs6020037	48387862	NA,G	NA,A	NA,0.890873	NA,-0.0137609	NA,0.0137097	NA,0.500992	0.000257377	0.000625268
2	rs237450	47982128	A,A	G,G	0.88171,0.906746	0.0161224,-0.00298076	0.00612213,0.0147003	2.07304,0.0760746	0.000256858	0.000595902
2	rs6512583	48057501	C,NA	T,NA	0.908549,NA	0.0122531,NA	0.00685915,NA	1.13055,NA	0.000256842	0.00058251
2	rs6019835	48054991	T,NA	G,NA	0.908549,NA	0.0122531,NA	0.00685915,NA	1.13055,NA	0.000256842	0.00058251
2	rs6019839	48056661	T,NA	C,NA	0.908549,NA	0.0122531,NA	0.00685915,NA	1.13055,NA	0.000256842	0.00058251
2	rs1983528	47686290	A,A	G,G	0.789264,0.959325	0.0115386,0.0151576	0.00484796,0.0216401	1.76176,0.315466	0.000256335	0.00042441
2	rs73611337	47717193	T,T	C,C	0.789264,0.959325	0.0115883,0.0145538	0.00484796,0.0216401	1.77385,0.299953	0.000256093	0.00042312
2	rs73611338	47717235	T,T	C,C	0.789264,0.959325	0.0115386,0.0151067	0.00484796,0.0216401	1.76176,0.314151	0.000255881	0.000423647
2	rs6125758	48383859	NA,A	NA,T	NA,0.892857	NA,-0.0140189	NA,0.0138207	NA,0.50805	0.000255762	0.000620889
2	rs6019807	48013385	G,G	C,C	0.955268,0.965278	0.0332413,-0.0283185	0.00956466,0.0233493	3.29239,0.647436	0.00025514	0.000532466
2	rs35989889	47717353	G,G	A,A	0.789264,0.959325	0.0115386,0.0149938	0.00484796,0.0216401	1.76176,0.311235	0.000254879	0.000421965
2	rs7264620	48020273	G,G	A,A	0.937376,0.896825	-0.0144019,-0.0232304	0.0081604,0.0140528	1.11021,1.00738	0.000254812	0.000589042
2	rs62209167	48054607	A,NA	G,NA	0.908549,NA	0.0122046,NA	0.00685915,NA	1.12384,NA	0.00025455	0.000577491
2	rs117309278	48501356	NA,C	NA,T	NA,0.96627	NA,0.023506	NA,0.023678	NA,0.493715	0.000254385	0.000613098
2	rs150117150	48350830	NA,A	NA,C	NA,0.967262	NA,-0.026011	NA,0.0240217	NA,0.554563	0.000254293	0.000610135
2	rs6125611	47904734	T,T	G,G	0.451292,0.588294	-0.0091941,0.00631127	0.0039732,0.00868585	1.68474,0.330254	0.000253834	0.000395673
2	rs490196	48099789	T,T	C,C	0.927435,0.916667	-0.00685318,0.0304694	0.00762141,0.0154664	0.433509,1.31128	0.000253611	0.000608016
2	rs3092393	48241109	C,C	T,T	0.385686,0.364087	-0.00392628,0.0165261	0.00406188,0.00888386	0.476597,1.20168	0.000253072	0.00063545
2	rs617179	48420548	T,T	A,A	0.882704,0.987103	0.00962126,-0.055227	0.00614455,0.0378862	0.930365,0.838869	0.000253038	0.000614954
2	rs755588	47721028	G,G	A,A	0.789264,0.959325	0.0115883,0.0141704	0.00484796,0.0216401	1.77385,0.290236	0.000252838	0.000417662
2	rs381766	48233322	G,G	A,A	0.393638,0.377976	-0.00468975,0.015418	0.00404692,0.00881592	0.608148,1.09522	0.000252662	0.000629498
2	rs6122756	47758088	NA,T	NA,C	NA,0.969246	NA,0.0309744	NA,0.0247591	NA,0.675874	0.000252546	0.000603632
2	rs6125612	47906558	G,G	A,A	0.451292,0.587302	-0.0091941,0.00625788	0.0039732,0.00868273	1.68474,0.326908	0.000252511	0.000393605
2	rs6125759	48384167	NA,C	NA,T	NA,0.892857	NA,-0.0138207	NA,0.0138207	NA,0.498515	0.000252465	0.000612785
2	rs6019840	48057332	G,NA	C,NA	0.908549,NA	0.012156,NA	0.00685915,NA	1.11716,NA	0.000252291	0.000572543
2	rs6019805	48013244	C,C	T,T	0.955268,0.965278	0.0331355,-0.0284806	0.00956466,0.0233493	3.27451,0.652565	0.00025229	0.000526954
2	rs235023	48221862	G,NA	T,NA	0.912525,NA	0.0134446,NA	0.00699802,NA	1.26196,NA	0.000251962	0.000608352
2	rs6019808	48015194	C,C	G,G	0.955268,0.965278	0.0332413,-0.0280499	0.00956466,0.0233493	3.29239,0.638975	0.000251872	0.000525658
2	rs632376	48520610	G,G	A,A	0.604374,0.659722	-0.00247906,0.0225322	0.00404338,0.00902206	0.267767,1.90279	0.00025181	0.000719786
2	rs6125761	48384515	NA,T	NA,C	NA,0.892857	NA,-0.0137723	NA,0.0138207	NA,0.4962	0.000251675	0.000610842
2	rs6019866	48101751	G,G	C,C	0.593439,0.840278	0.0139763,0.0370773	0.00402521,0.0116683	3.28718,2.82828	0.000251627	0.000639979
2	rs6020032	48382472	NA,G	NA,A	NA,0.892857	NA,-0.0137687	NA,0.0138207	NA,0.496024	0.000251615	0.000610696
2	rs674063	47949835	C,C	T,T	0.88171,0.902778	0.0158902,0.00250815	0.00612213,0.0144288	2.02483,0.0644931	0.000250949	0.000580812
2	rs6095661	48398137	NA,T	NA,C	NA,0.957341	NA,-0.0213898	NA,0.0211527	NA,0.505961	0.000250938	0.000603022
2	rs73121472	48379916	A,A	G,G	0.949304,0.910714	0.0169332,-0.00360367	0.00901262,0.0149907	1.21992,0.0915018	0.000250431	0.000584119
2	rs571694	48523755	A,A	G,G	0.599404,0.65873	-0.00242822,0.022537	0.00403484,0.00901572	0.261775,1.90559	0.000250224	0.000715457
2	rs6067048	47926561	T,T	A,A	0.450298,0.588294	-0.00931852,0.00616783	0.00397398,0.00868585	1.72049,0.320898	0.000250052	0.000390957
2	rs6095650	48381451	NA,C	NA,T	NA,0.892857	NA,-0.0136708	NA,0.0138207	NA,0.491351	0.000250033	0.000606804
2	rs7271812	47693033	G,G	A,A	0.789264,0.959325	0.011489,0.0149938	0.00484796,0.0216401	1.74971,0.311235	0.000249908	0.000414483
2	rs2227946	47685320	C,C	G,G	0.789264,0.959325	0.0114394,0.0154908	0.00484796,0.0216401	1.7377,0.324138	0.000249375	0.000414452
2	rs35843274	47665903	G,G	T,T	0.789264,0.959325	0.0116826,0.0124971	0.00484796,0.0216401	1.79694,0.249026	0.000249203	0.00040992
2	rs8123784	47710434	G,G	A,A	0.789264,0.959325	0.011489,0.0148866	0.00484796,0.0216401	1.74971,0.308473	0.000248984	0.000412929
2	rs7264419	47701309	G,G	A,A	0.789264,0.959325	0.0115883,0.0136746	0.00484796,0.0216401	1.77385,0.277824	0.000248798	0.000410889
2	rs62207739	48333720	T,T	C,C	0.668986,0.750992	-0.00750016,0.0149724	0.00420153,0.00988505	1.12933,0.886519	0.000248553	0.000618686
2	rs8118101	47689838	T,T	C,C	0.789264,0.959325	0.0114394,0.0153778	0.00484796,0.0216401	1.7377,0.321189	0.000248376	0.000412769
2	rs77659100	47862108	NA,A	NA,G	NA,0.954365	NA,0.0173229	NA,0.0204832	NA,0.40043	0.000247809	0.000593828
2	rs544334	48209638	G,G	A,A	0.284294,0.275794	-0.00617413,0.0176983	0.00438317,0.00956488	0.79873,1.19203	0.000247798	0.000624244
2	rs6020031	48382309	NA,A	NA,G	NA,0.892857	NA,-0.0135211	NA,0.0138207	NA,0.484237	0.000247654	0.000600956
2	rs74488854	48218358	NA,G	NA,T	NA,0.948413	NA,0.0170061	NA,0.0193256	NA,0.421509	0.000247389	0.000593342
2	rs13040292	47721582	T,T	C,C	0.789264,0.959325	0.011489,0.0146666	0.00484796,0.0216401	1.74971,0.302832	0.000247117	0.000409789
2	rs34944730	48348549	NA,A	NA,G	NA,0.969246	NA,-0.0230285	NA,0.0247591	NA,0.453063	0.000247035	0.000589102
2	rs41283588	48570612	C,NA	G,NA	0.985089,NA	0.0147386,NA	0.0163138,NA	0.436175,NA	0.000246937	0.000576868
2	rs6020033	48382521	NA,A	NA,T	NA,0.892857	NA,-0.0134725	NA,0.0138207	NA,0.481939	0.000246893	0.000599085
2	rs477359	48199956	A,A	G,G	0.690855,0.561508	-0.0114519,-0.00381243	0.00427824,0.00861478	2.1288,0.181711	0.000246862	0.000565456
2	rs6019806	48013369	T,T	C,C	0.955268,0.965278	0.0329295,-0.028744	0.00956466,0.0233493	3.23983,0.660934	0.000246318	0.000515311
2	rs9808618	48426233	T,T	C,C	0.659046,0.709325	0.00799271,0.00893647	0.00417094,0.00941405	1.25705,0.46536	0.000246284	0.000626613
2	rs6019832	48052634	C,NA	A,NA	0.909543,NA	0.0121233,NA	0.00689297,NA	1.1045,NA	0.000246185	0.000557318
2	rs6012664	48052612	C,NA	T,NA	0.909543,NA	0.0121233,NA	0.00689297,NA	1.1045,NA	0.000246185	0.000557318
2	rs471997	48519702	C,C	G,G	0.599404,0.65873	-0.00238261,0.0224637	0.00403484,0.00901572	0.255825,1.89564	0.000245706	0.000702144
2	rs10485609	47665612	G,G	A,A	0.789264,0.958333	0.011633,0.0123037	0.00484796,0.0213919	1.78477,0.247808	0.000245043	0.000403801
2	rs6019826	48042970	T,T	C,C	0.882704,0.944444	0.0210867,0.0207063	0.00614455,0.0186617	3.22209,0.573183	0.000244721	0.000491952
2	rs6063413	48218161	C,C	A,A	0.478131,0.417659	-0.0056876,0.0162845	0.00395809,0.00866769	0.8218,1.21985	0.00024445	0.000658203
2	rs151191483	48030910	NA,A	NA,G	NA,0.967262	NA,0.0216028	NA,0.0240217	NA,0.433572	0.000244166	0.000586093
2	rs75928751	47773756	NA,G	NA,A	NA,0.951389	NA,0.0168812	NA,0.0198773	NA,0.402602	0.000244096	0.00058613
2	rs1556876	47716451	C,C	A,A	0.789264,0.959325	0.0113947,0.0153778	0.00484796,0.0216401	1.72693,0.321189	0.000244056	0.000406254
2	rs6020029	48381087	NA,C	NA,T	NA,0.892857	NA,-0.013274	NA,0.0138207	NA,0.472587	0.000243836	0.000591569
2	rs6012733	48383056	NA,T	NA,G	NA,0.892857	NA,-0.0132678	NA,0.0138207	NA,0.472296	0.000243742	0.000591338
2	rs7274612	47702821	A,A	T,T	0.789264,0.959325	0.0115386,0.013624	0.00484796,0.0216401	1.76176,0.276565	0.000243526	0.000402897
2	rs2075677	47701024	G,G	A,A	0.789264,0.959325	0.011489,0.0142267	0.00484796,0.0216401	1.74971,0.291658	0.000243499	0.000403701
2	rs6091042	48383457	NA,T	NA,C	NA,0.892857	NA,-0.013219	NA,0.0138207	NA,0.47001	0.000243004	0.000589525
2	rs80192815	48510610	C,NA	T,NA	0.985089,NA	0.0145234,NA	0.0163138,NA	0.427906,NA	0.000242952	0.000567719
2	rs17785427	48250212	C,NA	A,NA	0.965209,NA	-0.0169089,NA	0.0107893,NA	0.931551,NA	0.000242811	0.000592107
2	rs6063406	48029792	A,A	C,C	0.576541,0.526786	-0.0125088,0.0063081	0.00400146,0.00856165	2.75163,0.336061	0.000242668	0.000603913
2	rs6122825	48388176	NA,T	NA,C	NA,0.891865	NA,-0.0128817	NA,0.0137648	NA,0.456736	0.000242036	0.000587526
2	rs8123538	47750793	C,NA	A,NA	0.994036,NA	0.0314941,NA	0.0256781,NA	0.657555,NA	0.00024184	0.000551284
2	rs2038218	48306668	T,T	G,G	0.668986,0.757937	-0.0071401,0.0155765	0.00420153,0.00997981	1.04942,0.926025	0.000241807	0.000601966
2	rs11908024	47698186	T,T	C,C	0.789264,0.959325	0.0114394,0.0144974	0.00484796,0.0216401	1.7377,0.298517	0.00024094	0.000400237
2	rs57986261	48267370	NA,T	NA,C	NA,0.97619	NA,-0.0217546	NA,0.0280389	NA,0.3587	0.000239712	0.000574269
2	rs149811032	48150396	A,NA	G,NA	0.944334,NA	-0.0126354,NA	0.00862346,NA	0.845095,NA	0.000238846	0.000579936
2	rs13037578	48013257	G,G	A,A	0.955268,0.965278	0.0328237,-0.0284806	0.00956466,0.0233493	3.2221,0.652565	0.000238671	0.000499743
2	rs3787315	48017290	G,G	C,C	0.955268,0.965278	0.0326679,-0.0278716	0.00956466,0.0233493	3.19607,0.633386	0.000238117	0.000494934
2	rs12480800	48564230	NA,T	NA,C	NA,0.93254	NA,0.0181283	NA,0.017043	NA,0.541403	0.000237468	0.000586356
2	rs348280	47763360	C,NA	T,NA	0.018887,NA	-0.0207569,NA	0.0145244,NA	0.815381,NA	0.000237377	0.000571291
2	rs16994523	47963535	A,A	G,G	0.88171,0.902778	0.0157219,0.00251498	0.00612213,0.0144288	1.99023,0.0646805	0.000237254	0.000549368
2	rs523004	48205025	T,T	C,C	0.690855,0.5625	-0.0111434,-0.00366593	0.00427824,0.00861694	2.03638,0.173588	0.000237179	0.000543548
2	rs13042443	47663754	T,T	G,G	0.789264,0.959325	0.0115386,0.0127224	0.00484796,0.0216401	1.76176,0.254463	0.000236817	0.000391622
2	rs6095647	48378880	T,T	C,C	0.945328,0.910714	0.015304,0.00207379	0.00869693,0.0149907	1.10536,0.0506232	0.000236368	0.000565535
2	rs72626564	48389788	NA,G	NA,A	NA,0.891865	NA,-0.0124547	NA,0.0137648	NA,0.437043	0.000236304	0.000573661
2	rs150381701	47895803	NA,C	NA,G	NA,0.987103	NA,-0.0259839	NA,0.0378862	NA,0.307317	0.000236204	0.000564683
2	rs6122822	48373796	T,T	C,C	0.945328,0.805556	0.015028,-0.00502357	0.00869693,0.0108009	1.07575,0.192564	0.000235977	0.000565425
2	rs6095652	48384174	NA,A	NA,T	NA,0.892857	NA,-0.0127137	NA,0.0138207	NA,0.446573	0.000235656	0.000571456
2	rs6095653	48384276	NA,G	NA,A	NA,0.892857	NA,-0.0127137	NA,0.0138207	NA,0.446573	0.000235656	0.000571456
2	rs6125760	48384447	NA,T	NA,C	NA,0.892857	NA,-0.0127137	NA,0.0138207	NA,0.446573	0.000235656	0.000571456
2	rs6095651	48383994	NA,T	NA,C	NA,0.892857	NA,-0.0127137	NA,0.0138207	NA,0.446573	0.000235656	0.000571456
2	rs141833805	48297575	C,NA	G,NA	0.971173,NA	0.0137925,NA	0.0118166,NA	0.614176,NA	0.000235568	0.000558602
2	rs573791144	47932074	T,NA	C,NA	0.99503,NA	0.035889,NA	0.0281148,NA	0.695136,NA	0.000235499	0.000539234
2	rs6067037	47913578	A,A	G,G	0.452286,0.589286	-0.00899713,0.00627707	0.00397243,0.00868901	1.62858,0.327866	0.000235162	0.000369222
2	rs7274221	47623498	T,T	C,C	0.789264,0.959325	0.0112954,0.0154169	0.00484796,0.0216401	1.70312,0.322209	0.00023512	0.000392817
2	rs72626565	48390177	NA,C	NA,A	NA,0.891865	NA,-0.0123602	NA,0.0137648	NA,0.43273	0.000234973	0.000570381
2	rs6067305	48589996	T,T	C,C	0.599404,0.671627	-0.00231073,0.0221179	0.00403484,0.00910239	0.246531,1.82094	0.000234785	0.000664666
2	rs6067141	48218408	C,C	T,T	0.480119,0.417659	-0.00554738,0.0162887	0.00395743,0.00866769	0.793211,1.22032	0.000234727	0.000630411
2	rs35752040	47624600	A,A	T,T	0.789264,0.959325	0.0112954,0.0153094	0.00484796,0.0216401	1.70312,0.319407	0.000234227	0.000391304
2	rs35640549	47656546	T,T	C,C	0.789264,0.959325	0.011489,0.0129422	0.00484796,0.0216401	1.74971,0.2598	0.00023375	0.000387291
2	rs35854893	48059241	T,T	C,C	0.959245,0.944444	0.0381539,0.0238882	0.00999958,0.0186617	3.86684,0.69784	0.000233732	0.000473167
2	rs72626568	48392464	NA,T	NA,A	NA,0.891865	NA,-0.012261	NA,0.0137648	NA,0.428218	0.000233595	0.000566984
2	rs144819796	48319869	C,NA	T,NA	0.989066,NA	0.0284361,NA	0.0190121,NA	0.870519,NA	0.000233286	0.000550113
2	rs6095521	48050666	C,NA	T,NA	0.908549,NA	0.0115885,NA	0.00685915,NA	1.04036,NA	0.000233125	0.000528248
2	rs72626566	48390511	NA,T	NA,C	NA,0.891865	NA,-0.0122138	NA,0.0137648	NA,0.426075	0.000232945	0.000565383
2	rs13042468	48017884	A,A	T,T	0.955268,0.965278	0.0326123,-0.0287189	0.00956466,0.0233493	3.1868,0.660134	0.000232673	0.000487996
2	rs8125219	47598661	A,A	C,C	0.789264,0.959325	0.0113947,0.0139296	0.00484796,0.0216401	1.72693,0.284187	0.000232346	0.000386483
2	rs6095654	48384287	NA,A	NA,G	NA,0.892857	NA,-0.0124674	NA,0.0138207	NA,0.435318	0.000232261	0.000563107
2	rs117715210	48448079	G,NA	A,NA	0.984095,NA	0.0115775,NA	0.0158037,NA	0.333656,NA	0.000232105	0.000569772
2	rs181824039	47808216	A,NA	G,NA	0.994036,NA	0.0305692,NA	0.0256781,NA	0.631047,NA	0.000231561	0.000528645
2	rs6012663	48051051	G,NA	C,NA	0.908549,NA	0.01154,NA	0.00685915,NA	1.03392,NA	0.000231172	0.000524
2	rs6012655	48015698	A,A	G,G	0.956262,0.964286	0.0328624,-0.0278181	0.00966771,0.0230345	3.17015,0.643642	0.000230205	0.000480585
2	rs6020026	48376111	T,T	A,A	0.94334,0.805556	0.0142276,-0.00572933	0.00855199,0.0108009	1.01691,0.224901	0.000229892	0.000553082
2	rs77140279	48323305	NA,A	NA,C	NA,0.963294	NA,-0.0153685	NA,0.0227328	NA,0.30189	0.000229093	0.000547981
2	rs6512562	47622729	G,G	A,A	0.78827,0.959325	0.011276,0.0153603	0.00483962,0.0216401	1.70312,0.320733	0.00022846	0.00038336
2	rs117919383	48358926	NA,G	NA,A	NA,0.910714	NA,-0.012613	NA,0.0149907	NA,0.397801	0.000228177	0.00054448
2	rs144558895	48164334	T,NA	C,NA	0.981113,NA	0.0146934,NA	0.0145245,NA	0.506242,NA	0.000227881	0.000521173
2	rs8125593	47952653	A,A	G,G	0.88171,0.902778	0.0155616,0.00330292	0.00612213,0.0144288	1.95756,0.0867491	0.000227731	0.000527397
2	rs238161	47842549	G,NA	A,NA	0.018887,NA	-0.0171086,NA	0.0145244,NA	0.621915,NA	0.000226366	0.000544389
2	rs6020039	48393483	NA,A	NA,G	NA,0.887897	NA,-0.0116819	NA,0.0135492	NA,0.410514	0.000225537	0.000547338
2	rs495337	48522330	A,A	G,G	0.602386,0.659722	-0.00247693,0.0220496	0.00403991,0.00902206	0.267767,1.83784	0.000225311	0.000641377
2	rs7269912	47656198	G,G	A,A	0.789264,0.959325	0.0113947,0.0129422	0.00484796,0.0216401	1.72693,0.2598	0.000225228	0.000374458
2	rs5594	48123107	A,NA	G,NA	0.971173,NA	0.0080076,NA	0.0118166,NA	0.302781,NA	0.000224945	0.000566987
2	rs75330563	48395017	NA,A	NA,G	NA,0.887897	NA,-0.0115885	NA,0.0135492	NA,0.406281	0.000224346	0.000544398
2	rs117063646	48573359	NA,A	NA,G	NA,0.934524	NA,0.0153661	NA,0.0172809	NA,0.427247	0.000223991	0.000551141
2	rs149007360	47669334	NA,T	NA,C	NA,0.974206	NA,0.0215644	NA,0.0269663	NA,0.372741	0.000223609	0.000537509
2	rs138443752	47669608	NA,T	NA,A	NA,0.974206	NA,0.0215644	NA,0.0269663	NA,0.372741	0.000223609	0.000537509
2	rs79182118	47963494	T,NA	A,NA	0.975149,NA	0.013623,NA	0.0127009,NA	0.547526,NA	0.00022355	0.000526026
2	rs73910322	48431765	T,NA	C,NA	0.955268,NA	0.0148318,NA	0.00956466,NA	0.917299,NA	0.000222582	0.000535834
2	rs72626561	48376247	NA,T	NA,C	NA,0.894841	NA,-0.0115323	NA,0.013935	NA,0.389435	0.000222206	0.000537701
2	rs112203820	47999444	T,NA	C,NA	0.978131,NA	0.0309588,NA	0.0135185,NA	1.65728,NA	0.000222079	0.000546492
2	rs67243707	48013253	T,T	C,C	0.947316,0.900794	-0.014043,-0.025493	0.0088502,0.0142995	0.948579,1.12714	0.000221786	0.000512821
2	rs11906639	48134616	T,NA	C,NA	0.977137,NA	0.019843,NA	0.0132281,NA	0.874203,NA	0.00022164	0.000543881
2	rs149956834	48074734	NA,T	NA,C	NA,0.980159	NA,-0.0231957	NA,0.0306528	NA,0.347545	0.00022152	0.000530111
2	rs4809741	47896185	NA,G	NA,A	NA,0.949405	NA,-0.0161119	NA,0.019504	NA,0.388536	0.000220896	0.000531356
2	rs479007	48509516	C,C	G,G	0.130219,0.029762	0.00793967,0.0286555	0.00587486,0.0251555	0.753142,0.594061	0.000220121	0.000559258
2	rs3787319	48060879	A,A	G,G	0.959245,0.945437	0.0382105,0.0222884	0.00999958,0.0188207	3.8768,0.62651	0.000219857	0.000444781
2	rs113939087	48392570	T,T	C,C	0.962227,0.920635	0.0186144,-0.0105079	0.0103707,0.0158141	1.13865,0.295513	0.000219074	0.000509757
2	rs6125680	48203131	A,A	G,G	0.691849,0.5625	-0.0111533,-0.00386252	0.00428205,0.00861694	2.03638,0.184439	0.000218767	0.000500847
2	rs496242	48204067	T,T	C,C	0.691849,0.5625	-0.0111533,-0.00386252	0.00428205,0.00861694	2.03638,0.184439	0.000218767	0.000500847
2	rs6019789	48008909	T,T	C,C	0.956262,0.96627	0.0302836,-0.0358913	0.00966771,0.023678	2.76107,0.887503	0.000218624	0.000468399
2	rs55727893	47675197	T,NA	C,NA	0.994036,NA	-0.0206539,NA	0.0256781,NA	0.375511,NA	0.000218598	0.000529103
2	rs147826902	47622704	NA,A	NA,G	NA,0.960318	NA,-0.0115131	NA,0.0218976	NA,0.222539	0.000218563	0.000528154
2	rs473069	48205055	A,A	G,G	0.691849,0.564484	-0.0111533,-0.00366781	0.00428205,0.00862135	2.03638,0.173588	0.000217566	0.000498064
2	rs17448715	47691743	T,T	C,C	0.792247,0.959325	0.0110498,0.0153001	0.00487344,0.0216401	1.63136,0.319167	0.000217416	0.000367079
2	rs11698090	47869859	A,A	T,T	0.39662,0.637897	-0.00996757,0.0017568	0.00404163,0.0088943	1.86472,0.0739558	0.000217128	0.000421455
2	rs113778844	48070443	C,C	G,G	0.969185,0.910714	-0.0269516,-0.0200906	0.0114407,0.0149907	1.73318,0.744297	0.000216281	0.00051217
2	rs79534067	48479215	NA,G	NA,T	NA,0.967262	NA,-0.0146779	NA,0.0240217	NA,0.266657	0.000216245	0.000523653
2	rs150258179	48238450	G,NA	A,NA	0.980119,NA	0.0229513,NA	0.0141639,NA	0.978208,NA	0.000216048	0.000529241
2	rs143710439	48336758	G,NA	A,NA	0.986084,NA	0.0176198,NA	0.0168779,NA	0.527967,NA	0.000215856	0.000523645
2	rs34652120	48070831	C,C	A,A	0.957256,0.945437	0.0365762,0.0216523	0.00977441,0.0188207	3.73865,0.602134	0.000215737	0.000434712
2	rs151104198	48125789	NA,C	NA,T	NA,0.945437	NA,-0.0176169	NA,0.0188207	NA,0.45686	0.000215428	0.000520743
2	rs150909134	47793718	T,NA	A,NA	0.986084,NA	0.0282385,NA	0.0168779,NA	1.02546,NA	0.000215136	0.000514226
2	rs6019788	48008510	C,C	T,T	0.955268,0.965278	0.0312262,-0.0316588	0.00956466,0.0233493	2.96034,0.75662	0.000214801	0.00045543
2	rs546074	48235516	G,G	A,A	0.382704,0.372024	-0.00393202,0.0155539	0.00406782,0.00884395	0.476597,1.10442	0.000214666	0.000536709
2	rs580544	48205426	T,T	C,C	0.691849,0.5625	-0.0111533,-0.00321839	0.00428205,0.00861694	2.03638,0.149489	0.000214255	0.000490568
2	rs4141586	48292646	T,T	C,C	0.667992,0.757937	-0.00704138,0.0150659	0.00419836,0.00997981	1.02915,0.88228	0.000214057	0.000533216
2	rs73130177	47681257	C,C	T,T	0.9334,0.996032	0.0157744,0.0424934	0.00792989,0.0679934	1.33091,0.274092	0.000213842	0.000411537
2	rs6125673	48192423	NA,C	NA,G	NA,0.904762	NA,-0.00712441	NA,0.0145623	NA,0.204346	0.00021298	0.000512366
2	rs35971376	47721708	A,A	G,G	0.792247,0.959325	0.0110498,0.0146991	0.00487344,0.0216401	1.63136,0.303665	0.000212936	0.000359405
2	rs62209497	48399546	A,NA	G,NA	0.957256,NA	0.00888035,NA	0.00977441,NA	0.439379,NA	0.000212862	0.000504579
2	rs6019786	48005246	T,NA	C,NA	0.842942,NA	0.00583269,NA	0.00543389,NA	0.548067,NA	0.000212663	0.000494
2	rs6019790	48008943	C,C	T,T	0.955268,0.965278	0.0312811,-0.0313082	0.00956466,0.0233493	2.96915,0.744814	0.000212655	0.000450694
2	rs141855184	48147480	NA,C	NA,T	NA,0.972222	NA,-0.0244103	NA,0.0260119	NA,0.458391	0.000212555	0.000511106
2	rs145469695	48100920	A,NA	C,NA	0.978131,NA	0.00561779,NA	0.0135185,NA	0.168944,NA	0.000212315	0.000522513
2	rs6122820	48370850	NA,C	NA,T	NA,0.895833	NA,-0.0106865	NA,0.0139934	NA,0.351584	0.00021206	0.000512772
2	rs148951629	48066328	NA,G	NA,A	NA,0.954365	NA,0.0107834	NA,0.0204832	NA,0.222881	0.00021181	0.000509352
2	rs5601	48122140	A,NA	G,NA	0.971173,NA	0.00737255,NA	0.0118166,NA	0.273531,NA	0.000211597	0.000532193
2	rs74411515	48392414	NA,A	NA,T	NA,0.957341	NA,0.0179722	NA,0.0211527	NA,0.402825	0.000211553	0.000509229
2	rs73129264	48551679	T,T	G,G	0.602386,0.65873	-0.0019046,0.0218808	0.00403991,0.00901572	0.195641,1.81741	0.000211365	0.000600692
2	rs6019796	48009816	T,T	C,C	0.954274,0.955357	0.030916,-0.0270002	0.00946506,0.0206987	2.96276,0.716508	0.000211176	0.000448992
2	rs2235617	48554977	G,G	C,C	0.602386,0.657738	-0.00195084,0.0218126	0.00403991,0.00900943	0.20123,1.8104	0.00021093	0.000599284
2	rs76089689	48415357	A,NA	C,NA	0.936382,NA	0.0105025,NA	0.00810069,NA	0.7104,NA	0.000210814	0.000515795
2	rs145145777	48338069	T,NA	C,NA	0.978131,NA	0.00975466,NA	0.0135185,NA	0.327391,NA	0.000210396	0.00051522
2	rs13044228	48007608	T,T	C,C	0.956262,0.96627	0.0318624,-0.0308306	0.00966771,0.023678	3.00808,0.714691	0.000210085	0.000444656
2	rs1847328	48018427	G,G	A,A	0.936382,0.89881	-0.0127458,-0.0243156	0.00810069,0.0141743	0.936966,1.0642	0.000210065	0.000486612
2	rs5585	48124341	G,NA	A,NA	0.971173,NA	0.0072892,NA	0.0118166,NA	0.269763,NA	0.000209949	0.000527898
2	rs145274028	47938142	G,NA	A,NA	0.983101,NA	0.0206857,NA	0.0153396,NA	0.750816,NA	0.000209948	0.000516873
2	rs183339806	47781289	NA,A	NA,G	NA,0.984127	NA,0.0249792	NA,0.0342017	NA,0.332381	0.000209666	0.000501908
2	rs183113549	47950861	G,NA	A,NA	0.988072,NA	0.0175763,NA	0.0182119,NA	0.475611,NA	0.000209409	0.000493097
2	rs6019793	48009117	C,C	T,T	0.955268,0.965278	0.0311768,-0.0313243	0.00956466,0.0233493	2.95242,0.745354	0.000209326	0.000444012
2	rs13044985	48009165	A,A	G,G	0.955268,0.965278	0.0311768,-0.0313243	0.00956466,0.0233493	2.95242,0.745354	0.000209326	0.000444012
2	rs79792569	47663487	A,NA	C,NA	0.94831,NA	0.00944551,NA	0.00893021,NA	0.537317,NA	0.000209296	0.00044796
2	rs146138993	48164906	NA,C	NA,T	NA,0.964286	NA,0.0140828	NA,0.0230345	NA,0.266844	0.000209093	0.000501675
2	rs5619	48120843	A,NA	G,NA	0.971173,NA	0.00722787,NA	0.0118166,NA	0.267,NA	0.000208751	0.000524776
2	rs117169154	47945171	NA,T	NA,C	NA,0.96627	NA,0.0108942	NA,0.023678	NA,0.19014	0.000208702	0.000499382
2	rs117647303	48399498	NA,G	NA,T	NA,0.886905	NA,-0.0102884	NA,0.0134972	NA,0.350758	0.000208627	0.000505611
2	rs6019792	48008981	C,C	A,A	0.955268,0.965278	0.0311768,-0.0312536	0.00956466,0.0233493	2.95242,0.742981	0.000208538	0.000442344
2	rs140374531	48420668	A,NA	G,NA	0.966203,NA	0.0114285,NA	0.0109412,NA	0.52836,NA	0.000208237	0.000512329
2	rs61543953	48204667	NA,G	NA,A	NA,0.902778	NA,-0.00640047	NA,0.0144288	NA,0.182211	0.000207702	0.000499633
2	rs36102365	48018255	G,G	C,C	0.954274,0.965278	0.0318104,-0.0288297	0.00946506,0.0233493	3.10953,0.663668	0.00020712	0.000434707
2	rs1056198	48556229	T,T	C,C	0.602386,0.65873	-0.00188295,0.0217803	0.00403991,0.00901572	0.193039,1.8041	0.000206776	0.000587142
2	rs13039965	48557172	A,A	G,G	0.602386,0.65873	-0.00188295,0.0217803	0.00403991,0.00901572	0.193039,1.8041	0.000206776	0.000587142
2	rs148040100	47956992	T,NA	C,NA	0.988072,NA	0.0173644,NA	0.0182119,NA	0.46807,NA	0.000206753	0.000486939
2	rs147228672	48524157	NA,C	NA,A	NA,0.928571	NA,-0.013992	NA,0.0165981	NA,0.398771	0.000206683	0.000506855
2	rs6125826	48556461	T,T	C,C	0.59841,0.65873	-0.00190143,0.0217803	0.00403319,0.00901572	0.195641,1.8041	0.000206583	0.000586735
2	rs1995124	48403913	NA,C	NA,G	NA,0.863095	NA,0.00685539	NA,0.0124355	NA,0.235491	0.000206528	0.000494284
2	rs6019794	48009445	G,G	A,A	0.955268,0.965278	0.0311218,-0.0312197	0.00956466,0.0233493	2.94364,0.741847	0.000206358	0.000437914
2	rs7262349	47795305	T,T	A,A	0.792247,0.959325	0.0110992,0.0159581	0.00487344,0.0216401	1.64287,0.336431	0.00020617	0.000350879
2	rs73119763	48282256	A,NA	G,NA	0.946322,NA	-0.0117779,NA	0.00877248,NA	0.746168,NA	0.000206047	0.000494036
2	rs189778177	47793456	NA,G	NA,T	NA,0.974206	NA,0.0192442	NA,0.0269663	NA,0.322896	0.00020596	0.000495055
2	rs6019795	48009460	T,T	A,A	0.955268,0.965278	0.0311218,-0.03117	0.00956466,0.0233493	2.94364,0.740179	0.000205812	0.000436758
2	rs55974217	48505916	G,NA	A,NA	0.985089,NA	0.0124387,NA	0.0163138,NA	0.350876,NA	0.000205738	0.00050306
2	rs72626567	48392410	NA,T	NA,A	NA,0.881944	NA,-0.00947452	NA,0.0132476	NA,0.323769	0.000205715	0.000497986
2	rs72626569	48399458	NA,G	NA,C	NA,0.886905	NA,-0.00995578	NA,0.0134972	NA,0.336539	0.000205272	0.000497317
2	rs57919103	48132503	NA,A	NA,G	NA,0.965278	NA,0.0219066	NA,0.0233493	NA,0.458253	0.000205105	0.000498142
2	rs2294599	48562446	C,C	G,G	0.602386,0.65873	-0.00202009,0.0217274	0.00403991,0.00901572	0.209679,1.79711	0.000204914	0.000581359
2	rs117250096	47967324	A,NA	G,NA	0.978131,NA	-0.0159921,NA	0.0135185,NA	0.625585,NA	0.000204833	0.000467851
2	rs2056991	48561280	C,C	T,T	0.602386,0.65873	-0.00192867,0.0217274	0.00403991,0.00901572	0.198546,1.79711	0.000204573	0.000580535
2	rs11086299	48548870	A,A	G,G	0.59841,0.65873	-0.0019476,0.0217274	0.00403319,0.00901572	0.20123,1.79711	0.000204332	0.000579982
2	rs6020152	48577475	G,NA	A,NA	0.052684,NA	0.00841519,NA	0.00885019,NA	0.466378,NA	0.00020433	0.000501506
2	rs11906283	47684868	A,A	G,G	0.792247,0.959325	0.0108573,0.0155756	0.00487344,0.0216401	1.58686,0.326357	0.00020431	0.000347461
2	rs116865012	48222558	T,NA	C,NA	0.968191,NA	0.00919381,NA	0.0112664,NA	0.3825,NA	0.000203701	0.000490751
2	rs237469	47951408	C,C	T,T	0.54175,0.377976	0.00901793,-0.00338854	0.00396816,0.00881592	1.63729,0.154464	0.000203602	0.000391556
2	rs6067296	48582769	C,C	A,A	0.60338,0.65873	-0.0021124,0.0216792	0.00404163,0.00901572	0.220973,1.79075	0.00020354	0.000577092
2	rs73117471	48259645	A,NA	G,NA	0.967197,NA	-0.0168751,NA	0.0111,NA	0.891293,NA	0.00020332	0.000492983
2	rs6067284	48574454	A,A	G,G	0.602386,0.65873	-0.00202009,0.0216899	0.00403991,0.00901572	0.209679,1.79216	0.000203276	0.000576514
2	rs4810987	48425018	A,A	G,G	0.652087,0.710317	0.00785925,0.0088419	0.00415099,0.00942357	1.23424,0.458292	0.000203163	0.000519551
2	rs117075651	48055229	T,NA	C,NA	0.99006,NA	-0.0225926,NA	0.01993,NA	0.590126,NA	0.000203074	0.000480007
2	rs13039749	47800615	T,T	C,C	0.792247,0.959325	0.0110498,0.0160087	0.00487344,0.0216401	1.63136,0.337772	0.00020283	0.000345839
2	rs6019797	48009818	T,T	C,C	0.955268,0.965278	0.0310724,-0.031026	0.00956466,0.0233493	2.93574,0.735367	0.000202659	0.000430243
2	rs6019783	47997962	T,NA	C,NA	0.84493,NA	0.00514834,NA	0.00546217,NA	0.461032,NA	0.000202466	0.000470024
2	rs6122809	48309611	NA,G	NA,A	NA,0.837302	NA,-0.00525766	NA,0.0115817	NA,0.187184	0.00020246	0.000489303
2	rs2769976	48514919	T,T	C,C	0.60338,0.65873	-0.00220382,0.0216586	0.00404163,0.00901572	0.232428,1.78804	0.000202031	0.000571898
2	rs10485610	48008281	T,T	C,C	0.956262,0.96627	0.0313432,-0.0316063	0.00966771,0.023678	2.92565,0.740098	0.000201497	0.000428215
2	rs6125677	48198998	NA,C	NA,G	NA,0.922619	NA,-0.0112773	NA,0.0159983	NA,0.317974	0.000201413	0.000483118
2	rs144303662	48059123	NA,T	NA,C	NA,0.982143	NA,-0.0239668	NA,0.0322783	NA,0.339341	0.000201334	0.000484896
2	rs11905015	48010054	G,G	T,T	0.955268,0.965278	0.031023,-0.031026	0.00956466,0.0233493	2.92786,0.735367	0.000201088	0.000427078
2	rs35667796	47803301	C,C	A,A	0.792247,0.959325	0.0110992,0.0152439	0.00487344,0.0216401	1.64287,0.317707	0.000200958	0.000341884
2	rs3795075	47806092	A,A	G,G	0.792247,0.959325	0.0110498,0.0157387	0.00487344,0.0216401	1.63136,0.33064	0.000200846	0.000342409
2	rs73613303	48266544	NA,A	NA,G	NA,0.964286	NA,-0.0157523	NA,0.0230345	NA,0.306214	0.000200791	0.000480429
2	rs4809769	48579164	A,A	C,C	0.60338,0.65873	-0.00206668,0.0216169	0.00404163,0.00901572	0.215306,1.78255	0.000200595	0.000568476
2	rs3787321	48063321	T,T	C,C	0.958251,0.945437	0.038237,0.0212364	0.00988495,0.0188207	3.96003,0.586413	0.00020029	0.000408549
2	rs183707495	48094391	NA,T	NA,G	NA,0.972222	NA,0.0169253	NA,0.0260119	NA,0.287977	0.000199927	0.000477625
2	rs141957073	48342068	A,NA	G,NA	0.976143,NA	0.0140511,NA	0.0129561,NA	0.555742,NA	0.000199419	0.000490257
2	rs2235616	48569127	A,A	G,G	0.602386,0.660714	-0.00197438,0.0216365	0.00403991,0.00902845	0.204092,1.78112	0.00019938	0.000563893
3	rs117098248	47927087	T,NA	C,NA	0.99006,NA	0.0727492,NA	0.01993,NA	3.58169,NA	0.0294715	0.0523565
3	rs77480041	48429020	A,A	G,G	0.952286,0.834325	-0.00437913,-0.0447492	0.00927543,0.0114976	0.19597,4.00261	0.0251976	0.0374916
3	rs601849	48498704	C,C	T,T	0.16501,0.494048	0.00928572,0.0282223	0.00532652,0.00854996	1.09001,3.01599	0.0218183	0.0318321
3	rs79258588	48182192	NA,G	NA,T	NA,0.929563	NA,0.0485255	NA,0.0167057	NA,2.43466	0.0140921	0.0236109
3	rs78066098	48109002	G,NA	A,NA	0.957256,NA	0.0250815,NA	0.00977441,NA	1.98773,NA	0.0130719	0.0245784
3	rs112644707	47866689	A,NA	G,NA	0.930418,NA	-0.0282856,NA	0.00777053,NA	3.56461,NA	0.0100892	0.0247266
3	rs79999885	48324371	NA,A	NA,G	NA,0.951389	NA,-0.0535301	NA,0.0198773	NA,2.14993	0.00778581	0.0130107
3	rs73124173	48139768	A,NA	C,NA	0.984095,NA	-0.0506234,NA	0.0158037,NA	2.86684,NA	0.00706838	0.0126121
3	rs6125713	48295553	NA,G	NA,A	NA,0.980159	NA,-0.0803787	NA,0.0306528	NA,2.05871	0.00546681	0.00909883
3	rs508757	48138971	C,C	T,T	0.801193,0.940476	-0.0171609,0.0325327	0.00495399,0.0180669	3.27402,1.14416	0.00489854	0.0084466
3	rs58677849	48429508	C,C	G,G	0.558648,0.438492	0.00859135,-0.0229907	0.00398179,0.00861478	1.50928,2.11842	0.00455515	0.00678898
3	rs6020064	48429509	C,C	G,G	0.558648,0.438492	0.00859135,-0.0228455	0.00398179,0.00861478	1.50928,2.09669	0.00437517	0.00652545
3	rs117076584	48074046	G,NA	A,NA	0.99006,NA	0.0649674,NA	0.01993,NA	2.95272,NA	0.00431085	0.00758325
3	rs6019567	47595961	A,A	G,G	0.708748,0.809524	0.017632,-0.0100228	0.0043517,0.010886	4.29382,0.447085	0.00428866	0.0246403
3	rs75673784	47954134	G,NA	A,NA	0.945328,NA	0.0210493,NA	0.00869693,NA	1.80947,NA	0.00427754	0.00892727
3	rs141152537	48239714	NA,C	NA,T	NA,0.945437	NA,-0.0466602	NA,0.0188207	NA,1.88048	0.00405411	0.0067344
3	rs927068	48177974	T,T	G,G	0.739563,0.815476	-0.0129031,0.00747461	0.00450506,0.0110197	2.37866,0.303132	0.00395101	0.00695577
3	rs112735799	47990260	A,NA	G,NA	0.985089,NA	-0.0476885,NA	0.0163138,NA	2.46035,NA	0.00392906	0.00734426
3	rs73118348	47980626	T,NA	C,NA	0.973161,NA	0.0390739,NA	0.0122339,NA	2.85276,NA	0.00392041	0.00703923
3	rs7269408	47993002	T,NA	C,NA	0.871769,NA	0.0183527,NA	0.00591347,NA	2.71848,NA	0.00372622	0.00788173
3	rs140445286	47794210	T,NA	C,NA	0.991054,NA	0.0653377,NA	0.0209976,NA	2.73043,NA	0.00359886	0.00644442
3	rs138982177	48077386	T,NA	C,NA	0.99006,NA	0.0629747,NA	0.01993,NA	2.80167,NA	0.00336116	0.00590873
3	rs150640059	47885372	A,NA	C,NA	0.980119,NA	-0.0434518,NA	0.0141639,NA	2.66623,NA	0.00333123	0.0064242
3	rs1393342	48115235	C,C	A,A	0.77833,0.876984	-0.0211916,-0.0169517	0.00475997,0.0130145	5.07031,0.715035	0.00324288	0.00586398
3	rs190108891	48120732	NA,G	NA,A	NA,0.974206	NA,-0.0647506	NA,0.0269663	NA,1.78667	0.00321685	0.00547072
3	rs3827088	48066683	NA,A	NA,G	NA,0.969246	NA,0.0608981	NA,0.0247591	NA,1.85672	0.00320589	0.00535067
3	rs6125710	48288407	NA,C	NA,T	NA,0.980159	NA,-0.0732507	NA,0.0306528	NA,1.77308	0.00318081	0.00531169
3	rs1393343	48115247	A,A	T,T	0.77833,0.876984	-0.0210999,-0.0168958	0.00475997,0.0130145	5.03138,0.711732	0.00306236	0.00553578
3	rs138413797	47970996	C,NA	G,NA	0.974155,NA	0.0378073,NA	0.0124606,NA	2.61761,NA	0.00303229	0.00549538
3	rs188309946	47935025	G,NA	T,NA	0.986084,NA	-0.046526,NA	0.0168779,NA	2.23358,NA	0.00287481	0.00539626
3	rs237485	48004238	G,G	A,A	0.689861,0.974206	0.0152781,-0.0342065	0.00427445,0.0269663	3.45444,0.689048	0.00285746	0.00666243
3	rs6125686	48220024	C,C	T,T	0.427435,0.362103	-0.00826751,0.0216084	0.00399661,0.0088943	1.41363,1.82041	0.00283154	0.00444315
3	rs73121492	48389214	A,NA	G,NA	0.979125,NA	0.0329039,NA	0.0138296,NA	1.76074,NA	0.00273706	0.00495197
3	rs150521784	47800636	C,NA	T,NA	0.991054,NA	0.0623968,NA	0.0209976,NA	2.52837,NA	0.00257169	0.00459547
3	rs190645064	48547783	NA,T	NA,C	NA,0.99504	NA,-0.1382	NA,0.0608454	NA,1.63588	0.00254472	0.00431929
3	rs802950	48085832	A,A	C,C	0.662028,0.84127	-0.0110585,-0.0132829	0.00417985,0.0116978	2.0887,0.591476	0.00248245	0.00458631
3	rs192472436	47799199	A,NA	C,NA	0.977137,NA	0.0463762,NA	0.0132281,NA	3.34191,NA	0.00247524	0.00513465
3	rs6012750	48430680	G,G	A,A	0.369781,0.594246	0.00418827,-0.0277528	0.00409564,0.0087054	0.513585,2.84387	0.00242734	0.00383009
3	rs117590849	47690065	T,NA	C,NA	0.991054,NA	0.0618121,NA	0.0209976,NA	2.48914,NA	0.00241096	0.00430638
3	rs6095672	48428900	A,A	T,T	0.584493,0.748016	0.00529131,-0.0285082	0.004012,0.00984603	0.727666,2.42173	0.00240595	0.00373903
3	rs117532586	47725419	G,NA	A,NA	0.991054,NA	0.0616174,NA	0.0209976,NA	2.47615,NA	0.00236011	0.00421494
3	rs182157751	48358207	NA,T	NA,G	NA,0.984127	NA,-0.071387	NA,0.0342017	NA,1.43336	0.0023304	0.00396829
3	rs144756219	47707885	T,NA	C,NA	0.991054,NA	0.0614805,NA	0.0209976,NA	2.46703,NA	0.00232509	0.00415197
3	rs6019902	48178213	A,A	G,G	0.804175,0.855159	-0.00949382,0.0180138	0.0049823,0.012146	1.24631,0.859976	0.00219952	0.00386129
3	rs6020069	48438572	C,C	T,T	0.447316,0.355159	0.00457054,-0.0267497	0.00397643,0.00893234	0.601385,2.56112	0.00217569	0.00324452
3	rs6020073	48448280	C,C	T,T	0.361829,0.320437	0.00346639,-0.0278353	0.00411452,0.00916045	0.39846,2.62407	0.00212141	0.00316511
3	rs62210366	47613836	A,NA	G,NA	0.986084,NA	0.0377099,NA	0.0168779,NA	1.59406,NA	0.00194215	0.00331447
3	rs6020063	48428863	G,G	C,C	0.468191,0.684524	0.00218239,-0.0280747	0.00396233,0.00919868	0.235241,2.64341	0.00190841	0.00301706
3	rs72626545	48064765	NA,G	NA,A	NA,0.938492	NA,-0.0398528	NA,0.0177919	NA,1.60042	0.00183839	0.00314386
3	rs6020075	48448695	G,G	A,A	0.363817,0.320437	0.00341578,-0.0272794	0.00410967,0.00916045	0.391597,2.53733	0.00179702	0.00268819
3	rs2149278	48447153	G,G	A,A	0.361829,0.321429	0.00341981,-0.0272571	0.00411452,0.00915299	0.391597,2.53733	0.0017923	0.00268232
3	rs6020049	48417991	C,C	G,G	0.619284,0.775794	-0.0103183,0.0143211	0.00407187,0.0102496	1.94785,0.789569	0.00177293	0.00282663
3	rs2869931	48413818	T,T	C,C	0.272366,0.264881	-0.00318726,0.0260621	0.00444126,0.00968721	0.325162,2.14645	0.00176166	0.00292309
3	rs138542834	47780066	A,NA	G,NA	0.959245,NA	0.0217605,NA	0.00999958,NA	1.52952,NA	0.00173924	0.00355436
3	rs6020074	48448659	C,C	T,T	0.365805,0.320437	0.0033189,-0.0271787	0.00410491,0.00916045	0.378002,2.52177	0.00171871	0.00257269
3	rs9789783	48490801	A,A	C,C	0.55666,0.447421	0.00754601,-0.0209906	0.00397994,0.00859702	1.23688,1.835	0.00166706	0.00252742
3	rs6063435	48422560	A,A	C,C	0.624254,0.768849	-0.0104855,0.0114082	0.00408236,0.0101399	1.99078,0.584101	0.0016563	0.00262514
3	rs6012752	48434164	T,T	C,C	0.361829,0.320437	0.00374594,-0.0269381	0.00411452,0.00916045	0.440571,2.48483	0.0016357	0.00245307
3	rs6012753	48434249	T,T	A,A	0.361829,0.320437	0.00374594,-0.0268866	0.00411452,0.00916045	0.440571,2.47694	0.00161172	0.00241772
3	rs62209503	48422439	T,T	C,C	0.624254,0.768849	-0.0104401,0.0114082	0.00408236,0.0101399	1.97688,0.584101	0.00161116	0.00255431
3	rs118099131	48097234	A,NA	G,NA	0.957256,NA	-0.0274662,NA	0.00977441,NA	2.30504,NA	0.00159623	0.0028358
3	rs6063434	48413539	G,G	A,A	0.245527,0.267857	-0.00379263,0.025643	0.00459376,0.00965281	0.388247,2.10266	0.00158285	0.00261104
3	rs112458900	47816830	G,NA	T,NA	0.95328,NA	-0.0260744,NA	0.0093687,NA	2.26893,NA	0.00157261	0.00326327
3	rs6019930	48220082	G,G	T,T	0.43837,0.415675	-0.00874638,0.0179973	0.00398468,0.00867359	1.55031,1.42032	0.00155655	0.00245962
3	rs6122835	48452498	C,C	T,T	0.360835,0.316468	0.00346846,-0.0268598	0.00411698,0.00919092	0.39846,2.45928	0.00154549	0.00231769
3	rs74414046	48192155	NA,T	NA,G	NA,0.967262	NA,0.0444264	NA,0.0240217	NA,1.19114	0.00152496	0.00262442
3	rs75632462	48584517	NA,G	NA,T	NA,0.650794	NA,-0.0186414	NA,0.00896686	NA,1.42453	0.00151385	0.00240531
3	rs139894357	47884965	A,NA	G,NA	0.969185,NA	-0.0311903,NA	0.0114407,NA	2.19342,NA	0.00150554	0.00293859
3	rs6125685	48220012	A,A	G,G	0.440358,0.414683	-0.00888131,0.0175539	0.00398274,0.0086766	1.58921,1.36592	0.00149857	0.00236646
3	rs4297943	48423756	A,A	G,G	0.274354,0.381944	-0.00385604,0.0226175	0.0044312,0.00879811	0.415454,1.99359	0.00149824	0.0024591
3	rs2025958	48456238	A,A	G,G	0.361829,0.328373	0.00351297,-0.0268544	0.00411452,0.00910239	0.405368,2.49825	0.00147513	0.00221164
3	rs6095683	48454344	G,G	C,C	0.364811,0.328373	0.00341379,-0.0269023	0.00410728,0.00910239	0.391597,2.50566	0.00147357	0.00220901
3	rs6067229	48420691	A,A	G,G	0.624254,0.775794	-0.0104401,0.0102973	0.00408236,0.0102496	1.97688,0.501603	0.00145727	0.00231794
3	rs6125842	48584589	NA,G	NA,A	NA,0.651786	NA,-0.0183664	NA,0.00897279	NA,1.39074	0.00143665	0.00228588
3	rs6067228	48420566	T,T	A,A	0.624254,0.757937	-0.0105308,0.00930242	0.00408236,0.00997981	2.00473,0.454356	0.00140256	0.00222962
3	rs73121465	48376104	T,NA	C,NA	0.980119,NA	0.028524,NA	0.0141639,NA	1.35629,NA	0.00137687	0.00247055
3	rs522411	48216436	A,A	G,G	0.493042,0.367063	-0.00695584,0.0205777	0.00395468,0.00886855	1.1046,1.69197	0.00134055	0.00212059
3	rs568124	48484125	T,T	C,C	0.636183,0.671627	-0.00313852,0.0265989	0.00410967,0.00910239	0.35159,2.45895	0.00134017	0.00201196
3	rs483729	48211651	C,C	G,G	0.173956,0.166667	-0.0106944,0.0226461	0.00521577,0.0114701	1.39442,1.31568	0.00131318	0.00220858
3	rs671130	48477458	A,A	G,G	0.637177,0.671627	-0.00300267,0.0263964	0.00411209,0.00910239	0.332301,2.42802	0.00125521	0.00188585
3	rs527892	48477454	C,C	A,A	0.637177,0.671627	-0.00300267,0.0263964	0.00411209,0.00910239	0.332301,2.42802	0.00125521	0.00188585
3	rs56745155	48583793	NA,G	NA,A	NA,0.644841	NA,-0.0178641	NA,0.00893234	NA,1.34192	0.00124998	0.00199585
3	rs967305	48459946	C,C	G,G	0.361829,0.316468	0.00346639,-0.0260983	0.00411452,0.00919092	0.39846,2.34511	0.00124879	0.00187964
3	rs627898	48480254	C,C	A,A	0.634195,0.670635	-0.00341424,0.0262271	0.00410491,0.00909539	0.391953,2.40537	0.00123991	0.00186651
3	rs6067280	48566022	G,NA	A,NA	0.978131,NA	-0.0233993,NA	0.0135185,NA	1.07848,NA	0.00122912	0.00209329
3	rs200685629	48330210	NA,T	NA,C	NA,0.944444	NA,0.0345369	NA,0.0186617	NA,1.19236	0.00122062	0.00209595
3	rs6125841	48583643	NA,A	NA,G	NA,0.652778	NA,-0.0176748	NA,0.00897877	NA,1.30972	0.00119907	0.00191383
3	rs113974524	47989081	G,NA	A,NA	0.980119,NA	-0.0368562,NA	0.0141639,NA	2.03315,NA	0.00117719	0.00222202
3	rs6125840	48582363	NA,G	NA,A	NA,0.651786	NA,-0.0174264	NA,0.00897279	NA,1.283	0.00116886	0.00186616
3	rs139057541	48502234	NA,C	NA,G	NA,0.988095	NA,-0.0754291	NA,0.0394133	NA,1.25457	0.00116698	0.00196096
3	rs112340361	47623292	A,NA	C,NA	0.926441,NA	-0.0217679,NA	0.0075738,NA	2.39235,NA	0.00115455	0.00254762
3	rs149040798	47649130	G,NA	A,NA	0.964215,NA	0.0214401,NA	0.0106439,NA	1.35677,NA	0.00115011	0.00231671
3	rs686996	48476266	G,G	C,C	0.637177,0.671627	-0.00342021,0.0259916	0.00411209,0.00910239	0.391953,2.36681	0.00114716	0.00172723
3	rs6012744	48421332	G,G	A,A	0.649105,0.604167	0.00850889,0.0146841	0.0041428,0.00874115	1.3981,1.03161	0.00114704	0.0018718
3	rs595777	48474819	G,G	C,C	0.637177,0.671627	-0.00337434,0.0259916	0.00411209,0.00910239	0.38523,2.36681	0.00114379	0.00172214
3	rs633829	48493291	A,A	G,G	0.637177,0.671627	-0.0032826,0.025987	0.00411209,0.00910239	0.37191,2.36611	0.00113604	0.00171046
3	rs6125839	48581754	NA,T	NA,G	NA,0.652778	NA,-0.0173884	NA,0.00897877	NA,1.27742	0.00113414	0.00181237
3	rs150944682	48130173	C,NA	T,NA	0.964215,NA	-0.0274918,NA	0.0106439,NA	2.00886,NA	0.00112829	0.00195123
3	rs648095	48494178	A,A	G,G	0.638171,0.671627	-0.0030963,0.0259437	0.00411452,0.00910239	0.345119,2.35962	0.00111365	0.00167708
3	rs6125838	48581481	NA,G	NA,A	NA,0.652778	NA,-0.0172922	NA,0.00897877	NA,1.26666	0.00111337	0.0017799
3	rs596195	48474768	C,C	T,T	0.637177,0.671627	-0.00337434,0.0258905	0.00411209,0.00910239	0.38523,2.35164	0.00111246	0.00167582
3	rs537672	48473546	A,A	T,T	0.637177,0.671627	-0.00332847,0.0258905	0.00411209,0.00910239	0.37855,2.35164	0.00110933	0.00167108
3	rs553957475	47604576	T,NA	C,NA	0.991054,NA	0.0541301,NA	0.0209976,NA	2.00263,NA	0.0011074	0.00196611
3	rs511268	48492311	A,A	G,G	0.633201,0.671627	-0.00294991,0.0259335	0.00410256,0.00910239	0.325953,2.35808	0.00109717	0.00165225
3	rs187495244	48086190	NA,A	NA,G	NA,0.982143	NA,-0.0572551	NA,0.0322783	NA,1.11863	0.00107446	0.00182737
3	rs144795398	47613348	C,NA	T,NA	0.928429,NA	-0.0213986,NA	0.00767004,NA	2.27798,NA	0.00107313	0.00234052
3	rs626943	48463219	A,A	G,G	0.634195,0.683532	-0.00332266,0.0255837	0.00410491,0.00919092	0.37855,2.26953	0.00106738	0.00161071
3	rs11697370	47731767	T,T	C,C	0.595427,0.738095	-0.0149479,-0.00764401	0.00402835,0.00972244	3.68465,0.364781	0.00104935	0.00445681
3	rs117408963	48099267	NA,G	NA,A	NA,0.931548	NA,-0.033888	NA,0.016928	NA,1.34393	0.00104371	0.00178184
3	rs599195	48464795	A,A	T,T	0.639165,0.672619	-0.00347019,0.0256603	0.00411698,0.00910944	0.398716,2.31434	0.00104273	0.00157319
3	rs626064	48463432	T,T	C,C	0.638171,0.683532	-0.00342223,0.0254423	0.00411452,0.00919092	0.391953,2.24898	0.00104149	0.00157268
3	rs668686	48410705	C,NA	T,NA	0.885686,NA	0.0135625,NA	0.0062137,NA	1.53671,NA	0.00103393	0.00176163
3	rs237472	48043736	A,NA	C,NA	0.067594,NA	-0.0127822,NA	0.00787559,NA	0.980527,NA	0.00103335	0.00188775
3	rs6019929	48218734	G,G	C,C	0.477137,0.366071	-0.00550384,0.0209043	0.00395844,0.00887361	0.784084,1.73321	0.00103092	0.00163452
3	rs77611738	47937726	A,NA	C,NA	0.986084,NA	0.0274036,NA	0.0168779,NA	0.981081,NA	0.00103045	0.00182793
3	rs2982414	48463058	G,G	A,A	0.636183,0.683532	-0.00397248,0.0251862	0.00410967,0.00919092	0.476597,2.21199	0.00102886	0.00155678
3	rs11905310	48420718	T,T	C,C	0.648111,0.613095	0.00863499,0.0136399	0.00414011,0.00877682	1.43172,0.920225	0.00102321	0.00167823
3	rs595027	48465722	T,T	G,G	0.638171,0.671627	-0.00346812,0.0255393	0.00411452,0.00910239	0.398716,2.29935	0.00102081	0.00154057
3	rs582373	48410707	A,NA	G,NA	0.885686,NA	0.0135158,NA	0.0062137,NA	1.52844,NA	0.00101918	0.00173654
3	rs582772	48410775	T,NA	A,NA	0.885686,NA	0.0135158,NA	0.0062137,NA	1.52844,NA	0.00101918	0.00173654
3	rs1133114	47897106	C,NA	T,NA	0.981113,NA	-0.0346174,NA	0.0145245,NA	1.76562,NA	0.00100812	0.00186044
3	rs3787316	48017366	T,T	C,C	0.596421,0.421627	-0.0155239,0.000348366	0.00402994,0.00865635	3.93149,0.0141701	0.00100264	0.00161519
3	rs17788933	48576323	NA,T	NA,A	NA,0.652778	NA,-0.0167159	NA,0.00897877	NA,1.20313	0.000998943	0.00160082
3	rs75408094	48574438	NA,A	NA,G	NA,0.652778	NA,-0.0167079	NA,0.00897877	NA,1.20226	0.000997471	0.00159852
3	rs117037619	48105491	NA,A	NA,G	NA,0.931548	NA,-0.0334266	NA,0.016928	NA,1.31596	0.000997227	0.0017026
3	rs78134375	48127380	T,NA	C,NA	0.964215,NA	-0.0267931,NA	0.0106439,NA	1.92708,NA	0.000994254	0.00171901
3	rs536092	48501351	T,T	C,C	0.638171,0.656746	-0.00305038,0.0253016	0.00411452,0.00900319	0.338689,2.30543	0.000993589	0.00150141
3	rs678634	48410403	A,NA	G,NA	0.885686,NA	0.013427,NA	0.0062137,NA	1.51278,NA	0.000991884	0.00169012
3	rs6125831	48572537	NA,A	NA,G	NA,0.652778	NA,-0.0166532	NA,0.00897877	NA,1.19631	0.000987454	0.00158283
3	rs6122840	48510168	NA,G	NA,C	NA,0.65377	NA,-0.0166177	NA,0.0089848	NA,1.19125	0.000986976	0.00158261
3	rs79809282	48571894	NA,G	NA,T	NA,0.652778	NA,-0.0166066	NA,0.00897877	NA,1.19125	0.000979023	0.00156962
3	rs6012749	48427091	G,G	A,A	0.658052,0.610119	0.00807201,0.01438	0.00416802,0.00876455	1.27747,0.996279	0.000963903	0.00158705
3	rs2294600	48559387	NA,A	NA,G	NA,0.652778	NA,-0.0164947	NA,0.00897877	NA,1.17915	0.000959187	0.00153854
3	rs77262128	48053605	A,A	G,G	0.969185,0.907738	-0.022142,-0.0360503	0.0114407,0.0147711	1.27617,1.83378	0.00093955	0.00167687
3	rs11700254	48065621	A,NA	G,NA	0.963221,NA	0.0316279,NA	0.0105045,NA	2.58423,NA	0.000928012	0.0014462
3	rs6125590	47820626	T,T	G,G	0.576541,0.672619	-0.015234,-0.000150963	0.00400146,0.00910944	3.85199,0.00578055	0.000926918	0.00431461
3	rs73613348	48547140	NA,T	NA,C	NA,0.652778	NA,-0.0162965	NA,0.00897877	NA,1.15787	0.000925368	0.00148553
3	rs12625530	48542233	NA,C	NA,A	NA,0.652778	NA,-0.0162965	NA,0.00897877	NA,1.15787	0.000925368	0.00148553
3	rs2235618	48553511	NA,C	NA,T	NA,0.652778	NA,-0.0162493	NA,0.00897877	NA,1.15283	0.000917553	0.00147327
3	rs6125814	48541337	NA,T	NA,C	NA,0.652778	NA,-0.0162493	NA,0.00897877	NA,1.15283	0.000917553	0.00147327
3	rs73613344	48540566	NA,T	NA,C	NA,0.652778	NA,-0.0162493	NA,0.00897877	NA,1.15283	0.000917553	0.00147327
3	rs73613343	48540552	NA,A	NA,G	NA,0.652778	NA,-0.0162493	NA,0.00897877	NA,1.15283	0.000917553	0.00147327
3	rs483508	48499609	T,T	C,C	0.636183,0.670635	-0.00304678,0.0252029	0.00410967,0.00909539	0.338689,2.25264	0.000913688	0.00138055
3	rs4809756	48423588	C,C	T,T	0.649105,0.613095	0.00837345,0.0137623	0.0041428,0.00877682	1.36393,0.932282	0.000910353	0.00149107
3	rs9636516	48007200	A,A	G,G	0.656064,0.520833	-0.0139061,0.0114076	0.00416224,0.00855678	3.07843,0.738786	0.000907816	0.00148712
3	rs73611743	48521809	NA,A	NA,G	NA,0.650794	NA,-0.0160816	NA,0.00896686	NA,1.13727	0.000906667	0.00145636
3	rs6012747	48425558	G,G	A,A	0.650099,0.613095	0.00833398,0.0140032	0.0041455,0.00877682	1.35269,0.956222	0.000906301	0.00148623
3	rs4809757	48424736	C,C	T,T	0.650099,0.613095	0.00837892,0.0138834	0.0041455,0.00877682	1.36393,0.94428	0.000905462	0.0014846
3	rs6020059	48423834	C,C	T,T	0.649105,0.613095	0.00837345,0.0136649	0.0041428,0.00877682	1.36393,0.922682	0.000894898	0.00146582
3	rs6020058	48423572	A,A	G,G	0.649105,0.613095	0.00832853,0.0137623	0.0041428,0.00877682	1.35269,0.932282	0.000891773	0.00146096
3	rs58670143	48518880	NA,A	NA,G	NA,0.652778	NA,-0.0160629	NA,0.00897877	NA,1.13302	0.000887548	0.00142621
3	rs3819809	48531169	NA,T	NA,C	NA,0.651786	NA,-0.015946	NA,0.00897279	NA,1.1218	0.000887428	0.00142574
3	rs35298920	47818567	T,T	C,C	0.577535,0.672619	-0.0152387,-5.03259e-05	0.00400272,0.00910944	3.85199,0.00191858	0.000886334	0.00411092
3	rs28446850	48422443	G,G	A,A	0.649105,0.613095	0.00841809,0.0134905	0.0041428,0.00877682	1.37515,0.905603	0.000886196	0.00145135
3	rs6063397	48016209	C,C	T,T	0.588469,0.419643	-0.015384,-9.95527e-05	0.00401769,0.00866195	3.89067,0.00400084	0.000886177	0.00143692
3	rs149456960	48370190	NA,A	NA,T	NA,0.964286	NA,0.0393036	NA,0.0230345	NA,1.05575	0.000883683	0.00150913
3	rs149104010	48489297	NA,T	NA,C	NA,0.64881	NA,-0.0157435	NA,0.00895516	NA,1.1038	0.000881794	0.00141652
3	rs7264383	48421680	T,T	C,C	0.650099,0.613095	0.00846902,0.0134905	0.0041455,0.00877682	1.3866,0.905603	0.00088084	0.00144384
3	rs73613340	48531377	NA,G	NA,C	NA,0.651786	NA,-0.0158988	NA,0.00897279	NA,1.11683	0.000880041	0.00141415
3	rs6019785	48003001	C,C	T,T	0.819085,0.97619	0.00941485,-0.0629381	0.00513615,0.0280389	1.17526,1.60574	0.000879028	0.0016392
3	rs4809755	48423444	T,T	C,C	0.649105,0.613095	0.00837345,0.0135624	0.0041428,0.00877682	1.36393,0.912629	0.000879026	0.00143988
3	rs7272646	47999437	A,A	G,G	0.717694,0.99504	0.0126272,0.0091867	0.00439248,0.0608454	2.39321,0.0555232	0.000878427	0.00184322
3	rs12626149	48545040	NA,A	NA,G	NA,0.652778	NA,-0.0160038	NA,0.00897877	NA,1.12678	0.000878321	0.00141173
3	rs73613334	48485700	NA,A	NA,G	NA,0.647817	NA,-0.0157333	NA,0.00894938	NA,1.1038	0.000875646	0.001407
3	rs6125800	48482125	NA,T	NA,C	NA,0.647817	NA,-0.0156955	NA,0.00894938	NA,1.09984	0.000869813	0.00139785
3	rs6067077	48012318	T,T	C,C	0.619284,0.420635	-0.0157391,0.00225243	0.00407187,0.00865913	3.95491,0.0997587	0.000868568	0.00140604
3	rs73269151	48422538	G,G	A,A	0.649105,0.613095	0.00837269,0.0134905	0.0041428,0.00877682	1.36374,0.905603	0.00086782	0.00142157
3	rs12624427	48511189	NA,C	NA,T	NA,0.652778	NA,-0.0159298	NA,0.00897877	NA,1.11898	0.000866949	0.00139389
3	rs6067036	47908520	T,NA	C,NA	0.981113,NA	-0.0334122,NA	0.0145245,NA	1.66906,NA	0.000863853	0.00158919
3	rs6020057	48422947	C,C	G,G	0.649105,0.613095	0.00832853,0.0135624	0.0041428,0.00877682	1.35269,0.912629	0.000861086	0.00141081
3	rs6063371	47819305	A,A	G,G	0.577535,0.672619	-0.0151904,-0.000100647	0.00400272,0.00910944	3.8308,0.00384543	0.000860691	0.00397
3	rs76512818	48479030	NA,G	NA,T	NA,0.647817	NA,-0.0156355	NA,0.00894938	NA,1.09357	0.000860671	0.00138351
3	rs6125801	48483146	NA,A	NA,G	NA,0.647817	NA,-0.0156355	NA,0.00894938	NA,1.09357	0.000860671	0.00138351
3	rs2294601	48485953	NA,C	NA,G	NA,0.647817	NA,-0.0156355	NA,0.00894938	NA,1.09357	0.000860671	0.00138351
3	rs12625323	48511214	NA,A	NA,G	NA,0.652778	NA,-0.0158831	NA,0.00897877	NA,1.11407	0.000859874	0.00138278
3	rs1474685	48510793	NA,A	NA,G	NA,0.652778	NA,-0.0158831	NA,0.00897877	NA,1.11407	0.000859874	0.00138278
3	rs118071099	47868589	NA,T	NA,C	NA,0.977182	NA,-0.0485297	NA,0.0286274	NA,1.0456	0.000858311	0.00146605
3	rs73269152	48422581	C,C	T,T	0.649105,0.613095	0.00832853,0.013542	0.0041428,0.00877682	1.35269,0.910633	0.000858036	0.00140582
3	rs2284648	48526653	NA,A	NA,G	NA,0.651786	NA,-0.0157524	NA,0.00897279	NA,1.10149	0.000857669	0.00137905
3	rs78588570	48480043	NA,A	NA,G	NA,0.647817	NA,-0.015589	NA,0.00894938	NA,1.08871	0.000853663	0.00137252
3	rs2072985	48522392	NA,A	NA,G	NA,0.651786	NA,-0.0157005	NA,0.00897279	NA,1.09607	0.000849917	0.00136689
3	rs116883868	48033210	A,NA	T,NA	0.947316,NA	0.0177392,NA	0.0088502,NA	1.3465,NA	0.000838046	0.00158174
3	rs2235619	48507388	NA,A	NA,G	NA,0.65377	NA,-0.0157489	NA,0.0089848	NA,1.09892	0.000837801	0.00134781
3	rs111386480	47815944	C,C	T,T	0.577535,0.673611	-0.0151464,-0	0.00400272,0.00911656	3.81159,-0	0.000837519	0.00384461
3	rs6095496	47999181	A,A	G,G	0.718688,0.99504	0.0125983,0.00783052	0.00439719,0.0608454	2.37997,0.0469178	0.000831684	0.0017405
3	rs61134033	48511579	T,T	C,C	0.946322,0.568452	-0.0058791,-0.0232733	0.00877248,0.00863061	0.298652,2.15458	0.000830326	0.00126859
3	rs138426384	48147815	NA,T	NA,A	NA,0.988095	NA,0.0605187	NA,0.0394133	NA,0.904261	0.000825618	0.00139353
3	rs17788731	48478452	NA,C	NA,A	NA,0.647817	NA,-0.0153467	NA,0.00894938	NA,1.06361	0.000818456	0.00131726
3	rs235019	48221459	C,C	T,T	0.345924,0.405754	-0.00511444,0.0191416	0.00415657,0.0087054	0.66049,1.55454	0.000816419	0.00131677
3	rs6067019	47828526	T,T	G,G	0.593439,0.677579	-0.0145614,-0.0019718	0.00402521,0.00914559	3.52663,0.0812889	0.000816165	0.00344965
3	rs117438887	47839969	NA,G	NA,A	NA,0.930556	NA,-0.0284095	NA,0.0168156	NA,1.04034	0.000813131	0.00141769
3	rs13041298	48024944	C,C	G,G	0.754473,0.87004	0.0045955,-0.0312593	0.00459376,0.0127124	0.498766,1.85592	0.000810084	0.00141053
3	rs138667912	48404609	NA,T	NA,G	NA,0.989087	NA,-0.0670945	NA,0.0411453	NA,0.987335	0.000805122	0.00138706
3	rs142775315	47802837	NA,T	NA,C	NA,0.983135	NA,-0.0505536	NA,0.0331973	NA,0.893461	0.000794176	0.00138188
3	rs117831652	48390880	NA,A	NA,G	NA,0.938492	NA,0.028834	NA,0.0177919	NA,0.978405	0.000789216	0.00135664
3	rs76617213	48335510	G,NA	A,NA	0.954274,NA	0.0110648,NA	0.00946506,NA	0.615474,NA	0.000788245	0.00133808
3	rs235024	48221933	A,A	G,G	0.349901,0.381944	-0.0050664,0.0188588	0.0041455,0.00879811	0.654325,1.49386	0.000783119	0.00126399
3	rs2235623	48471768	NA,A	NA,C	NA,0.64881	NA,-0.0150843	NA,0.00895516	NA,1.03574	0.000780268	0.00125748
3	rs6125642	48009675	T,T	G,G	0.596421,0.420635	-0.0150677,0.00298489	0.00402994,0.00865913	3.73331,0.136491	0.000778094	0.00126215
3	rs181291658	48548658	A,NA	G,NA	0.986084,NA	-0.0330486,NA	0.0168779,NA	1.29914,NA	0.000774752	0.00131273
3	rs140304264	48306729	NA,C	NA,G	NA,0.969246	NA,-0.0410434	NA,0.0247591	NA,1.01155	0.000771369	0.00132465
3	rs61013127	48133549	G,G	A,A	0.763419,0.686508	-0.0168868,0.00140195	0.0046523,0.0092144	3.54718,0.0559763	0.000768289	0.00133612
3	rs74368908	48177124	A,NA	G,NA	0.982107,NA	-0.0324491,NA	0.014915,NA	1.52893,NA	0.000759938	0.00131038
3	rs756529	48011008	A,A	G,G	0.59841,0.420635	-0.0150311,0.00280077	0.00403319,0.00865913	3.71245,0.127053	0.000755633	0.0012236
3	rs13040828	47841139	T,T	A,A	0.593439,0.678571	-0.0144256,-0.00217484	0.00402521,0.00915299	3.47028,0.0903457	0.000754473	0.00314413
3	rs1043357	47731228	C,C	A,A	0.577535,0.670635	-0.0148735,0.000556135	0.00400272,0.00909539	3.69353,0.0217081	0.000753651	0.00342391
3	rs72487310	48190745	NA,G	NA,A	NA,0.980159	NA,0.047236	NA,0.0306528	NA,0.908979	0.000744502	0.00127947
3	rs6512593	48418710	T,T	C,C	0.650099,0.604167	0.00877463,0.0112719	0.0041455,0.00874115	1.46485,0.705057	0.000743852	0.00122359
3	rs6122831	48434264	NA,G	NA,A	NA,0.645833	NA,-0.0146197	NA,0.00893797	NA,0.991803	0.000742558	0.00119859
3	rs6090982	48085776	T,T	C,C	0.877734,0.975198	0.0312727,0.0662648	0.00603539,0.0274863	6.65751,1.79816	0.000739389	0.00368666
3	rs6125795	48464500	NA,T	NA,G	NA,0.647817	NA,-0.0147405	NA,0.00894938	NA,1.00201	0.000738823	0.00119217
3	rs138169421	47762054	C,NA	G,NA	0.981113,NA	0.0359841,NA	0.0145245,NA	1.87838,NA	0.000736494	0.0013242
3	rs1538482	47705496	C,C	T,T	0.715706,0.87004	0.0148467,0.00125279	0.00438317,0.0127124	3.15114,0.0355062	0.000736204	0.00302901
3	rs431011	47930083	G,NA	A,NA	0.021869,NA	-0.0247569,NA	0.0135184,NA	1.17361,NA	0.000733471	0.00124833
3	rs11086298	48455354	G,G	A,A	0.890656,0.99504	-0.00687583,-0.128313	0.00633559,0.0608454	0.556265,1.45643	0.000732662	0.00122048
3	rs61565445	48176057	NA,A	NA,G	NA,0.974206	NA,0.0402605	NA,0.0269663	NA,0.868257	0.000728747	0.001247
3	rs496962	48136724	T,T	C,C	0.812127,0.939484	-0.0193739,0.00344294	0.00506169,0.0179277	3.88798,0.0717547	0.000727223	0.00127214
3	rs6063351	47707944	T,T	C,C	0.559642,0.610119	-0.0140557,-0.00539097	0.00398274,0.00876455	3.38,0.268817	0.000725826	0.00300356
3	rs2426125	47700982	G,G	A,A	0.714712,0.87004	0.0147388,0.00120262	0.00437857,0.0127124	3.11786,0.0340315	0.000724235	0.00296465
3	rs488255	48499085	T,T	C,C	0.576541,0.655754	-0.000229912,0.023875	0.00400146,0.00899701	0.0203691,2.09895	0.000719837	0.00109611
3	rs149267689	47661571	T,NA	C,NA	0.980119,NA	0.0199062,NA	0.0141639,NA	0.796158,NA	0.000714655	0.0013397
3	rs139763713	47756447	NA,A	NA,G	NA,0.983135	NA,-0.0456901	NA,0.0331973	NA,0.772828	0.000713821	0.00122407
3	rs937408	48419787	A,A	G,G	0.15507,0.266865	0.00229933,0.0233279	0.00546217,0.00966419	0.171477,1.80176	0.000713575	0.0011913
3	rs6067024	47843146	T,T	A,A	0.592445,0.679563	-0.0144201,-0.000859644	0.00402367,0.00916045	3.47028,0.0337484	0.000713552	0.00296657
3	rs6012593	47677835	A,A	G,G	0.702783,0.808532	0.014466,-0.00901204	0.00432606,0.0108644	3.08302,0.390596	0.000710794	0.0030564
3	rs3748836	48455379	NA,A	NA,G	NA,0.646825	NA,-0.0143666	NA,0.00894365	NA,0.965784	0.00070825	0.00114415
3	rs34280195	47989527	T,NA	C,NA	0.987078,NA	0.0252427,NA	0.0175062,NA	0.825877,NA	0.000707409	0.00124376
3	rs1328454	48440023	C,C	T,T	0.474155,0.392857	0.0057542,-0.0195057	0.00395959,0.00875267	0.835171,1.58764	0.000705343	0.00108696
3	rs6125540	47704039	T,T	C,C	0.559642,0.609127	-0.0140069,-0.00533869	0.00398274,0.00876055	3.35991,0.265794	0.000701551	0.0028871
3	rs73131219	48574985	T,NA	C,NA	0.99006,NA	0.0287411,NA	0.01993,NA	0.826018,NA	0.000697693	0.0011658
3	rs149960682	48465027	NA,C	NA,T	NA,0.948413	NA,-0.0339118	NA,0.0193256	NA,1.10072	0.000693508	0.00115559
3	rs235020	48221470	A,A	G,G	0.34493,0.404762	-0.00521283,0.0183128	0.0041594,0.00870879	0.677555,1.44997	0.00068592	0.00110912
3	rs75284239	48242263	NA,A	NA,C	NA,0.955357	NA,0.0297001	NA,0.0206987	NA,0.820097	0.000684634	0.0011716
3	rs59612211	48055361	G,G	A,A	0.969185,0.911706	-0.0228282,-0.033512	0.0114407,0.0150664	1.33719,1.58286	0.000683864	0.00122096
3	rs6019671	47815227	G,G	A,A	0.286282,0.132937	-0.0145623,-0.00217269	0.004374,0.0125908	3.06012,0.0639909	0.000683577	0.00271532
3	rs1885163	47701765	C,C	T,T	0.715706,0.87004	0.0147057,0.00120262	0.00438317,0.0127124	3.10041,0.0340315	0.000681737	0.00276868
3	rs6020098	48489983	G,G	C,C	0.571571,0.491071	0.00608369,-0.0190643	0.00399544,0.00855071	0.893317,1.58877	0.000680666	0.00104475
3	rs182049740	47816255	A,NA	G,NA	0.991054,NA	0.0453617,NA	0.0209976,NA	1.5122,NA	0.000677124	0.00109959
3	rs75416472	48176141	T,NA	C,NA	0.947316,NA	0.0236733,NA	0.0088502,NA	2.12636,NA	0.000677059	0.00111751
3	rs141929048	48174082	A,NA	G,NA	0.991054,NA	0.0554899,NA	0.0209976,NA	2.08485,NA	0.000668287	0.00118342
3	rs187579709	48407801	NA,T	NA,C	NA,0.960318	NA,-0.0330046	NA,0.0218976	NA,0.880239	0.00066618	0.00113777
3	rs145272072	48300013	T,NA	C,NA	0.994036,NA	0.0319907,NA	0.0256781,NA	0.671981,NA	0.000648508	0.00110679
3	rs150627685	48361715	A,NA	G,NA	0.987078,NA	-0.0302706,NA	0.0175062,NA	1.07684,NA	0.00064691	0.00108565
3	rs142536722	47954133	NA,G	NA,A	NA,0.982143	NA,-0.0504977	NA,0.0322783	NA,0.929178	0.000639648	0.00109162
3	rs1569750	47603241	G,G	A,A	0.7167,0.871032	0.0146725,0.000400284	0.00438781,0.012754	3.08302,0.0110121	0.000638878	0.00257398
3	rs6122778	47883942	A,A	T,T	0.564612,0.680556	-0.0145897,0.000958008	0.00398773,0.00916798	3.59594,0.0377365	0.000637062	0.00255237
3	rs112871370	48230977	NA,G	NA,A	NA,0.958333	NA,0.0294927	NA,0.0213919	NA,0.774708	0.000633869	0.00108743
3	rs13041294	48024935	T,T	G,G	0.751491,0.871032	0.0018733,-0.0299648	0.00457516,0.012754	0.166082,1.72581	0.000632018	0.00109615
3	rs73126221	48184048	A,NA	G,NA	0.969185,NA	-0.019238,NA	0.0114407,NA	1.03311,NA	0.000631275	0.0011001
3	rs6067242	48441255	T,NA	C,NA	0.978131,NA	-0.0184555,NA	0.0135185,NA	0.763993,NA	0.000631143	0.00107629
3	rs546624	48087446	G,G	A,A	0.684891,0.845238	-0.00797462,-0.0135858	0.00425597,0.011819	1.21492,0.601446	0.000631062	0.00120157
3	rs6125775	48435113	NA,G	NA,T	NA,0.644841	NA,-0.0135829	NA,0.00893234	NA,0.891609	0.000630644	0.00102231
3	rs1022688	47648856	A,A	G,G	0.695825,0.809524	0.0141081,-0.00946518	0.00429762,0.010886	2.98804,0.415009	0.000629461	0.00256146
3	rs6122763	47797653	A,A	G,G	0.574553,0.671627	-0.0146309,0.000303504	0.003999,0.00910239	3.59594,0.0117083	0.000628538	0.00276235
3	rs11696801	47867599	G,G	T,T	0.591451,0.676587	-0.0140993,-0.00191992	0.00402215,0.00913824	3.34114,0.0790466	0.000628125	0.00253979
3	rs1997854	47602339	G,G	A,A	0.702783,0.809524	0.0142499,-0.00868957	0.00432606,0.010886	3.00533,0.371882	0.000622092	0.00261273
3	rs7266044	47890656	G,G	A,A	0.591451,0.681548	-0.0140993,-0.00151019	0.00402215,0.00917557	3.34114,0.0608463	0.00062182	0.00251576
3	rs2869694	47668383	T,T	C,C	0.702783,0.809524	0.0142015,-0.00911875	0.00432606,0.010886	2.98804,0.395534	0.000621451	0.00260278
3	rs7509369	47668037	A,A	G,G	0.702783,0.809524	0.0142015,-0.00911875	0.00432606,0.010886	2.98804,0.395534	0.000621451	0.00260278
3	rs12624319	48447892	NA,T	NA,C	NA,0.646825	NA,-0.0135324	NA,0.00894365	NA,0.885189	0.000621047	0.00100686
3	rs4809760	48454671	G,G	A,A	0.570577,0.490079	0.0063074,-0.0181968	0.00399429,0.00855103	0.941906,1.47709	0.000620844	0.000955896
3	rs497069	48136682	T,T	C,C	0.808151,0.939484	-0.0190813,0.0049387	0.00502127,0.0179277	3.8397,0.106267	0.000620531	0.00108227
3	rs1569749	47601509	G,G	A,A	0.702783,0.809524	0.0142499,-0.00864162	0.00432606,0.010886	3.00533,0.369272	0.000620481	0.00260538
3	rs73125664	48482456	T,NA	A,NA	0.986084,NA	-0.0307885,NA	0.0168779,NA	1.16671,NA	0.000617285	0.00104685
3	rs6067007	47821029	A,A	G,G	0.611332,0.672619	-0.014737,-0.000200168	0.00405613,0.00910944	3.55308,0.00768115	0.000616996	0.00252236
3	rs77580736	48005950	T,NA	C,NA	0.959245,NA	0.0157682,NA	0.00999958,NA	0.93998,NA	0.00061671	0.00117478
3	rs3787318	48058067	C,C	T,T	0.969185,0.911706	-0.0226717,-0.0328181	0.0114407,0.0150664	1.32315,1.53181	0.000614281	0.00109601
3	rs1854476	48427077	NA,A	NA,G	NA,0.901786	NA,0.0200703	NA,0.0143636	NA,0.789619	0.000614187	0.00105436
3	rs8118105	47798664	C,C	T,T	0.574553,0.672619	-0.0145869,0.000151847	0.003999,0.00910944	3.57732,0.00581463	0.000613067	0.00268029
3	rs6063359	47745084	C,C	G,G	0.574553,0.671627	-0.0145869,0.000556563	0.003999,0.00910239	3.57732,0.0217081	0.000612612	0.00268036
3	rs141992689	47647260	A,NA	G,NA	0.991054,NA	0.0471722,NA	0.0209976,NA	1.60786,NA	0.000612354	0.00108099
3	rs1576207	48427348	T,T	C,C	0.66004,0.614087	0.00730445,0.0138196	0.00417389,0.00878099	1.0963,0.937303	0.000611595	0.00101298
3	rs1130146	47859217	A,A	G,G	0.591451,0.676587	-0.0140555,-0.00151236	0.00402215,0.00913824	3.3234,0.0612041	0.000609016	0.00245214
3	rs6090939	47665825	G,G	A,A	0.702783,0.809524	0.014153,-0.00917169	0.00432606,0.010886	2.97081,0.398488	0.000608019	0.00253502
3	rs6090932	47598298	C,C	A,A	0.702783,0.809524	0.0142015,-0.00868957	0.00432606,0.010886	2.98804,0.371882	0.000606709	0.00253598
3	rs2235620	48474200	G,G	A,A	0.571571,0.491071	0.00620016,-0.0184037	0.00399544,0.00855071	0.918263,1.50343	0.000605885	0.000932701
3	rs2075679	47701589	C,C	T,T	0.559642,0.610119	-0.0137316,-0.0054408	0.00398274,0.00876455	3.24777,0.27185	0.000605189	0.00242056
3	rs117625220	48315748	NA,C	NA,T	NA,0.977182	NA,0.0391102	NA,0.0286274	NA,0.764771	0.000604795	0.00103606
3	rs6019613	47664667	T,T	C,C	0.702783,0.809524	0.014153,-0.00907061	0.00432606,0.010886	2.97081,0.392855	0.000604486	0.00251911
3	rs73611328	47669980	C,C	T,T	0.702783,0.809524	0.014153,-0.00907061	0.00432606,0.010886	2.97081,0.392855	0.000604486	0.00251911
3	rs6012590	47667237	T,T	C,C	0.702783,0.809524	0.014153,-0.00907061	0.00432606,0.010886	2.97081,0.392855	0.000604486	0.00251911
3	rs3817652	47663368	G,G	A,A	0.702783,0.809524	0.014153,-0.00907061	0.00432606,0.010886	2.97081,0.392855	0.000604486	0.00251911
3	rs2426117	47693160	A,A	G,G	0.702783,0.808532	0.0142499,-0.00808811	0.00432606,0.0108644	3.00533,0.340465	0.00060412	0.0025317
3	rs6012591	47667342	C,C	T,T	0.702783,0.808532	0.014153,-0.00905263	0.00432606,0.0108644	2.97081,0.392855	0.000602779	0.00251009
3	rs77197086	48040751	T,T	C,C	0.969185,0.914682	-0.0228274,-0.0329336	0.0114407,0.015302	1.33711,1.50337	0.000600672	0.00106749
3	rs6090941	47676951	A,A	G,G	0.701789,0.808532	0.0140474,-0.00910067	0.0043219,0.0108644	2.93822,0.395534	0.000600259	0.00248679
3	rs113718371	48031268	G,G	A,A	0.969185,0.914682	-0.0237803,-0.0315479	0.0114407,0.015302	1.42414,1.40629	0.000600183	0.00106702
3	rs6512567	47688620	G,G	T,T	0.702783,0.808532	0.0142015,-0.00841807	0.00432606,0.0108644	2.98804,0.358089	0.000599218	0.00250308
3	rs6125577	47783095	C,C	T,T	0.574553,0.671627	-0.0145429,0.000202316	0.003999,0.00910239	3.55875,0.00777038	0.000597497	0.00259982
3	rs11696396	47753019	T,T	C,C	0.574553,0.671627	-0.0145429,0.00060719	0.003999,0.00910239	3.55875,0.0237348	0.000597283	0.00260073
3	rs6066978	47755742	T,T	C,C	0.574553,0.671627	-0.0145429,0.00060719	0.003999,0.00910239	3.55875,0.0237348	0.000597283	0.00260073
3	rs6125600	47872900	C,C	T,T	0.591451,0.680556	-0.0140117,-0.00172429	0.00402215,0.00916798	3.3057,0.0701643	0.000593774	0.00238033
3	rs77341214	48077614	G,NA	A,NA	0.983101,NA	-0.0314892,NA	0.0153396,NA	1.39694,NA	0.000591941	0.00107396
3	rs6122832	48443342	NA,A	NA,T	NA,0.645833	NA,-0.0131737	NA,0.00893797	NA,0.852302	0.00059141	0.000960488
3	rs2075676	47691211	A,A	C,C	0.702783,0.808532	0.014153,-0.00861525	0.00432606,0.0108644	2.97081,0.368769	0.000590647	0.00245783
3	rs76682786	48232292	NA,C	NA,G	NA,0.958333	NA,0.0283713	NA,0.0213919	NA,0.733409	0.00059043	0.00101289
3	rs113924526	47599194	T,NA	C,NA	0.931412,NA	0.0133115,NA	0.00782246,NA	1.05153,NA	0.000589956	0.00120757
3	rs6067054	47938833	A,A	G,G	0.503976,0.64881	-0.0120432,-0.00435538	0.00395442,0.00895516	2.63396,0.202929	0.000587544	0.00171147
3	rs6063430	48404077	C,C	T,T	0.694831,0.854167	0.00294253,0.0280001	0.00429368,0.0121117	0.307026,1.6822	0.000587217	0.000986681
3	rs6019620	47679300	A,A	T,T	0.702783,0.808532	0.0141045,-0.00895654	0.00432606,0.0108644	2.95363,0.387516	0.000587188	0.00243572
3	rs142308191	47902176	NA,A	NA,T	NA,0.980159	NA,-0.0454939	NA,0.0306528	NA,0.860863	0.000586819	0.00101398
3	rs6019618	47671538	C,C	T,T	0.701789,0.809524	0.0141394,-0.00907061	0.0043219,0.010886	2.97081,0.392855	0.000582992	0.00241724
3	rs235013	48228936	C,C	G,G	0.417495,0.384921	-0.00391946,0.0185705	0.00400926,0.0087852	0.483767,1.46181	0.000582913	0.000965152
3	rs76212831	48438478	NA,A	NA,G	NA,0.646825	NA,-0.0130448	NA,0.00894365	NA,0.839566	0.00058276	0.00094707
3	rs6122833	48446685	NA,G	NA,A	NA,0.647817	NA,-0.0131176	NA,0.00894938	NA,0.845528	0.000582238	0.000945717
3	rs6090940	47666027	T,T	G,G	0.700795,0.809524	0.0141259,-0.00907061	0.00431777,0.010886	2.97081,0.392855	0.00058165	0.00236865
3	rs1048590	47610297	T,T	G,G	0.703777,0.810516	0.0142152,-0.00836568	0.00433025,0.0109078	2.98804,0.353485	0.000581498	0.00241221
3	rs2295033	47610896	T,T	C,C	0.703777,0.809524	0.0142152,-0.00839696	0.00433025,0.010886	2.98804,0.356057	0.000581483	0.00241223
3	rs35716445	47771274	A,A	G,G	0.574553,0.671627	-0.0144945,0.000455324	0.003999,0.00910239	3.53837,0.0176815	0.000580857	0.00251494
3	rs79950626	48515187	NA,T	NA,C	NA,0.94246	NA,-0.0307864	NA,0.0183564	NA,1.02912	0.000578267	0.000967904
3	rs618019	48407127	C,C	T,T	0.157058,0.263889	0.00228027,0.0226144	0.00543389,0.00969886	0.170857,1.70512	0.000578065	0.000966171
3	rs17788629	48444189	NA,A	NA,G	NA,0.647817	NA,-0.0130669	NA,0.00894938	NA,0.840838	0.000577912	0.000938894
3	rs235012	48228502	C,C	A,A	0.417495,0.384921	-0.00387428,0.0186171	0.00400926,0.0087852	0.476413,1.46752	0.000577897	0.000957369
3	rs2426120	47697253	A,A	T,T	0.702783,0.808532	0.0141045,-0.00866334	0.00432606,0.0108644	2.95363,0.37139	0.00057769	0.00239303
3	rs113839916	48488448	G,NA	A,NA	0.989066,NA	0.0225438,NA	0.0190121,NA	0.627611,NA	0.000576619	0.000978276
3	rs73116200	47936119	G,NA	A,NA	0.987078,NA	0.0230678,NA	0.0175062,NA	0.726756,NA	0.000576253	0.00101137
3	rs6095417	47678201	A,A	G,G	0.702783,0.808532	0.0140609,-0.00900459	0.00432606,0.0108644	2.93822,0.390182	0.000575868	0.0023791
3	rs6012592	47677162	A,A	C,C	0.702783,0.808532	0.0140609,-0.00900459	0.00432606,0.0108644	2.93822,0.390182	0.000575868	0.0023791
3	rs66501340	47677185	C,C	T,T	0.702783,0.808532	0.0140609,-0.00900459	0.00432606,0.0108644	2.93822,0.390182	0.000575868	0.0023791
3	rs237732	47941438	C,C	T,T	0.72167,0.87004	0.00961383,0.022606	0.00441154,0.0127124	1.53293,1.12286	0.000575274	0.00127224
3	rs6019601	47647662	C,C	T,T	0.702783,0.809524	0.0140609,-0.00902247	0.00432606,0.010886	2.93822,0.390182	0.000575154	0.00237477
3	rs13042947	47647876	C,C	T,T	0.702783,0.809524	0.0140609,-0.00902247	0.00432606,0.010886	2.93822,0.390182	0.000575154	0.00237477
3	rs6019624	47685815	A,A	G,G	0.702783,0.808532	0.0141045,-0.00856236	0.00432606,0.0108644	2.95363,0.365893	0.000574546	0.00237888
3	rs62209196	48087655	A,A	G,G	0.683897,0.845238	-0.00783152,-0.0134379	0.00425236,0.011819	1.18362,0.592527	0.00057443	0.00108764
3	rs6012586	47647417	C,C	T,T	0.702783,0.809524	0.0140609,-0.00897433	0.00432606,0.010886	2.93822,0.387516	0.000573587	0.00236778
3	rs112853036	48134293	C,NA	T,NA	0.971173,NA	0.0166317,NA	0.0118166,NA	0.797834,NA	0.000573182	0.00105693
3	rs6019619	47677834	C,C	T,T	0.701789,0.808532	0.0140831,-0.00911246	0.0043219,0.0108644	2.95086,0.396192	0.000572318	0.00235573
3	rs531305845	48423352	NA,C	NA,T	NA,0.94246	NA,0.023714	NA,0.0183564	NA,0.70685	0.000572299	0.000980055
3	rs6095401	47646621	A,A	G,G	0.702783,0.809524	0.0140609,-0.00892618	0.00432606,0.010886	2.93822,0.384856	0.000572034	0.00236084
3	rs7270848	47639737	G,G	A,A	0.702783,0.809524	0.0141045,-0.00848298	0.00432606,0.010886	2.95363,0.360684	0.000570955	0.00236165
3	rs2426122	47697939	G,G	A,A	0.702783,0.808532	0.0141045,-0.00841807	0.00432606,0.0108644	2.95363,0.358089	0.000570163	0.00235914
3	rs2426121	47697732	C,C	A,A	0.702783,0.808532	0.0141045,-0.00841807	0.00432606,0.0108644	2.95363,0.358089	0.000570163	0.00235914
3	rs6012668	48066113	T,NA	C,NA	0.905567,NA	0.0152257,NA	0.00676109,NA	1.61395,NA	0.000568072	0.00102216
3	rs632310	48415111	G,G	A,A	0.157058,0.260913	0.00232432,0.0225678	0.00543389,0.00973436	0.17468,1.68974	0.000567443	0.000950007
3	rs73118354	47992374	C,NA	G,NA	0.986084,NA	0.0216369,NA	0.0168779,NA	0.699288,NA	0.00056734	0.00100051
3	rs74564493	48232187	NA,T	NA,C	NA,0.958333	NA,0.0277216	NA,0.0213919	NA,0.709936	0.000567305	0.000973207
3	rs11698902	47774166	G,G	A,A	0.574553,0.670635	-0.0144505,0.000303271	0.003999,0.00909539	3.5199,0.0117083	0.000566693	0.00244053
3	rs6066977	47755075	A,A	G,G	0.574553,0.671627	-0.0144505,0.00060719	0.003999,0.00910239	3.5199,0.0237348	0.000566476	0.00244135
3	rs56131635	47774343	A,A	G,G	0.574553,0.670635	-0.0144505,0.000505552	0.003999,0.00909539	3.5199,0.0196904	0.00056645	0.00244034
3	rs8117492	47766929	T,T	C,C	0.574553,0.671627	-0.0144505,0.000404712	0.003999,0.00910239	3.5199,0.0156816	0.000566445	0.00244036
3	rs10432730	47758719	A,A	G,G	0.574553,0.671627	-0.0144505,0.000556563	0.003999,0.00910239	3.5199,0.0217081	0.000566443	0.00244099
3	rs6063361	47757963	T,T	C,C	0.574553,0.671627	-0.0144505,0.000556563	0.003999,0.00910239	3.5199,0.0217081	0.000566443	0.00244099
3	rs6066982	47763558	A,A	C,C	0.574553,0.671627	-0.0144505,0.000505941	0.003999,0.00910239	3.5199,0.0196904	0.000566428	0.00244071
3	rs7272164	47766197	C,C	T,T	0.574553,0.671627	-0.0144505,0.000505941	0.003999,0.00910239	3.5199,0.0196904	0.000566428	0.00244071
3	rs79961169	48232551	NA,T	NA,C	NA,0.958333	NA,0.0276853	NA,0.0213919	NA,0.708633	0.000566054	0.000971059
3	rs117375478	48116337	T,NA	C,NA	0.99006,NA	0.0261399,NA	0.01993,NA	0.722024,NA	0.000564827	0.00102022
3	rs6019609	47655768	G,G	C,C	0.702783,0.809524	0.0140125,-0.00911875	0.00432606,0.010886	2.92114,0.395534	0.000564307	0.00231998
3	rs6019602	47651492	A,A	G,G	0.702783,0.809524	0.0140125,-0.00911875	0.00432606,0.010886	2.92114,0.395534	0.000564307	0.00231998
3	rs927160	47654564	G,G	C,C	0.702783,0.809524	0.0140125,-0.00911875	0.00432606,0.010886	2.92114,0.395534	0.000564307	0.00231998
3	rs3795082	47673002	C,C	G,G	0.703777,0.809524	0.0140746,-0.00907061	0.00433025,0.010886	2.93822,0.392855	0.00056339	0.00230912
3	rs112430888	48230973	NA,C	NA,T	NA,0.958333	NA,0.0275899	NA,0.0213919	NA,0.705219	0.000562789	0.000965457
3	rs6019781	47997281	A,A	G,G	0.82008,0.97619	0.00953135,-0.0554833	0.00514721,0.0280389	1.1934,1.32022	0.000562208	0.00104868
3	rs60747642	48440581	NA,G	NA,C	NA,0.646825	NA,-0.0128524	NA,0.00894365	NA,0.821871	0.000561345	0.00091272
3	rs6019604	47653498	A,A	G,G	0.702783,0.809524	0.0140125,-0.00902247	0.00432606,0.010886	2.92114,0.390182	0.000561205	0.0023062
3	rs707533	47652254	G,G	A,A	0.702783,0.809524	0.0140125,-0.00902247	0.00432606,0.010886	2.92114,0.390182	0.000561205	0.0023062
3	rs707534	47652338	G,G	A,A	0.702783,0.809524	0.0140125,-0.00902247	0.00432606,0.010886	2.92114,0.390182	0.000561205	0.0023062
3	rs17788605	48440235	NA,A	NA,G	NA,0.647817	NA,-0.0128606	NA,0.00894938	NA,0.821871	0.000560806	0.000911908
3	rs235003	48224734	G,G	A,A	0.428429,0.381944	-0.00450144,0.0176478	0.00399544,0.00879811	0.585206,1.34804	0.000560744	0.000930511
3	rs58893013	48059860	T,T	C,C	0.969185,0.911706	-0.0228282,-0.0319699	0.0114407,0.0150664	1.33719,1.47052	0.000560069	0.000998975
3	rs2038509	47808070	A,A	G,G	0.578529,0.672619	-0.0144244,0.000251705	0.00400399,0.00910944	3.50148,0.00968056	0.000560002	0.00239808
3	rs235007	48225785	A,A	G,G	0.429423,0.381944	-0.00445468,0.0176459	0.00399429,0.00879811	0.577183,1.34781	0.000559398	0.000928905
3	rs74273886	48272871	NA,A	NA,G	NA,0.977182	NA,0.03757	NA,0.0286274	NA,0.722639	0.000558443	0.00095585
3	rs34395883	48338938	A,A	G,G	0.66998,0.755952	-0.0074614,0.0178008	0.00420473,0.00995218	1.11932,1.13269	0.000558354	0.000932319
3	rs6095407	47661470	C,C	G,G	0.702783,0.809524	0.0140125,-0.00892618	0.00432606,0.010886	2.92114,0.384856	0.00055816	0.00229267
3	rs6067053	47938626	T,T	C,C	0.527833,0.64881	-0.0121546,-0.00398909	0.00396044,0.00895516	2.66802,0.183101	0.00055796	0.0016898
3	rs6095400	47645989	C,C	A,A	0.702783,0.809524	0.0140125,-0.00887321	0.00432606,0.010886	2.92114,0.381938	0.00055651	0.00228533
3	rs2075675	47685493	C,C	T,T	0.702783,0.808532	0.0140609,-0.00836996	0.00432606,0.0108644	2.93822,0.3555	0.000556241	0.00229119
3	rs6019591	47640029	A,A	T,T	0.702783,0.809524	0.0140609,-0.00838658	0.00432606,0.010886	2.93822,0.3555	0.000555613	0.00228737
3	rs8126190	48065695	T,NA	G,NA	0.905567,NA	0.015128,NA	0.00676109,NA	1.59769,NA	0.0005553	0.000998753
3	rs2869692	47638256	A,A	G,G	0.703777,0.809524	0.0138855,-0.00838658	0.00433025,0.010886	2.87191,0.3555	0.000555289	0.00227765
3	rs348276	47786190	A,A	G,G	0.718688,0.869048	0.0144558,0.00154891	0.00439719,0.0126714	2.99535,0.044451	0.00055361	0.0021474
3	rs11696888	47753265	T,T	C,C	0.574553,0.671627	-0.0144065,0.00060719	0.003999,0.00910239	3.50148,0.0237348	0.000552468	0.00236937
3	rs6125571	47769157	A,A	G,G	0.574553,0.671627	-0.0144065,0.000404712	0.003999,0.00910239	3.50148,0.0156816	0.000552438	0.00236841
3	rs11905116	47658064	G,G	A,A	0.702783,0.809524	0.013964,-0.00907061	0.00432606,0.010886	2.90411,0.392855	0.000549168	0.00224656
3	rs2869716	47779340	C,C	T,T	0.577535,0.671627	-0.0143273,0.000252907	0.00400272,0.00910239	3.46295,0.00973493	0.000548346	0.00234251
3	rs74273879	48228193	NA,C	NA,A	NA,0.958333	NA,0.027145	NA,0.0213919	NA,0.689383	0.000547939	0.000939973
3	rs6019603	47653406	C,C	T,T	0.702783,0.809524	0.013964,-0.00902247	0.00432606,0.010886	2.90411,0.390182	0.000547661	0.0022399
3	rs66970580	47641339	C,C	T,T	0.702783,0.809524	0.0140125,-0.00853118	0.00432606,0.010886	2.92114,0.363286	0.000546261	0.00223972
3	rs142712944	48374154	G,NA	A,NA	0.991054,NA	0.0362553,NA	0.0209976,NA	1.07452,NA	0.000542648	0.00093915
3	rs117146988	48299191	A,NA	G,NA	0.978131,NA	0.0258188,NA	0.0135185,NA	1.25066,NA	0.000540842	0.000969462
3	rs117892849	47606865	NA,A	NA,G	NA,0.977182	NA,-0.0406524	NA,0.0286274	NA,0.808012	0.000540012	0.000924254
3	rs348263	47795420	T,T	C,C	0.718688,0.869048	0.0144076,0.00139881	0.00439719,0.0126714	2.97845,0.0399578	0.000538809	0.00208184
3	rs75179274	48228120	NA,A	NA,G	NA,0.958333	NA,0.0268545	NA,0.0213919	NA,0.679128	0.000538573	0.0009239
3	rs2869715	47760000	C,C	T,T	0.574553,0.671627	-0.014358,0.000354106	0.003999,0.00910239	3.48127,0.0136905	0.000537533	0.00229197
3	rs6019595	47644032	G,G	A,A	0.702783,0.809524	0.013964,-0.00863237	0.00432606,0.010886	2.90411,0.368769	0.000535966	0.00218814
3	rs6019594	47643554	G,G	C,C	0.702783,0.809524	0.013964,-0.00863237	0.00432606,0.010886	2.90411,0.368769	0.000535966	0.00218814
3	rs6125547	47717405	C,C	T,T	0.577535,0.671627	-0.0142832,0.000961722	0.00400272,0.00910239	3.44467,0.0381731	0.0005354	0.0022789
3	rs3795079	47739415	T,T	C,C	0.577535,0.671627	-0.0142832,0.000505941	0.00400272,0.00910239	3.44467,0.0196904	0.000534805	0.0022753
3	rs755589	47721385	A,A	G,G	0.577535,0.671627	-0.0142832,0.00060719	0.00400272,0.00910239	3.44467,0.0237348	0.000534752	0.00227474
3	rs13433293	47998529	T,T	C,C	0.82008,0.97619	0.00931194,-0.0564567	0.00514721,0.0280389	1.15223,1.35595	0.000534683	0.000993321
3	rs138169356	48061930	G,NA	C,NA	0.983101,NA	-0.0333914,NA	0.0153396,NA	1.53025,NA	0.000534674	0.000909476
3	rs149109466	48226191	NA,T	NA,C	NA,0.977182	NA,-0.0413042	NA,0.0286274	NA,0.826609	0.000534586	0.000904
3	rs13041022	47642476	A,A	G,G	0.702783,0.809524	0.013964,-0.00857936	0.00432606,0.010886	2.90411,0.365893	0.000534447	0.0021814
3	rs140787112	48557416	NA,C	NA,T	NA,0.985119	NA,-0.0500392	NA,0.0353055	NA,0.805792	0.00053322	0.000898839
3	rs7262379	47642579	G,G	A,A	0.702783,0.809524	0.013964,-0.00853118	0.00432606,0.010886	2.90411,0.363286	0.000533079	0.00217534
3	rs77317874	48132398	C,NA	T,NA	0.981113,NA	0.0286358,NA	0.0145245,NA	1.31282,NA	0.000533043	0.000900073
3	rs3818066	47894966	A,A	G,G	0.591451,0.68254	-0.0138276,-0.00136051	0.00402215,0.00918321	3.23188,0.0544216	0.00053206	0.00209432
3	rs6019621	47679963	T,T	C,C	0.702783,0.808532	0.013964,-0.00841807	0.00432606,0.0108644	2.90411,0.358089	0.000530987	0.00216702
3	rs78825722	48233410	NA,T	NA,A	NA,0.958333	NA,0.0272263	NA,0.0213919	NA,0.692265	0.000529579	0.000906889
3	rs6125583	47810288	NA,A	NA,G	NA,0.940476	NA,0.0285061	NA,0.0180669	NA,0.940779	0.000526419	0.000906894
3	rs235006	48225358	T,T	C,C	0.429423,0.381944	-0.00431371,0.017547	0.00399429,0.00879811	0.552599,1.33622	0.000525455	0.000872961
3	rs6095395	47627095	G,G	A,A	0.695825,0.871032	0.0136413,0.00100525	0.00429762,0.012754	2.82312,0.0281786	0.000524038	0.00188784
3	rs1043361	47731158	C,C	T,T	0.577535,0.670635	-0.0142347,0.000809127	0.00400272,0.00909539	3.42463,0.0319312	0.000520734	0.00220432
3	rs6066975	47750377	A,A	C,C	0.577535,0.671627	-0.0142347,0.000759102	0.00400272,0.00910239	3.42463,0.0298686	0.000520557	0.00220312
3	rs75754231	48238872	NA,C	NA,T	NA,0.954365	NA,0.0249991	NA,0.0204832	NA,0.653087	0.00051958	0.000889033
3	rs6125552	47724325	G,G	C,C	0.571571,0.671627	-0.0138919,0.000657822	0.00399544,0.00910239	3.29485,0.0257704	0.000517174	0.00219086
3	rs624647	48523786	C,C	T,T	0.112326,0.059524	0.0112787,0.0146959	0.00626142,0.0180669	1.14475,0.380929	0.000514933	0.000837604
3	rs73120388	48065375	C,NA	T,NA	0.922465,NA	0.0158413,NA	0.00739292,NA	1.49306,NA	0.000512595	0.000923019
3	rs3795081	47739193	A,A	G,G	0.572565,0.670635	-0.0140325,0.000556135	0.00399661,0.00909539	3.35042,0.0217081	0.000512126	0.00216279
3	rs34778847	47737958	C,C	A,A	0.572565,0.670635	-0.0140325,0.000353833	0.00399661,0.00909539	3.35042,0.0136905	0.000512109	0.00216193
3	rs3915724	48221343	A,A	C,C	0.402584,0.409722	-0.00756473,0.014246	0.00403156,0.00869221	1.2175,0.994708	0.000510863	0.00081767
3	rs653423	48514174	T,T	C,C	0.599404,0.659722	-0.00238261,0.0230332	0.00403484,0.00902206	0.255825,1.97141	0.000509817	0.000782188
3	rs140482156	48235737	T,NA	G,NA	0.993042,NA	0.0247351,NA	0.0237851,NA	0.525247,NA	0.000509718	0.000862268
3	rs76615151	48227327	NA,T	NA,C	NA,0.958333	NA,0.0258545	NA,0.0213919	NA,0.644331	0.00050821	0.000871794
3	rs6122762	47789849	G,G	C,C	0.577535,0.671627	-0.0141907,0.000252907	0.00400272,0.00910239	3.40645,0.00973493	0.000507814	0.0021369
3	rs76401661	48520372	NA,C	NA,A	NA,0.970238	NA,0.0298449	NA,0.0251555	NA,0.628085	0.000506357	0.000872996
3	rs73120393	48086550	G,G	T,T	0.87674,0.973214	0.0309892,0.0631779	0.00601441,0.0264757	6.58997,1.76902	0.000506022	0.00265496
3	rs6019573	47602832	T,T	G,G	0.703777,0.809524	0.0139339,-0.00844494	0.00433025,0.010886	2.88884,0.358636	0.000505769	0.00204175
3	rs73118332	47962070	T,T	C,C	0.928429,0.998016	0.0144176,0.179058	0.00767004,0.0960615	1.22079,1.20536	0.000502765	0.00100455
3	rs35101942	48415763	A,NA	G,NA	0.917495,NA	-0.0130368,NA	0.00718617,NA	1.15706,NA	0.000501899	0.000893156
3	rs3818262	47741556	T,T	C,C	0.572565,0.671627	-0.0139885,0.00060719	0.00399661,0.00910239	3.33244,0.0237348	0.000499695	0.00210004
3	rs2295714	47739814	T,T	C,C	0.572565,0.670635	-0.0139885,0.000556135	0.00399661,0.00909539	3.33244,0.0217081	0.00049969	0.00210004
3	rs2426139	47780105	A,A	G,G	0.718688,0.869048	0.0142677,0.000998748	0.00439719,0.0126714	2.92973,0.0281786	0.000499019	0.00190623
3	rs235022	48221778	G,G	A,A	0.349901,0.409722	-0.00511195,0.0171357	0.0041455,0.00869221	0.662488,1.31265	0.000498644	0.000804882
3	rs675317	48413882	T,NA	C,NA	0.887674,NA	0.010727,NA	0.00626142,NA	1.06209,NA	0.000498402	0.000856732
3	rs237731	47940755	T,T	C,C	0.732604,0.873016	0.00954776,0.0233608	0.00446712,0.0128386	1.48718,1.16226	0.000498127	0.00106312
3	rs3092427	47774781	T,T	G,G	0.718688,0.869048	0.0142677,0.000698914	0.00439719,0.0126714	2.92973,0.0195359	0.000497221	0.00190115
3	rs1107411	48564929	NA,G	NA,C	NA,0.94246	NA,-0.0285833	NA,0.0183564	NA,0.922849	0.000497189	0.000833905
3	rs11699114	47792245	T,T	C,C	0.578529,0.671627	-0.0142878,0.000252907	0.00400399,0.00910239	3.44467,0.00973493	0.000493577	0.00205764
3	rs72626544	48040821	NA,T	NA,C	NA,0.867063	NA,-0.0156203	NA,0.0125908	NA,0.668063	0.000492485	0.000842129
3	rs6012699	48235389	NA,C	NA,T	NA,0.958333	NA,0.0250837	NA,0.0213919	NA,0.618045	0.00049183	0.000843305
3	rs723593	48535617	A,A	G,G	0.114314,0.059524	0.0113753,0.0139397	0.0062137,0.0180669	1.17297,0.356179	0.000490048	0.000798425
3	rs6019600	47646932	T,T	C,C	0.702783,0.809524	0.0137752,-0.00868957	0.00432606,0.010886	2.83822,0.371882	0.00048935	0.0019619
3	rs138868291	48235696	NA,C	NA,T	NA,0.958333	NA,0.0249715	NA,0.0213919	NA,0.614258	0.000488767	0.000838052
3	rs6063353	47719810	A,A	G,G	0.572565,0.670635	-0.0139444,0.00101161	0.00399661,0.00909539	3.31452,0.0402719	0.000488056	0.00204213
3	rs6019608	47655617	T,T	C,C	0.702783,0.809524	0.0137316,-0.00902247	0.00432606,0.010886	2.82312,0.390182	0.00048791	0.00195083
3	rs6125551	47720386	C,C	G,G	0.572565,0.671627	-0.0139444,0.00060719	0.00399661,0.00910239	3.31452,0.0237348	0.000487617	0.00203936
3	rs67654540	47721759	C,C	T,T	0.572565,0.671627	-0.0139444,0.00060719	0.00399661,0.00910239	3.31452,0.0237348	0.000487617	0.00203936
3	rs755587	47720957	C,C	T,T	0.572565,0.672619	-0.0139444,0.000556995	0.00399661,0.00910944	3.31452,0.0217081	0.000487592	0.0020391
3	rs11696870	47725607	G,G	A,A	0.572565,0.671627	-0.0139444,0.000556563	0.00399661,0.00910239	3.31452,0.0217081	0.000487589	0.00203907
3	rs911411	47718431	G,G	C,C	0.572565,0.671627	-0.0139444,0.000455324	0.00399661,0.00910239	3.31452,0.0176815	0.000487576	0.00203866
3	rs6063352	47718594	C,C	T,T	0.572565,0.671627	-0.0139444,0.000505941	0.00399661,0.00910239	3.31452,0.0196904	0.000487576	0.00203883
3	rs76266936	48237494	NA,T	NA,C	NA,0.957341	NA,0.0246508	NA,0.0211527	NA,0.612845	0.000484857	0.000831012
3	rs74652564	48237066	NA,A	NA,G	NA,0.958333	NA,0.0247809	NA,0.0213919	NA,0.607844	0.000483633	0.000829248
3	rs235002	48224479	G,G	A,A	0.416501,0.380952	-0.00378069,0.0178058	0.00401062,0.0088025	0.461113,1.3656	0.000483533	0.000799722
3	rs6125539	47703810	A,A	C,C	0.577535,0.671627	-0.0141025,0.000657822	0.00400272,0.00910239	3.37025,0.0257704	0.000483492	0.00201635
3	rs2273653	47770756	C,C	A,A	0.577535,0.671627	-0.0141025,0.000505941	0.00400272,0.00910239	3.37025,0.0196904	0.00048341	0.00201547
3	rs148094838	48179052	NA,T	NA,C	NA,0.981151	NA,0.0401914	NA,0.0314332	NA,0.696743	0.000483216	0.000829507
3	rs76206196	48237866	NA,G	NA,A	NA,0.954365	NA,0.0237491	NA,0.0204832	NA,0.60858	0.000482664	0.000825942
3	rs549407655	48423353	NA,T	NA,C	NA,0.94246	NA,0.0211723	NA,0.0183564	NA,0.604243	0.000481835	0.000825228
3	rs74405926	47670675	T,NA	C,NA	0.991054,NA	0.0282529,NA	0.0209976,NA	0.748474,NA	0.000480698	0.00086444
3	rs113967229	48548751	A,NA	G,NA	0.989066,NA	0.0201037,NA	0.0190121,NA	0.537121,NA	0.00048022	0.00081255
3	rs516308	48199648	NA,A	NA,C	NA,0.979167	NA,0.0358188	NA,0.0299292	NA,0.635654	0.000480174	0.000824908
3	rs79618176	48239138	NA,C	NA,T	NA,0.954365	NA,0.023621	NA,0.0204832	NA,0.604093	0.000479127	0.000819896
3	rs6019582	47627605	T,T	C,C	0.682903,0.809524	0.0132116,-0.00857936	0.00424878,0.010886	2.72724,0.365893	0.000477296	0.00177633
3	rs237729	47940135	T,T	C,C	0.730616,0.873016	0.00909951,0.023913	0.00445666,0.0128386	1.38538,1.20398	0.000476693	0.00100859
3	rs6067302	48586445	T,T	C,C	0.599404,0.669643	-0.00242822,0.0225016	0.00403484,0.00908845	0.261775,1.87641	0.000475476	0.000733313
3	rs6125543	47714214	C,C	T,T	0.572565,0.671627	-0.013896,0.00060719	0.00399661,0.00910239	3.29485,0.0237348	0.000474731	0.00197491
3	rs7265500	47667056	T,T	C,C	0.572565,0.671627	-0.013896,0.00060719	0.00399661,0.00910239	3.29485,0.0237348	0.000474731	0.00197491
3	rs6066968	47727341	G,G	A,A	0.572565,0.671627	-0.013896,0.000556563	0.00399661,0.00910239	3.29485,0.0217081	0.000474704	0.00197463
3	rs71351958	47714370	C,C	T,T	0.572565,0.671627	-0.013896,0.000556563	0.00399661,0.00910239	3.29485,0.0217081	0.000474704	0.00197463
3	rs6063355	47726129	C,C	T,T	0.572565,0.671627	-0.013896,0.000556563	0.00399661,0.00910239	3.29485,0.0217081	0.000474704	0.00197463
3	rs13039993	47714291	G,G	A,A	0.572565,0.670635	-0.013896,0.000505552	0.00399661,0.00909539	3.29485,0.0196904	0.00047469	0.00197436
3	rs6067035	47907790	G,G	A,A	0.591451,0.678571	-0.0136041,-0.00161176	0.00402215,0.00915299	3.14336,0.0653893	0.000473069	0.00181996
3	rs235021	48221679	T,T	A,A	0.349901,0.409722	-0.0049297,0.0171357	0.0041455,0.00869221	0.630092,1.31265	0.000472488	0.00076372
3	rs79333383	47958434	T,NA	C,NA	0.965209,NA	-0.0216353,NA	0.0107893,NA	1.3474,NA	0.000471245	0.000750782
3	rs6125576	47776919	T,T	A,A	0.577535,0.671627	-0.014054,0.000202316	0.00400272,0.00910239	3.35042,0.00777038	0.000470869	0.00195175
3	rs10432729	47758549	T,T	C,C	0.577535,0.670635	-0.014054,0.000303271	0.00400272,0.00909539	3.35042,0.0117083	0.00047071	0.00195158
3	rs13044900	47762700	A,A	G,G	0.577535,0.671627	-0.014054,0.00060719	0.00400272,0.00910239	3.35042,0.0237348	0.0004707	0.00195241
3	rs235008	48225985	C,C	T,T	0.417495,0.381944	-0.00373422,0.017698	0.00400926,0.00879811	0.453893,1.35393	0.000468699	0.000776154
3	rs632376	48520610	G,G	A,A	0.604374,0.659722	-0.00247906,0.0225322	0.00404338,0.00902206	0.267767,1.90279	0.000468085	0.000719786
3	rs139229675	48292467	NA,A	NA,G	NA,0.982143	NA,0.0360293	NA,0.0322783	NA,0.577849	0.000467137	0.000800516
3	rs4809767	48568258	T,T	C,C	0.114314,0.059524	0.0113332,0.01284	0.0062137,0.0180669	1.16643,0.32123	0.00046564	0.000758971
3	rs571694	48523755	A,A	G,G	0.599404,0.65873	-0.00242822,0.022537	0.00403484,0.00901572	0.261775,1.90559	0.000465341	0.000715457
3	rs348267	47775921	T,T	C,C	0.718688,0.869048	0.0141278,0.000748874	0.00439719,0.0126714	2.88144,0.020965	0.000463832	0.00175098
3	rs6012581	47627845	T,T	C,C	0.682903,0.809524	0.0131684,-0.00843479	0.00424878,0.010886	2.71231,0.358089	0.00046356	0.00171737
3	rs2273531	47628434	C,C	T,T	0.682903,0.809524	0.0131684,-0.00843479	0.00424878,0.010886	2.71231,0.358089	0.00046356	0.00171737
3	rs3818224	47628170	C,C	T,T	0.682903,0.809524	0.0131684,-0.00843479	0.00424878,0.010886	2.71231,0.358089	0.00046356	0.00171737
3	rs6063354	47719949	C,C	T,T	0.572565,0.671627	-0.0138519,0.000556563	0.00399661,0.00910239	3.27702,0.0217081	0.000463343	0.00191806
3	rs2024959	47695391	A,A	G,G	0.572565,0.671627	-0.0138519,0.000505941	0.00399661,0.00910239	3.27702,0.0196904	0.00046333	0.00191784
3	rs686510	48415344	A,NA	G,NA	0.882704,NA	0.010195,NA	0.00614455,NA	1.01288,NA	0.000461719	0.000791423
3	rs62212761	47798473	T,NA	C,NA	0.985089,NA	0.022869,NA	0.0163138,NA	0.793255,NA	0.000461639	0.000789825
3	rs6019580	47625905	C,C	T,T	0.682903,0.809524	0.0131684,-0.00830099	0.00424878,0.010886	2.71231,0.350919	0.000460364	0.00170452
3	rs146496621	48334871	NA,C	NA,T	NA,0.970238	NA,-0.0302578	NA,0.0251555	NA,0.640084	0.000460186	0.000778614
3	rs4810993	48561893	G,G	A,A	0.114314,0.059524	0.0112864,0.0129528	0.0062137,0.0180669	1.15918,0.32476	0.000459943	0.000749788
3	rs2075678	47701339	G,G	A,A	0.577535,0.671627	-0.0140099,0.00060719	0.00400272,0.00910239	3.33244,0.0237348	0.000459457	0.0018966
3	rs3091427	47663382	G,G	A,A	0.422465,0.328373	0.0140093,-0.000454915	0.00400272,0.00910239	3.33221,0.0176653	0.000459273	0.00189522
3	rs6020050	48419299	NA,A	NA,G	NA,0.901786	NA,0.0168668	NA,0.0143636	NA,0.61927	0.000457318	0.00078434
3	rs6067295	48582759	G,G	A,A	0.114314,0.060516	0.0114737,0.0105044	0.0062137,0.0179276	1.18831,0.253426	0.000457133	0.000745327
3	rs471997	48519702	C,C	G,G	0.599404,0.65873	-0.00238261,0.0224637	0.00403484,0.00901572	0.255825,1.89564	0.000456541	0.000702144
3	rs148170472	47855161	T,NA	C,NA	0.934394,NA	0.0113378,NA	0.00798549,NA	0.807802,NA	0.000456025	0.00090959
3	rs77710961	47636473	NA,A	NA,G	NA,0.9375	NA,-0.0224061	NA,0.0176595	NA,0.689272	0.000455433	0.000789774
3	rs6067129	48210928	A,A	C,C	0.510934,0.640873	-0.000224674,0.0197611	0.00395525,0.00891032	0.0201325,1.57561	0.000454154	0.000768478
3	rs2295579	47626736	T,T	A,A	0.682903,0.809524	0.0131204,-0.00843479	0.00424878,0.010886	2.69577,0.358089	0.000452637	0.00166965
3	rs3818223	47626485	C,C	G,G	0.682903,0.809524	0.0131204,-0.00843479	0.00424878,0.010886	2.69577,0.358089	0.000452637	0.00166965
3	rs2295580	47626847	C,C	T,T	0.682903,0.809524	0.0131204,-0.00843479	0.00424878,0.010886	2.69577,0.358089	0.000452637	0.00166965
3	rs17632	47713063	T,T	C,C	0.572565,0.669643	-0.0138079,0.000505166	0.00399661,0.00908845	3.25924,0.0196904	0.000452314	0.00186343
3	rs605963	48416460	A,NA	G,NA	0.882704,NA	0.0101065,NA	0.00614455,NA	0.999946,NA	0.000452239	0.000775174
3	rs610783	48416513	C,NA	T,NA	0.882704,NA	0.0101065,NA	0.00614455,NA	0.999946,NA	0.000452239	0.000775174
3	rs113031710	48180237	NA,G	NA,A	NA,0.981151	NA,0.0382995	NA,0.0314332	NA,0.651586	0.000450855	0.000773905
3	rs35367415	47712930	NA,T	NA,G	NA,0.943452	NA,-0.0229296	NA,0.018507	NA,0.66684	0.000449992	0.000767888
3	rs6066959	47676281	A,A	G,G	0.577535,0.671627	-0.0139657,0.000404712	0.00400272,0.00910239	3.31452,0.0156816	0.00044851	0.00184186
3	rs3091497	47645427	T,T	G,G	0.422465,0.328373	0.0139624,-0.000707468	0.00400272,0.00910239	3.31314,0.0277749	0.000447799	0.00183922
3	rs145187717	48182666	NA,T	NA,C	NA,0.981151	NA,0.0380736	NA,0.0314332	NA,0.64628	0.00044724	0.000767694
3	rs142047928	48146458	NA,A	NA,G	NA,0.890873	NA,0.0183029	NA,0.0137097	NA,0.740247	0.000446504	0.000771538
3	rs568521788	48081981	NA,T	NA,G	NA,0.978175	NA,-0.034921	NA,0.0292559	NA,0.633353	0.000444994	0.000760043
3	rs348258	47768988	T,T	C,C	0.708748,0.869048	0.0141803,0.000948764	0.0043517,0.0126714	2.95086,0.0267268	0.000444544	0.00165983
3	rs75902977	48424583	NA,A	NA,G	NA,0.902778	NA,0.0164592	NA,0.0144288	NA,0.595188	0.000444531	0.000763013
3	rs78775449	48417724	NA,T	NA,C	NA,0.902778	NA,0.0163821	NA,0.0144288	NA,0.591391	0.000441905	0.000758501
3	rs2426115	47692827	C,C	T,T	0.427435,0.328373	0.0137631,-0.000404389	0.00399661,0.00910239	3.24123,0.0156688	0.000441418	0.00180913
3	rs3092411	47690591	G,G	T,T	0.427435,0.328373	0.0137631,-0.000404389	0.00399661,0.00910239	3.24123,0.0156688	0.000441418	0.00180913
3	rs2426113	47690189	A,A	G,G	0.427435,0.328373	0.0137631,-0.000404389	0.00399661,0.00910239	3.24123,0.0156688	0.000441418	0.00180913
3	rs4810909	47621372	A,A	G,G	0.423459,0.329365	0.013958,-0.000959158	0.00400146,0.00909539	3.31314,0.0380977	0.000440139	0.00179531
3	rs6012746	48424204	NA,C	NA,T	NA,0.902778	NA,0.0163106	NA,0.0144288	NA,0.587875	0.000439492	0.000754355
3	rs1475451	48408615	T,T	G,G	0.591451,0.542659	0.00475525,0.0176123	0.00402215,0.00858064	0.625068,1.39669	0.000438901	0.000736353
3	rs6067130	48211084	G,G	A,A	0.507952,0.645833	-0.000224648,0.0195422	0.0039548,0.00893797	0.0201325,1.54084	0.000438506	0.000741083
3	rs3091862	47646210	C,C	G,G	0.422465,0.328373	0.0139202,-0.000707468	0.00400272,0.00910239	3.29604,0.0277749	0.000437658	0.0017893
3	rs138270138	48359417	T,NA	C,NA	0.914513,NA	0.00834704,NA	0.00707122,NA	0.62373,NA	0.000437218	0.000754828
3	rs237730	47940490	G,G	T,T	0.734592,0.873016	0.0094262,0.0227001	0.00447775,0.0128386	1.45246,1.11327	0.00043652	0.000931216
3	rs6067191	48325554	A,A	G,G	0.667992,0.757937	-0.00748618,0.0161431	0.00419836,0.00997981	1.12745,0.975701	0.000436123	0.000727068
3	rs72487311	48224347	NA,A	NA,G	NA,0.958333	NA,0.0229018	NA,0.0213919	NA,0.546133	0.000433339	0.000743306
3	rs2426109	47662627	C,C	G,G	0.427435,0.310516	0.0137163,0.000965371	0.00399661,0.00923845	3.22245,0.0377365	0.000432554	0.00176104
3	rs79589503	48187043	A,NA	T,NA	0.988072,NA	0.0211169,NA	0.0182119,NA	0.608631,NA	0.000430785	0.00075928
3	rs2426114	47692392	C,C	T,T	0.427435,0.328373	0.0137163,-0.000404389	0.00399661,0.00910239	3.22245,0.0156688	0.000430364	0.00175482
3	rs3092374	47663944	C,C	G,G	0.427435,0.328373	0.0137163,-0.000505436	0.00399661,0.00910239	3.22245,0.0196702	0.00043035	0.00175506
3	rs6067305	48589996	T,T	C,C	0.599404,0.671627	-0.00231073,0.0221179	0.00403484,0.00910239	0.246531,1.82094	0.000429974	0.000664666
3	rs6090996	48133782	A,A	G,G	0.797217,0.91369	-0.0173439,-0.00252743	0.0049174,0.0152221	3.37653,0.0614163	0.000429818	0.000743395
3	rs139976267	47716094	NA,T	NA,C	NA,0.978175	NA,-0.0345838	NA,0.0292559	NA,0.624958	0.000429691	0.000735157
3	rs79925479	47855655	T,NA	G,NA	0.934394,NA	0.0109917,NA	0.00798549,NA	0.772941,NA	0.000428826	0.000851512
3	rs62207636	47963335	G,NA	C,NA	0.986084,NA	-0.0300881,NA	0.0168779,NA	1.12705,NA	0.000428669	0.000732665
3	rs144782889	48018353	NA,C	NA,A	NA,0.902778	NA,-0.0178669	NA,0.0144288	NA,0.666328	0.000428396	0.000728139
3	rs112608727	48224991	NA,G	NA,A	NA,0.958333	NA,0.0226615	NA,0.0213919	NA,0.53844	0.000428093	0.000734303
3	rs79369570	47856084	T,NA	C,NA	0.934394,NA	0.0109495,NA	0.00798549,NA	0.768729,NA	0.000425669	0.000844782
3	rs150776245	47597504	NA,A	NA,T	NA,0.949405	NA,-0.0217687	NA,0.019504	NA,0.577785	0.000423917	0.000724518
3	rs237728	47939896	T,T	C,C	0.730616,0.872024	0.0088652,0.0233979	0.00445666,0.012796	1.33088,1.17089	0.000421835	0.000887086
3	rs6020156	48587633	C,C	G,G	0.109344,0.075397	0.0117596,0.0105364	0.00633559,0.0161901	1.19765,0.288041	0.000421553	0.000698125
3	rs6063348	47646321	C,C	G,G	0.572565,0.671627	-0.0136713,0.00106306	0.00399661,0.00910239	3.20443,0.0423798	0.00042083	0.00170945
3	rs3092720	47640466	G,G	C,C	0.427435,0.328373	0.0136695,-0.000959896	0.00399661,0.00910239	3.20372,0.0380977	0.00042017	0.00170614
3	rs2426106	47639464	C,C	G,G	0.427435,0.328373	0.0136695,-0.000959896	0.00399661,0.00910239	3.20372,0.0380977	0.00042017	0.00170614
3	rs6125536	47699657	A,A	G,G	0.572565,0.671627	-0.0136713,0.000657822	0.00399661,0.00910239	3.20443,0.0257704	0.000420101	0.00170531
3	rs2252259	47662823	G,G	T,T	0.427435,0.327381	0.0136695,-0.000657477	0.00399661,0.00910944	3.20372,0.025736	0.000419668	0.00170303
3	rs3092039	47678770	G,G	A,A	0.427435,0.328373	0.0136695,-0.000555951	0.00399661,0.00910239	3.20372,0.0216837	0.000419641	0.00170282
3	rs75147902	48224683	NA,T	NA,C	NA,0.958333	NA,0.0222009	NA,0.0213919	NA,0.523813	0.000418349	0.000717581
3	rs145760101	48518179	G,NA	C,NA	0.983101,NA	0.0240343,NA	0.0153396,NA	0.931226,NA	0.000418234	0.00072161
3	rs79274472	47914180	C,C	G,G	0.592445,0.678571	-0.0133371,-0.0013985	0.00402367,0.00915299	3.03738,0.0562273	0.000417685	0.0015709
3	rs140831116	47906693	NA,C	NA,T	NA,0.946429	NA,-0.0229832	NA,0.0189842	NA,0.645833	0.000417536	0.000711769
3	rs730543	47635715	A,A	G,G	0.428429,0.328373	0.0134831,-0.00101037	0.00399544,0.00910239	3.13124,0.040188	0.00041712	0.00168107
3	rs237449	47980976	C,C	T,T	0.88171,0.901786	0.0166354,-0.00537895	0.00612213,0.0143636	2.18161,0.14994	0.000417098	0.00073332
3	rs16994553	48005752	C,NA	T,NA	0.842942,NA	0.00717046,NA	0.00543389,NA	0.728217,NA	0.00041687	0.00073377
3	rs495337	48522330	A,A	G,G	0.602386,0.659722	-0.00247693,0.0220496	0.00403991,0.00902206	0.267767,1.83784	0.000416152	0.000641377
3	rs78586125	48406729	A,NA	G,NA	0.94334,NA	0.0135227,NA	0.00855199,NA	0.943761,NA	0.00041604	0.000699973
3	rs6063413	48218161	C,C	A,A	0.478131,0.417659	-0.0056876,0.0162845	0.00395809,0.00866769	0.8218,1.21985	0.000413841	0.000658203
3	rs73611399	48220814	NA,G	NA,T	NA,0.952381	NA,-0.0212462	NA,0.0200728	NA,0.537832	0.000413686	0.000713163
3	rs78855333	48209796	NA,T	NA,C	NA,0.972222	NA,0.0287031	NA,0.0260119	NA,0.568916	0.000413326	0.000710549
3	rs9808619	48426383	G,G	C,C	0.659046,0.709325	0.00816711,0.00893647	0.00417094,0.00941405	1.29914,0.46536	0.000411674	0.000677581
3	rs149254907	48086220	NA,A	NA,G	NA,0.951389	NA,0.0353771	NA,0.0198773	NA,1.12429	0.000411528	0.000699345
3	rs150477014	48002997	NA,C	NA,T	NA,0.981151	NA,-0.0380976	NA,0.0314332	NA,0.646843	0.000411433	0.000702743
3	rs683954	48509861	G,G	A,A	0.11332,0.029762	0.00974184,0.0275711	0.00623739,0.0251555	0.926927,0.56373	0.0004108	0.000673737
3	rs117257533	47779427	A,NA	G,NA	0.976143,NA	-0.0127266,NA	0.0129561,NA	0.486835,NA	0.000410644	0.000694781
3	rs3091866	47648353	G,G	A,A	0.427435,0.328373	0.0136227,-0.000909421	0.00399661,0.00910239	3.18505,0.036016	0.000409653	0.00165483
3	rs1022687	47648854	T,T	C,C	0.427435,0.328373	0.0136227,-0.00085894	0.00399661,0.00910239	3.18505,0.0339429	0.000409559	0.0016543
3	rs6122747	47656787	G,G	A,A	0.572565,0.671627	-0.0136228,0.00070846	0.00399661,0.00910239	3.18509,0.027815	0.000409369	0.00165313
3	rs3092302	47654258	T,T	C,C	0.427435,0.328373	0.0136227,-0.000707468	0.00399661,0.00910239	3.18505,0.0277749	0.000409348	0.00165302
3	rs6125531	47675525	A,A	G,G	0.572565,0.671627	-0.0136228,0.00060719	0.00399661,0.00910239	3.18509,0.0237348	0.000409287	0.00165251
3	rs2064853	47675176	A,A	T,T	0.427435,0.328373	0.0136227,-0.000606462	0.00399661,0.00910239	3.18505,0.0237056	0.000409267	0.00165241
3	rs62210459	47798196	A,NA	G,NA	0.987078,NA	0.0246505,NA	0.0175062,NA	0.798328,NA	0.000408071	0.00069702
3	rs2295578	47626601	C,C	G,G	0.681909,0.809524	0.0128744,-0.00815218	0.00424522,0.010886	2.61547,0.343005	0.000408052	0.00147913
3	rs118034512	47988624	NA,C	NA,T	NA,0.977182	NA,-0.0318457	NA,0.0286274	NA,0.575188	0.000406618	0.000699458
3	rs6012575	47598497	C,C	G,G	0.432406,0.328373	0.013197,-0.00126264	0.00399094,0.00910239	3.02508,0.0507687	0.000405754	0.00162955
3	rs141180834	47976316	NA,C	NA,T	NA,0.974206	NA,-0.0241848	NA,0.0269663	NA,0.432037	0.000405293	0.000694553
3	rs6019570	47599690	T,T	C,C	0.432406,0.328373	0.013197,-0.00101037	0.00399094,0.00910239	3.02508,0.040188	0.000404997	0.00162581
3	rs9808597	48426428	C,C	T,T	0.659046,0.709325	0.00812239,0.00893647	0.00417094,0.00941405	1.28828,0.46536	0.000403356	0.00066402
3	rs78083235	47602892	NA,A	NA,G	NA,0.986111	NA,-0.0385402	NA,0.0365264	NA,0.535564	0.000400731	0.000682772
3	rs3091529	47647068	A,A	G,G	0.427435,0.328373	0.0135806,-0.000909421	0.00399661,0.00910239	3.1683,0.036016	0.000400553	0.00161066
3	rs538748	48196962	A,A	G,G	0.691849,0.561508	-0.0118662,-0.00406045	0.00428205,0.00861478	2.2529,0.195587	0.000398661	0.000709615
3	rs139242699	48381450	NA,G	NA,A	NA,0.892857	NA,-0.0152426	NA,0.0138207	NA,0.568511	0.000398058	0.000676232
3	rs511073	48182021	A,A	G,G	0.173956,0.110119	-0.0105205,0.0215735	0.00521577,0.0136555	1.35962,0.942555	0.000397456	0.000668849
3	rs117340447	48530013	NA,G	NA,A	NA,0.982143	NA,0.0363459	NA,0.0322783	NA,0.584762	0.000396568	0.000680027
3	rs6067141	48218408	C,C	T,T	0.480119,0.417659	-0.00554738,0.0162887	0.00395743,0.00866769	0.793211,1.22032	0.000395764	0.000630411
3	rs4810903	47599205	G,G	A,A	0.432406,0.328373	0.0131503,-0.0012122	0.00399094,0.00910239	3.00697,0.0486352	0.000395617	0.00158068
3	rs6095396	47627170	T,T	G,G	0.407555,0.328373	0.0135359,-0.00146437	0.00402367,0.00910239	3.11464,0.0593891	0.000395038	0.00154462
3	rs183166712	47874261	NA,C	NA,T	NA,0.957341	NA,0.0235547	NA,0.0211527	NA,0.575984	0.000394998	0.000677308
3	rs6020030	48381169	NA,A	NA,G	NA,0.889881	NA,-0.0149208	NA,0.0136555	NA,0.56139	0.00039208	0.000665778
3	rs117399337	48390539	T,NA	C,NA	0.981113,NA	0.0123973,NA	0.0145245,NA	0.405212,NA	0.000391392	0.000668381
3	rs6019581	47627572	A,A	C,C	0.682903,0.809524	0.012842,-0.00824819	0.00424878,0.010886	2.60086,0.348104	0.000391379	0.00140689
3	rs237447	47964488	A,A	G,G	0.88171,0.901786	0.016403,0.00225219	0.00612213,0.0143636	2.13208,0.0577916	0.000391237	0.000689363
3	rs150351901	48571263	G,NA	A,NA	0.961233,NA	0.0120051,NA	0.0102422,NA	0.61772,NA	0.000391169	0.000677103
3	rs145920705	47594285	NA,A	NA,T	NA,0.960318	NA,0.0234863	NA,0.0218976	NA,0.547488	0.000390927	0.000670289
3	rs11696929	47658351	T,T	C,C	0.572565,0.671627	-0.0135347,0.000657822	0.00399661,0.00910239	3.15008,0.0257704	0.000390568	0.00156202
3	rs2426108	47656889	C,C	T,T	0.427435,0.328373	0.0135338,-0.000606462	0.00399661,0.00910239	3.14974,0.0237056	0.00039036	0.00156091
3	rs73129264	48551679	T,T	G,G	0.602386,0.65873	-0.0019046,0.0218808	0.00403991,0.00901572	0.195641,1.81741	0.000389402	0.000600692
3	rs2235617	48554977	G,G	C,C	0.602386,0.657738	-0.00195084,0.0218126	0.00403991,0.00900943	0.20123,1.8104	0.000388428	0.000599284
3	rs78029495	47717517	NA,C	NA,T	NA,0.969246	NA,0.0272464	NA,0.0247591	NA,0.566819	0.000388115	0.000667958
3	rs78174124	48209917	NA,A	NA,T	NA,0.974206	NA,-0.0204485	NA,0.0269663	NA,0.348459	0.000387051	0.000661624
3	rs150857368	48381378	NA,G	NA,A	NA,0.892857	NA,-0.0148478	NA,0.0138207	NA,0.548702	0.000386839	0.000657329
3	rs477627	48180058	G,G	A,A	0.16998,0.130952	-0.0104417,0.0206567	0.00526376,0.0126714	1.32524,0.986897	0.000386486	0.000647014
3	rs117072726	48485358	NA,G	NA,A	NA,0.959325	NA,-0.0197069	NA,0.0216401	NA,0.440726	0.000386316	0.000657444
3	rs6095394	47625544	C,C	T,T	0.402584,0.328373	0.0136808,-0.00111129	0.00403156,0.00910239	3.161,0.0443943	0.000385625	0.00150035
3	rs6020027	48380314	NA,T	NA,C	NA,0.892857	NA,-0.0148006	NA,0.0138207	NA,0.546354	0.000385539	0.000655138
3	rs11696417	48254490	T,NA	G,NA	0.985089,NA	0.01817,NA	0.0163138,NA	0.576143,NA	0.000385216	0.000677964
3	rs3092393	48241109	C,C	T,T	0.385686,0.364087	-0.00392628,0.0165261	0.00406188,0.00888386	0.476597,1.20168	0.000382469	0.00063545
3	rs73266241	47660285	A,A	T,T	0.572565,0.671627	-0.0134906,0.00070846	0.00399661,0.00910239	3.13264,0.027815	0.000381626	0.00151911
3	rs1056198	48556229	T,T	C,C	0.602386,0.65873	-0.00188295,0.0217803	0.00403991,0.00901572	0.193039,1.8041	0.000380437	0.000587142
3	rs13039965	48557172	A,A	G,G	0.602386,0.65873	-0.00188295,0.0217803	0.00403991,0.00901572	0.193039,1.8041	0.000380437	0.000587142
3	rs9808618	48426233	T,T	C,C	0.659046,0.709325	0.00799271,0.00893647	0.00417094,0.00941405	1.25705,0.46536	0.000380416	0.000626613
3	rs6125826	48556461	T,T	C,C	0.59841,0.65873	-0.00190143,0.0217803	0.00403319,0.00901572	0.195641,1.8041	0.000380223	0.000586735
3	rs72626562	48380271	NA,G	NA,A	NA,0.892857	NA,-0.014554	NA,0.0138207	NA,0.534149	0.000378884	0.000643925
3	rs117836620	48450103	NA,T	NA,C	NA,0.949405	NA,0.0222011	NA,0.019504	NA,0.593459	0.000378525	0.000636108
3	rs381766	48233322	G,G	A,A	0.393638,0.377976	-0.00468975,0.015418	0.00404692,0.00881592	0.608148,1.09522	0.000376925	0.000629498
3	rs544334	48209638	G,G	A,A	0.284294,0.275794	-0.00617413,0.0176983	0.00438317,0.00956488	0.79873,1.19203	0.000376527	0.000624244
3	rs2294599	48562446	C,C	G,G	0.602386,0.65873	-0.00202009,0.0217274	0.00403991,0.00901572	0.209679,1.79711	0.000376516	0.000581359
3	rs730544	47635818	C,C	G,G	0.683897,0.809524	0.0126175,-0.00799115	0.00425236,0.010886	2.52208,0.334511	0.000376436	0.00134025
3	rs6125757	48383273	NA,T	NA,C	NA,0.892857	NA,-0.0144607	NA,0.0138207	NA,0.529562	0.000376427	0.000639785
3	rs2056991	48561280	C,C	T,T	0.602386,0.65873	-0.00192867,0.0217274	0.00403991,0.00901572	0.198546,1.79711	0.000376032	0.000580535
3	rs11086299	48548870	A,A	G,G	0.59841,0.65873	-0.0019476,0.0217274	0.00403319,0.00901572	0.20123,1.79711	0.00037572	0.000579982
3	rs11697719	48249655	T,NA	C,NA	0.985089,NA	0.0178303,NA	0.0163138,NA	0.561598,NA	0.00037484	0.000659437
3	rs139938366	47601920	NA,T	NA,A	NA,0.974206	NA,0.0271138	NA,0.0269663	NA,0.502144	0.000374769	0.000641415
3	rs72626563	48385405	NA,A	NA,G	NA,0.891865	NA,-0.0140608	NA,0.0137648	NA,0.51284	0.000373702	0.000634885
3	rs6067296	48582769	C,C	A,A	0.60338,0.65873	-0.0021124,0.0216792	0.00404163,0.00901572	0.220973,1.79075	0.00037362	0.000577092
3	rs145867428	48218677	NA,A	NA,T	NA,0.948413	NA,0.0186185	NA,0.0193256	NA,0.474515	0.000373457	0.000640392
3	rs6067284	48574454	A,A	G,G	0.602386,0.65873	-0.00202009,0.0216899	0.00403991,0.00901572	0.209679,1.79216	0.000373307	0.000576514
3	rs62207739	48333720	T,T	C,C	0.668986,0.750992	-0.00750016,0.0149724	0.00420153,0.00988505	1.12933,0.886519	0.000370214	0.000618686
3	rs2769976	48514919	T,T	C,C	0.60338,0.65873	-0.00220382,0.0216586	0.00404163,0.00901572	0.232428,1.78804	0.000369934	0.000571898
3	rs6012731	48379993	NA,A	NA,G	NA,0.891865	NA,-0.0141088	NA,0.0137648	NA,0.515176	0.000369678	0.000628669
3	rs1502245	48101348	C,C	T,T	0.582505,0.821429	0.0143254,0.0349971	0.00400926,0.0111612	3.45244,2.76571	0.000368739	0.000671471
3	rs6125541	47706305	NA,T	NA,C	NA,0.968254	NA,0.0313731	NA,0.0243817	NA,0.702934	0.000368357	0.000633862
3	rs6020037	48387862	NA,G	NA,A	NA,0.890873	NA,-0.0137609	NA,0.0137097	NA,0.500992	0.000367977	0.000625268
3	rs4809769	48579164	A,A	C,C	0.60338,0.65873	-0.00206668,0.0216169	0.00404163,0.00901572	0.215306,1.78255	0.000367947	0.000568476
3	rs6019677	47821396	T,T	C,C	0.927435,0.90873	0.0181295,-0.00499553	0.00762141,0.014843	1.76018,0.132856	0.00036733	0.000829899
3	rs79505522	48329103	T,NA	C,NA	0.986084,NA	0.018278,NA	0.0168779,NA	0.554666,NA	0.000366889	0.000647459
3	rs113234065	48068508	G,NA	A,NA	0.967197,NA	-0.0196318,NA	0.0111,NA	1.11376,NA	0.000366394	0.000640695
3	rs6125758	48383859	NA,A	NA,T	NA,0.892857	NA,-0.0140189	NA,0.0138207	NA,0.50805	0.000365212	0.000620889
3	rs2235616	48569127	A,A	G,G	0.602386,0.660714	-0.00197438,0.0216365	0.00403991,0.00902845	0.204092,1.78112	0.000364578	0.000563893
3	rs6095648	48378918	C,C	T,T	0.945328,0.804563	0.0151688,-0.00638704	0.00869693,0.01078	1.09081,0.256864	0.000363094	0.000621425
3	rs6125829	48568929	T,T	G,G	0.602386,0.65873	-0.00197438,0.0215587	0.00403991,0.00901572	0.204092,1.7749	0.000362075	0.000559501
3	rs617179	48420548	T,T	A,A	0.882704,0.987103	0.00962126,-0.055227	0.00614455,0.0378862	0.930365,0.838869	0.000362	0.000614954
3	rs6090947	47818864	T,T	C,C	0.926441,0.90873	0.0181859,-0.00522636	0.0075738,0.014843	1.78666,0.139808	0.000361372	0.000818109
3	rs6063406	48029792	A,A	C,C	0.576541,0.526786	-0.0125088,0.0063081	0.00400146,0.00856165	2.75163,0.336061	0.000361211	0.000603913
3	rs348266	47776341	C,C	T,T	0.926441,0.909722	0.0180737,-0.00660441	0.0075738,0.0149162	1.76913,0.181818	0.000360458	0.00081596
3	rs6125759	48384167	NA,C	NA,T	NA,0.892857	NA,-0.0138207	NA,0.0138207	NA,0.498515	0.000360402	0.000612785
3	rs2038218	48306668	T,T	G,G	0.668986,0.757937	-0.0071401,0.0155765	0.00420153,0.00997981	1.04942,0.926025	0.000360235	0.000601966
3	rs6125761	48384515	NA,T	NA,C	NA,0.892857	NA,-0.0137723	NA,0.0138207	NA,0.4962	0.000359249	0.000610842
3	rs6020032	48382472	NA,G	NA,A	NA,0.892857	NA,-0.0137687	NA,0.0138207	NA,0.496024	0.000359162	0.000610696
3	rs4809768	48576312	A,A	T,T	0.602386,0.65873	-0.00202009,0.0215181	0.00403991,0.00901572	0.209679,1.76958	0.000359012	0.000554919
3	rs117309278	48501356	NA,C	NA,T	NA,0.96627	NA,0.023506	NA,0.023678	NA,0.493715	0.000358795	0.000613098
3	rs7268802	48063003	T,NA	C,NA	0.908549,NA	0.0127728,NA	0.00685915,NA	1.20356,NA	0.000357524	0.000641013
3	rs6095650	48381451	NA,C	NA,T	NA,0.892857	NA,-0.0136708	NA,0.0138207	NA,0.491351	0.000356852	0.000606804
3	rs235023	48221862	G,NA	T,NA	0.912525,NA	0.0134446,NA	0.00699802,NA	1.26196,NA	0.000356456	0.000608352
3	rs150117150	48350830	NA,A	NA,C	NA,0.967262	NA,-0.026011	NA,0.0240217	NA,0.554563	0.000355923	0.000610135
3	rs6019866	48101751	G,G	C,C	0.593439,0.840278	0.0139763,0.0370773	0.00402521,0.0116683	3.28718,2.82828	0.000355582	0.000639979
3	rs62209193	48062687	G,NA	A,NA	0.925447,NA	0.0136158,NA	0.00752717,NA	1.152,NA	0.000355563	0.000639463
3	rs490196	48099789	T,T	C,C	0.927435,0.916667	-0.00685318,0.0304694	0.00762141,0.0154664	0.433509,1.31128	0.000354488	0.000608016
3	rs6095525	48062163	C,NA	T,NA	0.908549,NA	0.0127242,NA	0.00685915,NA	1.19664,NA	0.000354341	0.000635152
3	rs6019827	48045573	G,NA	A,NA	0.923459,NA	0.013063,NA	0.00743677,NA	1.10239,NA	0.000353918	0.000636866
3	rs6020031	48382309	NA,A	NA,G	NA,0.892857	NA,-0.0135211	NA,0.0138207	NA,0.484237	0.000353381	0.000600956
3	rs6020033	48382521	NA,A	NA,T	NA,0.892857	NA,-0.0134725	NA,0.0138207	NA,0.481939	0.000352271	0.000599085
3	rs6095661	48398137	NA,T	NA,C	NA,0.957341	NA,-0.0213898	NA,0.0211527	NA,0.505961	0.000352163	0.000603022
3	rs147874581	48150547	G,NA	A,NA	0.992048,NA	0.023886,NA	0.0222601,NA	0.547826,NA	0.000351946	0.000618528
3	rs62209203	48106879	C,C	G,G	0.776342,0.844246	-0.0169716,-0.0112092	0.00474483,0.0117882	3.45875,0.466398	0.000351388	0.000638326
3	rs742758	48061812	G,NA	T,NA	0.908549,NA	0.0126756,NA	0.00685915,NA	1.18974,NA	0.000351204	0.000629376
3	rs6122756	47758088	NA,T	NA,C	NA,0.969246	NA,0.0309744	NA,0.0247591	NA,0.675874	0.000351163	0.000603632
3	rs17785427	48250212	C,NA	A,NA	0.965209,NA	-0.0169089,NA	0.0107893,NA	0.931551,NA	0.000349368	0.000592107
3	rs12480800	48564230	NA,T	NA,C	NA,0.93254	NA,0.0181283	NA,0.017043	NA,0.541403	0.000348961	0.000586356
3	rs6020029	48381087	NA,C	NA,T	NA,0.892857	NA,-0.013274	NA,0.0138207	NA,0.472587	0.00034781	0.000591569
3	rs6012733	48383056	NA,T	NA,G	NA,0.892857	NA,-0.0132678	NA,0.0138207	NA,0.472296	0.000347672	0.000591338
3	rs6019842	48062017	A,NA	G,NA	0.925447,NA	0.0134728,NA	0.00752717,NA	1.13387,NA	0.000347204	0.000623992
3	rs6091042	48383457	NA,T	NA,C	NA,0.892857	NA,-0.013219	NA,0.0138207	NA,0.47001	0.000346596	0.000589525
3	rs77659100	47862108	NA,A	NA,G	NA,0.954365	NA,0.0173229	NA,0.0204832	NA,0.40043	0.000346096	0.000593828
3	rs74488854	48218358	NA,G	NA,T	NA,0.948413	NA,0.0170061	NA,0.0193256	NA,0.421509	0.00034603	0.000593342
3	rs6122825	48388176	NA,T	NA,C	NA,0.891865	NA,-0.0128817	NA,0.0137648	NA,0.456736	0.000345565	0.000587526
3	rs557446	48198919	C,C	T,T	0.690855,0.561508	-0.0115865,-0.00400891	0.00427824,0.00861478	2.16979,0.192682	0.000342332	0.000607798
3	rs34944730	48348549	NA,A	NA,G	NA,0.969246	NA,-0.0230285	NA,0.0247591	NA,0.453063	0.000342143	0.000589102
3	rs5594	48123107	A,NA	G,NA	0.971173,NA	0.0080076,NA	0.0118166,NA	0.302781,NA	0.000342114	0.000566987
3	rs75928751	47773756	NA,G	NA,A	NA,0.951389	NA,0.0168812	NA,0.0198773	NA,0.402602	0.00034211	0.00058613
3	rs151191483	48030910	NA,A	NA,G	NA,0.967262	NA,0.0216028	NA,0.0240217	NA,0.433572	0.000342002	0.000586093
3	rs149811032	48150396	A,NA	G,NA	0.944334,NA	-0.0126354,NA	0.00862346,NA	0.845095,NA	0.00034116	0.000579936
3	rs62209165	48036552	T,NA	C,NA	0.921471,NA	0.0127217,NA	0.00734995,NA	1.07843,NA	0.000341157	0.00061384
3	rs479007	48509516	C,C	G,G	0.130219,0.029762	0.00793967,0.0286555	0.00587486,0.0251555	0.753142,0.594061	0.000339207	0.000559258
3	rs237450	47982128	A,A	G,G	0.88171,0.906746	0.0161224,-0.00298076	0.00612213,0.0147003	2.07304,0.0760746	0.000339113	0.000595902
3	rs117715210	48448079	G,NA	A,NA	0.984095,NA	0.0115775,NA	0.0158037,NA	0.333656,NA	0.00033774	0.000569772
3	rs574113	48120183	T,T	C,C	0.331014,0.519841	-0.001853,0.0110698	0.00420153,0.00855609	0.180988,0.708331	0.000337542	0.000610958
3	rs72626564	48389788	NA,G	NA,A	NA,0.891865	NA,-0.0124547	NA,0.0137648	NA,0.437043	0.000337429	0.000573661
3	rs7264104	48060146	T,NA	C,NA	0.908549,NA	0.0124425,NA	0.00685915,NA	1.1569,NA	0.000336762	0.000602791
3	rs6095411	47670546	C,C	T,T	0.925447,0.911706	0.0175791,-0.00619593	0.00752717,0.0150664	1.70948,0.166919	0.000336369	0.000754636
3	rs6019841	48060589	T,NA	C,NA	0.925447,NA	0.0132714,NA	0.00752717,NA	1.10858,NA	0.000335966	0.000603201
3	rs6095653	48384276	NA,G	NA,A	NA,0.892857	NA,-0.0127137	NA,0.0138207	NA,0.446573	0.000335871	0.000571456
3	rs6095652	48384174	NA,A	NA,T	NA,0.892857	NA,-0.0127137	NA,0.0138207	NA,0.446573	0.000335871	0.000571456
3	rs6125760	48384447	NA,T	NA,C	NA,0.892857	NA,-0.0127137	NA,0.0138207	NA,0.446573	0.000335871	0.000571456
3	rs6095651	48383994	NA,T	NA,C	NA,0.892857	NA,-0.0127137	NA,0.0138207	NA,0.446573	0.000335871	0.000571456
3	rs72626565	48390177	NA,C	NA,A	NA,0.891865	NA,-0.0123602	NA,0.0137648	NA,0.43273	0.000335479	0.000570381
3	rs57986261	48267370	NA,T	NA,C	NA,0.97619	NA,-0.0217546	NA,0.0280389	NA,0.3587	0.00033463	0.000574269
3	rs7264620	48020273	G,G	A,A	0.937376,0.896825	-0.0144019,-0.0232304	0.0081604,0.0140528	1.11021,1.00738	0.000334303	0.000589042
3	rs348280	47763360	C,NA	T,NA	0.018887,NA	-0.0207569,NA	0.0145244,NA	0.815381,NA	0.000333982	0.000571291
3	rs73121472	48379916	A,A	G,G	0.949304,0.910714	0.0169332,-0.00360367	0.00901262,0.0149907	1.21992,0.0915018	0.000333767	0.000584119
3	rs72626568	48392464	NA,T	NA,A	NA,0.891865	NA,-0.012261	NA,0.0137648	NA,0.428218	0.000333459	0.000566984
3	rs72626566	48390511	NA,T	NA,C	NA,0.891865	NA,-0.0122138	NA,0.0137648	NA,0.426075	0.000332507	0.000565383
3	rs59490614	48056200	T,NA	G,NA	0.908549,NA	0.0123453,NA	0.00685915,NA	1.14335,NA	0.000331033	0.000592248
3	rs7269894	48059338	C,NA	T,NA	0.908549,NA	0.0123453,NA	0.00685915,NA	1.14335,NA	0.000331033	0.000592248
3	rs6095654	48384287	NA,A	NA,G	NA,0.892857	NA,-0.0124674	NA,0.0138207	NA,0.435318	0.000330915	0.000563107
3	rs41283588	48570612	C,NA	G,NA	0.985089,NA	0.0147386,NA	0.0163138,NA	0.436175,NA	0.000330006	0.000576868
3	rs674063	47949835	C,C	T,T	0.88171,0.902778	0.0158902,0.00250815	0.00612213,0.0144288	2.02483,0.0644931	0.00032993	0.000580812
3	rs6122822	48373796	T,T	C,C	0.945328,0.805556	0.015028,-0.00502357	0.00869693,0.0108009	1.07575,0.192564	0.000329522	0.000565425
3	rs6095647	48378880	T,T	C,C	0.945328,0.910714	0.015304,0.00207379	0.00869693,0.0149907	1.10536,0.0506232	0.000329241	0.000565535
3	rs150381701	47895803	NA,C	NA,G	NA,0.987103	NA,-0.0259839	NA,0.0378862	NA,0.307317	0.000328549	0.000564683
3	rs6019836	48055712	C,NA	T,NA	0.908549,NA	0.0122968,NA	0.00685915,NA	1.13661,NA	0.000328229	0.000587089
3	rs6019838	48056147	C,NA	T,NA	0.908549,NA	0.0122968,NA	0.00685915,NA	1.13661,NA	0.000328229	0.000587089
3	rs6019837	48055783	G,NA	A,NA	0.908549,NA	0.0122968,NA	0.00685915,NA	1.13661,NA	0.000328229	0.000587089
3	rs117063646	48573359	NA,A	NA,G	NA,0.934524	NA,0.0153661	NA,0.0172809	NA,0.427247	0.000327215	0.000551141
3	rs6512583	48057501	C,NA	T,NA	0.908549,NA	0.0122531,NA	0.00685915,NA	1.13055,NA	0.00032574	0.00058251
3	rs6019839	48056661	T,NA	C,NA	0.908549,NA	0.0122531,NA	0.00685915,NA	1.13055,NA	0.00032574	0.00058251
3	rs6019835	48054991	T,NA	G,NA	0.908549,NA	0.0122531,NA	0.00685915,NA	1.13055,NA	0.00032574	0.00058251
3	rs62209166	48039709	C,NA	T,NA	0.921471,NA	0.0124362,NA	0.00734995,NA	1.04266,NA	0.000325491	0.000584787
3	rs6019824	48039323	T,NA	C,NA	0.921471,NA	0.0124362,NA	0.00734995,NA	1.04266,NA	0.000325491	0.000584787
3	rs6095390	47616144	T,T	C,C	0.926441,0.911706	0.0175131,-0.00855369	0.0075738,0.0150664	1.68278,0.243959	0.00032548	0.000731105
3	rs80192815	48510610	C,NA	T,NA	0.985089,NA	0.0145234,NA	0.0163138,NA	0.427906,NA	0.00032484	0.000567719
3	rs73120358	48048610	T,NA	C,NA	0.923459,NA	0.012539,NA	0.00743677,NA	1.03725,NA	0.000324687	0.00058273
3	rs112203820	47999444	T,NA	C,NA	0.978131,NA	0.0309588,NA	0.0135185,NA	1.65728,NA	0.000324427	0.000546492
3	rs6020026	48376111	T,T	A,A	0.94334,0.805556	0.0142276,-0.00572933	0.00855199,0.0108009	1.01691,0.224901	0.00032326	0.000553082
3	rs141833805	48297575	C,NA	G,NA	0.971173,NA	0.0137925,NA	0.0118166,NA	0.614176,NA	0.000323102	0.000558602
3	rs62209167	48054607	A,NA	G,NA	0.908549,NA	0.0122046,NA	0.00685915,NA	1.12384,NA	0.000323012	0.000577491
3	rs11906639	48134616	T,NA	C,NA	0.977137,NA	0.019843,NA	0.0132281,NA	0.874203,NA	0.000322299	0.000543881
3	rs546074	48235516	G,G	A,A	0.382704,0.372024	-0.00393202,0.0155539	0.00406782,0.00884395	0.476597,1.10442	0.000322107	0.000536709
3	rs6020039	48393483	NA,A	NA,G	NA,0.887897	NA,-0.0116819	NA,0.0135492	NA,0.410514	0.000321866	0.000547338
3	rs6019587	47634690	G,G	A,A	0.926441,0.911706	0.0175579,-0.00772303	0.0075738,0.0150664	1.68961,0.21593	0.000320963	0.000720556
3	rs5601	48122140	A,NA	G,NA	0.971173,NA	0.00737255,NA	0.0118166,NA	0.273531,NA	0.000320658	0.000532193
3	rs74360928	48025673	T,NA	C,NA	0.962227,NA	0.00879211,NA	0.0103707,NA	0.401693,NA	0.000320459	0.000587981
3	rs6019840	48057332	G,NA	C,NA	0.908549,NA	0.012156,NA	0.00685915,NA	1.11716,NA	0.000320322	0.000572543
3	rs75330563	48395017	NA,A	NA,G	NA,0.887897	NA,-0.0115885	NA,0.0135492	NA,0.406281	0.000320116	0.000544398
3	rs4141586	48292646	T,T	C,C	0.667992,0.757937	-0.00704138,0.0150659	0.00419836,0.00997981	1.02915,0.88228	0.000319218	0.000533216
3	rs16994295	47620224	C,C	G,G	0.926441,0.911706	0.0174728,-0.00826885	0.0075738,0.0150664	1.67665,0.234238	0.000319169	0.000716072
3	rs77140279	48323305	NA,A	NA,C	NA,0.963294	NA,-0.0153685	NA,0.0227328	NA,0.30189	0.000318954	0.000547981
3	rs477359	48199956	A,A	G,G	0.690855,0.561508	-0.0114519,-0.00381243	0.00427824,0.00861478	2.1288,0.181711	0.000318648	0.000565456
3	rs238161	47842549	G,NA	A,NA	0.018887,NA	-0.0171086,NA	0.0145244,NA	0.621915,NA	0.000318088	0.000544389
3	rs5585	48124341	G,NA	A,NA	0.971173,NA	0.0072892,NA	0.0118166,NA	0.269763,NA	0.000318011	0.000527898
3	rs144819796	48319869	C,NA	T,NA	0.989066,NA	0.0284361,NA	0.0190121,NA	0.870519,NA	0.000316892	0.000550113
3	rs4810987	48425018	A,A	G,G	0.652087,0.710317	0.00785925,0.0088419	0.00415099,0.00942357	1.23424,0.458292	0.000316445	0.000519551
3	rs117919383	48358926	NA,G	NA,A	NA,0.910714	NA,-0.012613	NA,0.0149907	NA,0.397801	0.000316366	0.00054448
3	rs5619	48120843	A,NA	G,NA	0.971173,NA	0.00722787,NA	0.0118166,NA	0.267,NA	0.000316086	0.000524776
3	rs72626561	48376247	NA,T	NA,C	NA,0.894841	NA,-0.0115323	NA,0.013935	NA,0.389435	0.000315557	0.000537701
3	rs6019665	47794970	A,A	G,G	0.927435,0.909722	0.0175236,-0.00729274	0.00762141,0.0149162	1.66777,0.204188	0.000313988	0.000703695
3	rs138443752	47669608	NA,T	NA,A	NA,0.974206	NA,0.0215644	NA,0.0269663	NA,0.372741	0.000313963	0.000537509
3	rs149007360	47669334	NA,T	NA,C	NA,0.974206	NA,0.0215644	NA,0.0269663	NA,0.372741	0.000313963	0.000537509
3	rs73910322	48431765	T,NA	C,NA	0.955268,NA	0.0148318,NA	0.00956466,NA	0.917299,NA	0.000313309	0.000535834
3	rs150258179	48238450	G,NA	A,NA	0.980119,NA	0.0229513,NA	0.0141639,NA	0.978208,NA	0.000313246	0.000529241
3	rs16994523	47963535	A,A	G,G	0.88171,0.902778	0.0157219,0.00251498	0.00612213,0.0144288	1.99023,0.0646805	0.000312173	0.000549368
3	rs6019832	48052634	C,NA	A,NA	0.909543,NA	0.0121233,NA	0.00689297,NA	1.1045,NA	0.000311199	0.000557318
3	rs6012664	48052612	C,NA	T,NA	0.909543,NA	0.0121233,NA	0.00689297,NA	1.1045,NA	0.000311199	0.000557318
3	rs6095397	47629822	T,T	C,C	0.926441,0.912698	0.0174728,-0.00733329	0.0075738,0.0151436	1.67665,0.201897	0.000311016	0.000696594
3	rs348269	47775827	C,C	T,T	0.926441,0.909722	0.0175131,-0.00660441	0.0075738,0.0149162	1.68278,0.181818	0.000310772	0.000696382
3	rs348268	47775915	T,T	A,A	0.926441,0.909722	0.0175131,-0.00660441	0.0075738,0.0149162	1.68278,0.181818	0.000310772	0.000696382
3	rs113469908	48261549	C,NA	T,NA	0.991054,NA	0.0244892,NA	0.0209976,NA	0.613506,NA	0.000310771	0.000568816
3	rs55727893	47675197	T,NA	C,NA	0.994036,NA	-0.0206539,NA	0.0256781,NA	0.375511,NA	0.000310567	0.000529103
3	rs4809741	47896185	NA,G	NA,A	NA,0.949405	NA,-0.0161119	NA,0.019504	NA,0.388536	0.00031052	0.000531356
3	rs145469695	48100920	A,NA	C,NA	0.978131,NA	0.00561779,NA	0.0135185,NA	0.168944,NA	0.00031026	0.000522513
3	rs147826902	47622704	NA,A	NA,G	NA,0.960318	NA,-0.0115131	NA,0.0218976	NA,0.222539	0.000309651	0.000528154
3	rs8123538	47750793	C,NA	A,NA	0.994036,NA	0.0314941,NA	0.0256781,NA	0.657555,NA	0.000309512	0.000551284
3	rs149956834	48074734	NA,T	NA,C	NA,0.980159	NA,-0.0231957	NA,0.0306528	NA,0.347545	0.000308652	0.000530111
3	rs6063400	48024695	A,A	G,G	0.553678,0.385913	-0.00982768,-0.00590307	0.00397729,0.00878099	1.87046,0.299798	0.000308558	0.000485048
3	rs143710439	48336758	G,NA	A,NA	0.986084,NA	0.0176198,NA	0.0168779,NA	0.527967,NA	0.000307848	0.000523645
3	rs79534067	48479215	NA,G	NA,T	NA,0.967262	NA,-0.0146779	NA,0.0240217	NA,0.266657	0.000307468	0.000523653
3	rs145274028	47938142	G,NA	A,NA	0.983101,NA	0.0206857,NA	0.0153396,NA	0.750816,NA	0.000306979	0.000516873
3	rs1329279	48427027	T,T	C,C	0.659046,0.708333	0.00763963,0.00827146	0.00417094,0.00940461	1.17389,0.421219	0.000306465	0.000505673
3	rs523004	48205025	T,T	C,C	0.690855,0.5625	-0.0111434,-0.00366593	0.00427824,0.00861694	2.03638,0.173588	0.000306421	0.000543548
3	rs11908651	47669491	G,G	A,A	0.925447,0.911706	0.0171915,-0.00648293	0.00752717,0.0150664	1.65023,0.175884	0.000305822	0.000681475
3	rs348282	47761499	G,G	A,A	0.926441,0.909722	0.017428,-0.00679177	0.0075738,0.0149162	1.66986,0.18784	0.000305517	0.000683772
3	rs151104198	48125789	NA,C	NA,T	NA,0.945437	NA,-0.0176169	NA,0.0188207	NA,0.45686	0.000305372	0.000520743
3	rs76089689	48415357	A,NA	C,NA	0.936382,NA	0.0105025,NA	0.00810069,NA	0.7104,NA	0.000305036	0.000515795
3	rs145145777	48338069	T,NA	C,NA	0.978131,NA	0.00975466,NA	0.0135185,NA	0.327391,NA	0.000304883	0.00051522
3	rs6019571	47599741	A,A	C,C	0.926441,0.910714	0.0174728,-0.00657457	0.0075738,0.0149907	1.67665,0.17982	0.000304743	0.000681695
3	rs2273530	47628199	G,G	A,A	0.926441,0.911706	0.017428,-0.00700943	0.0075738,0.0150664	1.66986,0.192625	0.000304252	0.000680639
3	rs561913	48212904	G,G	T,T	0.49503,0.416667	-0.00593285,0.0143399	0.00395449,0.00867062	0.874382,1.00807	0.000304242	0.000485853
3	rs140374531	48420668	A,NA	G,NA	0.966203,NA	0.0114285,NA	0.0109412,NA	0.52836,NA	0.000304148	0.000512329
3	rs348271	47773262	G,G	A,A	0.926441,0.909722	0.017428,-0.00660441	0.0075738,0.0149162	1.66986,0.181818	0.000303991	0.000680142
3	rs573791144	47932074	T,NA	C,NA	0.99503,NA	0.035889,NA	0.0281148,NA	0.695136,NA	0.000303798	0.000539234
3	rs79182118	47963494	T,NA	A,NA	0.975149,NA	0.013623,NA	0.0127009,NA	0.547526,NA	0.000302537	0.000526026
3	rs348283	47759574	A,A	G,G	0.926441,0.909722	0.0173832,-0.00679177	0.0075738,0.0149162	1.66307,0.18784	0.000302005	0.000675367
3	rs6090936	47646620	C,C	T,T	0.926441,0.911706	0.017428,-0.00662871	0.0075738,0.0150664	1.66986,0.180481	0.000301323	0.000673664
3	rs141979783	47788775	T,NA	C,NA	0.957256,NA	0.00994804,NA	0.00977441,NA	0.510336,NA	0.000301188	0.000568105
3	rs6122820	48370850	NA,C	NA,T	NA,0.895833	NA,-0.0106865	NA,0.0139934	NA,0.351584	0.000300768	0.000512772
3	rs147228672	48524157	NA,C	NA,A	NA,0.928571	NA,-0.013992	NA,0.0165981	NA,0.398771	0.000300228	0.000506855
3	rs8125593	47952653	A,A	G,G	0.88171,0.902778	0.0155616,0.00330292	0.00612213,0.0144288	1.95756,0.0867491	0.00029972	0.000527397
3	rs6125673	48192423	NA,C	NA,G	NA,0.904762	NA,-0.00712441	NA,0.0145623	NA,0.204346	0.000299443	0.000512366
3	rs150909134	47793718	T,NA	A,NA	0.986084,NA	0.0282385,NA	0.0168779,NA	1.02546,NA	0.000299139	0.000514226
3	rs7263488	47649525	C,C	T,T	0.926441,0.911706	0.0173832,-0.00676975	0.0075738,0.0150664	1.66307,0.184956	0.000298908	0.000667881
3	rs348301	47755239	G,G	A,A	0.926441,0.909722	0.0173428,-0.00679177	0.0075738,0.0149162	1.65698,0.18784	0.000298888	0.000667912
3	rs141855184	48147480	NA,C	NA,T	NA,0.972222	NA,-0.0244103	NA,0.0260119	NA,0.458391	0.000298605	0.000511106
3	rs348299	47750745	A,A	G,G	0.926441,0.909722	0.0173428,-0.00674494	0.0075738,0.0149162	1.65698,0.18633	0.000298511	0.000667015
3	rs74411515	48392414	NA,A	NA,T	NA,0.957341	NA,0.0179722	NA,0.0211527	NA,0.402825	0.00029773	0.000509229
3	rs6095393	47623453	G,G	A,A	0.926441,0.911706	0.0171681,-0.00853393	0.0075738,0.0150664	1.63072,0.243281	0.000297685	0.000664504
3	rs148951629	48066328	NA,G	NA,A	NA,0.954365	NA,0.0107834	NA,0.0204832	NA,0.222881	0.000297599	0.000509352
3	rs55974217	48505916	G,NA	A,NA	0.985089,NA	0.0124387,NA	0.0163138,NA	0.350876,NA	0.000297378	0.00050306
3	rs6020152	48577475	G,NA	A,NA	0.052684,NA	0.00841519,NA	0.00885019,NA	0.466378,NA	0.000297231	0.000501506
3	rs181824039	47808216	A,NA	G,NA	0.994036,NA	0.0305692,NA	0.0256781,NA	0.631047,NA	0.000297145	0.000528645
3	rs117647303	48399498	NA,G	NA,T	NA,0.886905	NA,-0.0102884	NA,0.0134972	NA,0.350758	0.000297039	0.000505611
3	rs663890	48405168	T,T	G,G	0.161034,0.371032	0.00174841,0.0181313	0.00537909,0.00884878	0.127755,1.39297	0.000296918	0.000496046
3	rs149821415	47892054	A,NA	G,NA	0.972167,NA	0.0218883,NA	0.0120196,NA	1.16368,NA	0.000296608	0.000486862
3	rs113778844	48070443	C,C	G,G	0.969185,0.910714	-0.0269516,-0.0200906	0.0114407,0.0149907	1.73318,0.744297	0.000295926	0.00051217
3	rs6095521	48050666	C,NA	T,NA	0.908549,NA	0.0115885,NA	0.00685915,NA	1.04036,NA	0.000295183	0.000528248
3	rs6019615	47668696	T,T	C,C	0.926441,0.911706	0.0173832,-0.0062477	0.0075738,0.0150664	1.66307,0.168528	0.000295167	0.000658955
3	rs9631141	47635339	G,G	A,A	0.926441,0.911706	0.0171681,-0.00815443	0.0075738,0.0150664	1.63072,0.230366	0.000294124	0.000656146
3	rs6019616	47668793	C,C	T,T	0.926441,0.911706	0.0173428,-0.00648293	0.0075738,0.0150664	1.65698,0.175884	0.000293743	0.000655553
3	rs144558895	48164334	T,NA	C,NA	0.981113,NA	0.0146934,NA	0.0145245,NA	0.506242,NA	0.000293353	0.000521173
3	rs2426133	47723262	C,C	T,T	0.926441,0.910714	0.017428,-0.00532863	0.0075738,0.0149907	1.66986,0.141317	0.000293249	0.000654434
3	rs57919103	48132503	NA,A	NA,G	NA,0.965278	NA,0.0219066	NA,0.0233493	NA,0.458253	0.000293089	0.000498142
3	rs6012663	48051051	G,NA	C,NA	0.908549,NA	0.01154,NA	0.00685915,NA	1.03392,NA	0.000292886	0.000524
3	rs146138993	48164906	NA,C	NA,T	NA,0.964286	NA,0.0140828	NA,0.0230345	NA,0.266844	0.000292636	0.000501675
3	rs72626567	48392410	NA,T	NA,A	NA,0.881944	NA,-0.00947452	NA,0.0132476	NA,0.323769	0.000292324	0.000497986
3	rs183339806	47781289	NA,A	NA,G	NA,0.984127	NA,0.0249792	NA,0.0342017	NA,0.332381	0.000292296	0.000501908
3	rs6019791	48008961	G,G	A,A	0.533797,0.384921	-0.0102033,-0.00128157	0.00396336,0.0087852	1.99821,0.053539	0.000292282	0.000465737
3	rs72626569	48399458	NA,G	NA,C	NA,0.886905	NA,-0.00995578	NA,0.0134972	NA,0.336539	0.000292097	0.000497317
3	rs61543953	48204667	NA,G	NA,A	NA,0.902778	NA,-0.00640047	NA,0.0144288	NA,0.182211	0.000291985	0.000499633
3	rs62209497	48399546	A,NA	G,NA	0.957256,NA	0.00888035,NA	0.00977441,NA	0.439379,NA	0.000291773	0.000504579
3	rs6019664	47779740	G,G	A,A	0.928429,0.917659	0.0173455,-0.00740367	0.00767004,0.0155508	1.62469,0.197906	0.000291646	0.000647182
3	rs118085064	48066889	G,NA	C,NA	0.978131,NA	-0.020103,NA	0.0135185,NA	0.863293,NA	0.000291607	0.000480593
3	rs6067083	48022924	A,A	G,G	0.65507,0.531746	-0.0127512,0.00621032	0.0041594,0.00856664	2.66312,0.329302	0.000291157	0.000480415
3	rs67243707	48013253	T,T	C,C	0.947316,0.900794	-0.014043,-0.025493	0.0088502,0.0142995	0.948579,1.12714	0.000291088	0.000512821
3	rs141957073	48342068	A,NA	G,NA	0.976143,NA	0.0140511,NA	0.0129561,NA	0.555742,NA	0.000290889	0.000490257
3	rs113939087	48392570	T,T	C,C	0.962227,0.920635	0.0186144,-0.0105079	0.0103707,0.0158141	1.13865,0.295513	0.000290742	0.000509757
3	rs117169154	47945171	NA,T	NA,C	NA,0.96627	NA,0.0108942	NA,0.023678	NA,0.19014	0.000290733	0.000499382
3	rs235039	48239644	T,T	C,C	0.382704,0.37004	-0.0038867,0.0151195	0.00406782,0.00885365	0.469369,1.05706	0.000290502	0.000483641
3	rs73117471	48259645	A,NA	G,NA	0.967197,NA	-0.0168751,NA	0.0111,NA	0.891293,NA	0.00028971	0.000492983
3	rs189778177	47793456	NA,G	NA,T	NA,0.974206	NA,0.0192442	NA,0.0269663	NA,0.322896	0.000289147	0.000495055
3	rs73119763	48282256	A,NA	G,NA	0.946322,NA	-0.0117779,NA	0.00877248,NA	0.746168,NA	0.000288039	0.000494036
3	rs348298	47748710	A,A	G,G	0.926441,0.909722	0.0172129,-0.00665126	0.0075738,0.0149162	1.63743,0.183319	0.000288031	0.000641996
3	rs1995124	48403913	NA,C	NA,G	NA,0.863095	NA,0.00685539	NA,0.0124355	NA,0.235491	0.000287808	0.000494284
3	rs116865012	48222558	T,NA	C,NA	0.968191,NA	0.00919381,NA	0.0112664,NA	0.3825,NA	0.000287103	0.000490751
3	rs6095402	47654451	A,A	G,G	0.926441,0.912698	0.0172129,-0.00680441	0.0075738,0.0151436	1.63743,0.184956	0.000287009	0.000639366
3	rs6122809	48309611	NA,G	NA,A	NA,0.837302	NA,-0.00525766	NA,0.0115817	NA,0.187184	0.000286895	0.000489303
3	rs1854316	48408896	T,T	C,C	0.597416,0.547619	0.00502875,0.0157227	0.00403156,0.00858839	0.673111,1.17298	0.000286608	0.000485273
3	rs75200484	47727897	A,NA	G,NA	0.99006,NA	-0.0284701,NA	0.01993,NA	0.81489,NA	0.000284981	0.000474899
3	rs34373009	48412090	C,C	T,T	0.676938,0.826389	-0.00896797,0.00971028	0.00422788,0.0112855	1.46969,0.409427	0.000284863	0.000475234
3	rs35560064	48016283	G,G	A,A	0.956262,0.965278	0.0337064,-0.0280921	0.00966771,0.0233493	3.31033,0.6403	0.000283826	0.000548032
3	rs77823273	48136683	A,NA	G,NA	0.975149,NA	0.0191303,NA	0.0127009,NA	0.879394,NA	0.000283814	0.000479546
3	rs183113549	47950861	G,NA	A,NA	0.988072,NA	0.0175763,NA	0.0182119,NA	0.475611,NA	0.000283741	0.000493097
3	rs144303662	48059123	NA,T	NA,C	NA,0.982143	NA,-0.0239668	NA,0.0322783	NA,0.339341	0.000283611	0.000484896
3	rs6012656	48015849	C,C	T,T	0.956262,0.965278	0.0337064,-0.0280415	0.00966771,0.0233493	3.31033,0.638711	0.000283143	0.000546712
3	rs6125680	48203131	A,A	G,G	0.691849,0.5625	-0.0111533,-0.00386252	0.00428205,0.00861694	2.03638,0.184439	0.000282121	0.000500847
3	rs496242	48204067	T,T	C,C	0.691849,0.5625	-0.0111533,-0.00386252	0.00428205,0.00861694	2.03638,0.184439	0.000282121	0.000500847
3	rs6066955	47664922	G,NA	A,NA	0.975149,NA	-0.00880696,NA	0.0127009,NA	0.311536,NA	0.000282064	0.000479432
3	rs34619777	48503510	C,NA	G,NA	0.954274,NA	-0.0082714,NA	0.00946506,NA	0.417733,NA	0.000281849	0.000479368
3	rs6125677	48198998	NA,C	NA,G	NA,0.922619	NA,-0.0112773	NA,0.0159983	NA,0.317974	0.000281755	0.000483118
3	rs6019786	48005246	T,NA	C,NA	0.842942,NA	0.00583269,NA	0.00543389,NA	0.548067,NA	0.000281391	0.000494
3	rs142856148	47605414	G,NA	A,NA	0.991054,NA	0.030857,NA	0.0209976,NA	0.848681,NA	0.000281009	0.000462407
3	rs473069	48205055	A,A	G,G	0.691849,0.564484	-0.0111533,-0.00366781	0.00428205,0.00862135	2.03638,0.173588	0.000280538	0.000498064
3	rs148040100	47956992	T,NA	C,NA	0.988072,NA	0.0173644,NA	0.0182119,NA	0.46807,NA	0.000280238	0.000486939
3	rs6012654	48015578	T,T	G,G	0.956262,0.965278	0.0335994,-0.0281563	0.00966771,0.0233493	3.29239,0.642322	0.000279707	0.000539645
3	rs73613303	48266544	NA,A	NA,G	NA,0.964286	NA,-0.0157523	NA,0.0230345	NA,0.306214	0.000279686	0.000480429
3	rs116843537	47818076	NA,T	NA,C	NA,0.965278	NA,0.0137435	NA,0.0233493	NA,0.254827	0.000279184	0.000478222
3	rs1967740	47716822	G,G	A,A	0.927435,0.910714	0.0174924,-0.00514035	0.00762141,0.0149907	1.66307,0.135684	0.000279133	0.000618866
3	rs117394715	48276871	G,NA	A,NA	0.978131,NA	0.00881114,NA	0.0135185,NA	0.28858,NA	0.000279035	0.000474255
3	rs6012657	48015981	A,A	G,G	0.956262,0.965278	0.0335994,-0.0280921	0.00966771,0.0233493	3.29239,0.6403	0.00027885	0.00053799
3	rs56238337	48419630	A,NA	G,NA	0.936382,NA	0.00983765,NA	0.00810069,NA	0.648616,NA	0.000278766	0.000471827
3	rs74669276	48483799	G,NA	T,NA	0.944334,NA	0.0107699,NA	0.00862346,NA	0.674285,NA	0.000278704	0.000474612
3	rs146181018	47704019	NA,T	NA,C	NA,0.96627	NA,0.0133338	NA,0.023678	NA,0.241584	0.000278476	0.000477564
3	rs926673	48030010	T,T	G,G	0.478131,0.418651	-0.00914305,-0.00508746	0.00395809,0.0086648	1.68006,0.25406	0.000277837	0.000444026
3	rs183707495	48094391	NA,T	NA,G	NA,0.972222	NA,0.0169253	NA,0.0260119	NA,0.287977	0.000277746	0.000477625
3	rs1884890	47636673	C,C	G,G	0.926441,0.911706	0.0170831,-0.00681676	0.0075738,0.0150664	1.618,0.186454	0.000277212	0.000616119
3	rs6019807	48013385	G,G	C,C	0.955268,0.965278	0.0332413,-0.0283185	0.00956466,0.0233493	3.29239,0.647436	0.000277118	0.000532466
3	rs117075651	48055229	T,NA	C,NA	0.99006,NA	-0.0225926,NA	0.01993,NA	0.590126,NA	0.000276981	0.000480007
3	rs12479474	48560154	NA,T	NA,C	NA,0.904762	NA,0.0111351	NA,0.0145623	NA,0.352147	0.000276868	0.000466948
3	rs117496773	48507202	A,NA	G,NA	0.985089,NA	0.0113518,NA	0.0163138,NA	0.312892,NA	0.00027668	0.000468407
3	rs1847328	48018427	G,G	A,A	0.936382,0.89881	-0.0127458,-0.0243156	0.00810069,0.0141743	0.936966,1.0642	0.000276594	0.000486612
3	rs580544	48205426	T,T	C,C	0.691849,0.5625	-0.0111533,-0.00321839	0.00428205,0.00861694	2.03638,0.149489	0.000276351	0.000490568
3	rs6019897	48175412	NA,A	NA,G	NA,0.960318	NA,0.0115379	NA,0.0218976	NA,0.223109	0.000275856	0.000471953
3	rs10854180	48024280	C,C	A,A	0.55169,0.394841	-0.0096401,-0.00544704	0.0039756,0.00874495	1.81485,0.272976	0.000275836	0.000432574
3	rs6125768	48406031	G,G	C,C	0.650099,0.833333	-0.00919242,0.00427971	0.0041455,0.0114701	1.57524,0.149316	0.000275493	0.000455947
3	rs147364260	48342739	T,NA	C,NA	0.986084,NA	0.0222824,NA	0.0168779,NA	0.728707,NA	0.000275477	0.000469938
3	rs150074728	48449516	T,NA	C,NA	0.94831,NA	0.011557,NA	0.00893021,NA	0.708596,NA	0.000275248	0.000470706
3	rs79586256	47937818	NA,G	NA,A	NA,0.964286	NA,-0.0112082	NA,0.0230345	NA,0.203042	0.000275028	0.000471206
3	rs6019805	48013244	C,C	T,T	0.955268,0.965278	0.0331355,-0.0284806	0.00956466,0.0233493	3.27451,0.652565	0.000274462	0.000526954
3	rs6019630	47706814	A,A	G,G	0.926441,0.910714	0.0171681,-0.00532863	0.0075738,0.0149907	1.63072,0.141317	0.000274366	0.000609444
3	rs907976	47760154	T,T	G,G	0.926441,0.910714	0.0169532,-0.00715971	0.0075738,0.0149907	1.59869,0.198646	0.000274106	0.000608665
3	rs6019808	48015194	C,C	G,G	0.955268,0.965278	0.0332413,-0.0280499	0.00956466,0.0233493	3.29239,0.638975	0.00027358	0.000525658
3	rs370608	48213552	T,T	C,C	0.751491,0.84623	0.0103415,-0.0125436	0.00457516,0.0118501	1.62344,0.537876	0.000273495	0.000443545
3	rs117241656	47636859	G,NA	A,NA	0.975149,NA	-0.00841457,NA	0.0127009,NA	0.294446,NA	0.000273034	0.000464194
3	rs75964699	48172676	NA,C	NA,T	NA,0.968254	NA,0.0200825	NA,0.0243817	NA,0.387082	0.000272701	0.000465845
3	rs76336766	48257368	NA,C	NA,T	NA,0.989087	NA,0.025996	NA,0.0411453	NA,0.277769	0.000271431	0.000464721
3	rs235014	48230045	G,G	T,T	0.419483,0.359127	-0.00377689,0.0150667	0.00400659,0.00891032	0.461113,1.04167	0.000271303	0.000452978
3	rs6067241	48439050	T,T	C,C	0.88668,0.926587	-0.00892207,-0.016159	0.00623739,0.0163898	0.816454,0.489223	0.000270397	0.000445493
3	rs348259	47738836	G,G	A,A	0.926441,0.909722	0.016998,-0.00612632	0.0075738,0.0149162	1.60534,0.166674	0.000269177	0.000597137
3	rs184412287	48532329	NA,G	NA,T	NA,0.982143	NA,0.0202373	NA,0.0322783	NA,0.275164	0.000269148	0.000461438
3	rs560976	48170603	G,G	A,A	0.129225,0.003968	-0.00666186,0.000269316	0.00589404,0.0679956	0.58777,0.00137465	0.000269075	0.000465577
3	rs2426135	47728664	G,G	C,C	0.926441,0.909722	0.0171681,-0.00412067	0.0075738,0.0149162	1.63072,0.106598	0.000268896	0.000596048
3	rs6019806	48013369	T,T	C,C	0.955268,0.965278	0.0329295,-0.028744	0.00956466,0.0233493	3.23983,0.660934	0.000268802	0.000515311
3	rs11699619	48425641	T,T	C,C	0.652087,0.709325	0.00734084,0.00893468	0.00415099,0.00941405	1.1136,0.465237	0.000268152	0.000442472
3	rs41283572	47782882	A,NA	C,NA	0.980119,NA	0.0117624,NA	0.0141639,NA	0.39117,NA	0.000268004	0.000461706
3	rs6019783	47997962	T,NA	C,NA	0.84493,NA	0.00514834,NA	0.00546217,NA	0.461032,NA	0.000267607	0.000470024
3	rs348297	47745787	C,C	G,G	0.926441,0.909722	0.0169532,-0.00631855	0.0075738,0.0149162	1.59869,0.172724	0.000267441	0.000593
3	rs149955703	48001243	NA,T	NA,C	NA,0.97619	NA,-0.0130481	NA,0.0280389	NA,0.192685	0.000267166	0.000459668
3	rs77146093	48482352	T,T	C,C	0.956262,0.922619	-0.00432548,-0.0339497	0.00966771,0.0159983	0.18404,1.47068	0.000265346	0.000435431
3	rs117587870	48455447	G,NA	A,NA	0.984095,NA	-0.0218745,NA	0.0158037,NA	0.779064,NA	0.000264739	0.000458965
3	rs12329463	48439451	A,A	G,G	0.887674,0.925595	-0.00957176,-0.0158333	0.00626142,0.0162889	0.898454,0.480125	0.000264652	0.000435107
3	rs139038557	47937607	NA,A	NA,C	NA,0.977182	NA,0.0167911	NA,0.0286274	NA,0.253745	0.000264353	0.00045342
3	rs555715	48198739	G,G	A,A	0.769384,0.623016	-0.0103268,0.000295747	0.00469379,0.00882048	1.55596,0.0117746	0.000263704	0.000459437
3	rs139237032	47930114	NA,A	NA,G	NA,0.97619	NA,0.0164154	NA,0.0280389	NA,0.253176	0.000263691	0.000452184
3	rs143725339	48066785	T,NA	C,NA	0.986084,NA	0.014563,NA	0.0168779,NA	0.410921,NA	0.000263411	0.000453202
3	rs6019780	47997175	A,NA	C,NA	0.84493,NA	0.00506086,NA	0.00546217,NA	0.450786,NA	0.000263307	0.000462301
3	rs6063399	48019818	G,G	A,A	0.539761,0.393849	-0.00907393,-0.00705804	0.00396686,0.00874879	1.65422,0.376944	0.000263293	0.000417896
3	rs117250096	47967324	A,NA	G,NA	0.978131,NA	-0.0159921,NA	0.0135185,NA	0.625585,NA	0.000263065	0.000467851
3	rs6067128	48209996	A,A	G,G	0.833996,0.880952	-0.00638439,0.0216953	0.00531372,0.0131998	0.639104,0.998891	0.000262927	0.000460283
3	rs76379346	47768061	NA,A	NA,C	NA,0.950397	NA,-0.0102355	NA,0.0196877	NA,0.219582	0.000262551	0.000448534
3	rs145226470	48071586	NA,A	NA,G	NA,0.946429	NA,0.0083661	NA,0.0189842	NA,0.180825	0.000262521	0.000449842
3	rs117204676	47940268	T,NA	C,NA	0.981113,NA	0.0101761,NA	0.0145245,NA	0.315565,NA	0.000262277	0.000449366
3	rs662708	48483623	C,C	G,G	0.111332,0.075397	0.00887554,0.0168182	0.00628579,0.0161901	0.801481,0.524474	0.000261978	0.000432041
3	rs11697517	48409772	T,T	C,C	0.597416,0.551587	0.00507456,0.0151806	0.00403156,0.00859522	0.681654,1.11144	0.000261128	0.000442705
3	rs13037578	48013257	G,G	A,A	0.955268,0.965278	0.0328237,-0.0284806	0.00956466,0.0233493	3.2221,0.652565	0.000260889	0.000499743
3	rs74961143	48575816	NA,C	NA,A	NA,0.969246	NA,-0.00993306	NA,0.0247591	NA,0.162234	0.000260792	0.000444851
3	rs7272308	48583726	A,A	G,G	0.681909,0.924603	0.00610465,0.0258241	0.00424522,0.0161901	0.822658,0.955853	0.000260734	0.000440045
3	rs77104753	48327975	C,NA	T,NA	0.971173,NA	0.0114633,NA	0.0118166,NA	0.478867,NA	0.000260656	0.000450021
3	rs118182923	48221796	A,NA	C,NA	0.963221,NA	0.00926433,NA	0.0105045,NA	0.422727,NA	0.000260437	0.000442291
3	rs79911915	48025360	NA,T	NA,C	NA,0.969246	NA,0.0094624	NA,0.0247591	NA,0.153459	0.000260401	0.000448926
3	rs11906955	47939664	G,G	A,A	0.717694,0.872024	0.00789807,0.0222415	0.00439248,0.012796	1.14169,1.08522	0.000260268	0.000530267
3	rs144851001	48422529	T,T	C,C	0.88171,0.987103	0.00918167,-0.0485863	0.00612213,0.0378862	0.873936,0.699637	0.000260194	0.000443851
3	rs113110790	48138051	T,NA	C,NA	0.976143,NA	0.0182409,NA	0.0129561,NA	0.79816,NA	0.000259879	0.000439332
3	rs652217	48488479	A,A	G,G	0.111332,0.075397	0.00887554,0.0166473	0.00628579,0.0161901	0.801481,0.517362	0.000259608	0.000428157
3	rs645182	48478654	C,C	T,T	0.111332,0.075397	0.00878132,0.0171069	0.00628579,0.0161901	0.789387,0.536585	0.000259392	0.000427859
3	rs559883	48476247	A,A	G,G	0.111332,0.075397	0.00878132,0.0171069	0.00628579,0.0161901	0.789387,0.536585	0.000259392	0.000427859
3	rs235035	48252914	T,NA	C,NA	0.919483,NA	0.0119913,NA	0.00726648,NA	1.00481,NA	0.000259137	0.000439987
3	rs3795080	47739288	NA,A	NA,G	NA,0.952381	NA,-0.00969843	NA,0.0200728	NA,0.201363	0.000258577	0.000441717
3	rs6095449	47749585	A,A	G,G	0.926441,0.909722	0.0167384,-0.00703054	0.0075738,0.0149162	1.567,0.195587	0.00025839	0.000571418
3	rs11086294	48411429	T,T	A,A	0.595427,0.551587	0.00520328,0.0148401	0.00402835,0.00859522	0.706697,1.07444	0.000258128	0.000437629
3	rs138270561	47681678	NA,C	NA,G	NA,0.974206	NA,0.0129656	NA,0.0269663	NA,0.200209	0.00025812	0.000442106
3	rs6019778	47994872	C,NA	G,NA	0.845924,NA	0.00502877,NA	0.00547654,NA	0.445518,NA	0.000257801	0.000452026
3	rs6019776	47994616	G,NA	A,NA	0.845924,NA	0.00502877,NA	0.00547654,NA	0.445518,NA	0.000257801	0.000452026
3	rs517501	48482169	C,C	G,G	0.111332,0.075397	0.00878132,0.016989	0.00628579,0.0161901	0.789387,0.531628	0.000257736	0.000425144
3	rs113662024	47826352	NA,A	NA,G	NA,0.962302	NA,0.00973656	NA,0.0224433	NA,0.177563	0.000257591	0.000441683
3	rs12481645	48292202	NA,C	NA,T	NA,0.872024	NA,0.0068409	NA,0.012796	NA,0.227005	0.000257429	0.000441619
3	rs75138806	48569634	G,NA	A,NA	0.941352,NA	0.0161869,NA	0.00841466,NA	1.26442,NA	0.000256933	0.000433766
3	rs6095497	47999630	T,NA	C,NA	0.84493,NA	0.0049201,NA	0.00546217,NA	0.434487,NA	0.000256667	0.000450377
3	rs3787315	48017290	G,G	C,C	0.955268,0.965278	0.0326679,-0.0278716	0.00956466,0.0233493	3.19607,0.633386	0.000256663	0.000494934
3	rs235001	48223568	T,T	G,G	0.430417,0.423611	-0.00477149,0.013199	0.00399316,0.00865091	0.634288,0.895942	0.000256195	0.000426721
3	rs76774322	48176765	NA,C	NA,T	NA,0.948413	NA,0.00806167	NA,0.0193256	NA,0.169688	0.000256178	0.000438168
3	rs16994932	48447226	A,NA	G,NA	0.942346,NA	0.0118068,NA	0.00848241,NA	0.78529,NA	0.000256174	0.000437824
3	rs117671525	48553307	NA,A	NA,G	NA,0.905754	NA,0.00908377	NA,0.0146307	NA,0.271901	0.000256159	0.000433768
3	rs17784671	48031036	A,NA	G,NA	0.962227,NA	0.015303,NA	0.0103707,NA	0.853713,NA	0.000255821	0.000434661
3	rs6067221	48407368	A,A	C,C	0.651093,0.837302	-0.00907171,0.00417081	0.00414823,0.0115817	1.54135,0.143418	0.000255228	0.000421821
3	rs114223599	48142718	NA,T	NA,C	NA,0.964286	NA,-0.0063624	NA,0.0230345	NA,0.106579	0.000255153	0.00043654
3	rs13042468	48017884	A,A	T,T	0.955268,0.965278	0.0326123,-0.0287189	0.00956466,0.0233493	3.1868,0.660134	0.00025515	0.000487996
3	rs2646741	48489420	C,C	G,G	0.111332,0.075397	0.00882842,0.0165354	0.00628579,0.0161901	0.795423,0.512725	0.000254803	0.000420307
3	rs13433299	47998753	T,NA	C,NA	0.84493,NA	0.00487446,NA	0.00546217,NA	0.429251,NA	0.000254586	0.000446639
3	rs1883860	48001771	T,NA	C,NA	0.84493,NA	0.00487446,NA	0.00546217,NA	0.429251,NA	0.000254586	0.000446639
3	rs6019784	48002575	T,NA	C,NA	0.84493,NA	0.00487446,NA	0.00546217,NA	0.429251,NA	0.000254586	0.000446639
3	rs145175193	48430451	C,NA	T,NA	0.984095,NA	0.0150651,NA	0.0158037,NA	0.467937,NA	0.000254319	0.000440908
3	rs143571749	48309929	A,NA	G,NA	0.981113,NA	0.0187929,NA	0.0145245,NA	0.708389,NA	0.000254292	0.000430382
3	rs3092805	48242066	A,A	T,T	0.397614,0.400794	-0.00523568,0.0123708	0.00403991,0.00872277	0.710013,0.806521	0.000254272	0.000421969
3	rs147889680	48244563	NA,A	NA,C	NA,0.969246	NA,-0.0116376	NA,0.0247591	NA,0.194954	0.000254083	0.000433213
3	rs543477	48209718	A,A	C,C	0.213718,0.225198	-0.00982326,0.0158023	0.00482314,0.0102335	1.38007,0.911693	0.000253415	0.000425744
3	rs74587239	48313983	NA,C	NA,T	NA,0.969246	NA,-0.0145761	NA,0.0247591	NA,0.254885	0.000253264	0.000435969
3	rs592855	48424068	A,A	G,G	0.882704,0.987103	0.00933117,-0.047943	0.00614455,0.0378862	0.889878,0.686743	0.000253257	0.000432501
3	rs589700	48491746	A,A	G,G	0.111332,0.075397	0.00882842,0.0164185	0.00628579,0.0161901	0.795423,0.507898	0.00025325	0.000417762
3	rs60747977	48081230	A,A	G,G	0.969185,0.917659	-0.0273913,-0.0180545	0.0114407,0.0155508	1.7784,0.609696	0.000251836	0.000435097
3	rs60694486	48491383	NA,C	NA,T	NA,0.895833	NA,-0.0057021	NA,0.0139934	NA,0.165164	0.000251764	0.000428892
3	rs117367196	47885664	T,NA	C,NA	0.981113,NA	0.0103962,NA	0.0145245,NA	0.324097,NA	0.000251653	0.00043543
3	rs151171648	48198770	NA,T	NA,C	NA,0.974206	NA,0.0102732	NA,0.0269663	NA,0.152903	0.000251439	0.000430846
3	rs6020143	48557448	C,NA	T,NA	0.985089,NA	0.0188843,NA	0.0163138,NA	0.607231,NA	0.000251438	0.000431415
3	rs147746210	48245040	NA,G	NA,A	NA,0.914682	NA,-0.00748809	NA,0.015302	NA,0.204404	0.000251259	0.000429772
3	rs4809766	48559339	C,C	T,T	0.130219,0.059524	0.00832706,0.0124179	0.00587486,0.0180669	0.805862,0.308146	0.000251227	0.000413404
3	rs141195849	48443756	A,A	G,G	0.95328,0.922619	-0.00435483,-0.0334804	0.0093687,0.0159983	0.192428,1.43923	0.000251091	0.000412532
3	rs117773067	48221535	A,NA	G,NA	0.979125,NA	0.0082613,NA	0.0138296,NA	0.259429,NA	0.000250572	0.000427622
3	rs6012655	48015698	A,A	G,G	0.956262,0.964286	0.0328624,-0.0278181	0.00966771,0.0230345	3.17015,0.643642	0.000250225	0.000480585
3	rs144622977	48250709	NA,G	NA,A	NA,0.957341	NA,0.00855443	NA,0.0211527	NA,0.163734	0.000250194	0.000429753
3	rs6019789	48008909	T,T	C,C	0.956262,0.96627	0.0302836,-0.0358913	0.00966771,0.023678	2.76107,0.887503	0.00024968	0.000468399
3	rs147970207	47911361	T,NA	C,NA	0.986084,NA	0.0158096,NA	0.0168779,NA	0.457288,NA	0.000249661	0.000427246
3	rs149310099	48524282	C,NA	G,NA	0.983101,NA	0.0170897,NA	0.0153396,NA	0.576358,NA	0.000249633	0.000430661
3	rs62207640	47993602	A,NA	G,NA	0.849901,NA	0.0051737,NA	0.00553562,NA	0.455952,NA	0.000249407	0.000435243
3	rs17723576	48283633	G,NA	A,NA	0.88171,NA	0.00496089,NA	0.00612213,NA	0.379077,NA	0.000249131	0.000414148
3	rs143089341	47880377	NA,C	NA,A	NA,0.968254	NA,0.00439164	NA,0.0243817	NA,0.0669898	0.000248974	0.000427963
3	rs62209162	48003626	G,NA	A,NA	0.84493,NA	0.00474215,NA	0.00546217,NA	0.414206,NA	0.000248742	0.000436143
3	rs35159774	48339717	G,NA	A,NA	0.954274,NA	-0.0118006,NA	0.00946506,NA	0.672664,NA	0.000248449	0.000438822
3	rs145769681	47722954	G,NA	T,NA	0.993042,NA	-0.0253764,NA	0.0237851,NA	0.543609,NA	0.00024832	0.000414325
3	rs76769822	48020611	T,T	A,A	0.965209,0.897817	-0.0191441,-0.0244998	0.0107893,0.014113	1.11916,1.08318	0.000248259	0.000434499
3	rs76003792	48500153	NA,T	NA,G	NA,0.941468	NA,0.00926681	NA,0.0182098	NA,0.214081	0.000248232	0.000422828
3	rs144243735	48311052	C,NA	T,NA	0.981113,NA	0.0184237,NA	0.0145245,NA	0.689017,NA	0.00024818	0.000420175
3	rs2235621	48473731	A,A	G,G	0.955268,0.922619	-0.00350717,-0.0334804	0.00956466,0.0159983	0.146388,1.43923	0.000248164	0.000407044
3	rs141839383	47866557	NA,T	NA,C	NA,0.963294	NA,0.0132681	NA,0.0227328	NA,0.252236	0.000247813	0.000425559
3	rs147884018	48186786	T,NA	C,NA	0.994036,NA	-0.0104974,NA	0.0256781,NA	0.165783,NA	0.000247811	0.000421329
3	rs6019826	48042970	T,T	C,C	0.882704,0.944444	0.0210867,0.0207063	0.00614455,0.0186617	3.22209,0.573183	0.000247173	0.000491952
3	rs147824759	48424284	NA,T	NA,C	NA,0.990079	NA,-0.0157495	NA,0.0431319	NA,0.145693	0.000247059	0.000421643
3	rs118064817	48035055	NA,T	NA,C	NA,0.953373	NA,0.0049881	NA,0.0202746	NA,0.0938474	0.000247028	0.000425248
3	rs117031397	48040911	A,NA	G,NA	0.99006,NA	-0.0202817,NA	0.01993,NA	0.510259,NA	0.000246796	0.000427198
3	rs117433466	48243673	NA,A	NA,G	NA,0.914682	NA,-0.00676662	NA,0.015302	NA,0.181549	0.000246745	0.000422146
3	rs7273494	48024895	A,A	G,G	0.815109,0.875	0.0059667,-0.0243067	0.005093,0.0129254	0.617302,1.2216	0.000246738	0.000435406
3	rs144863167	48534949	NA,T	NA,C	NA,0.998016	NA,0.0457126	NA,0.0960615	NA,0.197795	0.000246616	0.00042261
3	rs6012672	48076870	T,NA	C,NA	0.984095,NA	0.0197335,NA	0.0158037,NA	0.674099,NA	0.000246588	0.000423759
3	rs141818499	48144632	NA,A	NA,G	NA,0.967262	NA,0.0066874	NA,0.0240217	NA,0.107508	0.000246279	0.000422348
3	rs78787837	48436858	T,T	C,C	0.887674,0.926587	-0.00889154,-0.016048	0.00626142,0.0163898	0.808012,0.484777	0.000246143	0.000405732
3	rs6095676	48433531	T,T	C,C	0.887674,0.926587	-0.00889154,-0.0160476	0.00626142,0.0163898	0.808012,0.484761	0.000246139	0.000405724
3	rs6019859	48092057	A,A	T,T	0.736581,0.784722	0.0202221,0.027169	0.00448855,0.0104003	5.17856,2.04611	0.000246025	0.000829341
3	rs72626546	48244105	NA,A	NA,G	NA,0.914682	NA,-0.00662406	NA,0.015302	NA,0.177115	0.000245923	0.000420759
3	rs6067240	48439001	G,G	T,T	0.88668,0.926587	-0.00860498,-0.0159925	0.00623739,0.0163898	0.775426,0.482559	0.000245546	0.000404964
3	rs72626548	48247960	NA,C	NA,T	NA,0.915675	NA,-0.00661306	NA,0.0153834	NA,0.175691	0.000245453	0.000419851
3	rs115419097	48067145	T,NA	C,NA	0.982107,NA	-0.0196241,NA	0.014915,NA	0.725229,NA	0.000245141	0.000431922
3	rs659385	48424850	A,A	G,G	0.880716,0.987103	0.00908171,-0.0466295	0.00610001,0.0378862	0.864743,0.660736	0.000244938	0.000418106
3	rs56230511	48468621	A,A	G,G	0.955268,0.922619	-0.00534901,-0.0331093	0.00956466,0.0159983	0.239582,1.4146	0.000244813	0.000402554
3	rs117127660	48530732	NA,G	NA,A	NA,0.989087	NA,0.0135515	NA,0.0411453	NA,0.129663	0.00024471	0.000420332
3	rs185837447	47706576	NA,T	NA,C	NA,0.982143	NA,-0.01109	NA,0.0322783	NA,0.135985	0.000244687	0.00041827
3	rs117678036	48342222	NA,A	NA,G	NA,0.950397	NA,0.0065003	NA,0.0196877	NA,0.130023	0.00024458	0.000419162
3	rs113947301	48436823	T,T	C,C	0.887674,0.924603	-0.00889154,-0.0158524	0.00626142,0.0161901	0.808012,0.484777	0.000243989	0.000402244
3	rs143891900	48083974	NA,A	NA,G	NA,0.959325	NA,0.00581077	NA,0.0216401	NA,0.103309	0.000243987	0.000418007
3	rs74783102	48428422	NA,A	NA,G	NA,0.802579	NA,0.00382782	NA,0.010739	NA,0.141758	0.000243907	0.000420478
3	rs910160	48006733	T,T	C,C	0.964215,0.916667	-0.0179796,-0.027365	0.0106439,0.0154664	1.04009,1.11441	0.000243723	0.000436426
3	rs62209467	48375285	A,NA	G,NA	0.964215,NA	0.00662992,NA	0.0106439,NA	0.272979,NA	0.000243708	0.000420356
3	rs117878815	48432705	T,T	C,C	0.952286,0.90873	-0.00412402,-0.0296874	0.00927543,0.014843	0.182702,1.34208	0.00024359	0.000402367
3	rs235010	48226868	A,A	G,G	0.431412,0.423611	-0.00472474,0.0129013	0.00399204,0.00865091	0.625995,0.866859	0.000243564	0.000406099
3	rs6067245	48448450	T,T	C,C	0.887674,0.925595	-0.00863813,-0.0170328	0.00626142,0.0162889	0.775426,0.529126	0.000243271	0.000401222
3	rs78255847	48131060	NA,T	NA,G	NA,0.969246	NA,0.00469172	NA,0.0247591	NA,0.0707317	0.000243218	0.000416877
3	rs6067238	48438416	T,T	C,C	0.887674,0.926587	-0.00884705,-0.016048	0.00626142,0.0163898	0.802247,0.484777	0.00024317	0.000400885
3	rs6067236	48437977	T,T	A,A	0.887674,0.926587	-0.00884705,-0.016048	0.00626142,0.0163898	0.802247,0.484777	0.00024317	0.000400885
3	rs6067237	48438229	A,A	G,G	0.887674,0.926587	-0.00884705,-0.016048	0.00626142,0.0163898	0.802247,0.484777	0.00024317	0.000400885
3	rs78585927	48437984	G,G	A,A	0.887674,0.926587	-0.00884705,-0.016048	0.00626142,0.0163898	0.802247,0.484777	0.00024317	0.000400885
3	rs6095674	48433243	A,A	G,G	0.887674,0.926587	-0.00884705,-0.0160476	0.00626142,0.0163898	0.802247,0.484761	0.000243165	0.000400877
3	rs78856558	47981618	G,NA	A,NA	0.986084,NA	0.017674,NA	0.0168779,NA	0.530148,NA	0.000243044	0.000414869
3	rs140163262	48529771	NA,T	NA,C	NA,0.964286	NA,-0.00795137	NA,0.0230345	NA,0.136708	0.000242977	0.000416639
3	rs610267	48464643	T,T	C,C	0.111332,0.075397	0.00853488,0.0171069	0.00628579,0.0161901	0.758142,0.536585	0.000242896	0.000400948
3	rs112513025	47808159	T,NA	C,NA	0.973161,NA	0.00458645,NA	0.0122339,NA	0.150128,NA	0.000242216	0.00039806
3	rs6095406	47660366	G,G	A,A	0.913519,0.850198	0.0133614,-0.0158445	0.00703429,0.011978	1.24031,0.730718	0.000241993	0.000532158
3	rs13045051	48039474	T,NA	C,NA	0.983101,NA	0.00957547,NA	0.0153396,NA	0.2737,NA	0.000241459	0.000401143
3	rs72626547	48247514	NA,C	NA,A	NA,0.914682	NA,-0.00564334	NA,0.015302	NA,0.14735	0.000240875	0.000412248
3	rs6020085	48464819	T,NA	G,NA	0.93837,NA	0.0112624,NA	0.00822159,NA	0.76769,NA	0.000240852	0.00040956
3	rs55994402	48467013	T,T	C,C	0.955268,0.922619	-0.00485147,-0.0330618	0.00956466,0.0159983	0.213253,1.41146	0.00024071	0.000395613
3	rs146567057	48211526	NA,A	NA,G	NA,0.973214	NA,0.009825	NA,0.0264757	NA,0.148395	0.000240632	0.000412913
3	rs6019788	48008510	C,C	T,T	0.955268,0.965278	0.0312262,-0.0316588	0.00956466,0.0233493	2.96034,0.75662	0.000240506	0.00045543
3	rs146062101	48529615	T,NA	C,NA	0.985089,NA	0.012787,NA	0.0163138,NA	0.363362,NA	0.000240445	0.000414321
3	rs147797056	48379762	NA,A	NA,G	NA,0.972222	NA,-0.0108839	NA,0.0260119	NA,0.170285	0.000240428	0.000413105
3	rs17788581	48435426	NA,T	NA,C	NA,0.97123	NA,0.0047916	NA,0.0255725	NA,0.0698825	0.000240164	0.000412048
3	rs114911128	48081786	G,NA	A,NA	0.981113,NA	-0.0194197,NA	0.0145245,NA	0.741811,NA	0.000239818	0.000423753
3	rs78721163	47650104	G,NA	A,NA	0.983101,NA	-0.0198936,NA	0.0153396,NA	0.71069,NA	0.000239766	0.000424895
3	rs117650266	47946994	T,NA	C,NA	0.991054,NA	-0.0203555,NA	0.0209976,NA	0.478425,NA	0.000239646	0.000398629
3	rs143592602	47607947	NA,C	NA,T	NA,0.965278	NA,0.00281672	NA,0.0233493	NA,0.0438408	0.000239568	0.000408695
3	rs78563025	47792004	NA,A	NA,G	NA,0.968254	NA,-0.0126931	NA,0.0243817	NA,0.219938	0.00023934	0.000409425
3	rs60223112	48488340	C,NA	T,NA	0.939364,NA	0.0106519,NA	0.00828432,NA	0.702201,NA	0.000239093	0.000407104
3	rs117383492	47633319	NA,G	NA,A	NA,0.970238	NA,0.0139546	NA,0.0251555	NA,0.237263	0.000238868	0.000409775
3	rs682749	48490733	A,A	G,G	0.110338,0.075397	0.00852153,0.0164185	0.00631051,0.0161901	0.752279,0.507898	0.000238716	0.000394469
3	rs79792569	47663487	A,NA	C,NA	0.94831,NA	0.00944551,NA	0.00893021,NA	0.537317,NA	0.000238709	0.00044796
3	rs35854893	48059241	T,T	C,C	0.959245,0.944444	0.0381539,0.0238882	0.00999958,0.0186617	3.86684,0.69784	0.000238695	0.000473167
3	rs78115357	48440811	C,NA	G,NA	0.947316,NA	0.00994307,NA	0.0088502,NA	0.582975,NA	0.000238692	0.000408325
3	rs6067235	48434754	A,A	G,G	0.887674,0.926587	-0.00875804,-0.016159	0.00626142,0.0163898	0.790771,0.489223	0.000238637	0.000393505
3	rs144726658	47608488	NA,C	NA,T	NA,0.897817	NA,0.0032058	NA,0.014113	NA,0.0860242	0.000238519	0.000409429
3	rs78700267	48589760	NA,C	NA,T	NA,0.967262	NA,0.00376598	NA,0.0240217	NA,0.057782	0.00023843	0.000409255
3	rs149109590	47690287	NA,G	NA,T	NA,0.941468	NA,0.00772717	NA,0.0182098	NA,0.173073	0.000238214	0.000408896
3	rs150133295	48433777	T,T	C,C	0.887674,0.926587	-0.00875804,-0.0161035	0.00626142,0.0163898	0.790771,0.486998	0.000237998	0.000392459
3	rs13433154	48434077	T,T	C,C	0.887674,0.926587	-0.00875804,-0.0161035	0.00626142,0.0163898	0.790771,0.486998	0.000237998	0.000392459
3	rs7265473	48434511	G,G	A,A	0.887674,0.926587	-0.00875804,-0.0161035	0.00626142,0.0163898	0.790771,0.486998	0.000237998	0.000392459
3	rs56309244	48491207	A,A	G,G	0.956262,0.922619	-0.00391484,-0.0330669	0.00966771,0.0159983	0.163979,1.4118	0.000237979	0.000390821
3	rs6019790	48008943	C,C	T,T	0.955268,0.965278	0.0312811,-0.0313082	0.00956466,0.0233493	2.96915,0.744814	0.000237916	0.000450694
3	rs6019796	48009816	T,T	C,C	0.954274,0.955357	0.030916,-0.0270002	0.00946506,0.0206987	2.96276,0.716508	0.000237697	0.000448992
3	rs117112399	47924884	NA,A	NA,G	NA,0.941468	NA,0.00775972	NA,0.0182098	NA,0.173916	0.000237666	0.000407753
3	rs148642527	47698133	T,NA	C,NA	0.981113,NA	0.0239919,NA	0.0145245,NA	1.00625,NA	0.000237547	0.000409675
3	rs116971321	48529404	NA,A	NA,G	NA,0.959325	NA,-0.00595308	NA,0.0216401	NA,0.106103	0.000237155	0.000406446
3	rs17788617	48440686	NA,T	NA,A	NA,0.911706	NA,-0.00290225	NA,0.0150664	NA,0.0719892	0.000237147	0.000405131
3	rs6020086	48471866	C,NA	T,NA	0.93837,NA	0.0111213,NA	0.00822159,NA	0.754113,NA	0.00023714	0.000403307
3	rs926509	48496777	T,NA	C,NA	0.93837,NA	0.0111058,NA	0.00822159,NA	0.752624,NA	0.000236739	0.000402631
3	rs2769980	48525378	G,G	A,A	0.130219,0.059524	0.00790807,0.0144301	0.00587486,0.0180669	0.74891,0.372162	0.000236655	0.000389798
3	rs2426132	47723127	C,C	G,G	0.555666,0.72123	0.0121698,0.00512204	0.00397904,0.0095333	2.65274,0.228357	0.000236285	0.000760618
3	rs78772557	48010599	A,A	C,C	0.968191,0.900794	-0.0187256,-0.0259028	0.0112664,0.0142995	1.01549,1.15446	0.000236283	0.000416903
3	rs2281221	48488686	C,C	A,A	0.955268,0.922619	-0.00303411,-0.0330669	0.00956466,0.0159983	0.124316,1.4118	0.000236207	0.000387426
3	rs138175892	48452484	A,A	G,G	0.887674,0.925595	-0.00854843,-0.0169163	0.00626142,0.0162889	0.764035,0.524284	0.00023609	0.000389502
3	rs6125728	48333682	NA,G	NA,C	NA,0.868056	NA,0.000294716	NA,0.0126309	NA,0.00816072	0.000235948	0.000404171
3	rs116952653	47996604	NA,T	NA,C	NA,0.956349	NA,-0.00419092	NA,0.0209218	NA,0.0750825	0.000235803	0.000403571
3	rs144194766	47726185	NA,C	NA,A	NA,0.979167	NA,-0.00497377	NA,0.0299292	NA,0.0614743	0.000235782	0.000403452
3	rs2426130	47713932	C,C	T,T	0.913519,0.849206	0.013407,-0.0153784	0.00703429,0.0119455	1.24675,0.70342	0.000235502	0.000518128
3	rs6020099	48492675	T,NA	G,NA	0.93837,NA	0.0110574,NA	0.00822159,NA	0.747998,NA	0.0002355	0.000400544
3	rs117912809	48423037	T,T	C,C	0.88171,0.987103	0.0094751,-0.0439086	0.00612213,0.0378862	0.914711,0.608232	0.000235402	0.000401884
3	rs620204	48492556	G,G	A,A	0.110338,0.075397	0.00852153,0.016133	0.00631051,0.0161901	0.752279,0.496181	0.000235226	0.000388739
3	rs146654978	48423180	T,NA	C,NA	0.963221,NA	0.00985768,NA	0.0105045,NA	0.458389,NA	0.000235138	0.000398185
3	rs688302	48415737	A,A	G,G	0.882704,0.996032	0.0101484,-0.0801461	0.00614455,0.0679934	1.00606,0.622503	0.000235126	0.000402282
3	rs1503485	48018396	C,C	T,T	0.539761,0.393849	-0.00880119,-0.00701817	0.00396686,0.00874879	1.57661,0.37423	0.000235078	0.000373455
3	rs80306164	47905475	A,NA	G,NA	0.981113,NA	0.00930482,NA	0.0145245,NA	0.282526,NA	0.000234804	0.000405988
3	rs59358126	48459706	G,NA	A,NA	0.93837,NA	0.0102069,NA	0.00822159,NA	0.668713,NA	0.000234715	0.000399723
3	rs6019793	48009117	C,C	T,T	0.955268,0.965278	0.0311768,-0.0313243	0.00956466,0.0233493	2.95242,0.745354	0.000234566	0.000444012
3	rs13044985	48009165	A,A	G,G	0.955268,0.965278	0.0311768,-0.0313243	0.00956466,0.0233493	2.95242,0.745354	0.000234566	0.000444012
3	rs13044228	48007608	T,T	C,C	0.956262,0.96627	0.0318624,-0.0308306	0.00966771,0.023678	3.00808,0.714691	0.000234439	0.000444656
3	rs148970263	47851802	T,NA	C,NA	0.994036,NA	0.0244478,NA	0.0256781,NA	0.467181,NA	0.000234191	0.000413478
3	rs191498969	47843590	NA,A	NA,G	NA,0.944444	NA,0.00215601	NA,0.0186617	NA,0.0419027	0.000234001	0.000401519
3	rs117477622	47878093	NA,A	NA,G	NA,0.940476	NA,0.0060001	NA,0.0180669	NA,0.13088	0.000233935	0.000401295
3	rs610304	48464611	C,C	T,T	0.110338,0.075397	0.00838547,0.0167062	0.00631051,0.0161901	0.735394,0.51981	0.000233846	0.000386538
3	rs6019792	48008981	C,C	A,A	0.955268,0.965278	0.0311768,-0.0312536	0.00956466,0.0233493	2.95242,0.742981	0.000233685	0.000442344
3	rs140664422	47854712	NA,T	NA,C	NA,0.963294	NA,0.00100222	NA,0.0227328	NA,0.0155469	0.000233542	0.000399163
3	rs145951423	47775082	NA,T	NA,C	NA,0.965278	NA,6.97063e-05	NA,0.0233493	NA,0.00103571	0.000233435	0.000399039
3	rs235009	48226845	G,G	A,A	0.431412,0.423611	-0.0046339,0.0128039	0.00399204,0.00865091	0.609543,0.857431	0.00023314	0.000388856
3	rs4810992	48561156	A,A	G,G	0.67992,0.924603	0.00575632,0.0260835	0.0042382,0.0161901	0.758452,0.969957	0.00023306	0.000394642
3	rs67522837	48414548	NA,A	NA,G	NA,0.889881	NA,-0.0024218	NA,0.0136555	NA,0.0658889	0.00023282	0.000398654
3	rs117392671	48420623	NA,A	NA,T	NA,0.938492	NA,0.00356026	NA,0.0177919	NA,0.0749986	0.0002328	0.000399152
3	rs6122827	48414957	NA,G	NA,A	NA,0.889881	NA,-0.00237882	NA,0.0136555	NA,0.064641	0.000232712	0.000398477
3	rs6122830	48422088	NA,C	NA,A	NA,0.899802	NA,-0.00311729	NA,0.0142364	NA,0.0826645	0.000232248	0.000397812
3	rs118154669	48050814	NA,T	NA,G	NA,0.982143	NA,0.00113401	NA,0.0322783	NA,0.0123453	0.000232139	0.000397682
3	rs34500768	48094964	C,NA	T,NA	0.966203,NA	0.0306052,NA	0.0109412,NA	2.28785,NA	0.000232096	0.000416439
3	rs6095677	48433698	G,G	A,A	0.887674,0.926587	-0.00866457,-0.0161035	0.00626142,0.0163898	0.778798,0.486998	0.000232082	0.000382815
3	rs77208947	48057192	A,NA	G,NA	0.982107,NA	-0.0187174,NA	0.014915,NA	0.678813,NA	0.000232056	0.000408168
3	rs2869933	48444870	T,NA	C,NA	0.939364,NA	0.0107618,NA	0.00828432,NA	0.712366,NA	0.000232024	0.000394586
3	rs188156874	47933941	NA,A	NA,G	NA,0.990079	NA,0.00318474	NA,0.0431319	NA,0.0263458	0.000231941	0.000397158
3	rs117186782	47665177	NA,C	NA,A	NA,0.965278	NA,-0.0010662	NA,0.0233493	NA,0.0161128	0.000231824	0.000396616
3	rs77989146	47968958	NA,G	NA,T	NA,0.934524	NA,0.0053279	NA,0.0172809	NA,0.12042	0.000231774	0.000397422
3	rs76577546	47954094	A,NA	G,NA	0.980119,NA	0.00909591,NA	0.0141639,NA	0.28337,NA	0.000231739	0.000397921
3	rs6125527	47660558	NA,C	NA,A	NA,0.972222	NA,0.0110654	NA,0.0260119	NA,0.173572	0.00023171	0.000397274
3	rs6019794	48009445	G,G	A,A	0.955268,0.965278	0.0311218,-0.0312197	0.00956466,0.0233493	2.94364,0.741847	0.000231438	0.000437914
3	rs147923120	48448147	T,NA	C,NA	0.983101,NA	0.0122333,NA	0.0153396,NA	0.371443,NA	0.000231379	0.000396053
3	rs36022883	48523326	A,NA	G,NA	0.973161,NA	0.00655818,NA	0.0122339,NA	0.227743,NA	0.000231283	0.000394564
3	rs117403194	47744265	NA,C	NA,G	NA,0.979167	NA,0.00504598	NA,0.0299292	NA,0.0624252	0.000231277	0.000396748
3	rs17786623	47884950	NA,C	NA,T	NA,0.965278	NA,-0.000584178	NA,0.0233493	NA,0.00875632	0.000231234	0.000395756
3	rs6125774	48432093	NA,T	NA,C	NA,0.736111	NA,0.00157124	NA,0.00969886	NA,0.0598304	0.000231189	0.000397541
3	rs2273533	47662814	A,A	G,G	0.912525,0.850198	0.0132018,-0.0159403	0.00699802,0.011978	1.22748,0.736941	0.000231077	0.000505592
3	rs76951381	48152941	NA,C	NA,G	NA,0.946429	NA,-0.00503173	NA,0.0189842	NA,0.101839	0.000230978	0.000396045
3	rs6125771	48421580	NA,T	NA,C	NA,0.899802	NA,-0.00238929	NA,0.0142364	NA,0.0621226	0.000230955	0.000395691
3	rs6019795	48009460	T,T	A,A	0.955268,0.965278	0.0311218,-0.03117	0.00956466,0.0233493	2.94364,0.740179	0.000230828	0.000436758
3	rs72626571	48425011	NA,C	NA,T	NA,0.89881	NA,-0.00237123	NA,0.0141743	NA,0.0619105	0.000230809	0.000395453
3	rs117783673	47949663	NA,G	NA,A	NA,0.940476	NA,0.00540811	NA,0.0180669	NA,0.116519	0.000230808	0.000395712
3	rs756530	48011191	A,A	G,G	0.968191,0.900794	-0.018565,-0.0258067	0.0112664,0.0142995	1.00266,1.14802	0.000230793	0.000407124
3	rs6125773	48427130	NA,G	NA,T	NA,0.897817	NA,-0.00229173	NA,0.014113	NA,0.0599802	0.000230758	0.000395366
3	rs11086290	48230353	NA,A	NA,G	NA,0.900794	NA,-0.00197779	NA,0.0142995	NA,0.050613	0.000230712	0.000395414
3	rs6019860	48092064	G,G	A,A	0.72664,0.784722	0.0200546,0.0272153	0.00443621,0.0104003	5.21006,2.05177	0.000230583	0.000855525
3	rs117401145	47942809	NA,T	NA,C	NA,0.958333	NA,0.00170622	NA,0.0213919	NA,0.0285255	0.000230362	0.000395027
3	rs6012643	47948123	T,T	C,C	0.445328,0.628968	-0.0100808,0.00299755	0.00397815,0.00884878	1.94785,0.133833	0.000230167	0.000494465
3	rs140096618	47910199	NA,T	NA,G	NA,0.832341	NA,0.000382803	NA,0.011443	NA,0.0117473	0.000230139	0.000394574
3	rs191424999	47851046	NA,T	NA,C	NA,0.975198	NA,-0.00197531	NA,0.0274863	NA,0.0256222	0.000230119	0.000394482
3	rs72626570	48411234	NA,C	NA,A	NA,0.889881	NA,-0.000519896	NA,0.0136555	NA,0.013394	0.000230103	0.00039436
3	rs141785735	48378330	NA,C	NA,G	NA,0.975198	NA,-0.00155086	NA,0.0274863	NA,0.0199943	0.000230101	0.000394371
3	rs77231829	48429779	NA,A	NA,T	NA,0.735119	NA,0.000692498	NA,0.00968721	NA,0.0254832	0.000230067	0.000394568
3	rs79171734	48077412	T,NA	C,NA	0.981113,NA	-0.0186745,NA	0.0145245,NA	0.702152,NA	0.000229187	0.000404307
3	rs146961189	48019202	G,NA	A,NA	0.976143,NA	-0.0104233,NA	0.0129561,NA	0.375608,NA	0.000228938	0.000396903
3	rs55999915	48453736	C,C	A,A	0.95328,0.910714	-0.00377578,-0.0294556	0.0093687,0.0149907	0.163086,1.30608	0.000228881	0.000377691
3	rs62207639	47988458	G,NA	A,NA	0.986084,NA	0.0165334,NA	0.0168779,NA	0.485068,NA	0.000228856	0.000390765
3	rs62210397	47717982	C,NA	T,NA	0.959245,NA	0.00532936,NA	0.00999958,NA	0.226168,NA	0.000228716	0.000396626
3	rs146963441	48443937	T,T	C,C	0.95328,0.922619	-0.00444192,-0.0326471	0.0093687,0.0159983	0.196945,1.3842	0.000228519	0.000375935
3	rs6512600	48550009	A,A	G,G	0.67992,0.924603	0.00575632,0.0258633	0.0042382,0.0161901	0.758452,0.957981	0.000228416	0.000386796
3	rs75708270	47678685	T,NA	G,NA	0.989066,NA	-0.0139376,NA	0.0190121,NA	0.333949,NA	0.000228396	0.000378873
3	rs137998628	47946623	T,NA	C,NA	0.987078,NA	0.010398,NA	0.0175062,NA	0.25764,NA	0.00022836	0.000395992
3	rs139245187	48335620	T,NA	C,NA	0.980119,NA	0.017175,NA	0.0141639,NA	0.647261,NA	0.000228029	0.000386138
3	rs11906300	48540277	C,C	G,G	0.67992,0.924603	0.00597781,0.025184	0.0042382,0.0161901	0.800234,0.921465	0.000227773	0.00038564
3	rs6019797	48009818	T,T	C,C	0.955268,0.965278	0.0310724,-0.031026	0.00956466,0.0233493	2.93574,0.735367	0.000227469	0.000430243
3	rs36102365	48018255	G,G	C,C	0.954274,0.965278	0.0318104,-0.0288297	0.00946506,0.0233493	3.10953,0.663668	0.000227444	0.000434707
3	rs6020080	48458600	A,NA	T,NA	0.936382,NA	0.0104578,NA	0.00810069,NA	0.706166,NA	0.000227362	0.000386951
3	rs138959569	48007698	A,NA	G,NA	0.974155,NA	-0.00662134,NA	0.0124606,NA	0.225371,NA	0.000227338	0.000385436
3	rs77608711	48350634	G,G	A,A	0.931412,0.897817	0.0140023,-0.00335964	0.00782246,0.014113	1.134,0.0905294	0.000227199	0.000405378
3	rs10485610	48008281	T,T	C,C	0.956262,0.96627	0.0313432,-0.0316063	0.00966771,0.023678	2.92565,0.740098	0.000226602	0.000428215
3	rs674987	48376398	G,G	A,A	0.353877,0.436508	-0.00116702,0.0166941	0.00413481,0.00861912	0.109156,1.27769	0.000226585	0.000379341
3	rs6063398	48017872	C,C	T,T	0.537773,0.390873	-0.00907111,-0.0053951	0.00396563,0.00876055	1.65422,0.269218	0.000226518	0.00035909
3	rs6067239	48438648	C,C	G,G	0.887674,0.926587	-0.00859328,-0.0159925	0.00626142,0.0163898	0.769721,0.482559	0.000226492	0.00037369
3	rs73271169	48506697	C,C	T,T	0.678926,0.924603	0.005866,0.0252382	0.00423473,0.0161901	0.779924,0.924354	0.000226451	0.000382898
3	rs77401275	48134818	G,NA	A,NA	0.964215,NA	0.00631646,NA	0.0106439,NA	0.257361,NA	0.000226343	0.000387359
3	rs112392428	48137163	A,NA	G,NA	0.94831,NA	0.00367493,NA	0.00893021,NA	0.167049,NA	0.000226147	0.000386791
3	rs1328455	48416232	T,T	C,C	0.251491,0.027778	-0.00437643,0.0419408	0.00455701,0.0260118	0.472541,0.971106	0.000226076	0.000387367
3	rs11907888	48458661	T,NA	C,NA	0.937376,NA	0.0103893,NA	0.0081604,NA	0.692572,NA	0.000225951	0.000384477
3	rs11905015	48010054	G,G	T,T	0.955268,0.965278	0.031023,-0.031026	0.00956466,0.0233493	2.92786,0.735367	0.000225876	0.000427078
3	rs79102316	48453876	T,T	C,C	0.95328,0.910714	-0.0046422,-0.0292343	0.0093687,0.0149907	0.207436,1.2911	0.000225861	0.000373301
3	rs75790327	48069936	C,NA	G,NA	0.968191,NA	0.0276221,NA	0.0112664,NA	1.8472,NA	0.00022567	0.000384775
3	rs8123655	48518254	A,A	G,G	0.579523,0.832341	0.00733649,0.0122589	0.00400528,0.011443	1.17395,0.546632	0.000225223	0.000381408
3	rs76728843	48455302	T,NA	C,NA	0.824056,NA	0.00388619,NA	0.00519247,NA	0.342751,NA	0.000224623	0.000392299
3	rs76914010	48453511	T,NA	A,NA	0.82505,NA	0.0039321,NA	0.00520406,NA	0.346884,NA	0.000224364	0.00039113
3	rs3787319	48060879	A,A	G,G	0.959245,0.945437	0.0382105,0.0222884	0.00999958,0.0188207	3.8768,0.62651	0.000224246	0.000444781
3	rs113558364	48578734	T,T	A,A	0.678926,0.924603	0.00595541,0.0248311	0.00423473,0.0161901	0.796892,0.902751	0.000224095	0.000378912
3	rs76374200	48356008	C,C	T,T	0.932406,0.837302	0.0122533,0.0126858	0.00787557,0.0115817	0.921759,0.563252	0.000224082	0.000387441
3	rs117658078	47885713	G,NA	A,NA	0.979125,NA	-0.00321466,NA	0.0138296,NA	0.0882086,NA	0.000223855	0.000380783
3	rs6091060	48459362	G,NA	A,NA	0.937376,NA	0.0102972,NA	0.0081604,NA	0.684024,NA	0.000223826	0.000380897
3	rs686237	48370734	C,C	A,A	0.353877,0.4375	-0.00116702,0.0166471	0.00413481,0.00861694	0.109156,1.27269	0.000223549	0.000374844
3	rs41304657	47861300	G,NA	A,NA	0.974155,NA	-0.00632262,NA	0.0124606,NA	0.213343,NA	0.000223405	0.000382132
3	rs401330	48221494	G,G	C,C	0.34493,0.318452	-0.00575929,0.0114067	0.0041594,0.00917557	0.779472,0.669977	0.000223372	0.000365753
3	rs6067080	48018020	C,C	T,T	0.646123,0.526786	-0.0120877,0.00602448	0.00413481,0.00856165	2.46064,0.317273	0.000223298	0.000369045
3	rs498646	48177838	C,C	G,G	0.241551,0.37004	-0.0126154,-0.000501735	0.00461925,0.00885365	2.19973,0.0200839	0.000222744	0.00037994
3	rs56030678	48382914	G,G	A,A	0.950298,0.921627	0.0151923,-0.00645871	0.00909753,0.0159053	1.02259,0.164506	0.000222601	0.000387862
3	rs56185963	48514826	C,C	A,A	0.678926,0.923611	0.00569169,0.0254355	0.00423473,0.0160932	0.747312,0.943134	0.000222261	0.000375772
3	rs77785613	47970636	G,NA	A,NA	0.980119,NA	0.00837635,NA	0.0141639,NA	0.256285,NA	0.000221983	0.000381131
3	rs536805	48205737	G,G	T,T	0.770378,0.624008	-0.00984784,0.000443919	0.0047009,0.00882508	1.44152,0.0177823	0.00022167	0.000386409
3	rs6067247	48462386	G,G	T,T	0.888668,0.923611	-0.00844208,-0.0156374	0.00628579,0.0160932	0.746521,0.479894	0.000221218	0.000365491
3	rs78027952	48285412	C,NA	T,NA	0.989066,NA	0.0215415,NA	0.0190121,NA	0.589734,NA	0.000221055	0.00038229
3	rs59670480	48010369	A,A	G,G	0.955268,0.965278	0.0309681,-0.030726	0.00956466,0.0233493	2.91912,0.725386	0.000220628	0.00041698
3	rs184662882	48352594	A,NA	G,NA	0.991054,NA	-0.0151948,NA	0.0209976,NA	0.328565,NA	0.000220627	0.000377566
3	rs17786057	48457070	T,T	C,C	0.889662,0.926587	-0.00819934,-0.0169094	0.00631051,0.0163898	0.712566,0.519687	0.00021992	0.000363847
3	rs138381313	47898726	G,NA	A,NA	0.985089,NA	-0.0158631,NA	0.0163138,NA	0.480347,NA	0.000219901	0.000390383
3	rs667008	48404464	G,NA	A,NA	0.013917,NA	-0.0100001,NA	0.0168776,NA	0.256873,NA	0.00021985	0.000378232
3	rs2038127	48554670	G,G	A,A	0.67992,0.924603	0.00571113,0.0255626	0.0042382,0.0161901	0.75005,0.941733	0.000219731	0.000372138
3	rs3859594	47962702	C,NA	T,NA	0.930418,NA	0.010132,NA	0.00777053,NA	0.716096,NA	0.000219694	0.000404053
3	rs148992383	48128880	A,NA	G,NA	0.981113,NA	-0.0155964,NA	0.0145245,NA	0.548346,NA	0.000219592	0.000376886
3	rs17785895	48433059	G,G	A,A	0.887674,0.926587	-0.00848648,-0.0159369	0.00626142,0.0163898	0.756212,0.480346	0.000219589	0.000362427
3	rs113172032	47931459	G,NA	A,NA	0.971173,NA	0.00271451,NA	0.0118166,NA	0.0870826,NA	0.000219194	0.000371474
3	rs650381	48093441	G,G	A,A	0.695825,0.800595	0.0181495,0.028794	0.00429762,0.0106986	4.61815,2.14777	0.00021896	0.000539814
3	rs34652120	48070831	C,C	A,A	0.957256,0.945437	0.0365762,0.0216523	0.00977441,0.0188207	3.73865,0.602134	0.000218487	0.000434712
3	rs13042810	48288827	C,NA	T,NA	0.967197,NA	-0.0058807,NA	0.0111,NA	0.224567,NA	0.000218416	0.000368577
3	rs143324531	48077352	C,NA	T,NA	0.981113,NA	-0.0178007,NA	0.0145245,NA	0.656862,NA	0.000218029	0.00038389
3	rs73274724	48586760	T,T	C,C	0.678926,0.925595	0.00595541,0.0247073	0.00423473,0.0162889	0.796892,0.88836	0.00021794	0.000367985
3	rs112590664	48578385	T,T	C,C	0.678926,0.924603	0.005866,0.0247841	0.00423473,0.0161901	0.779924,0.900273	0.000217865	0.000368438
3	rs6067126	48180879	T,T	C,C	0.661034,0.767857	-0.0082233,0.00384533	0.00417686,0.0101248	1.30999,0.152367	0.000217856	0.000384772
3	rs141348803	48445784	T,NA	C,NA	0.983101,NA	0.0111251,NA	0.0153396,NA	0.329478,NA	0.000217843	0.000372925
3	rs4810985	48366624	G,G	A,A	0.928429,0.787698	0.00383441,0.0196965	0.00767004,0.0104531	0.209623,1.22528	0.000217718	0.000377735
3	rs114836745	48077809	G,NA	A,NA	0.981113,NA	-0.017762,NA	0.0145245,NA	0.654885,NA	0.000217565	0.00038304
3	rs6067303	48586584	A,NA	G,NA	0.068588,NA	0.00634291,NA	0.00782248,NA	0.379397,NA	0.000217245	0.000367911
3	rs4809763	48542801	G,G	A,A	0.67992,0.923611	0.00580151,0.0249342	0.0042382,0.0160932	0.766896,0.916154	0.000217203	0.000367695
3	rs6019799	48010661	T,T	G,G	0.955268,0.965278	0.0309187,-0.0305299	0.00956466,0.0233493	2.91126,0.718893	0.000216871	0.000409728
3	rs384897	48221498	T,T	C,C	0.34493,0.318452	-0.00580442,0.0110491	0.0041594,0.00917557	0.78817,0.641082	0.000216834	0.000354983
3	rs189368869	48370420	G,NA	T,NA	0.986084,NA	0.0221245,NA	0.0168779,NA	0.721464,NA	0.000216664	0.00037343
3	rs13037209	47930229	T,NA	C,NA	0.890656,NA	-0.00344026,NA	0.00633559,NA	0.231269,NA	0.000216251	0.000342746
3	rs3761175	48533374	C,C	G,G	0.678926,0.924603	0.00592774,0.0245097	0.00423473,0.0161901	0.791625,0.88586	0.000216018	0.000365275
3	rs34681067	48288533	T,NA	C,NA	0.967197,NA	-0.00572536,NA	0.0111,NA	0.21753,NA	0.000215997	0.000364593
3	rs74984019	48416004	G,NA	C,NA	0.986084,NA	0.00754223,NA	0.0168779,NA	0.18378,NA	0.000215832	0.000375121
3	rs117142370	48260371	C,NA	G,NA	0.975149,NA	-0.00854348,NA	0.0127009,NA	0.300026,NA	0.000215765	0.000374069
3	rs6122797	48202589	T,T	C,C	0.770378,0.623016	-0.00976024,0.000789054	0.0047009,0.00882048	1.4217,0.0321158	0.00021558	0.00037572
3	rs118191427	48500969	A,A	G,G	0.956262,0.922619	-0.00351601,-0.0322284	0.00966771,0.0159983	0.145031,1.35696	0.000215504	0.000354167
3	rs149140647	48349324	T,T	C,C	0.931412,0.89881	0.0137881,-0.00301301	0.00782246,0.0141743	1.10811,0.0800525	0.000215204	0.000383762
3	rs77444229	48393707	C,NA	T,NA	0.984095,NA	0.00850703,NA	0.0158037,NA	0.228872,NA	0.000215168	0.000376212
3	rs6019800	48010792	C,C	T,T	0.955268,0.965278	0.0308638,-0.0304747	0.00956466,0.0233493	2.90255,0.717068	0.00021459	0.000405255
3	rs111316448	47726369	T,NA	C,NA	0.899602,NA	-0.00303739,NA	0.00657888,NA	0.190909,NA	0.000214284	0.000340269
3	rs6019847	48071046	G,NA	C,NA	0.983101,NA	0.0159009,NA	0.0153396,NA	0.522983,NA	0.000214049	0.00036782
3	rs117670055	48388947	A,NA	G,NA	0.94334,NA	-0.00597669,NA	0.00855199,NA	0.314584,NA	0.000213742	0.000358054
3	rs2057077	48023636	C,C	T,T	0.55169,0.394841	-0.00895503,-0.00542863	0.0039756,0.00874495	1.61456,0.27185	0.000213694	0.000337664
3	rs55746532	48459734	C,NA	G,NA	0.937376,NA	0.00982229,NA	0.0081604,NA	0.640689,NA	0.000213602	0.000363677
3	rs80236338	48193749	A,NA	G,NA	0.961233,NA	0.00297099,NA	0.0102422,NA	0.112518,NA	0.000213413	0.000368315
3	rs190386981	48498721	C,NA	T,NA	0.988072,NA	-0.0110692,NA	0.0182119,NA	0.264946,NA	0.000213284	0.000364408
3	rs6020056	48422818	T,NA	A,NA	0.014911,NA	-0.00999958,NA	0.0163135,NA	0.267685,NA	0.000212851	0.000365446
3	rs62209204	48109219	T,NA	G,NA	0.982107,NA	0.00757408,NA	0.014915,NA	0.213545,NA	0.000212555	0.000358053
```
