## Supplementary material for "Characterization of shared and ancestry-specific signals driving complex traits using multi-ancestry fine-mapping": susiex_nc3.cs80.snp

```
BP	SNP	PIP(CS1)	LogBF(CS1,Pop1)	LogBF(CS1,Pop2)	PIP(CS2)	LogBF(CS2,Pop1)	LogBF(CS2,Pop2)	PIP(CS3)	LogBF(CS3,Pop1)	LogBF(CS3,Pop2)
47590832	rs13433101	1.53608e-09	-1.55992	-1.18139	3.92679e-05	-1.59217	-1.22993	5.49021e-05	-1.61206	-1.21163
47591082	rs6019566	1.53608e-09	-1.55992	-1.18139	3.92679e-05	-1.59217	-1.22993	5.49021e-05	-1.61206	-1.21163
47593403	rs7274173	3.3633e-09	-1.77378	-0.183833	9.26342e-05	-1.77391	-0.189945	0.000123091	-1.77198	-0.244335
47594285	rs145920705	9.92754e-09	-1.31977e-10	-0.875225	0.000279461	-1.31977e-10	-0.859645	0.000390927	-1.31977e-10	-0.860719
47595961	rs6019567	8.42547e-08	2.35804	-1.09473	0.0204392	4.5059	-1.07319	0.00428866	2.66018	-1.12569
47596457	rs6019568	1.11381e-09	-1.75774	-1.30501	3.0434e-05	-1.77273	-1.30421	4.19547e-05	-1.77426	-1.31839
47597504	rs150776245	1.08369e-08	-1.31977e-10	-0.787584	0.000300717	-1.31977e-10	-0.786337	0.000423917	-1.31977e-10	-0.779702
47598119	rs6012574	1.11723e-09	-1.75706	-1.30263	3.06109e-05	-1.76933	-1.30182	4.20632e-05	-1.77387	-1.3162
47598298	rs6090932	1.16012e-08	0.459553	-1.17899	0.00193043	2.2337	-1.16071	0.000606709	0.783852	-1.20504
47598497	rs6012575	1.05144e-08	0.569681	-1.38747	0.00122428	2.00305	-1.38544	0.000405754	0.563951	-1.38744
47598661	rs8125219	3.57002e-09	-0.7209	-1.17707	0.000232346	0.082916	-1.12719	0.000154169	-0.684771	-1.10642
47599194	rs113924526	9.26203e-09	-0.944615	-2.76798e-10	0.000617971	-0.0660664	-2.76798e-10	0.000589956	-0.449192	-2.76798e-10
47599205	rs4810903	1.02515e-08	0.544782	-1.3879	0.00118552	1.97142	-1.38599	0.000395617	0.539083	-1.38788
47599472	rs6019569	1.3381e-09	-1.59495	-1.28433	3.84941e-05	-1.52397	-1.31804	5.28857e-05	-1.55555	-1.30556
47599690	rs6019570	1.04949e-08	0.569681	-1.38933	0.0012213	2.00305	-1.38788	0.000404997	0.563951	-1.38931
47599741	rs6019571	4.61482e-09	-0.303243	-1.33802	0.000377062	0.739305	-1.2994	0.000304743	0.208069	-1.31784
47600818	rs4810904	1.12413e-09	-1.7509	-1.30263	3.07192e-05	-1.7658	-1.30182	4.2123e-05	-1.77245	-1.3162
47601509	rs1569749	1.1843e-08	0.482954	-1.18175	0.00198612	2.26503	-1.1636	0.000620481	0.80889	-1.20763
47601696	rs6125511	2.76364e-09	-1.75853	-0.39546	6.65658e-05	-1.71079	-0.583528	9.34686e-05	-1.69486	-0.596753
47601705	rs6125512	2.76546e-09	-1.75787	-0.39546	6.54061e-05	-1.72837	-0.583528	9.1679e-05	-1.71419	-0.596753
47601920	rs139938366	9.09907e-09	-1.31977e-10	-0.962365	0.000266737	-1.31977e-10	-0.906244	0.000374769	-1.31977e-10	-0.90293
47602339	rs1997854	1.18758e-08	0.482954	-1.17899	0.00199186	2.26503	-1.16071	0.000622092	0.80889	-1.20504
47602832	rs6019573	1.00026e-08	0.325228	-1.19292	0.00153675	2.02016	-1.17524	0.000505769	0.614915	-1.21807
47602892	rs78083235	9.83314e-09	-1.31977e-10	-0.88478	0.000282145	-1.31977e-10	-0.850088	0.000400731	-1.31977e-10	-0.83595
47603241	rs1569750	1.12726e-08	0.63432	-1.38248	0.00193633	2.46327	-1.38723	0.000638878	1.01152	-1.38105
47604576	rs553957475	3.89807e-08	0.49253	-2.76798e-10	0.000859624	0.263987	-2.76798e-10	0.0011074	0.180531	-2.76798e-10
47604600	rs3795084	2.78041e-09	-1.75767	-0.390274	6.73808e-05	-1.70329	-0.578856	9.47767e-05	-1.6856	-0.59212
47604825	rs4810905	1.12018e-09	-1.75659	-1.30046	3.06369e-05	-1.77066	-1.29964	4.21342e-05	-1.77418	-1.3142
47605392	rs112531369	5.34213e-09	-1.49491	-2.76798e-10	0.000139847	-1.55196	-2.76798e-10	0.000189565	-1.58451	-2.76798e-10
47605414	rs142856148	1.49994e-08	-0.462527	-2.76798e-10	0.000181434	-1.29162	-2.76798e-10	0.000281009	-1.19085	-2.76798e-10
47605612	rs11086274	1.16906e-09	-1.73169	-1.28265	3.15156e-05	-1.76027	-1.28175	4.30314e-05	-1.76957	-1.29774
47606043	rs2295032	2.34775e-09	-1.75932	-0.557762	6.37999e-05	-1.75864	-0.578117	8.6924e-05	-1.73623	-0.627977
47606546	rs35314975	1.08395e-09	-1.71213	-1.37779	3.12724e-05	-1.67098	-1.37879	4.19957e-05	-1.71683	-1.37484
47606865	rs117892849	1.48428e-08	-1.31977e-10	-0.473022	0.000384434	-1.31977e-10	-0.540736	0.000540012	-1.31977e-10	-0.537648
47607146	rs6019574	1.18273e-09	-1.70226	-1.30046	3.11015e-05	-1.75561	-1.29964	4.2461e-05	-1.76645	-1.3142
47607947	rs143592602	5.98001e-09	-1.31977e-10	-1.38212	0.000169161	-1.31977e-10	-1.36166	0.000239568	-1.31977e-10	-1.3504
47608488	rs144726658	6.06578e-09	-1.31977e-10	-1.36787	0.000170944	-1.31977e-10	-1.35117	0.000238519	-1.31977e-10	-1.35479
47610297	rs1048590	1.1373e-08	0.458472	-1.19777	0.00183176	2.19858	-1.17805	0.000581498	0.756918	-1.22055
47610896	rs2295033	1.13977e-08	0.458472	-1.19559	0.0018318	2.19858	-1.17804	0.000581483	0.756918	-1.22058
47611907	rs4810906	1.19895e-09	-1.67712	-1.31196	3.11691e-05	-1.74188	-1.3112	4.2419e-05	-1.75688	-1.32477
47613157	rs6012576	2.24764e-09	-1.04391	-1.31674	6.89815e-05	-0.96247	-1.2962	7.4669e-05	-1.21575	-1.30043
47613348	rs144795398	4.57593e-08	0.652856	-2.76798e-10	0.0012687	0.653241	-2.76798e-10	0.00107313	0.149098	-2.76798e-10
47613836	rs62210366	4.5028e-08	0.636746	-2.76798e-10	0.00137495	0.733667	-2.76798e-10	0.00194215	0.742309	-2.76798e-10
47614497	rs3764682	1.191e-09	-1.67712	-1.31862	3.09613e-05	-1.74188	-1.31789	4.21619e-05	-1.75688	-1.33085
47614665	rs3764681	1.18316e-09	-1.68157	-1.32077	3.08157e-05	-1.74443	-1.32005	4.20012e-05	-1.75873	-1.33281
47615692	rs6019576	1.48286e-09	-1.52094	-1.25563	4.25152e-05	-1.4521	-1.29055	5.82666e-05	-1.48771	-1.2765
47616142	rs34929358	6.2993e-09	-1.3301	-2.76798e-10	0.000120875	-1.69775	-2.76798e-10	0.00020193	-1.52132	-2.76798e-10
47616144	rs6095390	4.89182e-09	-0.294226	-1.28875	0.000405752	0.751088	-1.23785	0.00032548	0.218535	-1.26248
47617240	rs62210367	4.11541e-09	-1.7558	-2.76798e-10	0.000117139	-1.72914	-2.76798e-10	0.000162119	-1.74091	-2.76798e-10
47617565	rs6125521	2.66733e-09	-1.77398	-0.415475	6.41067e-05	-1.75925	-0.572714	8.95501e-05	-1.74974	-0.5847
47618493	rs4810907	1.22498e-09	-1.6534	-1.31422	3.12029e-05	-1.73854	-1.31346	4.2428e-05	-1.7546	-1.32683
47618835	rs6095391	3.04459e-09	-0.946301	-1.11087	0.000179094	-0.25042	-1.05418	0.000131024	-0.923107	-1.03075
47620224	rs16994295	4.80876e-09	-0.303243	-1.29686	0.000397024	0.739305	-1.24782	0.000319169	0.208069	-1.27159
47620254	rs113613973	2.34843e-09	-1.7476	-0.569188	6.38417e-05	-1.7467	-0.589402	8.7511e-05	-1.71857	-0.638909
47620669	rs112920060	2.43581e-09	-1.74632	-0.533937	6.61899e-05	-1.7454	-0.554582	9.06808e-05	-1.71672	-0.60517
47621221	rs4810908	2.04047e-09	-1.14488	-1.31248	6.23023e-05	-1.06912	-1.29139	6.87134e-05	-1.30357	-1.29572
47621372	rs4810909	1.55528e-08	0.963389	-1.38969	0.00135575	2.10802	-1.38842	0.000440139	0.647489	-1.38964
47621554	rs4810910	1.16103e-09	-1.70625	-1.31498	3.02819e-05	-1.76386	-1.3181	4.15583e-05	-1.77147	-1.33067
47622495	rs139062394	8.45395e-09	-1.0359	-2.76798e-10	0.00013053	-1.62091	-2.76798e-10	0.000190932	-1.57732	-2.76798e-10
47622561	rs112560922	2.39221e-09	-1.74501	-0.553306	6.5022e-05	-1.74407	-0.573716	8.91817e-05	-1.71485	-0.623713
47622691	rs6063345	1.19679e-09	-1.68588	-1.30501	3.09767e-05	-1.75506	-1.30421	4.22933e-05	-1.76622	-1.31839
47622704	rs147826902	6.73745e-09	-1.31977e-10	-1.26286	0.000218563	-1.31977e-10	-1.10543	0.000309651	-1.31977e-10	-1.09379
47622729	rs6512562	3.66752e-09	-0.737878	-1.13314	0.00022846	0.0174951	-1.07864	0.000154932	-0.730177	-1.05607
47622770	rs6063346	1.15207e-09	-1.70608	-1.32289	3.03497e-05	-1.75754	-1.32218	4.15467e-05	-1.76768	-1.33474
47623292	rs112340361	5.4357e-08	0.825035	-2.76798e-10	0.00139463	0.747873	-2.76798e-10	0.00115455	0.222224	-2.76798e-10
47623453	rs6095393	4.53016e-09	-0.37046	-1.28932	0.000366924	0.651201	-1.23856	0.000297685	0.129915	-1.26312
47623498	rs7274221	3.62999e-09	-0.749987	-1.13132	0.00023512	0.0442281	-1.07664	0.00015773	-0.714356	-1.054
47623881	rs6019579	4.17778e-09	-1.74076	-2.76798e-10	0.000128006	-1.64043	-2.76798e-10	0.000192014	-1.57167	-2.76798e-10
47623977	rs6066946	1.15954e-09	-1.70608	-1.31643	3.05474e-05	-1.75754	-1.31569	4.17919e-05	-1.76768	-1.32885
47624600	rs35752040	3.61746e-09	-0.749987	-1.13478	0.000234227	0.0442281	-1.08044	0.00015711	-0.714356	-1.05794
47624838	rs6122740	4.20806e-09	-1.73354	-2.76798e-10	0.000129819	-1.62637	-2.76798e-10	0.00019535	-1.55444	-2.76798e-10
47625539	rs6512563	4.21967e-09	-1.73078	-2.76798e-10	0.000130497	-1.62116	-2.76798e-10	0.000196591	-1.54811	-2.76798e-10
47625544	rs6095394	1.28976e-08	0.775177	-1.38867	0.00111514	1.91122	-1.38699	0.000385625	0.514278	-1.38865
47625905	rs6019580	8.82534e-09	0.207984	-1.2009	0.00124472	1.81772	-1.18357	0.000460364	0.528301	-1.22552
47625952	rs6012580	1.16473e-09	-1.70608	-1.31196	3.06849e-05	-1.75754	-1.3112	4.19631e-05	-1.76768	-1.32477
47626416	rs6125522	1.16473e-09	-1.70608	-1.31196	3.06849e-05	-1.75754	-1.3112	4.19631e-05	-1.76768	-1.32477
47626485	rs3818223	8.69646e-09	0.185864	-1.19349	0.00121756	1.78793	-1.17583	0.000452637	0.504456	-1.21861
47626601	rs2295578	7.70984e-09	0.0809277	-1.20897	0.00107151	1.67632	-1.19201	0.000408052	0.415203	-1.23305
47626736	rs2295579	8.69646e-09	0.185864	-1.19349	0.00121756	1.78793	-1.17583	0.000452637	0.504456	-1.21861
47626847	rs2295580	8.69646e-09	0.185864	-1.19349	0.00121756	1.78793	-1.17583	0.000452637	0.504456	-1.21861
47627095	rs6095395	9.05376e-09	0.40811	-1.37547	0.00136451	2.10829	-1.38225	0.000524038	0.805871	-1.37355
47627170	rs6095396	1.21916e-08	0.715673	-1.38546	0.00115002	1.938	-1.38297	0.000395038	0.535176	-1.38543
47627218	rs112239224	4.05926e-09	-1.76954	-2.76798e-10	0.0001129	-1.76601	-2.76798e-10	0.000162003	-1.74162	-2.76798e-10
47627525	rs6066948	4.0746e-09	-1.76577	-2.76798e-10	0.000120121	-1.70401	-2.76798e-10	0.000170385	-1.69118	-2.76798e-10
47627572	rs6019581	7.5899e-09	0.0600599	-1.20378	0.0010159	1.61761	-1.18658	0.000391379	0.36865	-1.22821
47627605	rs6019582	9.14509e-09	0.228	-1.18532	0.00129964	1.84465	-1.16732	0.000477296	0.54987	-1.21097
47627845	rs6012581	8.89097e-09	0.207984	-1.19349	0.00125438	1.81772	-1.17583	0.00046356	0.528301	-1.21861
47628170	rs3818224	8.89097e-09	0.207984	-1.19349	0.00125438	1.81772	-1.17583	0.00046356	0.528301	-1.21861
47628199	rs2273530	4.61181e-09	-0.31323	-1.32869	0.000376496	0.726246	-1.28785	0.000304252	0.196474	-1.30786
47628363	rs1535268	1.55165e-09	-1.49704	-1.23418	4.4407e-05	-1.42522	-1.2739	6.08586e-05	-1.46233	-1.25836
47628434	rs2273531	8.89097e-09	0.207984	-1.19349	0.00125438	1.81772	-1.17583	0.00046356	0.528301	-1.21861
47629822	rs6095397	4.68624e-09	-0.303243	-1.32266	0.000385693	0.739305	-1.27677	0.000311016	0.208069	-1.29746
47630449	rs2281582	1.38576e-09	-1.58385	-1.26044	3.93491e-05	-1.52361	-1.29642	5.41589e-05	-1.55491	-1.28241
47631399	rs56377561	2.89404e-09	-1.77434	-0.333546	7.00666e-05	-1.72498	-0.51808	9.81304e-05	-1.7106	-0.532345
47631792	rs6019583	1.16921e-09	-1.70685	-1.30736	3.08929e-05	-1.75541	-1.30658	4.21942e-05	-1.76641	-1.32055
47632317	rs62210369	2.90807e-09	-1.77435	-0.328696	7.05515e-05	-1.72249	-0.513673	9.88392e-05	-1.70777	-0.527975
47632557	rs1473717	1.17286e-09	-1.70608	-1.30501	3.09e-05	-1.75754	-1.30421	4.22315e-05	-1.76768	-1.31839
47632754	rs1473718	1.17286e-09	-1.70608	-1.30501	3.09e-05	-1.75754	-1.30421	4.22315e-05	-1.76768	-1.31839
47633319	rs117383492	6.7141e-09	-1.31977e-10	-1.26633	0.000170941	-1.31977e-10	-1.35119	0.000238868	-1.31977e-10	-1.35333
47634690	rs6019587	4.8303e-09	-0.284173	-1.31146	0.000399716	0.764215	-1.26597	0.000320963	0.230198	-1.28811
47634695	rs6066949	1.20718e-09	-1.67257	-1.30968	3.13238e-05	-1.73923	-1.3089	4.25913e-05	-1.75492	-1.32267
47635339	rs9631141	4.48195e-09	-0.37046	-1.30002	0.000362124	0.651201	-1.25172	0.000294124	0.129915	-1.27515
47635715	rs730543	1.21191e-08	0.71357	-1.38933	0.00126447	2.03778	-1.38788	0.00041712	0.593446	-1.38931
47635818	rs730544	6.76368e-09	-0.0414626	-1.21751	0.000964167	1.5797	-1.20094	0.000376436	0.342504	-1.241
47636473	rs77710961	1.08718e-08	-1.31977e-10	-0.784365	0.000334482	-1.31977e-10	-0.679927	0.000455433	-1.31977e-10	-0.70799
47636673	rs1884890	4.25718e-09	-0.388951	-1.33298	0.000338997	0.626875	-1.29339	0.000277212	0.108368	-1.31283
47636859	rs117241656	5.08365e-09	-1.54451	-2.76798e-10	0.000191207	-1.23915	-2.76798e-10	0.000273034	-1.21964	-2.76798e-10
47637143	rs3092801	1.17821e-09	-1.70608	-1.30046	3.10417e-05	-1.75754	-1.29964	4.24088e-05	-1.76768	-1.3142
47637382	rs2426105	1.17821e-09	-1.70608	-1.30046	3.10417e-05	-1.75754	-1.29964	4.24088e-05	-1.76768	-1.3142
47638256	rs2869692	9.76255e-09	0.304187	-1.19617	0.00172331	2.13813	-1.17864	0.000555289	0.711362	-1.22111
47638369	rs6019590	1.17598e-09	-1.7098	-1.29864	3.10009e-05	-1.75936	-1.29913	4.2394e-05	-1.76881	-1.31342
47638456	rs13038492	4.33464e-09	-1.7039	-2.76798e-10	0.000129335	-1.6301	-2.76798e-10	0.000171924	-1.68219	-2.76798e-10
47639464	rs2426106	1.33178e-08	0.808182	-1.38961	0.0012865	2.05546	-1.38829	0.00042017	0.601018	-1.3896
47639737	rs7270848	1.0945e-08	0.413123	-1.19078	0.00179171	2.17143	-1.17301	0.000570955	0.734149	-1.21608
47639991	rs2426107	1.18427e-09	-1.70603	-1.29538	3.12012e-05	-1.75751	-1.29454	4.26084e-05	-1.76767	-1.30952
47640029	rs6019591	1.06628e-08	0.392392	-1.19617	0.00173271	2.14357	-1.17864	0.000555613	0.711946	-1.22111
47640466	rs3092720	1.33178e-08	0.808182	-1.38961	0.0012865	2.05546	-1.38829	0.00042017	0.601018	-1.3896
47641339	rs66970580	1.05061e-08	0.369475	-1.18806	0.00169437	2.11273	-1.17017	0.000546261	0.687393	-1.21353
47641747	rs2273532	2.53261e-09	-1.74299	-0.498295	6.87947e-05	-1.74201	-0.519368	9.42759e-05	-1.71199	-0.571027
47642476	rs13041022	1.02975e-08	0.346683	-1.18532	0.00164783	2.08202	-1.16732	0.000534447	0.662964	-1.21097
47642579	rs7262379	1.02693e-08	0.346683	-1.18806	0.00164312	2.08202	-1.17017	0.000533079	0.662964	-1.21353
47643554	rs6019594	1.03288e-08	0.346683	-1.18229	0.00165305	2.08202	-1.16415	0.000535966	0.662964	-1.20813
47644032	rs6019595	1.03288e-08	0.346683	-1.18229	0.00165305	2.08202	-1.16415	0.000535966	0.662964	-1.20813
47645427	rs3091497	1.54707e-08	0.959017	-1.39061	0.00139203	2.13587	-1.38986	0.000447799	0.665706	-1.3906
47645989	rs6095400	1.07166e-08	0.369475	-1.16822	0.00172978	2.11273	-1.14949	0.00055651	0.687393	-1.19495
47645992	rs11086276	2.28208e-09	-1.7656	-0.579848	5.4467e-05	-1.75556	-0.739351	7.60509e-05	-1.74639	-0.751443
47646068	rs11086277	2.22374e-09	-1.76453	-0.606812	5.30886e-05	-1.75705	-0.763495	7.41183e-05	-1.74822	-0.77536
47646210	rs3091862	1.51e-08	0.934769	-1.39061	0.00135222	2.10686	-1.38986	0.000437658	0.642799	-1.3906
47646316	rs3092552	1.20586e-09	-1.70608	-1.27726	3.17733e-05	-1.75754	-1.27635	4.33289e-05	-1.76768	-1.29274
47646321	rs6063348	1.33393e-08	0.809174	-1.389	0.00128915	2.05666	-1.38743	0.00042083	0.60197	-1.38898
47646620	rs6090936	4.57354e-09	-0.31323	-1.33702	0.000372448	0.726246	-1.29866	0.000301323	0.196474	-1.31753
47646621	rs6095401	1.09997e-08	0.392392	-1.16506	0.00178982	2.14357	-1.14621	0.000572034	0.711946	-1.19199
47646932	rs6019600	9.49276e-09	0.258978	-1.17899	0.00147326	1.96344	-1.16071	0.00048935	0.568881	-1.20504
47647068	rs3091529	1.26702e-08	0.758586	-1.38987	0.00121058	1.99501	-1.38866	0.000400553	0.553463	-1.38986
47647260	rs141992689	2.05114e-08	-0.149557	-2.76798e-10	0.000468903	-0.342114	-2.76798e-10	0.000612354	-0.411929	-2.76798e-10
47647417	rs6012586	1.10315e-08	0.392392	-1.16217	0.00179521	2.14357	-1.1432	0.000573587	0.711946	-1.18928
47647437	rs73611323	2.94922e-09	-0.879187	-1.20981	0.000186218	-0.101887	-1.1637	0.000130038	-0.817015	-1.14439
47647662	rs6019601	1.10636e-08	0.392392	-1.15927	0.00180064	2.14357	-1.14018	0.000575154	0.711946	-1.18655
47647876	rs13042947	1.10636e-08	0.392392	-1.15927	0.00180064	2.14357	-1.14018	0.000575154	0.711946	-1.18655
47648353	rs3091866	1.29706e-08	0.782017	-1.38987	0.00124567	2.02358	-1.38866	0.000409653	0.575928	-1.38986
47648854	rs1022687	1.29676e-08	0.782017	-1.3901	0.00124524	2.02358	-1.389	0.000409559	0.575928	-1.39009
47648856	rs1022688	1.26948e-08	0.502334	-1.13168	0.00193321	2.18594	-1.11151	0.000629461	0.776215	-1.16059
47649130	rs149040798	1.67053e-08	-0.354811	-2.76798e-10	0.00116792	0.570472	-2.76798e-10	0.00115011	0.218376	-2.76798e-10
47649525	rs7263488	4.54193e-09	-0.323181	-1.334	0.000369078	0.713222	-1.29472	0.000298908	0.184914	-1.31402
47649973	rs3752257	2.56288e-09	-1.75249	-0.476918	6.95883e-05	-1.75167	-0.498243	9.49147e-05	-1.72573	-0.550534
47650104	rs78721163	7.76815e-09	-1.12051	-2.76798e-10	0.000185166	-1.27126	-2.76798e-10	0.000239766	-1.34958	-2.76798e-10
47651492	rs6019602	1.08766e-08	0.369475	-1.1534	0.00175665	2.11273	-1.13407	0.000564307	0.687393	-1.18103
47651705	rs144237181	9.22134e-09	-0.949018	-2.76798e-10	0.000137633	-1.56792	-2.76798e-10	0.000205843	-1.50213	-2.76798e-10
47652254	rs707533	1.0813e-08	0.369475	-1.15927	0.00174597	2.11273	-1.14018	0.000561205	0.687393	-1.18655
47652338	rs707534	1.0813e-08	0.369475	-1.15927	0.00174597	2.11273	-1.14018	0.000561205	0.687393	-1.18655
47653406	rs6019603	1.05693e-08	0.346683	-1.15927	0.00169316	2.08202	-1.14018	0.000547661	0.662964	-1.18655
47653498	rs6019604	1.0813e-08	0.369475	-1.15927	0.00174597	2.11273	-1.14018	0.000561205	0.687393	-1.18655
47654258	rs3092302	1.2961e-08	0.782017	-1.39061	0.00124417	2.02358	-1.38986	0.000409348	0.575928	-1.3906
47654451	rs6095402	4.37758e-09	-0.360676	-1.33336	0.000352454	0.664055	-1.29164	0.000287009	0.141306	-1.31103
47654564	rs927160	1.08766e-08	0.369475	-1.1534	0.00175665	2.11273	-1.13407	0.000564307	0.687393	-1.18103
47655617	rs6019608	9.49037e-09	0.239006	-1.15927	0.00146363	1.93634	-1.14018	0.00048791	0.547437	-1.18655
47655768	rs6019609	1.08766e-08	0.369475	-1.1534	0.00175665	2.11273	-1.13407	0.000564307	0.687393	-1.18103
47656198	rs7269912	3.47171e-09	-0.7209	-1.20499	0.000225228	0.082916	-1.15831	0.00014926	-0.684771	-1.13878
47656546	rs35640549	3.57035e-09	-0.692885	-1.20499	0.00023375	0.120054	-1.15831	0.000153573	-0.656283	-1.13878
47656681	rs6095404	3.00979e-09	-0.690709	-1.37796	0.000119794	-0.335456	-1.37128	8.56365e-05	-1.00663	-1.3725
47656787	rs6122747	1.29617e-08	0.782069	-1.39061	0.00124425	2.02364	-1.38986	0.000409369	0.575977	-1.3906
47656889	rs2426108	1.23346e-08	0.732679	-1.39081	0.00117099	1.96339	-1.39029	0.00039036	0.528631	-1.3908
47656945	rs147543285	4.066e-09	-1.76788	-2.76798e-10	0.00011277	-1.76716	-2.76798e-10	0.00016149	-1.74479	-2.76798e-10
47658064	rs11905116	1.06003e-08	0.346683	-1.15634	0.00169832	2.08202	-1.13713	0.000549168	0.662964	-1.1838
47658351	rs11696929	1.23415e-08	0.733146	-1.39072	0.0011719	1.96396	-1.39009	0.000390568	0.529078	-1.39071
47658622	rs113028901	2.60598e-09	-1.7476	-0.465127	7.07546e-05	-1.7467	-0.48659	9.6684e-05	-1.71857	-0.539226
47658655	rs113401591	2.6134e-09	-1.74823	-0.461652	7.09526e-05	-1.74734	-0.483156	9.69185e-05	-1.71948	-0.535893
47658889	rs62210371	3.04946e-09	-1.77435	-0.281221	7.36655e-05	-1.72249	-0.470482	0.000103166	-1.70777	-0.485133
47660285	rs73266241	1.20467e-08	0.708858	-1.39061	0.0011379	1.93429	-1.38986	0.000381626	0.505802	-1.3906
47660366	rs6095406	4.6264e-09	-0.919917	-0.718842	0.000290231	-0.185884	-0.635948	0.000241993	-0.629072	-0.711259
47660450	rs111905398	2.61505e-09	-1.7476	-0.461652	7.0998e-05	-1.7467	-0.483156	9.70067e-05	-1.71857	-0.535893
47660558	rs6125527	6.35458e-09	-1.31977e-10	-1.32136	0.000165596	-1.31977e-10	-1.38296	0.00023171	-1.31977e-10	-1.38375
47661013	rs3092518	1.22515e-09	-1.7098	-1.25767	3.23454e-05	-1.75936	-1.25668	4.40777e-05	-1.76881	-1.27447
47661470	rs6095407	1.07505e-08	0.369475	-1.16506	0.00173547	2.11273	-1.14621	0.00055816	0.687393	-1.19199
47661537	rs62210372	3.13889e-09	-1.77413	-0.252535	7.50675e-05	-1.72978	-0.44434	0.000105002	-1.71607	-0.459198
47661571	rs149267689	7.37687e-09	-1.17219	-2.76798e-10	0.000625487	-0.0539783	-2.76798e-10	0.000714655	-0.25744	-2.76798e-10
47662627	rs2426109	1.38011e-08	0.834482	-1.38027	0.00132905	2.08747	-1.38776	0.000432554	0.626245	-1.38578
47662814	rs2273533	4.60124e-09	-0.934377	-0.709836	0.000274574	-0.250883	-0.626405	0.000231077	-0.684285	-0.702203
47662823	rs2252259	1.33024e-08	0.808182	-1.39078	0.00128389	2.05546	-1.39031	0.000419668	0.601018	-1.39079
47662881	rs117725610	6.64182e-09	-1.27715	-2.76798e-10	0.000127252	-1.64634	-2.76798e-10	0.000186029	-1.60334	-2.76798e-10
47663304	rs117015033	4.9336e-09	-1.57447	-2.76798e-10	0.000127514	-1.64428	-2.76798e-10	0.00018517	-1.60796	-2.76798e-10
47663368	rs3817652	1.15938e-08	0.436276	-1.15634	0.00191577	2.2025	-1.13713	0.000604486	0.758939	-1.1838
47663382	rs3091427	1.58909e-08	0.986089	-1.39088	0.00143659	2.16824	-1.39072	0.000459273	0.691288	-1.39088
47663487	rs79792569	5.15817e-09	-1.52996	-2.76798e-10	0.000209296	-1.14876	-2.76798e-10	0.000238709	-1.35399	-2.76798e-10
47663754	rs13042443	3.60242e-09	-0.67799	-1.21094	0.000236817	0.139751	-1.16497	0.000154839	-0.641139	-1.14572
47663944	rs3092374	1.36554e-08	0.834482	-1.39089	0.00132527	2.08747	-1.39061	0.00043035	0.626245	-1.39089
47664667	rs6019613	1.15938e-08	0.436276	-1.15634	0.00191577	2.2025	-1.13713	0.000604486	0.758939	-1.1838
47664922	rs6066955	5.1921e-09	-1.5234	-2.76798e-10	0.000197418	-1.20718	-2.76798e-10	0.000282064	-1.18711	-2.76798e-10
47665177	rs117186782	5.93021e-09	-1.31977e-10	-1.39048	0.000164824	-1.31977e-10	-1.38763	0.000231824	-1.31977e-10	-1.38326
47665612	rs10485609	3.67553e-09	-0.649405	-1.21944	0.000245043	0.177462	-1.16854	0.000158794	-0.61208	-1.14955
47665825	rs6090939	1.16659e-08	0.436276	-1.15014	0.00192816	2.2025	-1.13069	0.000608019	0.758939	-1.17797
47665903	rs35843274	3.74113e-09	-0.63421	-1.21694	0.000249203	0.19746	-1.1717	0.000160754	-0.596637	-1.15273
47666027	rs6090940	1.204e-08	0.47404	-1.15634	0.00178803	2.13349	-1.13713	0.00058165	0.720429	-1.1838
47666418	rs2426110	1.22515e-09	-1.7098	-1.25767	3.23454e-05	-1.75936	-1.25668	4.40777e-05	-1.76881	-1.27447
47667056	rs7265500	1.51258e-08	0.93667	-1.3908	0.00150088	2.21159	-1.39029	0.000474731	0.72431	-1.3908
47667237	rs6012590	1.15938e-08	0.436276	-1.15634	0.00191577	2.2025	-1.13713	0.000604486	0.758939	-1.1838
47667342	rs6012591	1.1577e-08	0.436276	-1.15779	0.00190845	2.2025	-1.14096	0.000602779	0.758939	-1.18663
47667900	rs112435589	4.06826e-09	-1.76732	-2.76798e-10	0.000111977	-1.77422	-2.76798e-10	0.000158294	-1.76479	-2.76798e-10
47668037	rs7509369	1.19018e-08	0.459553	-1.1534	0.00198254	2.2337	-1.13407	0.000621451	0.783852	-1.18103
47668145	rs2869693	4.04176e-09	-1.77386	-2.76798e-10	0.000112564	-1.76898	-2.76798e-10	0.000160821	-1.74895	-2.76798e-10
47668383	rs2869694	1.19018e-08	0.459553	-1.1534	0.00198254	2.2337	-1.13407	0.000621451	0.783852	-1.18103
47668696	rs6019615	4.49334e-09	-0.323181	-1.34476	0.000363891	0.713222	-1.30888	0.000295167	0.184914	-1.32661
47668793	rs6019616	4.47442e-09	-0.332107	-1.34005	0.000361912	0.701531	-1.30264	0.000293743	0.17454	-1.32108
47669177	rs67623477	3.08526e-09	-0.840035	-1.20387	0.000197735	-0.0485245	-1.15706	0.00013635	-0.776539	-1.13747
47669334	rs149007360	7.71771e-09	-1.31977e-10	-1.12702	0.000223609	-1.31977e-10	-1.08261	0.000313963	-1.31977e-10	-1.07997
47669491	rs11908651	4.48383e-09	-0.330007	-1.34005	0.000375764	0.739091	-1.30264	0.000305822	0.214839	-1.32108
47669608	rs138443752	7.71771e-09	-1.31977e-10	-1.12702	0.000223609	-1.31977e-10	-1.08261	0.000313963	-1.31977e-10	-1.07997
47669980	rs73611328	1.15938e-08	0.436276	-1.15634	0.00191577	2.2025	-1.13713	0.000604486	0.758939	-1.1838
47670546	rs6095411	4.87219e-09	-0.241228	-1.34577	0.000418402	0.854154	-1.31022	0.000336369	0.316769	-1.3278
47670675	rs74405926	7.7058e-09	-1.12857	-2.76798e-10	0.000383919	-0.542078	-2.76798e-10	0.000480698	-0.654001	-2.76798e-10
47671538	rs6019618	1.15723e-08	0.43442	-1.15634	0.00183531	2.15959	-1.13713	0.000582992	0.722734	-1.1838
47671977	rs75257715	2.67343e-09	-1.75579	-0.431387	7.25469e-05	-1.75504	-0.45324	9.8659e-05	-1.73072	-0.506852
47672975	rs3091976	1.31776e-09	-1.59354	-1.30107	3.75627e-05	-1.53475	-1.33175	5.15972e-05	-1.56531	-1.32046
47673002	rs3795082	1.11586e-08	0.398011	-1.15634	0.0017467	2.11011	-1.13713	0.00056339	0.688532	-1.1838
47675176	rs2064853	1.29585e-08	0.782017	-1.39081	0.00124364	2.02358	-1.39029	0.000409267	0.575928	-1.3908
47675197	rs55727893	5.80959e-09	-1.41103	-2.76798e-10	0.000218598	-1.10527	-2.76798e-10	0.000310567	-1.09084	-2.76798e-10
47675525	rs6125531	1.29592e-08	0.782069	-1.3908	0.00124372	2.02364	-1.39029	0.000409287	0.575977	-1.3908
47676281	rs6066959	1.5497e-08	0.960963	-1.39085	0.00139396	2.1382	-1.3908	0.00044851	0.667545	-1.39085
47676951	rs6090941	1.12716e-08	0.402919	-1.15117	0.00188765	2.18262	-1.13204	0.000600259	0.7479	-1.17978
47677162	rs6012592	1.1088e-08	0.392392	-1.15707	0.00180426	2.14357	-1.13817	0.000575868	0.711946	-1.18531
47677185	rs66501340	1.1088e-08	0.392392	-1.15707	0.00180426	2.14357	-1.13817	0.000575868	0.711946	-1.18531
47677834	rs6019619	1.13997e-08	0.413499	-1.15045	0.00178442	2.12563	-1.13129	0.000572318	0.69955	-1.17909
47677835	rs6012593	1.35003e-08	0.588789	-1.15661	0.00234726	2.40619	-1.1377	0.000710794	0.922024	-1.18488
47678100	rs11906713	3.08601e-09	-0.879187	-1.16447	0.000195859	-0.101887	-1.11323	0.000137044	-0.817015	-1.09192
47678201	rs6095417	1.1088e-08	0.392392	-1.15707	0.00180426	2.14357	-1.13817	0.000575868	0.711946	-1.18531
47678685	rs75708270	5.83918e-09	-1.40595	-2.76798e-10	0.000150505	-1.47851	-2.76798e-10	0.000228396	-1.39816	-2.76798e-10
47678770	rs3092039	1.33013e-08	0.808182	-1.39086	0.0012837	2.05546	-1.39046	0.000419641	0.601018	-1.39086
47679300	rs6019620	1.12872e-08	0.413123	-1.15999	0.00184961	2.17143	-1.14121	0.000587188	0.734149	-1.18804
47679500	rs77441408	2.71125e-09	-1.75882	-0.414303	7.35543e-05	-1.75813	-0.436351	9.98179e-05	-1.73544	-0.490451
47679963	rs6019621	1.02345e-08	0.346683	-1.19146	0.00163689	2.08202	-1.17398	0.000530987	0.662964	-1.21747
47681257	rs73130177	3.26987e-09	-0.759372	-1.22641	0.000213842	0.17336	-1.30063	0.000197734	-0.255684	-1.28663
47681678	rs138270561	6.4679e-09	-1.31977e-10	-1.30369	0.000184028	-1.31977e-10	-1.27742	0.00025812	-1.31977e-10	-1.27582
47682893	rs2246266	1.24382e-09	-1.69016	-1.26219	3.25222e-05	-1.74922	-1.26137	4.41653e-05	-1.76213	-1.27917
47683895	rs56145535	2.73446e-09	-1.77433	-0.390274	6.63879e-05	-1.71814	-0.578856	9.31312e-05	-1.70311	-0.59212
47684868	rs11906283	3.20647e-09	-0.879187	-1.12618	0.00020431	-0.101887	-1.07098	0.000143177	-0.817015	-1.04814
47685117	rs62210393	4.18114e-09	-1.73995	-2.76798e-10	0.00011499	-1.74766	-2.76798e-10	0.000159611	-1.7565	-2.76798e-10
47685320	rs2227946	3.79592e-09	-0.707676	-1.12893	0.000249375	0.100461	-1.07401	0.000165114	-0.671323	-1.05128
47685493	rs2075675	1.06843e-08	0.392392	-1.19416	0.00173591	2.14357	-1.17679	0.000556241	0.711946	-1.21998
47685815	rs6019624	1.10277e-08	0.413123	-1.18325	0.00180536	2.17143	-1.16542	0.000574546	0.734149	-1.20981
47686041	rs2734902	1.31582e-09	-1.59373	-1.30235	3.75206e-05	-1.53496	-1.33265	5.15504e-05	-1.56552	-1.32116
47686290	rs1983528	3.86874e-09	-0.67799	-1.13962	0.000256335	0.139751	-1.08577	0.000168114	-0.641139	-1.06346
47686983	rs3818225	2.71342e-09	-1.76159	-0.41074	7.36054e-05	-1.76096	-0.432828	9.97147e-05	-1.7399	-0.487029
47688109	rs36098998	4.00054e-09	-0.63421	-1.1499	0.000268501	0.19746	-1.09711	0.000173711	-0.596637	-1.07521
47688620	rs6512567	1.14574e-08	0.459553	-1.19146	0.001905	2.2337	-1.17398	0.000599218	0.783852	-1.21747
47689036	rs79186842	6.08318e-09	-1.36501	-2.76798e-10	0.000117811	-1.72343	-2.76798e-10	0.000192323	-1.57006	-2.76798e-10
47689838	rs8118101	3.7821e-09	-0.707676	-1.13258	0.000248376	0.100461	-1.07803	0.00016443	-0.671323	-1.05543
47689880	rs16984419	4.13954e-09	-1.74995	-2.76798e-10	0.000135314	-1.58491	-2.76798e-10	0.000192177	-1.57082	-2.76798e-10
47690065	rs117590849	8.9646e-08	1.32533	-2.76798e-10	0.00189991	1.05706	-2.76798e-10	0.00241096	0.95854	-2.76798e-10
47690189	rs2426113	1.40217e-08	0.860918	-1.39085	0.0013683	2.11962	-1.3908	0.000441418	0.651607	-1.39085
47690287	rs149109590	6.43779e-09	-1.31977e-10	-1.30835	0.000170716	-1.31977e-10	-1.35251	0.000238214	-1.31977e-10	-1.35607
47690591	rs3092411	1.40217e-08	0.860918	-1.39085	0.0013683	2.11962	-1.3908	0.000441418	0.651607	-1.39085
47691211	rs2075676	1.13205e-08	0.436276	-1.1802	0.00186827	2.2025	-1.16224	0.000590647	0.758939	-1.20696
47691430	rs35214127	1.1215e-08	-0.753288	-2.76798e-10	0.000135821	-1.58117	-2.76798e-10	0.000176731	-1.65461	-2.76798e-10
47691445	rs3092153	1.22886e-09	-1.70226	-1.26219	3.23148e-05	-1.75561	-1.26137	4.3975e-05	-1.76645	-1.27917
47691743	rs17448715	3.35056e-09	-0.826337	-1.13507	0.000217416	-0.0299255	-1.08077	0.000149692	-0.762385	-1.05827
47692392	rs2426114	1.36559e-08	0.834482	-1.39085	0.00132501	2.08747	-1.3908	0.000430364	0.626245	-1.39085
47692827	rs2426115	1.40217e-08	0.860918	-1.39085	0.0013683	2.11962	-1.3908	0.000441418	0.651607	-1.39085
47693033	rs7271812	3.7919e-09	-0.692885	-1.14479	0.000249908	0.120054	-1.09147	0.000164613	-0.656283	-1.06936
47693160	rs2426117	1.15178e-08	0.482954	-1.2096	0.00192873	2.26503	-1.19292	0.00060412	0.80889	-1.23436
47695391	rs2024959	1.47477e-08	0.911434	-1.39089	0.00145517	2.18097	-1.3906	0.00046333	0.700084	-1.39089
47695420	rs76000957	6.10557e-09	-1.36134	-2.76798e-10	0.00013032	-1.62252	-2.76798e-10	0.000192997	-1.56656	-2.76798e-10
47695473	rs2426118	1.21988e-09	-1.70971	-1.26207	3.21991e-05	-1.75932	-1.26125	4.38772e-05	-1.76878	-1.27906
47695511	rs3091595	1.34168e-09	-1.59354	-1.28308	3.81271e-05	-1.53475	-1.31684	5.24563e-05	-1.56531	-1.30395
47696189	rs78946216	2.71875e-09	-1.76287	-0.407495	7.3745e-05	-1.76228	-0.42962	9.98134e-05	-1.74202	-0.483913
47697204	rs62210395	2.85355e-09	-1.77435	-0.347619	6.88226e-05	-1.72059	-0.540387	9.64865e-05	-1.70587	-0.553963
47697209	rs6125535	3.02894e-09	-1.77435	-0.287972	7.26366e-05	-1.72059	-0.48645	0.00010179	-1.70587	-0.500452
47697253	rs2426120	1.10923e-08	0.413123	-1.17741	0.00181638	2.17143	-1.15933	0.00057769	0.734149	-1.20435
47697732	rs2426121	1.09376e-08	0.413123	-1.19146	0.00178998	2.17143	-1.17398	0.000570163	0.734149	-1.21747
47697939	rs2426122	1.09376e-08	0.413123	-1.19146	0.00178998	2.17143	-1.17398	0.000570163	0.734149	-1.21747
47698133	rs148642527	1.46981e-08	-0.482822	-2.76798e-10	0.000172154	-1.34412	-2.76798e-10	0.000237547	-1.35887	-2.76798e-10
47698186	rs11908024	3.67934e-09	-0.707676	-1.16013	0.00024094	0.100461	-1.10842	0.000159331	-0.671323	-1.08693
47699657	rs6125536	1.33163e-08	0.809174	-1.39072	0.00128573	2.05666	-1.39009	0.000420101	0.60197	-1.39071
47699979	rs2426124	1.21303e-09	-1.70971	-1.26771	3.20177e-05	-1.75932	-1.2669	4.36478e-05	-1.76878	-1.2843
47700764	rs16994382	2.72626e-09	-1.76369	-0.40392	7.39441e-05	-1.76311	-0.426086	0.000100018	-1.7434	-0.48048
47700982	rs2426125	1.20409e-08	0.691187	-1.37342	0.00224203	2.60324	-1.38062	0.000724235	1.12694	-1.37107
47701024	rs2075677	3.70384e-09	-0.692885	-1.16828	0.000243499	0.120054	-1.11745	0.000160237	-0.656283	-1.0963
47701309	rs7264419	3.75497e-09	-0.662992	-1.18447	0.000248798	0.159552	-1.13542	0.000162128	-0.625892	-1.11496
47701339	rs2075678	1.58974e-08	0.986425	-1.3908	0.00143778	2.16864	-1.39029	0.000459457	0.691606	-1.3908
47701589	rs2075679	1.85621e-08	0.950126	-1.19954	0.00181645	2.22933	-1.21719	0.000605189	0.792724	-1.21642
47701765	rs1885163	1.16691e-08	0.65982	-1.37342	0.00208835	2.53224	-1.38062	0.000681737	1.06647	-1.37107
47702311	rs2426126	1.21875e-09	-1.70223	-1.27047	3.20477e-05	-1.7556	-1.26968	4.36375e-05	-1.76644	-1.28688
47702821	rs7274612	3.6937e-09	-0.67799	-1.18592	0.000243526	0.139751	-1.13704	0.000159406	-0.641139	-1.11665
47703810	rs6125539	1.67783e-08	1.04027	-1.39072	0.00153358	2.23294	-1.39009	0.000483492	0.742511	-1.39071
47704019	rs146181018	6.77911e-09	-1.31977e-10	-1.25669	0.000199137	-1.31977e-10	-1.19851	0.000278476	-1.31977e-10	-1.19991
47704039	rs6125540	2.16361e-08	1.11152	-1.20769	0.00218706	2.42447	-1.22667	0.000701551	0.949449	-1.2254
47704133	rs56228039	3.06608e-09	-1.77336	-0.276776	7.22174e-05	-1.73652	-0.476309	0.000100992	-1.72381	-0.490389
47705236	rs2426127	1.21875e-09	-1.70223	-1.27047	3.20477e-05	-1.7556	-1.26968	4.36375e-05	-1.76644	-1.28688
47705496	rs1538482	1.25302e-08	0.730296	-1.37269	0.00229448	2.62582	-1.38006	0.000736204	1.14256	-1.3703
47706305	rs6125541	1.23562e-08	-1.31977e-10	-0.656383	0.000265591	-1.31977e-10	-0.910551	0.000368357	-1.31977e-10	-0.920188
47706576	rs185837447	6.21377e-09	-1.31977e-10	-1.34377	0.000173619	-1.31977e-10	-1.33565	0.000244687	-1.31977e-10	-1.32926
47706814	rs6019630	4.22387e-09	-0.37046	-1.35933	0.000335166	0.651201	-1.32908	0.000274366	0.129915	-1.34469
47707885	rs144756219	8.62489e-08	1.2867	-2.76798e-10	0.00183106	1.02014	-2.76798e-10	0.00232509	0.922274	-2.76798e-10
47707944	rs6063351	2.23813e-08	1.14062	-1.20293	0.00227937	2.45957	-1.22043	0.000725826	0.977731	-1.21966
47710434	rs8123784	3.7792e-09	-0.692885	-1.14814	0.000248984	0.120054	-1.09517	0.000163982	-0.656283	-1.0732
47712409	rs2426128	1.22351e-09	-1.69834	-1.27047	3.21122e-05	-1.75359	-1.26968	4.36953e-05	-1.76512	-1.28688
47712930	rs35367415	1.20963e-08	-1.31977e-10	-0.677637	0.000318027	-1.31977e-10	-0.730374	0.000449992	-1.31977e-10	-0.72001
47713063	rs17632	1.43818e-08	0.886313	-1.39089	0.00141174	2.15048	-1.3904	0.000452314	0.675974	-1.39084
47713391	rs139989717	7.59708e-09	-1.14277	-2.76798e-10	0.000124422	-1.66883	-2.76798e-10	0.000183974	-1.61444	-2.76798e-10
47713932	rs2426130	4.50489e-09	-0.911545	-0.753831	0.000282688	-0.174476	-0.673688	0.000235502	-0.619382	-0.74814
47714214	rs6125543	1.51258e-08	0.93667	-1.3908	0.00150088	2.21159	-1.39029	0.000474731	0.72431	-1.3908
47714291	rs13039993	1.51246e-08	0.93667	-1.39089	0.00150037	2.21159	-1.39063	0.00047469	0.72431	-1.39089
47714370	rs71351958	1.5125e-08	0.93667	-1.39086	0.00150062	2.21159	-1.39046	0.000474704	0.72431	-1.39086
47714453	rs13040426	3.88024e-09	-0.662992	-1.15165	0.000258014	0.159552	-1.09905	0.000168365	-0.625892	-1.07721
47714539	rs113588561	2.74764e-09	-1.76631	-0.393485	7.45098e-05	-1.76581	-0.415768	0.000100563	-1.748	-0.470456
47715708	rs6125544	3.31703e-09	-1.77394	-0.197533	7.79476e-05	-1.73209	-0.404384	0.000109019	-1.71871	-0.419009
47716094	rs139976267	1.11467e-08	-1.31977e-10	-0.759395	0.000305587	-1.31977e-10	-0.770275	0.000429691	-1.31977e-10	-0.766174
47716451	rs1556876	3.73242e-09	-0.7209	-1.13258	0.000244056	0.082916	-1.07803	0.000162233	-0.684771	-1.05543
47716755	rs6125545	3.02e-09	-1.77424	-0.291043	7.10013e-05	-1.71538	-0.514434	9.95976e-05	-1.70001	-0.528096
47716796	rs34949669	1.72508e-09	-1.24427	-1.38099	4.89699e-05	-1.22004	-1.38126	6.14855e-05	-1.33233	-1.37811
47716822	rs1967740	4.45436e-09	-0.314345	-1.36231	0.000339824	0.669205	-1.33329	0.000279133	0.150764	-1.34832
47717193	rs73611337	3.85409e-09	-0.662992	-1.15841	0.000256093	0.159552	-1.10652	0.000167066	-0.625892	-1.08496
47717235	rs73611338	3.86252e-09	-0.67799	-1.14123	0.000255881	0.139751	-1.08755	0.000167805	-0.641139	-1.0653
47717353	rs35989889	3.8488e-09	-0.67799	-1.14479	0.000254879	0.139751	-1.09147	0.000167125	-0.641139	-1.06936
47717405	rs6125547	1.86865e-08	1.14687	-1.3896	0.00174441	2.35994	-1.38827	0.0005354	0.843364	-1.38959
47717517	rs78029495	1.05705e-08	-1.31977e-10	-0.812474	0.000279941	-1.31977e-10	-0.85793	0.000388115	-1.31977e-10	-0.867937
47717982	rs62210397	4.53069e-09	-1.65966	-2.76798e-10	0.000167944	-1.36888	-2.76798e-10	0.000228716	-1.39676	-2.76798e-10
47718371	rs13044004	3.92034e-09	-0.649405	-1.15496	0.000261719	0.177462	-1.1027	0.000170061	-0.61208	-1.081
47718431	rs911411	1.55525e-08	0.964564	-1.39088	0.00155182	2.24539	-1.39072	0.000487576	0.751091	-1.39088
47718594	rs6063352	1.55524e-08	0.964564	-1.39089	0.001552	2.24539	-1.3906	0.000487576	0.751091	-1.39089
47719810	rs6063353	1.55749e-08	0.964564	-1.38944	0.00155481	2.24539	-1.38879	0.000488056	0.751091	-1.3899
47719949	rs6063354	1.47481e-08	0.911434	-1.39086	0.00145538	2.18097	-1.39046	0.000463343	0.700084	-1.39086
47720211	rs6125550	3.62107e-09	-1.77427	-0.109501	8.57604e-05	-1.72741	-0.313539	0.000119879	-1.71336	-0.329394
47720386	rs6125551	1.55537e-08	0.964564	-1.3908	0.00155249	2.24539	-1.39029	0.000487617	0.751091	-1.3908
47720957	rs755587	1.55528e-08	0.964564	-1.39086	0.00155225	2.24539	-1.39044	0.000487592	0.751091	-1.39085
47721028	rs755588	3.80982e-09	-0.662992	-1.16996	0.000252838	0.159552	-1.11931	0.000164862	-0.625892	-1.09824
47721092	rs911412	1.41969e-09	-1.56392	-1.25618	4.04098e-05	-1.50082	-1.29262	5.55738e-05	-1.53355	-1.27798
47721385	rs755589	1.86641e-08	1.14687	-1.3908	0.0017409	2.35994	-1.39029	0.000534752	0.843364	-1.3908
47721468	rs73130199	4.19305e-09	-1.73711	-2.76798e-10	0.000114714	-1.75006	-2.76798e-10	0.0001593	-1.75845	-2.76798e-10
47721582	rs13040292	3.75353e-09	-0.692885	-1.15496	0.000247117	0.120054	-1.1027	0.000162708	-0.656283	-1.081
47721708	rs35971376	3.2879e-09	-0.826337	-1.15395	0.000212936	-0.0299255	-1.10159	0.000146497	-0.762385	-1.07985
47721759	rs67654540	1.55537e-08	0.964564	-1.3908	0.00155249	2.24539	-1.39029	0.000487617	0.751091	-1.3908
47722046	rs139990561	4.29673e-09	-1.71268	-2.76798e-10	0.000114536	-1.75162	-2.76798e-10	0.000160169	-1.75301	-2.76798e-10
47722954	rs145769681	7.64576e-09	-1.13639	-2.76798e-10	0.000166039	-1.38029	-2.76798e-10	0.00024832	-1.31452	-2.76798e-10
47722971	rs2426131	1.57193e-09	-1.49812	-1.22011	4.49066e-05	-1.42643	-1.26149	6.16204e-05	-1.46348	-1.24477
47723127	rs2426132	7.88318e-09	0.105168	-1.21097	0.000524449	1.03762	-1.26778	0.000236285	-0.126011	-1.23819
47723262	rs2426133	4.47265e-09	-0.31323	-1.35933	0.000361286	0.726246	-1.32908	0.000293249	0.196474	-1.34469
47723538	rs567799014	1.04816e-08	-0.820918	-2.76798e-10	0.000127908	-1.6412	-2.76798e-10	0.000196815	-1.54698	-2.76798e-10
47724325	rs6125552	1.51064e-08	0.935303	-1.39072	0.00167454	2.32087	-1.39009	0.000517174	0.809855	-1.39071
47725419	rs117532586	8.76334e-08	1.30262	-2.76798e-10	0.00185913	1.03536	-2.76798e-10	0.00236011	0.937222	-2.76798e-10
47725570	rs6125553	2.39202e-09	-1.57371	-0.724694	6.58164e-05	-1.48426	-0.82138	8.7837e-05	-1.54536	-0.808393
47725607	rs11696870	1.55528e-08	0.964564	-1.39086	0.00155222	2.24539	-1.39046	0.000487589	0.751091	-1.39086
47726129	rs6063355	1.5125e-08	0.93667	-1.39086	0.00150062	2.21159	-1.39046	0.000474704	0.72431	-1.39086
47726185	rs144194766	5.98561e-09	-1.31977e-10	-1.38118	0.000167703	-1.31977e-10	-1.37031	0.000235782	-1.31977e-10	-1.36633
47726369	rs111316448	6.5193e-09	-1.29577	-2.76798e-10	0.000126006	-1.65618	-2.76798e-10	0.000214284	-1.46194	-2.76798e-10
47727341	rs6066968	1.5125e-08	0.93667	-1.39086	0.00150062	2.21159	-1.39046	0.000474704	0.72431	-1.39086
47727897	rs75200484	1.23776e-08	-0.654651	-2.76798e-10	0.00018996	-1.24569	-2.76798e-10	0.000284981	-1.17682	-2.76798e-10
47728107	rs6125554	3.09067e-09	-0.651957	-1.39019	0.00012314	-0.290853	-1.38834	8.70536e-05	-0.973956	-1.38876
47728664	rs2426135	4.15509e-09	-0.37046	-1.37575	0.000327235	0.651201	-1.35303	0.000268896	0.129915	-1.36483
47729255	rs2057342	1.67687e-09	-1.56843	-1.08518	4.74012e-05	-1.47792	-1.15594	6.29759e-05	-1.53973	-1.14676
47731158	rs1043361	1.81453e-08	1.11808	-1.3902	0.00168445	2.32568	-1.38899	0.000520734	0.816115	-1.39012
47731228	rs1043357	2.68014e-08	1.50876	-1.39084	0.00267225	2.78845	-1.39029	0.000753651	1.1865	-1.39081
47731593	rs143306903	4.41574e-09	-1.68536	-2.76798e-10	0.000112787	-1.76701	-2.76798e-10	0.0001576	-1.76918	-2.76798e-10
47731605	rs62210399	1.69409e-09	-1.77244	-0.870952	4.30436e-05	-1.6983	-1.032	6.0946e-05	-1.68096	-1.03829
47731767	rs11697370	4.11504e-08	1.62592	-1.07923	0.00341099	2.7712	-1.12895	0.00104935	1.23663	-1.10994
47733123	rs62210400	4.26884e-09	-1.7192	-2.76798e-10	0.000113426	-1.76136	-2.76798e-10	0.000157903	-1.76726	-2.76798e-10
47736312	rs3818261	1.21528e-09	-1.77095	-1.20462	3.24569e-05	-1.77062	-1.24197	4.5258e-05	-1.75719	-1.25967
47737103	rs75515335	1.21287e-09	-1.77139	-1.20616	3.23972e-05	-1.77108	-1.24335	4.51539e-05	-1.7582	-1.26096
47737958	rs34778847	1.63684e-08	1.01564	-1.39082	0.00165065	2.30722	-1.3908	0.000512109	0.800143	-1.39085
47738078	rs3092791	1.11318e-09	-1.67735	-1.38596	2.91549e-05	-1.73229	-1.38759	3.99365e-05	-1.75587	-1.38608
47738344	rs168345	1.60474e-09	-1.4454	-1.25217	4.81581e-05	-1.328	-1.29002	6.51907e-05	-1.37672	-1.2752
47738597	rs6125557	1.8712e-09	-1.77379	-0.770173	4.62044e-05	-1.71192	-0.947515	6.52922e-05	-1.69586	-0.954509
47738836	rs348259	4.12906e-09	-0.407317	-1.34517	0.000328043	0.602677	-1.30204	0.000269177	0.0869485	-1.32082
47739193	rs3795081	1.63682e-08	1.01564	-1.39084	0.0016515	2.30722	-1.39029	0.000512126	0.800143	-1.39081
47739288	rs3795080	6.59012e-09	-1.31977e-10	-1.28497	0.000183181	-1.31977e-10	-1.28203	0.000258577	-1.31977e-10	-1.27405
47739415	rs3795079	1.86631e-08	1.14687	-1.39086	0.00174141	2.35994	-1.38999	0.000534805	0.843364	-1.3907
47739555	rs348260	1.62601e-09	-1.43242	-1.25199	4.89126e-05	-1.31289	-1.28958	6.6143e-05	-1.36245	-1.27497
47739814	rs2295714	1.59545e-08	0.990043	-1.39084	0.00160113	2.27625	-1.39029	0.00049969	0.77556	-1.39081
47741556	rs3818262	1.59551e-08	0.990043	-1.3908	0.00160113	2.27625	-1.39029	0.000499695	0.77556	-1.3908
47743839	rs348296	2.07451e-09	-1.18747	-1.25335	5.86663e-05	-1.12875	-1.29189	7.86858e-05	-1.18671	-1.27707
47744265	rs117403194	6.02999e-09	-1.31977e-10	-1.37379	0.000165503	-1.31977e-10	-1.38352	0.000231277	-1.31977e-10	-1.38562
47745084	rs6063359	2.25735e-08	1.3371	-1.39086	0.00206899	2.53277	-1.39046	0.000612612	0.979349	-1.39086
47745787	rs348297	4.10534e-09	-0.416932	-1.34132	0.000325643	0.589992	-1.2967	0.000267441	0.0757258	-1.31607
47746974	rs34841991	2.87898e-09	-0.931493	-1.18161	0.000163539	-0.263219	-1.13224	0.000119058	-0.937964	-1.11166
47748341	rs6125563	1.88563e-09	-1.77413	-0.762146	4.56956e-05	-1.72978	-0.940727	6.44183e-05	-1.71607	-0.947775
47748710	rs348298	4.37357e-09	-0.360676	-1.33428	0.000354062	0.664055	-1.28709	0.000288031	0.141306	-1.30748
47749585	rs6095449	3.98383e-09	-0.4626	-1.32569	0.000313105	0.529596	-1.27557	0.00025839	0.0223454	-1.29712
47750267	rs62210401	1.91555e-09	-1.77379	-0.746749	4.71298e-05	-1.71192	-0.927685	6.65896e-05	-1.69586	-0.934834
47750377	rs6066975	1.81406e-08	1.11808	-1.39046	0.00168342	2.32568	-1.3896	0.000520557	0.816115	-1.39046
47750745	rs348299	4.50962e-09	-0.332107	-1.33222	0.00036861	0.701531	-1.2843	0.000298511	0.17454	-1.30497
47750793	rs8123538	7.42571e-09	-1.16559	-2.76798e-10	0.00024184	-1.00423	-2.76798e-10	0.000309512	-1.09424	-2.76798e-10
47752591	rs117001722	1.1898e-09	-1.76765	-1.2291	3.1866e-05	-1.76719	-1.26378	4.46422e-05	-1.75048	-1.28008
47753019	rs11696396	2.19734e-08	1.3101	-1.3908	0.00200462	2.50099	-1.39029	0.000597283	0.953952	-1.3908
47753265	rs11696888	2.02239e-08	1.22713	-1.3908	0.00181789	2.40321	-1.39029	0.000552468	0.875955	-1.3908
47754508	rs348300	1.89931e-09	-1.2963	-1.23275	5.32517e-05	-1.24317	-1.27431	7.1906e-05	-1.29562	-1.25826
47755075	rs6066977	2.07699e-08	1.25377	-1.3908	0.00187592	2.43463	-1.39029	0.000566476	0.900995	-1.3908
47755162	rs35649484	3.05327e-09	-0.887123	-1.1672	0.000156555	-0.322853	-1.11625	0.000115263	-0.986962	-1.09506
47755239	rs348301	4.51434e-09	-0.332107	-1.33117	0.000369129	0.701531	-1.28289	0.000298888	0.17454	-1.30371
47755742	rs6066978	2.19734e-08	1.3101	-1.3908	0.00200462	2.50099	-1.39029	0.000597283	0.953952	-1.3908
47756444	rs348302	1.19221e-09	-1.60938	-1.38535	3.05382e-05	-1.68659	-1.38694	4.14417e-05	-1.71981	-1.38515
47756447	rs139763713	1.49446e-08	-1.31977e-10	-0.46619	0.0005106	-1.31977e-10	-0.256922	0.000713821	-1.31977e-10	-0.258608
47757963	rs6063361	2.07688e-08	1.25377	-1.39086	0.00187559	2.43463	-1.39046	0.000566443	0.900995	-1.39086
47758088	rs6122756	1.17767e-08	-1.31977e-10	-0.704416	0.000252546	-1.31977e-10	-0.960915	0.000351163	-1.31977e-10	-0.96799
47758549	rs10432729	1.63103e-08	1.012	-1.39074	0.00148155	2.19919	-1.39086	0.00047071	0.715783	-1.39078
47758719	rs10432730	2.07688e-08	1.25377	-1.39086	0.00187559	2.43463	-1.39046	0.000566443	0.900995	-1.39086
47759119	rs62210402	4.17389e-09	-1.74169	-2.76798e-10	0.000115171	-1.74609	-2.76798e-10	0.000159817	-1.75521	-2.76798e-10
47759574	rs348283	4.55482e-09	-0.323181	-1.33117	0.00037347	0.713222	-1.28289	0.000302005	0.184914	-1.30371
47759910	rs6125564	1.99938e-09	-1.77434	-0.703361	4.75538e-05	-1.73986	-0.890784	6.66861e-05	-1.73103	-0.898214
47760000	rs2869715	1.96426e-08	1.19796	-1.39079	0.00175536	2.36878	-1.39086	0.000537533	0.848545	-1.39079
47760154	rs907976	4.18065e-09	-0.416932	-1.32314	0.000334646	0.589992	-1.26943	0.000274106	0.0757258	-1.29145
47761165	rs74458758	1.16944e-09	-1.75537	-1.25864	3.08632e-05	-1.77315	-1.28979	4.25955e-05	-1.77322	-1.30427
47761499	rs348282	4.60037e-09	-0.31323	-1.33117	0.000378366	0.726246	-1.28289	0.000305517	0.196474	-1.30371
47761707	rs62210404	1.86935e-09	-1.77078	-0.774163	4.60089e-05	-1.71279	-0.950886	6.47121e-05	-1.70144	-0.957854
47762054	rs138169421	3.60655e-08	0.4148	-2.76798e-10	0.000588105	-0.115603	-2.76798e-10	0.000736494	-0.227339	-2.76798e-10
47762210	rs8116693	3.01707e-09	-0.912445	-1.15381	0.000153821	-0.355293	-1.10143	0.000114291	-1.01081	-1.07968
47762249	rs8122757	3.04265e-09	-0.912445	-1.14536	0.000155261	-0.355293	-1.09211	0.000115401	-1.01081	-1.07002
47762395	rs348281	1.98971e-09	-1.25604	-1.22651	5.58568e-05	-1.20078	-1.26894	7.52916e-05	-1.25533	-1.25254
47762700	rs13044900	1.63093e-08	1.012	-1.3908	0.00148239	2.19919	-1.39029	0.0004707	0.715783	-1.3908
47763360	rs348280	1.10361e-08	-0.769366	-2.76798e-10	0.000237377	-1.02286	-2.76798e-10	0.000333982	-1.01815	-2.76798e-10
47763558	rs6066982	2.07682e-08	1.25377	-1.39089	0.00187532	2.43463	-1.3906	0.000566428	0.900995	-1.39089
47763734	rs348279	1.17817e-09	-1.62089	-1.38568	3.02651e-05	-1.69493	-1.38759	4.11373e-05	-1.72634	-1.38599
47764275	rs35888516	3.08882e-09	-0.899164	-1.14359	0.000158237	-0.338266	-1.09015	0.00011709	-0.998303	-1.06799
47766197	rs7272164	2.07682e-08	1.25377	-1.39089	0.00187532	2.43463	-1.3906	0.000566428	0.900995	-1.39089
47766929	rs8117492	2.0769e-08	1.25377	-1.39085	0.00187495	2.43463	-1.3908	0.000566445	0.900995	-1.39085
47768061	rs76379346	6.72217e-09	-1.31977e-10	-1.26513	0.000186025	-1.31977e-10	-1.26663	0.000262551	-1.31977e-10	-1.25879
47768988	rs348258	9.59987e-09	0.467639	-1.37643	0.00121581	1.99553	-1.38487	0.000444544	0.645056	-1.37725
47769157	rs6125571	2.02229e-08	1.22713	-1.39085	0.00181695	2.40321	-1.3908	0.000552438	0.875955	-1.39085
47769730	rs6125572	2.0476e-09	-1.7742	-0.679669	4.82512e-05	-1.74554	-0.870548	6.76056e-05	-1.73742	-0.878127
47770461	rs2273652	1.62242e-09	-1.57073	-1.11589	6.69167e-05	-1.21754	-1.07152	9.93158e-05	-1.14392	-1.08701
47770756	rs2273653	1.67756e-08	1.04027	-1.39089	0.00153279	2.23294	-1.3906	0.00048341	0.742511	-1.39089
47771274	rs35716445	2.13315e-08	1.28053	-1.39088	0.00193519	2.46617	-1.39072	0.000580857	0.926149	-1.39088
47771737	rs13045838	4.0471e-09	-1.77254	-2.76798e-10	0.000112047	-1.77359	-2.76798e-10	0.000158617	-1.76275	-2.76798e-10
47772264	rs17450430	3.03882e-09	-0.893505	-1.16556	0.000175139	-0.212495	-1.11444	0.000125958	-0.900119	-1.09318
47772575	rs6122758	1.24527e-09	-1.76343	-1.18776	3.60386e-05	-1.67222	-1.2357	5.28283e-05	-1.6372	-1.22499
47772599	rs79705218	4.27424e-09	-1.71793	-2.76798e-10	0.000119087	-1.71266	-2.76798e-10	0.000163782	-1.73071	-2.76798e-10
47772601	rs17378391	3.1267e-09	-0.841078	-1.18948	0.000182833	-0.142935	-1.141	0.0001291	-0.847887	-1.12077
47773262	rs348271	4.58141e-09	-0.31323	-1.3353	0.000376261	0.726246	-1.28847	0.000303991	0.196474	-1.30871
47773756	rs75928751	7.99596e-09	-1.31977e-10	-1.0916	0.000244096	-1.31977e-10	-0.994949	0.00034211	-1.31977e-10	-0.994108
47774166	rs11698902	2.07724e-08	1.25377	-1.39068	0.00187488	2.43463	-1.39084	0.000566693	0.900995	-1.39042
47774255	rs348272	1.91649e-09	-1.2963	-1.22374	5.33781e-05	-1.24317	-1.27194	7.20941e-05	-1.29562	-1.25565
47774343	rs56131635	2.07682e-08	1.25377	-1.39089	0.00187493	2.43463	-1.39081	0.00056645	0.900995	-1.39085
47774512	rs6019663	1.17013e-09	-1.62664	-1.38679	2.9509e-05	-1.7187	-1.38911	4.02415e-05	-1.74645	-1.38789
47774587	rs137937401	4.74916e-09	-1.61257	-2.76798e-10	0.000125216	-1.66247	-2.76798e-10	0.000176699	-1.65479	-2.76798e-10
47774781	rs3092427	9.23496e-09	0.431952	-1.37949	0.00140462	2.1418	-1.38678	0.000497221	0.760013	-1.38022
47775082	rs145951423	5.9288e-09	-1.31977e-10	-1.39072	0.000165636	-1.31977e-10	-1.38272	0.000233435	-1.31977e-10	-1.37633
47775094	rs45622034	3.13108e-09	-0.866811	-1.16235	0.000182111	-0.177016	-1.11088	0.000129831	-0.873525	-1.08948
47775827	rs348269	4.66931e-09	-0.294226	-1.3353	0.000385725	0.751088	-1.28847	0.000310772	0.218535	-1.30871
47775915	rs348268	4.66931e-09	-0.294226	-1.3353	0.000385725	0.751088	-1.28847	0.000310772	0.218535	-1.30871
47775921	rs348267	8.65579e-09	0.3666	-1.37891	0.00128774	2.05457	-1.38643	0.000463832	0.689936	-1.37965
47776341	rs348266	5.3079e-09	-0.16604	-1.3353	0.000455661	0.917713	-1.28847	0.000360458	0.36685	-1.30871
47776919	rs6125576	1.63154e-08	1.012	-1.39043	0.00148156	2.19919	-1.39085	0.000470869	0.715783	-1.39044
47777030	rs3795078	1.21925e-09	-1.76857	-1.20373	3.25629e-05	-1.76815	-1.24118	4.55159e-05	-1.75225	-1.25893
47777147	rs3795077	2.01091e-09	-1.77435	-0.697601	4.86255e-05	-1.72249	-0.88587	6.8589e-05	-1.70777	-0.893336
47777751	rs145805067	4.31539e-09	-1.70835	-2.76798e-10	0.000112181	-1.77239	-2.76798e-10	0.000156933	-1.77342	-2.76798e-10
47778602	rs4141783	2.01091e-09	-1.77435	-0.697601	4.86255e-05	-1.72249	-0.88587	6.8589e-05	-1.70777	-0.893336
47779136	rs140951550	4.22385e-09	-1.72979	-2.76798e-10	0.000112601	-1.76866	-2.76798e-10	0.000157142	-1.77209	-2.76798e-10
47779340	rs2869716	1.91656e-08	1.17316	-1.39058	0.00179513	2.39121	-1.39088	0.000548346	0.868257	-1.39059
47779427	rs117257533	6.66604e-09	-1.27351	-2.76798e-10	0.000284247	-0.842663	-2.76798e-10	0.000410644	-0.811514	-2.76798e-10
47779740	rs6019664	4.36783e-09	-0.369909	-1.32636	0.000355635	0.666759	-1.28536	0.000291646	0.15013	-1.30383
47780066	rs138542834	1.85232e-08	-0.251513	-2.76798e-10	0.00181826	1.01313	-2.76798e-10	0.00173924	0.631965	-2.76798e-10
47780105	rs2426139	9.2694e-09	0.431952	-1.37577	0.00140791	2.1418	-1.38444	0.000499019	0.760013	-1.37661
47781289	rs183339806	7.48961e-09	-1.31977e-10	-1.15702	0.000209666	-1.31977e-10	-1.14699	0.000292296	-1.31977e-10	-1.15147
47782882	rs41283572	5.82175e-09	-1.40894	-2.76798e-10	0.000193748	-1.22595	-2.76798e-10	0.000268004	-1.23824	-2.76798e-10
47783095	rs6125577	2.19815e-08	1.3101	-1.39043	0.00200349	2.50099	-1.39085	0.000597497	0.953952	-1.39044
47785229	rs348277	1.16962e-09	-1.62664	-1.38723	2.95187e-05	-1.7187	-1.38879	4.02581e-05	-1.74645	-1.38748
47786190	rs348276	1.02204e-08	0.521419	-1.36757	0.00159466	2.2607	-1.37879	0.00055361	0.855838	-1.36862
47786528	rs348275	1.16314e-09	-1.63219	-1.38723	2.94189e-05	-1.72209	-1.38879	4.01623e-05	-1.74883	-1.38748
47786830	rs113874459	4.1671e-09	-1.74332	-2.76798e-10	0.000127347	-1.64559	-2.76798e-10	0.000190797	-1.57803	-2.76798e-10
47787323	rs6125578	1.22381e-09	-1.74385	-1.22472	3.66818e-05	-1.62246	-1.26777	5.40932e-05	-1.58031	-1.25822
47787387	rs348274	1.1612e-09	-1.63219	-1.3889	2.93834e-05	-1.72209	-1.38999	4.00978e-05	-1.74883	-1.38909
47787982	rs6122760	1.24835e-09	-1.76096	-1.18776	3.63026e-05	-1.66492	-1.2357	5.3276e-05	-1.62876	-1.22499
47788430	rs348273	1.16163e-09	-1.63219	-1.38853	2.93909e-05	-1.72209	-1.38974	4.0112e-05	-1.74883	-1.38873
47788775	rs141979783	5.18819e-09	-1.52415	-2.76798e-10	0.000266992	-0.905289	-2.76798e-10	0.000301188	-1.1215	-2.76798e-10
47789301	rs2426141	1.86788e-09	-1.28811	-1.25762	5.25863e-05	-1.23454	-1.29551	7.08714e-05	-1.28742	-1.28095
47789849	rs6122762	1.7672e-08	1.09203	-1.39058	0.0016299	2.29465	-1.39088	0.000507814	0.791465	-1.39059
47790851	rs624945	1.83896e-09	-1.30372	-1.25762	5.17283e-05	-1.25099	-1.29551	6.97731e-05	-1.30304	-1.28095
47791197	rs508890	1.17681e-09	-1.6192	-1.38853	2.92156e-05	-1.72807	-1.38974	3.99588e-05	-1.75266	-1.38873
47791988	rs537254	1.15772e-09	-1.63596	-1.38813	2.89641e-05	-1.737	-1.38945	3.97365e-05	-1.75862	-1.38835
47792004	rs78563025	6.68993e-09	-1.31977e-10	-1.26994	0.00017012	-1.31977e-10	-1.35601	0.00023934	-1.31977e-10	-1.35136
47792245	rs11699114	1.88499e-08	1.15655	-1.39058	0.00156481	2.2539	-1.39088	0.000493577	0.763027	-1.39059
47792630	rs542863	1.84424e-09	-1.30372	-1.25476	5.1854e-05	-1.25099	-1.29309	6.9955e-05	-1.30304	-1.27835
47792728	rs142721483	4.3286e-09	-1.70529	-2.76798e-10	0.000112244	-1.77184	-2.76798e-10	0.000156994	-1.77303	-2.76798e-10
47793176	rs2426142	1.83538e-09	-1.31143	-1.25186	5.15606e-05	-1.25912	-1.29063	6.96006e-05	-1.31075	-1.27571
47793456	rs189778177	7.30748e-09	-1.31977e-10	-1.18164	0.00020596	-1.31977e-10	-1.16482	0.000289147	-1.31977e-10	-1.1623
47793718	rs150909134	1.55573e-08	-0.42601	-2.76798e-10	0.000215136	-1.12124	-2.76798e-10	0.000299139	-1.12833	-2.76798e-10
47793737	rs62210458	1.21393e-09	-1.76289	-1.21379	3.62491e-05	-1.64614	-1.25596	5.32194e-05	-1.60826	-1.24656
47793796	rs79941596	3.38331e-09	-0.854667	-1.09702	0.000198858	-0.160918	-1.039	0.000141564	-0.861426	-1.01506
47794210	rs140445286	1.37223e-07	1.75107	-2.76798e-10	0.00285569	1.46456	-2.76798e-10	0.00359886	1.35913	-2.76798e-10
47794355	rs7274851	3.05526e-09	-0.91849	-1.13518	0.000176245	-0.245824	-1.07481	0.000128087	-0.92501	-1.05152
47794888	rs348264	1.15823e-09	-1.63596	-1.38769	2.89733e-05	-1.737	-1.38914	3.97531e-05	-1.75862	-1.38793
47794970	rs6019665	4.61395e-09	-0.322054	-1.3194	0.000389824	0.740434	-1.26725	0.000313988	0.209712	-1.2896
47795069	rs11698492	9.02828e-09	-0.970176	-2.76798e-10	0.000126345	-1.6535	-2.76798e-10	0.000202224	-1.51986	-2.76798e-10
47795305	rs7262349	3.46725e-09	-0.813596	-1.11358	0.00020617	-0.106664	-1.05715	0.000144736	-0.820504	-1.03382
47795420	rs348263	9.9628e-09	0.498306	-1.36999	0.00154386	2.23003	-1.38051	0.000538809	0.831094	-1.37097
47797653	rs6122763	2.31978e-08	1.36421	-1.39069	0.00213513	2.56466	-1.39089	0.000628538	1.00486	-1.3907
47798196	rs62210459	1.05297e-08	-0.816342	-2.76798e-10	0.000289056	-0.825887	-2.76798e-10	0.000408071	-0.817799	-2.76798e-10
47798207	rs62212760	1.82093e-09	-1.77419	-0.797006	4.52175e-05	-1.71722	-0.963801	6.37814e-05	-1.70182	-0.97196
47798473	rs62212761	1.04614e-08	-0.822843	-2.76798e-10	0.000328327	-0.698499	-2.76798e-10	0.000461639	-0.694456	-2.76798e-10
47798664	rs8118105	2.25884e-08	1.3371	-1.3902	0.00206847	2.53277	-1.39071	0.000613067	0.979349	-1.39011
47799199	rs192472436	5.40112e-07	3.12124	-2.76798e-10	0.00266546	1.39562	-2.76798e-10	0.00247524	0.984855	-2.76798e-10
47800615	rs13039749	3.42555e-09	-0.827387	-1.11189	0.00020283	-0.12485	-1.05529	0.000143035	-0.834246	-1.03191
47800636	rs150521784	9.60221e-08	1.39404	-2.76798e-10	0.0020289	1.12274	-2.76798e-10	0.00257169	1.02308	-2.76798e-10
47800657	rs670016	1.16541e-09	-1.62664	-1.39083	2.94747e-05	-1.7187	-1.39028	4.01268e-05	-1.74645	-1.39075
47800829	rs13041213	3.61093e-09	-0.789101	-1.09747	0.000195619	-0.155305	-1.06103	0.000142512	-0.832476	-1.03734
47801157	rs2426143	1.89523e-09	-1.28021	-1.25098	5.32864e-05	-1.22622	-1.29061	7.18376e-05	-1.27952	-1.27531
47801535	rs348284	1.16997e-09	-1.62664	-1.38692	2.9513e-05	-1.7187	-1.38898	4.02522e-05	-1.74645	-1.38763
47802837	rs142775315	1.72081e-08	-1.31977e-10	-0.325156	0.000588149	-1.31977e-10	-0.115528	0.000794176	-1.31977e-10	-0.151934
47803293	rs348286	1.16997e-09	-1.62664	-1.38692	2.9513e-05	-1.7187	-1.38898	4.02522e-05	-1.74645	-1.38763
47803301	rs35667796	3.38743e-09	-0.813596	-1.13687	0.000200958	-0.106664	-1.08275	0.000140951	-0.820504	-1.06032
47803763	rs348288	1.17046e-09	-1.62664	-1.38651	2.95101e-05	-1.7187	-1.38907	4.02478e-05	-1.74645	-1.38774
47804208	rs348289	1.8809e-09	-1.29595	-1.24284	5.25637e-05	-1.2428	-1.28769	7.09398e-05	-1.29526	-1.27215
47804610	rs3752256	1.16251e-09	-1.75774	-1.26222	3.13416e-05	-1.75702	-1.29054	4.42736e-05	-1.73373	-1.30512
47805089	rs348290	1.19501e-09	-1.60642	-1.38596	2.96926e-05	-1.71289	-1.38872	4.04585e-05	-1.74169	-1.38727
47805220	rs348291	1.18795e-09	-1.61234	-1.38596	2.95871e-05	-1.71645	-1.38872	4.03542e-05	-1.74427	-1.38727
47805815	rs348292	1.19436e-09	-1.60642	-1.38651	2.96821e-05	-1.71289	-1.38907	4.04397e-05	-1.74169	-1.38774
47806092	rs3795075	3.39501e-09	-0.827387	-1.12084	0.000200846	-0.12485	-1.06512	0.000141588	-0.834246	-1.04207
47806334	rs348293	1.19391e-09	-1.60642	-1.38688	2.96802e-05	-1.71289	-1.38914	4.04342e-05	-1.74169	-1.38787
47807969	rs139299551	5.26269e-09	-1.5099	-2.76798e-10	0.000122614	-1.68347	-2.76798e-10	0.000178866	-1.64261	-2.76798e-10
47808070	rs2038509	2.03576e-08	1.23347	-1.39055	0.00183908	2.41537	-1.39086	0.000560002	0.889179	-1.39048
47808159	rs112513025	4.71294e-09	-1.62023	-2.76798e-10	0.000155877	-1.44344	-2.76798e-10	0.000242216	-1.33941	-2.76798e-10
47808216	rs181824039	7.14495e-09	-1.20413	-2.76798e-10	0.000231561	-1.04766	-2.76798e-10	0.000297145	-1.13502	-2.76798e-10
47808701	rs6125582	1.2022e-09	-1.77011	-1.21628	3.45807e-05	-1.68655	-1.26266	5.04534e-05	-1.65537	-1.25282
47809689	rs188029865	4.17298e-09	-1.74191	-2.76798e-10	0.000112885	-1.76614	-2.76798e-10	0.00016099	-1.7479	-2.76798e-10
47809722	rs348294	1.20914e-09	-1.59426	-1.38636	2.99123e-05	-1.70545	-1.38879	4.06748e-05	-1.73621	-1.38742
47810118	rs348295	1.21671e-09	-1.58803	-1.38636	3.00285e-05	-1.70157	-1.38879	4.07929e-05	-1.73331	-1.38742
47810288	rs6125583	1.78509e-08	-1.31977e-10	-0.288485	0.000380658	-1.31977e-10	-0.550608	0.000526419	-1.31977e-10	-0.563143
47810699	rs6019670	1.21665e-09	-1.58754	-1.38689	3.00269e-05	-1.70127	-1.38914	4.07833e-05	-1.73308	-1.38788
47811261	rs144158111	4.77808e-09	-1.6065	-2.76798e-10	0.000128123	-1.63951	-2.76798e-10	0.000180353	-1.63433	-2.76798e-10
47812203	rs34806496	2.80886e-09	-1.03461	-1.10314	0.000159042	-0.377635	-1.04571	0.000120543	-1.01523	-1.022
47813793	rs8116199	1.23593e-09	-1.57118	-1.38754	2.99314e-05	-1.70389	-1.38971	4.06685e-05	-1.73519	-1.3886
47815227	rs6019671	1.1217e-08	0.604	-1.35711	0.00203312	2.49629	-1.37147	0.000683577	1.05696	-1.35886
47815944	rs111386480	3.14358e-08	1.66683	-1.38942	0.00300958	2.90716	-1.39011	0.000837519	1.29032	-1.38912
47816255	rs182049740	5.39531e-08	0.817577	-2.76798e-10	0.000422696	-0.445856	-2.76798e-10	0.000677124	-0.311386	-2.76798e-10
47816830	rs112458900	5.52953e-08	0.842151	-2.76798e-10	0.00169327	0.94191	-2.76798e-10	0.00157261	0.531251	-2.76798e-10
47816873	rs8121567	4.08235e-09	-0.641719	-1.12215	0.000271535	0.178132	-1.06655	0.000178851	-0.59913	-1.04355
47817815	rs13036715	4.05758e-09	-0.656717	-1.11323	0.000268853	0.158425	-1.05677	0.000177931	-0.614409	-1.03343
47817855	rs6067006	1.23732e-09	-1.57118	-1.38641	2.9958e-05	-1.70389	-1.38882	4.07146e-05	-1.73519	-1.38747
47818076	rs116843537	6.80122e-09	-1.31977e-10	-1.25344	0.000199087	-1.31977e-10	-1.19877	0.000279184	-1.31977e-10	-1.19737
47818514	rs191630535	4.04113e-09	-1.77401	-2.76798e-10	0.000114579	-1.75124	-2.76798e-10	0.000157672	-1.76872	-2.76798e-10
47818567	rs35298920	3.33845e-08	1.72676	-1.38921	0.00322741	2.97702	-1.3901	0.000886334	1.3469	-1.38904
47818864	rs6090947	5.31544e-09	-0.139759	-1.36016	0.000456896	0.951683	-1.31974	0.000361372	0.397157	-1.33649
47818945	rs35681651	8.71079e-09	-1.00598	-2.76798e-10	0.000124142	-1.67108	-2.76798e-10	0.000165208	-1.72204	-2.76798e-10
47819305	rs6063371	3.23611e-08	1.69531	-1.38889	0.00311195	2.94037	-1.38987	0.000860691	1.3172	-1.3887
47819541	rs6090948	1.23732e-09	-1.57118	-1.38641	2.9958e-05	-1.70389	-1.38882	4.07146e-05	-1.73519	-1.38747
47819781	rs6125588	1.25419e-09	-1.55764	-1.38641	3.02006e-05	-1.69582	-1.38882	4.09625e-05	-1.72912	-1.38747
47820089	rs1318950	1.35033e-09	-1.55654	-1.31365	4.60824e-05	-1.31844	-1.34363	6.123e-05	-1.38134	-1.33326
47820293	rs1963119	1.25673e-09	-1.55764	-1.38439	3.02327e-05	-1.69582	-1.38776	4.10151e-05	-1.72912	-1.38618
47820369	rs1963120	1.24633e-09	-1.56446	-1.38587	3.00887e-05	-1.69991	-1.38845	4.08556e-05	-1.73221	-1.38699
47820372	rs1963121	1.25419e-09	-1.55764	-1.38641	3.02006e-05	-1.69582	-1.38882	4.09625e-05	-1.72912	-1.38747
47820626	rs6125590	3.37221e-08	1.73615	-1.38853	0.0033908	3.02593	-1.38961	0.000926918	1.39096	-1.38834
47821029	rs6067007	2.33816e-08	1.36957	-1.38816	0.00190652	2.44986	-1.38933	0.000616996	0.983571	-1.38795
47821107	rs6067008	1.26105e-09	-1.5533	-1.38529	3.02216e-05	-1.69591	-1.38804	4.10376e-05	-1.72827	-1.38648
47821396	rs6019677	5.14257e-09	-0.169201	-1.36378	0.000462734	0.969949	-1.3253	0.00036733	0.418363	-1.34134
47822425	rs6125592	1.88828e-09	-1.77155	-0.763321	4.56316e-05	-1.74439	-0.927517	6.40654e-05	-1.73298	-0.936352
47823118	rs6063372	1.25681e-09	-1.55436	-1.3876	3.06898e-05	-1.6792	-1.38937	4.15171e-05	-1.715	-1.38814
47823169	rs62212763	1.36167e-09	-1.71094	-1.15089	3.84631e-05	-1.63831	-1.2045	5.66359e-05	-1.59968	-1.19292
47823538	rs148827835	4.06104e-09	-1.7691	-2.76798e-10	0.000113179	-1.76354	-2.76798e-10	0.000157329	-1.7709	-2.76798e-10
47823570	rs11908055	1.49692e-09	-1.75808	-1.00904	6.98551e-05	-1.26788	-0.978205	7.24984e-05	-1.59095	-0.954725
47823779	rs117589343	1.14689e-09	-1.75802	-1.27546	3.18863e-05	-1.73387	-1.29646	4.51209e-05	-1.70864	-1.31126
47824040	rs6095462	2.21502e-09	-1.01192	-1.36336	5.70834e-05	-1.08495	-1.36305	7.1343e-05	-1.19063	-1.37111
47824084	rs184280644	1.16464e-08	-0.715545	-2.76798e-10	0.000131667	-1.61223	-2.76798e-10	0.000196117	-1.55053	-2.76798e-10
47824293	rs6067012	1.22554e-09	-1.60454	-1.36261	3.17018e-05	-1.67068	-1.36545	4.25611e-05	-1.70542	-1.37288
47824797	rs184849370	7.36056e-09	-1.1744	-2.76798e-10	0.000150767	-1.47677	-2.76798e-10	0.000190075	-1.58182	-2.76798e-10
47824904	rs34078534	1.82594e-09	-1.57069	-0.997751	9.48088e-05	-1.02995	-0.910694	8.732e-05	-1.46096	-0.898698
47825060	rs118160204	1.08829e-09	-1.77401	-1.31192	2.98893e-05	-1.7659	-1.32911	4.19118e-05	-1.75272	-1.34096
47825187	rs56204114	4.07078e-09	-1.11783	-0.648875	6.99677e-05	-1.35742	-0.887051	9.24133e-05	-1.40145	-0.901524
47825305	rs6067015	6.19724e-09	0.00658869	-1.35302	0.000190106	0.0931006	-1.33803	0.000184851	-0.268515	-1.34117
47825374	rs6067016	2.6523e-09	-0.805296	-1.38982	5.97101e-05	-1.01241	-1.3906	7.62177e-05	-1.10482	-1.39083
47825814	rs74923384	2.0171e-09	-1.45383	-1.01505	5.65484e-05	-1.36121	-1.0962	7.83604e-05	-1.39441	-1.07351
47826352	rs113662024	6.40195e-09	-1.31977e-10	-1.31394	0.000184133	-1.31977e-10	-1.27685	0.000257591	-1.31977e-10	-1.27787
47828508	rs6019681	2.57561e-09	-0.837537	-1.38691	0.000141626	-0.163723	-1.37559	0.00013877	-0.514164	-1.38226
47828526	rs6067019	2.42323e-08	1.37287	-1.35572	0.00263561	2.74877	-1.3644	0.000816165	1.2353	-1.35992
47828690	rs6019682	2.57561e-09	-0.837537	-1.38691	0.000141626	-0.163723	-1.37559	0.00013877	-0.514164	-1.38226
47829341	rs192024941	4.04561e-09	-1.77291	-2.76798e-10	0.000116115	-1.73793	-2.76798e-10	0.000163618	-1.7317	-2.76798e-10
47830090	rs73113516	2.57492e-09	-0.837537	-1.38718	0.000141551	-0.163723	-1.37612	0.000138715	-0.514164	-1.38265
47830250	rs4810932	3.26068e-09	-0.964486	-1.02412	0.000136355	-0.514805	-1.06244	0.000149988	-0.758078	-1.06061
47830358	rs117362130	1.08581e-09	-1.77375	-1.31447	2.98568e-05	-1.76474	-1.33136	4.19041e-05	-1.75088	-1.34298
47830478	rs118090656	1.08822e-09	-1.77354	-1.31245	2.99333e-05	-1.76396	-1.32958	4.20219e-05	-1.74967	-1.34138
47830515	rs4810933	3.26068e-09	-0.964486	-1.02412	0.000136355	-0.514805	-1.06244	0.000149988	-0.758078	-1.06061
47830871	rs144490110	1.08725e-09	-1.77342	-1.31346	2.99186e-05	-1.76355	-1.33048	4.20141e-05	-1.74905	-1.34218
47831904	rs6019687	3.27401e-09	-0.964486	-1.02004	0.00013648	-0.514805	-1.06153	0.000150186	-0.758078	-1.05929
47832054	rs2063710	2.46149e-09	-1.43586	-0.833908	0.000129578	-0.835303	-0.792924	0.000112603	-1.33531	-0.770068
47832231	rs78512106	1.07502e-09	-1.77386	-1.32434	2.93924e-05	-1.77174	-1.34003	4.10774e-05	-1.76306	-1.35072
47832346	rs8118325	1.81209e-09	-1.54224	-1.03382	4.84237e-05	-1.49973	-1.11279	6.74183e-05	-1.52759	-1.09073
47832997	rs6063374	2.48047e-09	-1.42815	-0.833941	0.000131245	-0.822487	-0.792958	0.000113591	-1.32653	-0.770102
47833006	rs6063375	3.32606e-09	-0.964486	-1.00426	0.000140198	-0.514805	-1.03465	0.000154216	-0.758078	-1.0328
47833179	rs188191279	5.16245e-09	-1.52913	-2.76798e-10	0.000118886	-1.71434	-2.76798e-10	0.000162799	-1.73672	-2.76798e-10
47833418	rs6512575	3.24308e-09	-0.999988	-0.994027	0.000135437	-0.559178	-1.02482	0.000149664	-0.797895	-1.02295
47833636	rs4810935	3.36028e-09	-0.964486	-0.994027	0.000141582	-0.514805	-1.02482	0.000155744	-0.758078	-1.02295
47833697	rs4810936	3.36028e-09	-0.964486	-0.994027	0.000141582	-0.514805	-1.02482	0.000155744	-0.758078	-1.02295
47834081	rs117794823	1.06977e-09	-1.77317	-1.32992	2.95146e-05	-1.76273	-1.3449	4.15299e-05	-1.74779	-1.35503
47834352	rs6012616	3.40231e-09	-0.952057	-0.994027	0.000143792	-0.499317	-1.02482	0.000157926	-0.74416	-1.02295
47835067	rs6019692	3.31279e-09	-0.97559	-0.997156	0.000138682	-0.528663	-1.03167	0.000152714	-0.770521	-1.03015
47835155	rs73611371	1.85352e-09	-1.5714	-0.982047	8.93089e-05	-1.05358	-0.946829	8.36541e-05	-1.47545	-0.927102
47835618	rs13038202	2.35256e-09	-1.4811	-0.833937	0.000120041	-0.911723	-0.792954	0.000106921	-1.38705	-0.770098
47837126	rs6012617	2.46786e-09	-1.42815	-0.839037	0.000130553	-0.822487	-0.798239	0.000112982	-1.32653	-0.775483
47837206	rs9753608	2.32199e-09	-1.4811	-0.847018	0.000118424	-0.911723	-0.806511	0.000105454	-1.38705	-0.783913
47837269	rs75699534	2.1055e-09	-1.42125	-1.00473	5.57919e-05	-1.39302	-1.07786	7.74894e-05	-1.42431	-1.05479
47837621	rs6125596	4.25431e-09	-0.519613	-1.20299	0.000425533	0.812889	-1.25205	0.000208965	-0.222014	-1.26506
47837816	rs143828566	4.25192e-09	-1.72317	-2.76798e-10	0.000112522	-1.76936	-2.76798e-10	0.000157641	-1.76892	-2.76798e-10
47837868	rs6019695	2.3264e-09	-0.940465	-1.38575	0.000123905	-0.299613	-1.37338	0.000123303	-0.63402	-1.38058
47838784	rs6019697	3.25419e-09	-1.01204	-0.978551	0.000135458	-0.574292	-1.00956	0.000149911	-0.811438	-1.00776
47838818	rs182786212	4.25471e-09	-1.72251	-2.76798e-10	0.000112545	-1.76915	-2.76798e-10	0.000157675	-1.7687	-2.76798e-10
47838856	rs118151326	2.67691e-09	-1.19539	-0.990482	5.10757e-05	-1.46508	-1.09412	6.80508e-05	-1.52701	-1.08197
47838970	rs60888246	3.29366e-09	-0.999988	-0.978551	0.000137521	-0.559178	-1.00956	0.000151955	-0.797895	-1.00776
47839591	rs2273145	2.37325e-09	-1.48842	-0.817854	0.000120529	-0.924326	-0.776294	0.000107839	-1.39548	-0.753124
47839653	rs2273146	4.2361e-09	-0.491314	-1.23558	0.000433132	0.853456	-1.27492	0.000211016	-0.190555	-1.28675
47839969	rs117438887	1.88812e-08	-1.31977e-10	-0.23237	0.000605031	-1.31977e-10	-0.087229	0.000813131	-1.31977e-10	-0.128347
47840021	rs73113528	2.5389e-09	-0.853058	-1.38575	0.000139078	-0.184094	-1.37338	0.000136522	-0.532177	-1.38058
47840647	rs117154335	1.07235e-09	-1.77204	-1.32864	2.96401e-05	-1.7596	-1.34378	4.17639e-05	-1.74316	-1.35405
47840772	rs6125597	4.16096e-09	-0.509213	-1.23558	0.000422167	0.827813	-1.27492	0.00020686	-0.210449	-1.28675
47840993	rs139893761	1.06885e-09	-1.77166	-1.3323	2.95744e-05	-1.75864	-1.34696	4.17049e-05	-1.74177	-1.35685
47841122	rs143385574	4.06081e-09	-1.76915	-2.76798e-10	0.000112398	-1.77046	-2.76798e-10	0.000156997	-1.77301	-2.76798e-10
47841139	rs13040828	2.24316e-08	1.29001	-1.35008	0.00239144	2.64932	-1.36218	0.000754473	1.15428	-1.3575
47841424	rs142265530	4.11791e-09	-1.75519	-2.76798e-10	0.000124976	-1.66439	-2.76798e-10	0.000182209	-1.62408	-2.76798e-10
47841556	rs117685578	1.0677e-09	-1.77185	-1.33318	2.95376e-05	-1.75912	-1.34772	4.16479e-05	-1.74247	-1.35752
47841660	rs11553387	2.34114e-09	-1.50209	-0.817807	0.000117713	-0.948013	-0.776245	0.000106158	-1.41124	-0.753074
47841911	rs238159	1.76076e-09	-1.57581	-1.02898	4.72762e-05	-1.53636	-1.10015	6.59746e-05	-1.56225	-1.07773
47842549	rs238161	7.95872e-09	-1.09627	-2.76798e-10	0.000226366	-1.07036	-2.76798e-10	0.000318088	-1.06691	-2.76798e-10
47842853	rs238162	3.10038e-09	-1.03503	-1.00398	0.000128374	-0.603175	-1.03438	0.00014251	-0.837292	-1.03254
47843146	rs6067024	2.16971e-08	1.28624	-1.3796	0.0022546	2.6134	-1.38518	0.000713552	1.12417	-1.38315
47843590	rs191498969	5.96134e-09	-1.31977e-10	-1.38524	0.000167551	-1.31977e-10	-1.37122	0.000234001	-1.31977e-10	-1.37392
47844052	rs62212766	4.61009e-09	-1.10779	-0.534501	8.29608e-05	-1.29079	-0.783355	0.000109286	-1.34147	-0.793804
47844092	rs238163	3.47833e-09	-1.04896	-0.875028	0.000139917	-0.638495	-0.912961	0.000156028	-0.869644	-0.909561
47844139	rs146017668	1.06749e-09	-1.77204	-1.33318	2.95235e-05	-1.7596	-1.34772	4.16191e-05	-1.74316	-1.35752
47844295	rs117889762	1.0718e-09	-1.77166	-1.32954	2.96453e-05	-1.75864	-1.34457	4.1793e-05	-1.74177	-1.35474
47844341	rs238164	2.54162e-09	-1.40707	-0.830662	0.000127407	-0.862993	-0.782132	0.000111722	-1.35145	-0.761779
47844915	rs11906065	2.54787e-09	-0.845315	-1.38997	0.000139209	-0.173925	-1.38261	0.000136838	-0.523187	-1.38726
47845700	rs238167	3.44045e-09	-1.04896	-0.885978	0.000138451	-0.638495	-0.923498	0.000154387	-0.869644	-0.920135
47845783	rs238168	3.46003e-09	-1.03757	-0.891693	0.000139667	-0.624255	-0.928996	0.000155502	-0.85693	-0.925653
47845815	rs238169	3.63215e-09	-1.17244	-0.708271	0.000129959	-0.845337	-0.779951	0.000142189	-1.0751	-0.79698
47846586	rs171130	3.72963e-09	-1.17244	-0.681786	0.000133258	-0.845337	-0.754881	0.000145748	-1.0751	-0.772259
47846598	rs6019703	2.60531e-09	-0.822669	-1.39032	0.000143239	-0.144246	-1.38375	0.000140374	-0.496929	-1.388
47847146	rs238170	1.94373e-09	-1.6142	-0.891731	5.25889e-05	-1.55141	-0.978589	7.37492e-05	-1.57785	-0.950722
47847307	rs79053417	1.08694e-09	-1.77317	-1.314	2.99291e-05	-1.76273	-1.33095	4.20491e-05	-1.74779	-1.34261
47847587	rs6012624	2.66601e-09	-0.799744	-1.39021	0.000147651	-0.114284	-1.38337	0.000144184	-0.470391	-1.38776
47847833	rs74784918	1.11211e-09	-1.77384	-1.29044	3.04911e-05	-1.76511	-1.30996	4.26982e-05	-1.75147	-1.32361
47848037	rs238171	3.6185e-09	-1.18295	-0.701529	0.000129093	-0.8584	-0.773572	0.000141475	-1.08643	-0.790691
47848214	rs238172	3.52527e-09	-1.18295	-0.727632	0.000125945	-0.8584	-0.798259	0.000138073	-1.08643	-0.81503
47848571	rs106491	1.92811e-09	-1.61678	-0.897221	5.03216e-05	-1.5905	-0.983577	7.08282e-05	-1.61311	-0.955876
47848715	rs761499	3.30331e-09	-1.07259	-0.903023	0.000132224	-0.668116	-0.939892	0.000147908	-0.896058	-0.936589
47848887	rs73113540	2.66482e-09	-0.799744	-1.39066	0.000147391	-0.114284	-1.38513	0.000144026	-0.470391	-1.38886
47849169	rs190006986	1.07887e-09	-1.77354	-1.32108	2.97061e-05	-1.76398	-1.33718	4.17357e-05	-1.7497	-1.34818
47849216	rs13038866	2.14813e-09	-1.5668	-0.839137	9.62107e-05	-1.12763	-0.798343	9.26797e-05	-1.5245	-0.775588
47849233	rs13038876	2.15862e-09	-1.56193	-0.839137	0.000101009	-1.07896	-0.798343	9.52948e-05	-1.49668	-0.775588
47849526	rs761497	3.21466e-09	-1.09474	-0.908079	0.000127969	-0.695967	-0.944753	0.000143584	-0.920855	-0.941467
47849546	rs6122768	1.9102e-09	-1.62611	-0.897221	4.98163e-05	-1.60059	-0.983577	7.01625e-05	-1.62255	-0.955876
47850182	rs238148	3.28665e-09	-1.07259	-0.908079	0.000131583	-0.668116	-0.944753	0.000147189	-0.896058	-0.941467
47850614	rs1079661	4.28462e-09	-0.568917	-1.14659	0.000373129	0.627928	-1.19851	0.0001904	-0.367006	-1.21311
47850757	rs238149	3.32369e-09	-1.06138	-0.908079	0.000133446	-0.654059	-0.944753	0.000149044	-0.883528	-0.941467
47851046	rs191424999	5.9363e-09	-1.31977e-10	-1.38945	0.000164396	-1.31977e-10	-1.39023	0.000230119	-1.31977e-10	-1.39064
47851802	rs148970263	5.71499e-09	-1.42745	-2.76798e-10	0.000179323	-1.30332	-2.76798e-10	0.000234191	-1.3731	-2.76798e-10
47851919	rs238150	2.34036e-09	-1.47366	-0.846573	0.000114169	-0.948775	-0.806049	0.000103338	-1.40779	-0.783442
47852822	rs238152	3.71826e-09	-1.17244	-0.68484	0.000134752	-0.845337	-0.743736	0.00014767	-1.0751	-0.759157
47853316	rs6122769	4.49283e-09	-1.10168	-0.566377	8.12511e-05	-1.28558	-0.809387	0.00010676	-1.33654	-0.822122
47854020	rs6067025	4.27702e-09	-0.578079	-1.1392	0.000382183	0.642452	-1.18906	0.000195202	-0.351818	-1.20339
47854044	rs238153	3.37537e-09	-1.05117	-0.902859	0.000138958	-0.622937	-0.935397	0.000154537	-0.857696	-0.931108
47854712	rs140664422	5.93525e-09	-1.31977e-10	-1.38963	0.000165654	-1.31977e-10	-1.38261	0.000233542	-1.31977e-10	-1.37588
47855082	rs238154	3.41398e-09	-1.0398	-0.902859	0.000140965	-0.608599	-0.935397	0.000156528	-0.844899	-0.931108
47855159	rs238155	3.47068e-09	-1.0398	-0.886385	0.000143227	-0.608599	-0.919478	0.000159051	-0.844899	-0.915114
47855161	rs148170472	6.83537e-09	-1.24843	-2.76798e-10	0.000453766	-0.374928	-2.76798e-10	0.000456025	-0.706692	-2.76798e-10
47855496	rs78749149	1.09826e-09	-1.77331	-1.30351	3.01957e-05	-1.76317	-1.32164	4.23751e-05	-1.74846	-1.33422
47855655	rs79925479	6.5484e-09	-1.29132	-2.76798e-10	0.000422861	-0.445465	-2.76798e-10	0.000428826	-0.768189	-2.76798e-10
47856037	rs238156	3.35647e-09	-1.05117	-0.908475	0.000138207	-0.622937	-0.940822	0.000153697	-0.857696	-0.936558
47856084	rs79369570	6.51499e-09	-1.29643	-2.76798e-10	0.000419285	-0.453958	-2.76798e-10	0.000425669	-0.775577	-2.76798e-10
47856309	rs238158	2.26326e-09	-1.49822	-0.855516	5.79463e-05	-1.47285	-0.960139	8.09936e-05	-1.50228	-0.932594
47857067	rs6067027	4.04066e-09	-0.631273	-1.14286	0.000353105	0.566589	-1.19233	0.000183611	-0.40988	-1.20654
47857331	rs117424602	1.09943e-09	-1.77224	-1.30351	3.02881e-05	-1.76011	-1.32164	4.25683e-05	-1.74391	-1.33422
47857826	rs78530072	1.07541e-09	-1.77102	-1.32681	2.97598e-05	-1.75716	-1.34219	4.19696e-05	-1.73965	-1.35264
47857982	rs142994553	4.59905e-09	-1.64469	-2.76798e-10	0.000129559	-1.62838	-2.76798e-10	0.00018409	-1.61382	-2.76798e-10
47858072	rs173204	3.24201e-09	-1.08587	-0.908475	0.000132272	-0.666827	-0.940822	0.000147802	-0.896811	-0.936558
47858135	rs6067028	3.35647e-09	-1.05117	-0.908475	0.000138207	-0.622937	-0.940822	0.000153697	-0.857696	-0.936558
47858290	rs35759030	2.17804e-09	-1.54015	-0.85196	9.97906e-05	-1.0778	-0.811633	9.46125e-05	-1.49032	-0.789133
47858922	rs238203	3.39486e-09	-1.0398	-0.908475	0.000140202	-0.608599	-0.940822	0.000155677	-0.844899	-0.936558
47858959	rs2273147	1.10523e-09	-1.76925	-1.30124	3.05547e-05	-1.75337	-1.31962	4.30559e-05	-1.73435	-1.3324
47859015	rs238204	3.31508e-09	-1.06358	-0.908475	0.000136058	-0.638607	-0.940822	0.000151564	-0.871672	-0.936558
47859217	rs1130146	1.78306e-08	1.07836	-1.36798	0.00184423	2.4044	-1.3771	0.000609016	0.956838	-1.37423
47859776	rs143159197	4.37468e-09	-1.6947	-2.76798e-10	0.000112798	-1.76691	-2.76798e-10	0.000160896	-1.74848	-2.76798e-10
47860700	rs238205	1.92449e-09	-1.63279	-0.883083	5.01689e-05	-1.59894	-0.978171	7.05324e-05	-1.62231	-0.950857
47861300	rs41304657	4.58956e-09	-1.64675	-2.76798e-10	0.000158757	-1.42513	-2.76798e-10	0.000223405	-1.42025	-2.76798e-10
47862103	rs238206	3.20783e-09	-1.2066	-0.79834	0.000117966	-0.871669	-0.850439	0.000129828	-1.09948	-0.863548
47862108	rs77659100	8.01899e-09	-1.31977e-10	-1.08873	0.000247809	-1.31977e-10	-0.97985	0.000346096	-1.31977e-10	-0.982523
47862450	rs7689	2.14987e-09	-1.51652	-0.888613	5.55543e-05	-1.49199	-0.983156	7.76954e-05	-1.52044	-0.956004
47863282	rs8123912	2.12786e-09	-1.54015	-0.87527	9.74069e-05	-1.0778	-0.83581	9.23091e-05	-1.49032	-0.81378
47864833	rs76508258	1.07664e-09	-1.76896	-1.32773	2.98661e-05	-1.75279	-1.34299	4.21965e-05	-1.73356	-1.35335
47865372	rs238208	2.13132e-09	-1.51049	-0.903311	5.54078e-05	-1.48568	-0.992107	7.75142e-05	-1.51445	-0.964324
47865509	rs238209	3.14658e-09	-1.06358	-0.960642	0.000130797	-0.638607	-0.980254	0.000145854	-0.871672	-0.974965
47865784	rs6512577	2.14697e-09	-1.54669	-0.859789	9.78706e-05	-1.08911	-0.819752	9.31591e-05	-1.49752	-0.797409
47866411	rs6063378	3.75847e-09	-0.648178	-1.19835	0.00033029	0.54237	-1.23491	0.00017314	-0.428355	-1.24679
47866522	rs238210	3.29052e-09	-1.19631	-0.783185	0.000121582	-0.858698	-0.83322	0.000133475	-1.08826	-0.847066
47866557	rs141839383	6.98506e-09	-1.31977e-10	-1.22676	0.000177783	-1.31977e-10	-1.31194	0.000247813	-1.31977e-10	-1.31657
47866656	rs6122773	3.6479e-09	-0.681614	-1.19477	0.000315805	0.494303	-1.23169	0.000167439	-0.464933	-1.24369
47866689	rs112644707	3.9347e-07	2.80447	-2.76798e-10	0.0147862	3.10894	-2.76798e-10	0.0100892	2.38998	-2.76798e-10
47866880	rs190220	3.22269e-09	-1.0398	-0.960521	0.000134798	-0.608599	-0.980135	0.000149829	-0.844899	-0.974846
47867028	rs171131	3.16951e-09	-1.05117	-0.965788	0.000132197	-0.622937	-0.985281	0.00014716	-0.857696	-0.980025
47867079	rs117447115	1.10438e-09	-1.76775	-1.30351	3.05829e-05	-1.75043	-1.32164	4.31505e-05	-1.73032	-1.33422
47867087	rs73113560	4.25507e-09	-1.72243	-2.76798e-10	0.000113612	-1.75972	-2.76798e-10	0.000158097	-1.76603	-2.76798e-10
47867287	rs238211	3.18625e-09	-1.05117	-0.960521	0.000132879	-0.622937	-0.980135	0.000147924	-0.857696	-0.974846
47867309	rs238212	1.91366e-09	-1.62367	-0.897856	5.02261e-05	-1.5888	-0.987172	7.06092e-05	-1.61286	-0.959221
47867359	rs143946131	1.10336e-09	-1.76867	-1.30351	3.05283e-05	-1.75221	-1.32164	4.30455e-05	-1.73276	-1.33422
47867592	rs238213	3.18625e-09	-1.05117	-0.960521	0.000132879	-0.622937	-0.980135	0.000147924	-0.857696	-0.974846
47867599	rs11696801	1.8497e-08	1.10406	-1.35699	0.00191284	2.43549	-1.37166	0.000628125	0.981985	-1.36848
47868589	rs118071099	2.19307e-08	-1.31977e-10	-0.0826526	0.000608237	-1.31977e-10	-0.0819439	0.000858311	-1.31977e-10	-0.0742731
47868595	rs73113562	2.75945e-09	-0.768473	-1.38703	0.000152728	-0.073547	-1.39031	0.000149026	-0.434258	-1.39086
47868862	rs238214	3.20576e-09	-1.0398	-0.965788	0.000134106	-0.608599	-0.985281	0.000149055	-0.844899	-0.980025
47869191	rs6122777	5.13182e-09	-1.03007	-0.505011	9.02701e-05	-1.22427	-0.765435	0.000118281	-1.27842	-0.777759
47869859	rs11698090	7.30006e-09	0.195949	-1.3786	0.000217128	0.249465	-1.36149	0.000204364	-0.146176	-1.36316
47870506	rs238215	3.72016e-09	-0.89625	-0.960521	0.000161416	-0.428387	-0.980135	0.000184276	-0.637958	-0.974846
47870752	rs238216	2.18137e-09	-1.49822	-0.89237	5.66816e-05	-1.47285	-0.982206	7.92714e-05	-1.50228	-0.954087
47870863	rs7261580	1.08097e-09	-1.76495	-1.32773	3.009e-05	-1.74533	-1.34299	4.26232e-05	-1.72349	-1.35335
47871197	rs56335217	2.10645e-09	-1.56575	-0.859789	9.4659e-05	-1.12248	-0.819752	9.12181e-05	-1.51858	-0.797409
47871439	rs238217	2.21554e-09	-1.49968	-0.875364	0.000104317	-1.00917	-0.835907	9.64913e-05	-1.44591	-0.81388
47871624	rs238218	3.16368e-09	-1.06358	-0.95522	0.000131492	-0.638607	-0.974957	0.000146633	-0.871672	-0.969634
47871642	rs140516453	4.06733e-09	-1.76755	-2.76798e-10	0.000111978	-1.77421	-2.76798e-10	0.000158312	-1.76467	-2.76798e-10
47871729	rs238219	3.3115e-09	-1.19631	-0.77683	0.000122325	-0.858698	-0.827132	0.00013428	-1.08826	-0.841054
47872327	rs238220	3.1806e-09	-1.06358	-0.949887	0.000132179	-0.638607	-0.969745	0.000147404	-0.871672	-0.964389
47872377	rs238221	3.15132e-09	-1.22692	-0.795793	0.00011557	-0.897339	-0.845295	0.000127561	-1.12165	-0.85899
47872558	rs2273149	1.10646e-09	-1.76641	-1.30296	3.06739e-05	-1.74794	-1.32116	4.33144e-05	-1.72697	-1.33379
47872796	rs6012627	2.71466e-09	-0.784573	-1.3873	0.000149577	-0.0945017	-1.3902	0.000146278	-0.452851	-1.39088
47872900	rs6125600	1.74679e-08	1.05277	-1.36294	0.0017876	2.37342	-1.3773	0.000593774	0.931805	-1.37455
47873367	rs6019710	2.7789e-09	-0.761184	-1.3873	0.000154198	-0.0640736	-1.3902	0.000150282	-0.425848	-1.39088
47874005	rs3021	2.11164e-09	-1.54015	-0.882921	9.66366e-05	-1.0778	-0.843749	9.15648e-05	-1.49032	-0.821876
47874261	rs183166712	1.03494e-08	-1.31977e-10	-0.833607	0.000282411	-1.31977e-10	-0.849145	0.000394998	-1.31977e-10	-0.850359
47874294	rs8121511	2.12746e-09	-1.55314	-0.862476	9.65099e-05	-1.10033	-0.822538	9.22367e-05	-1.50463	-0.800248
47874925	rs117952077	1.08182e-09	-1.76378	-1.32812	3.01411e-05	-1.74329	-1.34333	4.27251e-05	-1.72081	-1.35365
47875257	rs138316497	1.09869e-09	-1.76296	-1.31346	3.05738e-05	-1.74189	-1.33048	4.32968e-05	-1.71898	-1.34218
47875304	rs6019712	2.91442e-09	-0.713567	-1.3873	0.000164012	-0.00236993	-1.3902	0.000158755	-0.370996	-1.39088
47875407	rs173205	3.1464e-09	-1.24109	-0.783185	0.000117386	-0.893823	-0.83322	0.000129152	-1.12118	-0.847066
47875439	rs171132	2.16298e-09	-1.52837	-0.870679	5.60116e-05	-1.5044	-0.962545	7.85133e-05	-1.5322	-0.933768
47876105	rs2746989	3.27169e-09	-1.07477	-0.910463	0.000136795	-0.65276	-0.921262	0.000152847	-0.884285	-0.91552
47876783	rs512653	3.14312e-09	-1.10757	-0.917747	0.000121201	-0.756734	-0.938324	0.000137418	-0.973441	-0.932772
47877168	rs76653405	1.09861e-09	-1.76256	-1.31393	3.05815e-05	-1.74122	-1.33089	4.33184e-05	-1.71811	-1.34256
47878093	rs117477622	6.22693e-09	-1.31977e-10	-1.34165	0.000167394	-1.31977e-10	-1.37216	0.000233935	-1.31977e-10	-1.3742
47878374	rs6125603	3.34949e-09	-0.778045	-1.18368	0.000270181	0.328404	-1.22182	0.000149569	-0.588196	-1.23329
47878399	rs570233	3.19438e-09	-1.08587	-0.923275	0.000131888	-0.666827	-0.943731	0.000147557	-0.896811	-0.938212
47879109	rs238174	2.25627e-09	-1.49968	-0.857146	0.000106307	-1.00917	-0.817011	9.83682e-05	-1.44591	-0.794615
47879337	rs80012410	1.11025e-09	-1.76034	-1.30561	3.09205e-05	-1.73757	-1.32352	4.38136e-05	-1.71338	-1.33592
47879382	rs238175	3.34506e-09	-1.23695	-0.726107	0.000121996	-0.910036	-0.778488	0.000134779	-1.1326	-0.793002
47880377	rs143089341	6.03214e-09	-1.31977e-10	-1.37344	0.000179028	-1.31977e-10	-1.30497	0.000248974	-1.31977e-10	-1.31189
47880527	rs501182	3.34506e-09	-1.23695	-0.726107	0.000121996	-0.910036	-0.778488	0.000134779	-1.1326	-0.793002
47880531	rs555133	3.32139e-09	-1.25671	-0.71344	0.000120424	-0.935157	-0.766328	0.000133491	-1.15422	-0.780987
47880595	rs139460254	1.11076e-09	-1.75988	-1.30561	3.09438e-05	-1.73682	-1.32352	4.3856e-05	-1.71241	-1.33592
47880954	rs73113584	2.88963e-09	-0.721857	-1.38755	0.000162283	-0.0130892	-1.39008	0.000157247	-0.380534	-1.39089
47881581	rs6063380	3.65482e-09	-0.732458	-1.14203	0.000307792	0.420777	-1.18386	0.000165838	-0.520647	-1.19758
47881584	rs75651274	1.11126e-09	-1.75734	-1.30771	3.1011e-05	-1.73279	-1.32538	4.40083e-05	-1.70727	-1.33759
47881597	rs238176	3.36739e-09	-1.23695	-0.719455	0.000122777	-0.910036	-0.772103	0.000135632	-1.1326	-0.786694
47881890	rs238177	3.37488e-09	-1.23695	-0.717234	0.000123454	-0.910036	-0.766603	0.000136241	-1.1326	-0.782213
47881898	rs78796246	1.10887e-09	-1.7563	-1.3109	3.09731e-05	-1.73118	-1.32821	4.3986e-05	-1.70522	-1.34015
47881967	rs1567865	2.04963e-09	-1.59562	-0.857264	9.89902e-05	-1.08035	-0.817134	9.39853e-05	-1.49136	-0.79474
47882103	rs78615597	1.1762e-09	-1.73158	-1.27668	3.30867e-05	-1.69582	-1.29756	4.72337e-05	-1.66186	-1.31227
47882893	rs238178	3.24813e-09	-1.08587	-0.906591	0.000134058	-0.666827	-0.927412	0.00015	-0.896811	-0.921794
47883037	rs238179	3.24813e-09	-1.08587	-0.906591	0.000134058	-0.666827	-0.927412	0.00015	-0.896811	-0.921794
47883115	rs238180	3.28314e-09	-1.08587	-0.89587	0.000135471	-0.666827	-0.916923	0.000151591	-0.896811	-0.911242
47883459	rs1977128	2.14995e-09	-1.55314	-0.85196	9.7568e-05	-1.10033	-0.811633	9.32676e-05	-1.50463	-0.789133
47883526	rs238181	3.02567e-09	-1.35668	-0.706724	0.000109065	-1.04068	-0.759879	0.000124149	-1.23314	-0.774614
47883942	rs6122778	2.65086e-08	1.49672	-1.38979	0.0019165	2.44961	-1.38386	0.000637062	1.01326	-1.38563
47884185	rs8117111	2.14995e-09	-1.55314	-0.85196	9.7568e-05	-1.10033	-0.811633	9.32676e-05	-1.50463	-0.789133
47884218	rs138555598	4.59255e-09	-1.6461	-2.76798e-10	0.000129364	-1.62988	-2.76798e-10	0.0001838	-1.61539	-2.76798e-10
47884403	rs6067030	3.65746e-09	-0.716187	-1.15758	0.000310708	0.444365	-1.19802	0.000166531	-0.502805	-1.21125
47884535	rs182407141	4.06999e-09	-1.7669	-2.76798e-10	0.000116768	-1.73232	-2.76798e-10	0.000162391	-1.73923	-2.76798e-10
47884555	rs59499156	1.92848e-09	-1.1462	-1.36761	8.48553e-05	-0.707375	-1.34419	8.6833e-05	-1.00505	-1.3602
47884567	rs138114898	1.1053e-09	-1.74283	-1.3276	3.11329e-05	-1.71137	-1.34288	4.44938e-05	-1.68064	-1.35325
47884584	rs238183	3.38067e-09	-1.2066	-0.745859	0.000124387	-0.871669	-0.79744	0.000136733	-1.09948	-0.811727
47884950	rs17786623	5.92855e-09	-1.31977e-10	-1.39076	0.000164554	-1.31977e-10	-1.38927	0.000231234	-1.31977e-10	-1.38581
47884965	rs139894357	5.65901e-08	0.865296	-2.76798e-10	0.00143515	0.776516	-2.76798e-10	0.00150554	0.487669	-2.76798e-10
47885372	rs150640059	1.45553e-07	1.81	-2.76798e-10	0.00310317	1.54767	-2.76798e-10	0.00333123	1.28186	-2.76798e-10
47885664	rs117367196	5.24593e-09	-1.51308	-2.76798e-10	0.000183818	-1.27856	-2.76798e-10	0.000251653	-1.30119	-2.76798e-10
47885713	rs117658078	4.1959e-09	-1.73643	-2.76798e-10	0.000156959	-1.43652	-2.76798e-10	0.000223855	-1.41824	-2.76798e-10
47885770	rs238184	3.35789e-09	-1.07477	-0.884456	0.000138933	-0.65276	-0.905753	0.000155236	-0.884285	-0.900006
47886227	rs238185	3.49739e-09	-1.02834	-0.89018	0.000146493	-0.594175	-0.911355	0.000162648	-0.832014	-0.90564
47886684	rs57950	2.30823e-09	-1.50817	-0.825884	6.03246e-05	-1.47096	-0.921812	8.47176e-05	-1.4982	-0.89172
47886876	rs3746554	1.09439e-09	-1.74828	-1.33206	3.0771e-05	-1.71918	-1.34676	4.39185e-05	-1.69023	-1.35667
47888610	rs11905214	2.16792e-09	-1.5579	-0.838869	9.97297e-05	-1.09198	-0.798064	9.52462e-05	-1.49747	-0.775305
47889604	rs238186	3.49746e-09	-1.0398	-0.878699	0.000146027	-0.608599	-0.900118	0.00016239	-0.844899	-0.894338
47889621	rs180845	3.51573e-09	-1.0398	-0.87349	0.000146773	-0.608599	-0.895019	0.000163226	-0.844899	-0.889208
47889958	rs6063382	3.67189e-09	-0.716187	-1.15364	0.000311823	0.444365	-1.19444	0.000167108	-0.502805	-1.2078
47890342	rs238187	3.38771e-09	-1.23695	-0.71344	0.000123488	-0.910036	-0.766328	0.000136408	-1.1326	-0.780987
47890347	rs58969602	2.95812e-09	-0.697724	-1.38826	0.000167491	0.0180893	-1.38967	0.000161677	-0.352782	-1.39086
47890508	rs7273834	2.95879e-09	-0.697724	-1.38803	0.000167467	0.0180893	-1.38981	0.000161674	-0.352782	-1.39088
47890656	rs7266044	1.82902e-08	1.10406	-1.36823	0.0018951	2.43549	-1.38097	0.00062182	0.981985	-1.37857
47890693	rs56093859	2.95879e-09	-0.697724	-1.38803	0.000167467	0.0180893	-1.38981	0.000161674	-0.352782	-1.39088
47891032	rs6012630	2.95879e-09	-0.697724	-1.38803	0.000167467	0.0180893	-1.38981	0.000161674	-0.352782	-1.39088
47891142	rs183428595	1.08811e-09	-1.75185	-1.33424	3.05521e-05	-1.72443	-1.34864	4.3561e-05	-1.69675	-1.35833
47891193	rs6019722	2.95879e-09	-0.697724	-1.38803	0.000167467	0.0180893	-1.38981	0.000161674	-0.352782	-1.39088
47891332	rs238188	3.42154e-09	-1.22692	-0.713524	0.000124554	-0.897339	-0.770432	0.000137391	-1.12165	-0.784757
47891364	rs238189	3.38771e-09	-1.23695	-0.71344	0.000123488	-0.910036	-0.766328	0.000136408	-1.1326	-0.780987
47892054	rs149821415	2.78731e-08	0.157123	-2.76798e-10	0.000190283	-1.244	-2.76798e-10	0.000296608	-1.13683	-2.76798e-10
47892140	rs78267007	1.3812e-09	-1.50108	-1.3465	5.22165e-05	-1.18955	-1.34756	6.41582e-05	-1.30978	-1.35811
47892270	rs238191	3.51573e-09	-1.0398	-0.87349	0.000146773	-0.608599	-0.895019	0.000163226	-0.844899	-0.889208
47893014	rs6122779	3.533e-09	-0.732458	-1.17593	0.000297573	0.420777	-1.21763	0.000160531	-0.520647	-1.23011
47894103	rs75156011	1.1021e-09	-1.74765	-1.32567	3.09709e-05	-1.71826	-1.3412	4.41849e-05	-1.6891	-1.35176
47894258	rs238192	3.4611e-09	-1.02834	-0.900608	0.000144531	-0.594175	-0.924843	0.000160385	-0.832014	-0.91965
47894437	rs3818062	1.1149e-09	-1.74238	-1.31939	3.1377e-05	-1.71074	-1.3357	4.48132e-05	-1.67988	-1.34686
47894894	rs3818064	2.96021e-09	-0.697724	-1.38755	0.000167422	0.0180893	-1.39008	0.000161672	-0.352782	-1.39089
47894896	rs3818065	2.51642e-09	-0.85683	-1.39087	0.000136906	-0.18905	-1.38417	0.000134906	-0.536556	-1.38811
47894966	rs3818066	1.55734e-08	0.946544	-1.37152	0.00156308	2.24454	-1.38263	0.00053206	0.827896	-1.38038
47895075	rs3818067	1.1061e-09	-1.74362	-1.32607	3.11393e-05	-1.71249	-1.34155	4.4485e-05	-1.68202	-1.35207
47895081	rs3818068	1.10763e-09	-1.74224	-1.32607	3.12001e-05	-1.71054	-1.34155	4.45911e-05	-1.67964	-1.35207
47895197	rs479474	2.07104e-09	-1.62367	-0.81882	5.37789e-05	-1.5888	-0.918825	7.57418e-05	-1.61286	-0.889051
47895201	rs28362648	1.2006e-09	-1.73956	-1.24815	3.35856e-05	-1.70678	-1.27163	4.7743e-05	-1.67507	-1.28833
47895215	rs3818070	1.24158e-09	-1.72328	-1.23088	3.48834e-05	-1.68471	-1.25579	4.97488e-05	-1.64864	-1.27361
47895218	rs3818071	1.25323e-09	-1.71288	-1.23194	3.53274e-05	-1.67108	-1.25677	5.05075e-05	-1.6326	-1.27452
47895242	rs6648	2.37538e-09	-1.50677	-0.798613	0.000111621	-1.02103	-0.756373	0.000103829	-1.45366	-0.732834
47895408	rs73116127	2.66556e-09	-0.799237	-1.39089	0.000147777	-0.113622	-1.38318	0.000144312	-0.469804	-1.38746
47895702	rs80318192	1.11301e-09	-1.74504	-1.31843	3.12853e-05	-1.71451	-1.33485	4.46408e-05	-1.68449	-1.3461
47895803	rs150381701	7.60381e-09	-1.31977e-10	-1.14189	0.000236204	-1.31977e-10	-1.02781	0.000328549	-1.31977e-10	-1.03455
47895897	rs117483421	1.12265e-09	-1.73642	-1.31843	3.16654e-05	-1.70244	-1.33485	4.53006e-05	-1.66982	-1.3461
47896109	rs117808841	1.10273e-09	-1.74297	-1.32978	3.10675e-05	-1.71157	-1.34477	4.44081e-05	-1.68089	-1.35492
47896145	rs36016605	2.22699e-09	-1.55488	-0.815005	0.000101921	-1.09497	-0.773343	9.70104e-05	-1.5043	-0.750118
47896185	rs4809741	8.30017e-09	-1.31977e-10	-1.05426	0.000220896	-1.31977e-10	-1.09482	0.00031052	-1.31977e-10	-1.09099
47896187	rs34804433	2.2468e-09	-1.55949	-0.801545	0.000101662	-1.11145	-0.759408	9.76767e-05	-1.51165	-0.735925
47896213	rs238195	2.09308e-09	-1.619	-0.812903	5.43495e-05	-1.58362	-0.91345	7.65316e-05	-1.60803	-0.883508
47897106	rs1133114	4.11218e-08	0.546	-2.76798e-10	0.000853145	0.256421	-2.76798e-10	0.00100812	0.0865987	-2.76798e-10
47897640	rs74689540	1.13494e-09	-1.73552	-1.30844	3.19927e-05	-1.70119	-1.32581	4.57388e-05	-1.66832	-1.33798
47897664	rs146447598	4.04054e-09	-1.77416	-2.76798e-10	0.000117861	-1.723	-2.76798e-10	0.000166114	-1.71656	-2.76798e-10
47898038	rs79570009	1.11505e-09	-1.74224	-1.31939	3.1383e-05	-1.71054	-1.3357	4.48238e-05	-1.67964	-1.34686
47898217	rs238196	1.77949e-09	-1.46991	-1.12429	5.18502e-05	-1.35311	-1.19104	7.04361e-05	-1.40303	-1.17151
47898561	rs67214274	2.24486e-09	-1.56575	-0.79615	0.00010111	-1.12248	-0.753824	9.75557e-05	-1.51858	-0.730239
47898726	rs138381313	5.51223e-09	-1.46357	-2.76798e-10	0.000170514	-1.35369	-2.76798e-10	0.000219901	-1.43606	-2.76798e-10
47898734	rs117181085	1.10725e-09	-1.73939	-1.32926	3.1238e-05	-1.70655	-1.34433	4.46978e-05	-1.67479	-1.35453
47899060	rs238198	2.35534e-09	-1.52066	-0.793191	0.000109648	-1.04447	-0.750761	0.000102845	-1.46889	-0.72712
47899285	rs35772539	2.24268e-09	-1.55314	-0.809729	0.000101932	-1.10033	-0.767881	9.75194e-05	-1.50463	-0.744554
47899486	rs238199	3.42122e-09	-1.22005	-0.72049	0.000121771	-0.913515	-0.776853	0.00013494	-1.13249	-0.791924
47899652	rs238200	2.5503e-09	-1.54136	-0.692965	0.000119701	-1.06034	-0.647175	0.000113122	-1.47907	-0.621709
47899889	rs238201	2.57894e-09	-1.45679	-0.76637	6.38989e-05	-1.46413	-0.871074	9.01555e-05	-1.48785	-0.839853
47899957	rs34580798	2.42033e-09	-1.57849	-0.708145	0.000110291	-1.12654	-0.662847	0.000106754	-1.52107	-0.637649
47900150	rs6125608	5.33107e-09	-1.06362	-0.433371	8.97652e-05	-1.29744	-0.69787	0.00011696	-1.36133	-0.706073
47900164	rs6067034	3.33379e-09	-0.797865	-1.16856	0.000272543	0.32536	-1.21007	0.00015044	-0.592498	-1.22318
47900336	rs238202	3.99493e-09	-1.00854	-0.776977	0.000162393	-0.5975	-0.80499	0.000180988	-0.830945	-0.799864
47900407	rs79793272	1.09724e-09	-1.74862	-1.32913	3.08344e-05	-1.71967	-1.34421	4.39908e-05	-1.69084	-1.35442
47900511	rs118056187	1.0983e-09	-1.75044	-1.32634	3.08269e-05	-1.72234	-1.34178	4.39398e-05	-1.69415	-1.35227
47901065	rs74455865	1.09695e-09	-1.74799	-1.33001	3.08386e-05	-1.71877	-1.34498	4.401e-05	-1.68972	-1.3551
47902176	rs142308191	1.52741e-08	-1.31977e-10	-0.444378	0.0004274	-1.31977e-10	-0.434788	0.000586819	-1.31977e-10	-0.454523
47902247	rs976804	1.10039e-09	-1.74673	-1.32814	3.09453e-05	-1.71693	-1.34335	4.41728e-05	-1.68746	-1.35367
47902429	rs976803	1.09969e-09	-1.74737	-1.32814	3.09169e-05	-1.71785	-1.34335	4.41228e-05	-1.6886	-1.35367
47902530	rs976802	1.07528e-09	-1.74543	-1.35252	3.03637e-05	-1.71507	-1.36419	4.34801e-05	-1.68518	-1.37176
47902776	rs237744	3.1064e-09	-1.27708	-0.759996	0.000112237	-0.961141	-0.810758	0.000125092	-1.17653	-0.823658
47902841	rs35387764	2.28612e-09	-1.58337	-0.760313	0.00010168	-1.15393	-0.716752	9.93461e-05	-1.53813	-0.692496
47903019	rs237743	2.38809e-09	-1.52066	-0.779378	0.000111226	-1.04447	-0.73647	0.000104353	-1.46889	-0.712568
47903299	rs74508714	1.05938e-09	-1.76224	-1.35062	2.95989e-05	-1.74068	-1.36409	4.21139e-05	-1.7174	-1.37146
47903344	rs237742	2.04235e-09	-1.63725	-0.819188	5.29549e-05	-1.60391	-0.91916	7.46577e-05	-1.62693	-0.889396
47903459	rs79121750	1.07819e-09	-1.74414	-1.35111	3.04557e-05	-1.71323	-1.363	4.36219e-05	-1.68293	-1.37075
47903677	rs117649366	1.08368e-09	-1.7428	-1.34738	3.06099e-05	-1.71132	-1.35986	4.38412e-05	-1.68059	-1.36808
47903680	rs237741	2.41793e-09	-1.51376	-0.773865	0.000113176	-1.0328	-0.730767	0.000105758	-1.46133	-0.706762
47903784	rs237740	2.0582e-09	-1.62367	-0.82504	5.3476e-05	-1.5888	-0.924474	7.53019e-05	-1.61286	-0.894875
47903826	rs6122781	3.29783e-09	-0.780522	-1.19675	0.000272562	0.350755	-1.2354	0.000149648	-0.573426	-1.24753
47904143	rs237739	2.09224e-09	-1.619	-0.813306	5.43296e-05	-1.58362	-0.913815	7.65028e-05	-1.60803	-0.883885
47904298	rs6125610	3.30963e-09	-0.780522	-1.19318	0.000273435	0.350755	-1.2322	0.000150108	-0.573426	-1.24446
47904672	rs77629079	1.08175e-09	-1.74211	-1.34985	3.05758e-05	-1.71035	-1.36195	4.38149e-05	-1.67941	-1.36986
47904734	rs6125611	3.14174e-09	-0.829011	-1.19675	0.000253834	0.27957	-1.2354	0.000141871	-0.626788	-1.24753
47904920	rs237738	2.34991e-09	-1.64906	-0.667102	5.85214e-05	-1.61822	-0.804897	8.02841e-05	-1.65069	-0.79298
47905008	rs237737	3.44019e-09	-1.05117	-0.883837	0.000142748	-0.622937	-0.908488	0.00015891	-0.857696	-0.903205
47905099	rs117326773	1.08012e-09	-1.74211	-1.35135	3.05372e-05	-1.71035	-1.36321	4.37678e-05	-1.67941	-1.37093
47905475	rs80306164	4.98614e-09	-1.56388	-2.76798e-10	0.000171219	-1.34956	-2.76798e-10	0.000234804	-1.37049	-2.76798e-10
47905508	rs8197	3.13892e-09	-1.25671	-0.769944	0.00011366	-0.935157	-0.824142	0.000126015	-1.15422	-0.838617
47906305	rs237735	3.56552e-09	-1.03791	-0.861315	0.000145537	-0.625563	-0.886514	0.000162409	-0.858012	-0.881112
47906343	rs144244643	1.08104e-09	-1.73711	-1.35551	3.06449e-05	-1.70338	-1.36667	4.4011e-05	-1.67095	-1.37385
47906355	rs59960348	2.94205e-09	-0.705243	-1.38619	0.000165723	0.00838293	-1.39058	0.000160302	-0.361425	-1.39075
47906404	rs142706776	1.10799e-09	-1.71108	-1.35691	3.16877e-05	-1.66876	-1.36782	4.58121e-05	-1.62988	-1.37482
47906439	rs150976154	1.07654e-09	-1.73857	-1.35821	3.05146e-05	-1.70541	-1.3689	4.38215e-05	-1.6734	-1.37571
47906558	rs6125612	3.13294e-09	-0.829011	-1.19956	0.000252511	0.27957	-1.24062	0.000141126	-0.626788	-1.2528
47906600	rs237734	3.1191e-09	-1.25671	-0.776277	0.00011238	-0.935157	-0.835463	0.000124549	-1.15422	-0.850318
47906607	rs118146198	1.07754e-09	-1.73636	-1.3595	3.05759e-05	-1.70235	-1.36994	4.39453e-05	-1.66971	-1.37658
47906693	rs140831116	1.14822e-08	-1.31977e-10	-0.729742	0.000294345	-1.31977e-10	-0.807758	0.000417536	-1.31977e-10	-0.794869
47907104	rs190179205	5.23071e-09	-1.51599	-2.76798e-10	0.000126795	-1.64994	-2.76798e-10	0.000177942	-1.64778	-2.76798e-10
47907790	rs6067035	1.3812e-08	0.82023	-1.36523	0.00134752	2.0907	-1.37719	0.000473069	0.7044	-1.3744
47908060	rs13038621	2.27775e-09	-1.54015	-0.807196	0.000104527	-1.0778	-0.765258	9.91903e-05	-1.49032	-0.741883
47908081	rs76377249	1.07315e-09	-1.73711	-1.36283	3.0462e-05	-1.70338	-1.37265	4.37936e-05	-1.67095	-1.3788
47908454	rs62211373	4.12675e-09	-1.75305	-2.76798e-10	0.000111962	-1.77435	-2.76798e-10	0.000156994	-1.77303	-2.76798e-10
47908469	rs116992683	1.07349e-09	-1.73561	-1.36402	3.04957e-05	-1.70132	-1.3736	4.38685e-05	-1.66847	-1.37957
47908520	rs6067036	3.45947e-08	0.373162	-2.76798e-10	0.000725928	0.0949425	-2.76798e-10	0.000863853	-0.0678373	-2.76798e-10
47908785	rs117395384	1.07306e-09	-1.73485	-1.36517	3.04992e-05	-1.70028	-1.37453	4.38906e-05	-1.66722	-1.38032
47909111	rs237702	3.05904e-09	-1.25671	-0.795723	0.000110896	-0.935157	-0.848758	0.00012299	-1.15422	-0.862913
47909135	rs75701200	1.07065e-09	-1.73485	-1.36742	3.0445e-05	-1.70028	-1.37631	4.38283e-05	-1.66722	-1.38174
47909299	rs142686304	1.07109e-09	-1.73485	-1.36701	3.05682e-05	-1.70028	-1.37227	4.39624e-05	-1.66722	-1.37869
47909329	rs237701	3.4862e-09	-1.0398	-0.881923	0.000145053	-0.608599	-0.906809	0.000161162	-0.844899	-0.901929
47909763	rs6019738	3.11346e-09	-0.648614	-1.38619	0.000178257	0.0812955	-1.39058	0.000171067	-0.296434	-1.39075
47909822	rs237700	2.25072e-09	-1.54669	-0.812598	0.000102776	-1.08911	-0.770851	9.79188e-05	-1.49752	-0.74758
47909872	rs77711953	1.0715e-09	-1.73331	-1.36816	3.04911e-05	-1.69818	-1.3769	4.39187e-05	-1.66469	-1.38221
47910199	rs140096618	5.92843e-09	-1.31977e-10	-1.39078	0.000164468	-1.31977e-10	-1.38979	0.000230139	-1.31977e-10	-1.39056
47910332	rs237699	2.94535e-09	-1.28837	-0.801941	0.00010968	-0.940251	-0.854692	0.000121618	-1.15958	-0.868769
47910628	rs142736187	1.06454e-09	-1.73929	-1.3687	3.02284e-05	-1.70641	-1.37732	4.34706e-05	-1.67462	-1.38253
47911179	rs74783842	1.07067e-09	-1.73409	-1.36816	3.0459e-05	-1.69923	-1.3769	4.38632e-05	-1.66596	-1.38221
47911361	rs147970207	6.15129e-09	-1.35388	-2.76798e-10	0.000177623	-1.31285	-2.76798e-10	0.000249661	-1.30913	-2.76798e-10
47911755	rs62211374	4.18267e-09	-1.1206	-0.618987	7.59628e-05	-1.30169	-0.860577	0.000100037	-1.35178	-0.87192
47911889	rs80195887	1.07093e-09	-1.73331	-1.3687	3.04783e-05	-1.69818	-1.37732	4.39043e-05	-1.66469	-1.38253
47912039	rs68014903	2.106e-09	-1.58927	-0.836484	9.28715e-05	-1.16459	-0.7967	9.10626e-05	-1.5447	-0.772997
47912301	rs78984116	1.07115e-09	-1.73103	-1.37077	3.05236e-05	-1.69508	-1.37893	4.40122e-05	-1.66099	-1.38379
47912327	rs139644122	4.29353e-09	-1.71343	-2.76798e-10	0.000112898	-1.76603	-2.76798e-10	0.000158187	-1.76546	-2.76798e-10
47912864	rs139329821	1.0714e-09	-1.73182	-1.36975	3.05151e-05	-1.69615	-1.37813	4.39827e-05	-1.66227	-1.38317
47913026	rs237708	2.28114e-09	-1.55313	-0.792733	6.20604e-05	-1.47382	-0.890578	8.71249e-05	-1.50234	-0.859556
47913420	rs76105818	1.0703e-09	-1.73182	-1.37077	3.04909e-05	-1.69615	-1.37893	4.39557e-05	-1.66227	-1.38379
47913578	rs6067037	2.93918e-09	-0.893036	-1.19937	0.000235162	0.205317	-1.23755	0.000134089	-0.680927	-1.24981
47913775	rs151110946	1.08895e-09	-1.7152	-1.37013	3.11865e-05	-1.6741	-1.37843	4.51372e-05	-1.63613	-1.3834
47913873	rs76495375	1.08805e-09	-1.71707	-1.36908	3.11359e-05	-1.67653	-1.37762	4.50366e-05	-1.63899	-1.38277
47913922	rs76479147	1.08737e-09	-1.71614	-1.37064	3.11361e-05	-1.67532	-1.37882	4.50587e-05	-1.63757	-1.38371
47914180	rs79274472	1.1841e-08	0.67112	-1.37009	0.00115368	1.93888	-1.38067	0.000417685	0.58373	-1.37824
47914458	rs237707	2.05998e-09	-1.65127	-0.796571	5.40855e-05	-1.60335	-0.898595	7.63316e-05	-1.62595	-0.868199
47915079	rs187348580	1.08427e-09	-1.71799	-1.37165	3.10368e-05	-1.67774	-1.3796	4.49039e-05	-1.64041	-1.3843
47915390	rs237706	1.31642e-09	-1.67724	-1.21838	5.13031e-05	-1.37289	-1.18187	5.4875e-05	-1.66992	-1.15427
47915709	rs138005296	4.11332e-09	-1.75631	-2.76798e-10	0.000112005	-1.77397	-2.76798e-10	0.000157554	-1.76947	-2.76798e-10
47916097	rs237704	3.68313e-09	-0.982057	-0.884717	0.000159127	-0.513459	-0.909346	0.000174995	-0.760415	-0.904068
47916295	rs67375757	2.08349e-09	-1.56651	-0.869981	9.24398e-05	-1.13455	-0.831397	8.96534e-05	-1.5249	-0.808389
47916383	rs149026621	1.08686e-09	-1.7145	-1.37275	3.11523e-05	-1.67318	-1.38044	4.51161e-05	-1.63506	-1.38494
47916385	rs7268632	3.17853e-09	-0.62764	-1.38648	0.000177519	0.077067	-1.3905	0.000169532	-0.305401	-1.3908
47916429	rs237703	3.61126e-09	-1.00675	-0.879734	0.000154916	-0.544659	-0.904969	0.000171023	-0.788373	-0.899071
47916450	rs761498	3.00238e-09	-0.684521	-1.38661	0.000165114	0.00459584	-1.39047	0.000158943	-0.369875	-1.39082
47916922	rs2010097	2.11144e-09	-1.61534	-0.807824	5.5711e-05	-1.5635	-0.908832	7.84224e-05	-1.58838	-0.878749
47917648	rs6019742	2.1215e-09	-1.61059	-0.807824	5.60164e-05	-1.55803	-0.908832	7.88263e-05	-1.58324	-0.878749
47918143	rs1109693	3.79711e-09	-0.95727	-0.879027	0.000164314	-0.486934	-0.903796	0.000180335	-0.735934	-0.898487
47918662	rs2869727	2.14416e-09	-1.60528	-0.802508	5.6632e-05	-1.55194	-0.903997	7.96754e-05	-1.57751	-0.873765
47918705	rs2869728	3.8189e-09	-0.95727	-0.873304	0.000165234	-0.486934	-0.898213	0.000181351	-0.735934	-0.892874
47919042	rs6125616	4.00603e-09	-1.13925	-0.643486	7.32687e-05	-1.31753	-0.88085	9.65942e-05	-1.36675	-0.891973
47919198	rs6417285	3.78971e-09	-0.948438	-0.889811	0.000156046	-0.528046	-0.914314	0.000172748	-0.76834	-0.909063
47919555	rs237721	3.35184e-09	-1.13432	-0.826713	0.000117603	-0.846874	-0.878316	0.000129383	-1.07438	-0.892077
47919672	rs237720	2.14991e-09	-1.57974	-0.82537	5.50839e-05	-1.55888	-0.924773	7.76782e-05	-1.58148	-0.895184
47919887	rs237719	3.94307e-09	-0.897541	-0.901036	0.000160911	-0.486395	-0.92526	0.000177217	-0.731794	-0.920069
47920305	rs150952951	4.8845e-09	-1.58447	-2.76798e-10	0.000115126	-1.74648	-2.76798e-10	0.000163091	-1.73493	-2.76798e-10
47920652	rs85360	3.99579e-09	-0.88426	-0.901036	0.000159833	-0.49312	-0.92526	0.000176319	-0.736875	-0.920069
47921834	rs119716	3.32599e-09	-1.12339	-0.845378	0.000117059	-0.833734	-0.8961	0.000128594	-1.06296	-0.909619
47922900	rs237714	2.02216e-09	-1.59132	-0.875052	8.89017e-05	-1.16833	-0.836652	8.72261e-05	-1.54698	-0.813752
47923314	rs237713	2.44766e-09	-1.47244	-0.802964	6.31612e-05	-1.44241	-0.904412	8.86936e-05	-1.46986	-0.874193
47923375	rs112896393	4.08153e-09	-1.76407	-2.76798e-10	0.000124474	-1.66841	-2.76798e-10	0.000185971	-1.60365	-2.76798e-10
47923614	rs11907908	3.37951e-09	-0.568192	-1.38462	0.000183711	0.111692	-1.39084	0.00017479	-0.275258	-1.39039
47923758	rs171109	3.30648e-09	-1.12339	-0.851259	0.000116405	-0.833734	-0.901701	0.000127885	-1.06296	-0.915142
47924333	rs145315973	1.07548e-09	-1.71163	-1.38614	3.09844e-05	-1.66947	-1.38956	4.50501e-05	-1.63071	-1.39076
47924446	rs6067046	3.46409e-09	-0.712594	-1.21549	0.000269358	0.346904	-1.24337	0.000149108	-0.568982	-1.25559
47924798	rs6019743	3.40765e-09	-0.560234	-1.38428	0.000185543	0.12164	-1.39086	0.000176365	-0.266388	-1.3903
47924884	rs117112399	6.4234e-09	-1.31977e-10	-1.31059	0.000170121	-1.31977e-10	-1.356	0.000237666	-1.31977e-10	-1.35837
47925085	rs146513135	1.07952e-09	-1.70788	-1.38614	3.11344e-05	-1.66464	-1.38956	4.5305e-05	-1.62506	-1.39076
47926561	rs6067048	3.28697e-09	-0.773984	-1.20659	0.000250052	0.273347	-1.24419	0.000140937	-0.624959	-1.25597
47926691	rs67652499	2.02165e-09	-1.61899	-0.847633	8.69871e-05	-1.2196	-0.807148	8.70711e-05	-1.57795	-0.784563
47926856	rs237711	2.06245e-09	-1.59132	-0.855325	9.08365e-05	-1.16833	-0.815122	8.90827e-05	-1.54698	-0.792689
47926935	rs76659855	1.10019e-09	-1.68751	-1.38754	3.19258e-05	-1.63885	-1.39024	4.6672e-05	-1.59521	-1.39089
47927087	rs117098248	6.32266e-07	3.27877	-2.76798e-10	0.0235793	3.57562	-2.76798e-10	0.0294715	3.46194	-2.76798e-10
47927389	rs76809311	1.08303e-09	-1.70284	-1.38794	3.13094e-05	-1.65818	-1.39041	4.56415e-05	-1.61754	-1.39088
47927407	rs117906400	1.07534e-09	-1.70959	-1.38831	3.10353e-05	-1.66683	-1.39055	4.51856e-05	-1.62762	-1.39084
47927469	rs78463987	1.07828e-09	-1.70589	-1.38928	3.11746e-05	-1.66208	-1.39083	4.54485e-05	-1.62208	-1.39058
47927615	rs237710	3.30264e-09	-1.10016	-0.87566	0.000119226	-0.805843	-0.905643	0.000130436	-1.03868	-0.919679
47927883	rs35506374	2.17503e-09	-1.58208	-0.811411	9.64583e-05	-1.15378	-0.769622	9.41468e-05	-1.53806	-0.746328
47927906	rs77276245	1.08463e-09	-1.69962	-1.38968	3.14231e-05	-1.65408	-1.39088	4.58823e-05	-1.61279	-1.39037
47928200	rs117139595	1.08317e-09	-1.7018	-1.38884	3.13407e-05	-1.65687	-1.39073	4.57177e-05	-1.61602	-1.39074
47928857	rs34584964	5.14695e-09	-1.53213	-2.76798e-10	0.000129494	-1.62888	-2.76798e-10	0.000170636	-1.68971	-2.76798e-10
47928980	rs6019745	2.33697e-09	-1.57449	-0.747195	5.99913e-05	-1.55335	-0.844954	8.47759e-05	-1.57625	-0.812976
47929350	rs8125088	3.43608e-09	-0.552256	-1.38395	0.000187398	0.131606	-1.39088	0.000177958	-0.257499	-1.3902
47929425	rs117628925	1.11958e-09	-1.66746	-1.39012	3.27067e-05	-1.61406	-1.39086	4.80567e-05	-1.56687	-1.38999
47930083	rs431011	2.13551e-08	-0.109249	-2.76798e-10	0.000515215	-0.247923	-2.76798e-10	0.000733471	-0.231451	-2.76798e-10
47930114	rs139237032	6.87089e-09	-1.31977e-10	-1.24324	0.000188536	-1.31977e-10	-1.25322	0.000263691	-1.31977e-10	-1.25446
47930229	rs13037209	7.11821e-09	-1.20788	-2.76798e-10	0.000126516	-1.65214	-2.76798e-10	0.000216251	-1.4528	-2.76798e-10
47930463	rs140808866	1.09654e-09	-1.68751	-1.39087	3.19307e-05	-1.63885	-1.39009	4.68048e-05	-1.59521	-1.38805
47931259	rs140273858	1.11039e-09	-1.67495	-1.39088	3.24471e-05	-1.62326	-1.38964	4.76872e-05	-1.57735	-1.38723
47931260	rs150358229	1.10659e-09	-1.67971	-1.38955	3.23704e-05	-1.62915	-1.38612	4.76148e-05	-1.58408	-1.38202
47931459	rs113172032	4.19291e-09	-1.73714	-2.76798e-10	0.00015231	-1.46659	-2.76798e-10	0.000219194	-1.43928	-2.76798e-10
47931624	rs117816960	4.27758e-09	-1.71715	-2.76798e-10	0.000143594	-1.52552	-2.76798e-10	0.000202413	-1.51893	-2.76798e-10
47931767	rs74931297	1.09417e-09	-1.68976	-1.39079	3.18732e-05	-1.64166	-1.38908	4.67343e-05	-1.59844	-1.38632
47931888	rs2134617	3.55876e-09	-0.517532	-1.38359	0.00019569	0.17491	-1.39089	0.000184993	-0.218841	-1.39008
47932047	rs2134618	3.50981e-09	-0.535402	-1.37957	0.000191457	0.15264	-1.39048	0.000181639	-0.238728	-1.38849
47932074	rs573791144	7.98373e-09	-1.09313	-2.76798e-10	0.000235499	-1.0308	-2.76798e-10	0.000303798	-1.11288	-2.76798e-10
47932499	rs117092122	1.09257e-09	-1.69318	-1.38882	3.18723e-05	-1.64596	-1.38481	4.67855e-05	-1.6034	-1.38027
47933479	rs381262	1.54393e-09	-1.67288	-1.06333	6.13093e-05	-1.36407	-1.01251	6.58585e-05	-1.6654	-0.976335
47933941	rs188156874	5.94393e-09	-1.31977e-10	-1.38817	0.000165249	-1.31977e-10	-1.38506	0.000231941	-1.31977e-10	-1.38276
47934897	rs113917711	1.08784e-09	-1.6975	-1.38884	3.17505e-05	-1.6514	-1.3832	4.65874e-05	-1.60969	-1.37822
47935025	rs188309946	7.66825e-08	1.16914	-2.76798e-10	0.00252864	1.34293	-2.76798e-10	0.00287481	1.1345	-2.76798e-10
47935629	rs237722	3.84996e-09	-0.905939	-0.916537	0.000161944	-0.391089	-1.01417	0.000197455	-0.554297	-0.989431
47935667	rs237723	1.65104e-09	-1.72218	-0.946958	4.89967e-05	-1.62812	-0.972639	6.6969e-05	-1.65407	-0.970943
47935955	rs138730309	4.24199e-09	-1.7255	-2.76798e-10	0.000119705	-1.70748	-2.76798e-10	0.000172912	-1.67646	-2.76798e-10
47936119	rs73116200	8.55407e-09	-1.02413	-2.76798e-10	0.000435361	-0.416332	-2.76798e-10	0.000576253	-0.472694	-2.76798e-10
47937432	rs237724	2.39438e-09	-1.54062	-0.756798	7.53301e-05	-1.3211	-0.849531	0.000105576	-1.35096	-0.81885
47937607	rs139038557	6.89563e-09	-1.31977e-10	-1.23965	0.00018911	-1.31977e-10	-1.25018	0.000264353	-1.31977e-10	-1.25196
47937726	rs77611738	1.2717e-08	-0.627598	-2.76798e-10	0.000798286	0.189958	-2.76798e-10	0.00103045	0.108512	-2.76798e-10
47937818	rs79586256	6.69377e-09	-1.31977e-10	-1.26936	0.000196225	-1.31977e-10	-1.21324	0.000275028	-1.31977e-10	-1.21237
47937999	rs237725	3.03836e-09	-1.66939	-0.389826	0.000113724	-1.37838	-0.380362	0.000131554	-1.59726	-0.352568
47938142	rs145274028	1.09262e-08	-0.779374	-2.76798e-10	0.000209948	-1.14565	-2.76798e-10	0.000306979	-1.10246	-2.76798e-10
47938335	rs237726	2.77597e-09	-1.64029	-0.509249	0.000112227	-1.31124	-0.460745	0.000126978	-1.55017	-0.435055
47938626	rs6067053	1.24761e-08	0.623976	-1.2707	0.00113246	1.8405	-1.30086	0.00055796	0.789576	-1.29453
47938630	rs237727	2.75018e-09	-1.63839	-0.520482	0.000109967	-1.32004	-0.472284	0.000124575	-1.55758	-0.446753
47938833	rs6067054	1.33346e-08	0.670313	-1.25049	0.00112457	1.81591	-1.28326	0.000587544	0.823064	-1.27635
47939663	rs11906968	1.64247e-09	-1.73345	-0.940884	6.53151e-05	-1.41177	-0.90152	7.66655e-05	-1.60904	-0.880745
47939664	rs11906955	8.63125e-09	-1.02045	0.00530199	0.00027006	-0.60582	-0.288044	0.000260268	-0.982137	-0.28539
47939896	rs237728	1.29911e-08	-0.761671	0.155398	0.000465434	-0.195319	-0.154219	0.000421835	-0.633218	-0.151408
47940135	rs237729	1.47707e-08	-0.68658	0.20869	0.000532137	-0.101887	-0.113721	0.000476693	-0.55359	-0.108776
47940268	rs117204676	5.33518e-09	-1.49622	-2.76798e-10	0.000187133	-1.26069	-2.76798e-10	0.000262277	-1.25984	-2.76798e-10
47940490	rs237730	1.3673e-08	-0.604337	0.0492225	0.000494898	-0.0323871	-0.255769	0.00043652	-0.4993	-0.251107
47940755	rs237731	1.58397e-08	-0.54307	0.135055	0.000565259	0.0242019	-0.179427	0.000498127	-0.443775	-0.17461
47941438	rs237732	1.51558e-08	-0.522856	0.0706982	0.000697349	0.275304	-0.220526	0.000575274	-0.258508	-0.215886
47941646	rs58065519	4.63562e-09	-0.472054	-1.16471	0.00015759	-0.204809	-1.22771	0.00016071	-0.542069	-1.20757
47941980	rs237733	1.56178e-09	-1.38939	-1.33532	4.78572e-05	-1.2614	-1.36289	5.92382e-05	-1.39189	-1.35579
47942367	rs117396723	5.03146e-09	-1.55483	-2.76798e-10	0.00011876	-1.7154	-2.76798e-10	0.000163901	-1.72998	-2.76798e-10
47942809	rs117401145	5.9537e-09	-1.31977e-10	-1.38652	0.000164697	-1.31977e-10	-1.3884	0.000230362	-1.31977e-10	-1.38959
47942972	rs79984731	4.65143e-09	-1.63336	-2.76798e-10	0.000130062	-1.6245	-2.76798e-10	0.00017145	-1.68495	-2.76798e-10
47943010	rs1033553	1.50817e-09	-1.62251	-1.13714	4.35881e-05	-1.62738	-1.09034	6.13806e-05	-1.59359	-1.11856
47943283	rs6063392	4.93397e-09	-1.57439	-2.76798e-10	0.000141703	-1.53878	-2.76798e-10	0.000201324	-1.52433	-2.76798e-10
47943313	rs7270080	4.52923e-09	-0.481013	-1.17897	7.82053e-05	-0.94389	-1.18928	0.000105079	-0.989113	-1.18542
47943581	rs117011706	4.046e-09	-1.77281	-2.76798e-10	0.00011377	-1.75833	-2.76798e-10	0.000157688	-1.76862	-2.76798e-10
47944349	rs237709	1.30365e-09	-1.62681	-1.27856	5.29739e-05	-1.29513	-1.22758	5.92082e-05	-1.51528	-1.2329
47945171	rs117169154	6.49086e-09	-1.31977e-10	-1.30014	0.000208702	-1.31977e-10	-1.1516	0.000290733	-1.31977e-10	-1.15683
47945746	rs1847326	3.29405e-09	-0.687837	-1.29058	0.00010912	-0.470611	-1.32945	0.000114966	-0.765934	-1.31867
47945991	rs67524316	3.4382e-09	-0.643205	-1.29239	0.000114421	-0.421763	-1.33086	0.000119836	-0.722919	-1.3202
47946460	rs127319	1.0541e-09	-1.73789	-1.37996	3.31029e-05	-1.61166	-1.38123	4.36176e-05	-1.67682	-1.37696
47946571	rs2006294	3.57152e-09	-0.605159	-1.29239	0.000120778	-0.367687	-1.33086	0.000125792	-0.674409	-1.3202
47946623	rs137998628	4.63037e-09	-1.6379	-2.76798e-10	0.000167665	-1.37054	-2.76798e-10	0.00022836	-1.39832	-2.76798e-10
47946994	rs117650266	7.14107e-09	-1.20467	-2.76798e-10	0.000159015	-1.42351	-2.76798e-10	0.000239646	-1.35008	-2.76798e-10
47947404	rs6012642	2.47178e-09	-0.965758	-1.29984	8.05946e-05	-0.766425	-1.33665	8.81975e-05	-1.02317	-1.32649
47947469	rs6019750	3.47637e-09	-0.6327	-1.29185	0.000117232	-0.397911	-1.33044	0.000122533	-0.701116	-1.31974
47947715	rs6019751	3.44806e-09	-0.642119	-1.29061	0.000116138	-0.408255	-1.32947	0.000121547	-0.710248	-1.31869
47947991	rs6019753	3.44378e-09	-0.642119	-1.29185	0.000116025	-0.408255	-1.33044	0.000121419	-0.710248	-1.31974
47948123	rs6012643	7.11853e-09	0.146073	-1.35391	0.000264352	0.420247	-1.33548	0.000230167	-0.0538951	-1.33654
47948503	rs6012644	3.38277e-09	-0.659905	-1.29194	0.000114145	-0.427799	-1.32724	0.000119767	-0.727488	-1.3162
47948677	rs1972189	1.88374e-09	-1.17001	-1.36727	7.20277e-05	-0.839956	-1.3755	7.59446e-05	-1.12155	-1.37768
47948734	rs112954035	3.41587e-09	-0.651498	-1.29061	0.000114948	-0.418559	-1.32947	0.000120447	-0.71934	-1.31869
47949158	rs6019754	3.41164e-09	-0.651498	-1.29185	0.000114836	-0.418559	-1.33044	0.00012032	-0.71934	-1.31974
47949410	rs6019755	3.41164e-09	-0.651498	-1.29185	0.000114836	-0.418559	-1.33044	0.00012032	-0.71934	-1.31974
47949568	rs149539962	4.11863e-09	-1.75502	-2.76798e-10	0.000122114	-1.68755	-2.76798e-10	0.000170699	-1.68934	-2.76798e-10
47949653	rs67926404	3.44378e-09	-0.642119	-1.29185	0.000116025	-0.408255	-1.33044	0.000121419	-0.710248	-1.31974
47949663	rs117783673	6.14549e-09	-1.31977e-10	-1.35482	0.000164936	-1.31977e-10	-1.38695	0.000230808	-1.31977e-10	-1.38765
47949835	rs674063	1.63382e-08	0.99979	-1.37682	0.000250949	0.404122	-1.37138	0.00032993	0.342855	-1.37322
47950304	rs11907221	1.02627e-09	-1.75375	-1.39086	3.07114e-05	-1.67707	-1.3908	4.10951e-05	-1.72257	-1.39078
47950861	rs183113549	6.1232e-09	-1.35845	-2.76798e-10	0.000209409	-1.14822	-2.76798e-10	0.000283741	-1.18118	-2.76798e-10
47951309	rs148819213	4.90142e-09	-1.58101	-2.76798e-10	0.000115786	-1.74076	-2.76798e-10	0.00016307	-1.73506	-2.76798e-10
47951408	rs237469	4.76278e-09	-0.268187	-1.34152	0.000203602	0.150064	-1.3264	0.000187988	-0.265557	-1.32731
47952653	rs8125593	1.45945e-08	0.876555	-1.36645	0.000227731	0.295075	-1.35942	0.00029972	0.235372	-1.36176
47952883	rs60973949	3.04846e-09	-0.755016	-1.30089	0.000114754	-0.412262	-1.33746	0.000119614	-0.717598	-1.32737
47952892	rs932442	1.6443e-09	-1.28289	-1.39033	6.96129e-05	-0.858705	-1.39085	7.33405e-05	-1.14346	-1.39066
47953224	rs3092044	1.66091e-09	-1.2723	-1.39087	7.06699e-05	-0.844263	-1.39023	7.42991e-05	-1.13147	-1.38967
47953433	rs2426145	1.04841e-09	-1.74714	-1.37612	3.16999e-05	-1.65919	-1.377	4.23803e-05	-1.71056	-1.37199
47953511	rs2426146	1.67696e-09	-1.26266	-1.39089	7.16172e-05	-0.831167	-1.39001	7.5135e-05	-1.12057	-1.38938
47953769	rs7261606	3.11779e-09	-0.729017	-1.3044	0.000117934	-0.382234	-1.34015	0.000122462	-0.691129	-1.33031
47954094	rs76577546	5.04027e-09	-1.55308	-2.76798e-10	0.000166215	-1.37922	-2.76798e-10	0.000231739	-1.38363	-2.76798e-10
47954133	rs142536722	1.75953e-08	-1.31977e-10	-0.302907	0.000452246	-1.31977e-10	-0.378281	0.000639648	-1.31977e-10	-0.368322
47954134	rs75673784	3.5746e-08	0.4059	-2.76798e-10	0.00466967	1.95634	-2.76798e-10	0.00427754	1.53189	-2.76798e-10
47954755	rs61482155	3.2312e-09	-0.702683	-1.295	0.000122454	-0.351869	-1.3329	0.000126786	-0.664325	-1.32241
47954811	rs61381846	3.10071e-09	-0.73802	-1.30089	0.000117029	-0.392626	-1.33746	0.000121702	-0.700294	-1.32737
47955131	rs1007129	1.15718e-09	-1.63366	-1.39089	4.23068e-05	-1.35772	-1.38984	5.2587e-05	-1.47761	-1.38915
47955887	rs3091609	1.06667e-09	-1.72988	-1.37612	2.82554e-05	-1.77422	-1.377	3.97845e-05	-1.77377	-1.37199
47955989	rs3091791	1.16938e-09	-1.62323	-1.39083	4.30424e-05	-1.33991	-1.39041	5.33434e-05	-1.46256	-1.38993
47956599	rs1007128	3.14177e-09	-0.729017	-1.29673	0.000118632	-0.382234	-1.33425	0.000123253	-0.691129	-1.32387
47956992	rs148040100	6.0599e-09	-1.36884	-2.76798e-10	0.000206753	-1.16098	-2.76798e-10	0.000280238	-1.1936	-2.76798e-10
47957406	rs6125627	1.19693e-09	-1.60126	-1.38952	4.48267e-05	-1.30316	-1.38654	5.52895e-05	-1.43131	-1.38535
47957772	rs6019758	1.18442e-09	-1.61191	-1.38937	4.24652e-05	-1.35796	-1.38586	5.28675e-05	-1.47693	-1.38452
47958434	rs79333383	4.01113e-08	0.52112	-2.76798e-10	0.000279629	-0.859046	-2.76798e-10	0.000471245	-0.673861	-2.76798e-10
47959782	rs2426147	1.09366e-09	-1.7369	-1.34411	2.91691e-05	-1.77432	-1.34508	4.12006e-05	-1.77431	-1.33648
47960540	rs117059989	4.71077e-09	-1.62069	-2.76798e-10	0.000114038	-1.75597	-2.76798e-10	0.00016038	-1.7517	-2.76798e-10
47962070	rs73118332	1.2833e-08	-0.836435	0.217915	0.00050202	-0.0798799	-0.193989	0.000502765	-0.44463	-0.164487
47962365	rs57926290	3.54855e-09	-0.836912	-1.06709	8.10999e-05	-1.07879	-1.01804	0.000107678	-1.10128	-1.04882
47962702	rs3859594	6.45293e-09	-1.306	-2.76798e-10	0.000184393	-1.27544	-2.76798e-10	0.000219694	-1.437	-2.76798e-10
47962870	rs6019762	3.43952e-09	-0.667758	-1.26745	0.000128558	-0.325041	-1.31109	0.000132823	-0.641366	-1.29886
47962968	rs6019763	3.44669e-09	-0.667758	-1.26537	0.000128774	-0.325041	-1.30941	0.000133062	-0.641366	-1.29706
47963232	rs1875721	1.18923e-09	-1.60787	-1.38937	4.4147e-05	-1.31845	-1.38653	5.45391e-05	-1.44503	-1.38529
47963335	rs62207636	1.78271e-08	-0.289816	-2.76798e-10	0.000304109	-0.775122	-2.76798e-10	0.000428669	-0.768555	-2.76798e-10
47963494	rs79182118	6.96319e-09	-1.2299	-2.76798e-10	0.00022355	-1.08287	-2.76798e-10	0.000302537	-1.11704	-2.76798e-10
47963535	rs16994523	1.53345e-08	0.936312	-1.37674	0.000237254	0.347912	-1.37129	0.000312173	0.287446	-1.37313
47963571	rs117606872	4.04119e-09	-1.774	-2.76798e-10	0.000117618	-1.72507	-2.76798e-10	0.000160223	-1.75268	-2.76798e-10
47964432	rs6019764	3.47202e-09	-0.667758	-1.25804	0.000130051	-0.325041	-1.29954	0.0001345	-0.641366	-1.28631
47964488	rs237447	1.9862e-08	1.19766	-1.37939	0.000298223	0.579851	-1.37452	0.000391237	0.516144	-1.37607
47964639	rs146563276	4.06357e-09	-1.76848	-2.76798e-10	0.000117964	-1.72213	-2.76798e-10	0.000160916	-1.74836	-2.76798e-10
47967324	rs117250096	6.78292e-09	-1.25613	-2.76798e-10	0.000204833	-1.17031	-2.76798e-10	0.000263065	-1.25684	-2.76798e-10
47967620	rs57430487	3.19371e-09	-0.746089	-1.26327	0.000119443	-0.401945	-1.30772	0.000124647	-0.708508	-1.29524
47967874	rs61433327	3.19371e-09	-0.746089	-1.26327	0.000119443	-0.401945	-1.30772	0.000124647	-0.708508	-1.29524
47968406	rs6012648	3.2633e-09	-0.729017	-1.25878	0.000123005	-0.382234	-1.29805	0.00012827	-0.691129	-1.28397
47968958	rs77989146	6.15514e-09	-1.31977e-10	-1.35325	0.00016568	-1.31977e-10	-1.38245	0.000231774	-1.31977e-10	-1.38348
47969016	rs1847329	1.10824e-09	-1.75864	-1.30913	3.24936e-05	-1.73887	-1.27259	4.41495e-05	-1.76472	-1.27694
47969113	rs237482	2.95988e-09	-0.753963	-1.33143	0.000118952	-0.406202	-1.30759	0.000134631	-0.617825	-1.30888
47969419	rs66469626	3.32399e-09	-0.702683	-1.26669	0.000125231	-0.351869	-1.31048	0.000129893	-0.664325	-1.2982
47970264	rs2202261	3.18399e-09	-0.755016	-1.25739	0.000119251	-0.412262	-1.29902	0.000124686	-0.717598	-1.28584
47970381	rs1393948	1.09221e-09	-1.73337	-1.34896	2.91302e-05	-1.77366	-1.34707	4.11577e-05	-1.77311	-1.33872
47970636	rs77785613	4.88126e-09	-1.58513	-2.76798e-10	0.000159178	-1.42248	-2.76798e-10	0.000221983	-1.42664	-2.76798e-10
47970996	rs138413797	1.29765e-07	1.69518	-2.76798e-10	0.00247046	1.31965	-2.76798e-10	0.00303229	1.18783	-2.76798e-10
47971126	rs117202244	4.73889e-09	-1.61474	-2.76798e-10	0.000158771	-1.42504	-2.76798e-10	0.000210989	-1.47743	-2.76798e-10
47971721	rs147427028	5.93404e-09	-1.38983	-2.76798e-10	0.000130795	-1.61887	-2.76798e-10	0.000185164	-1.608	-2.76798e-10
47972401	rs58746348	3.3925e-09	-0.694519	-1.25445	0.000119517	-0.408477	-1.30058	0.000123739	-0.723475	-1.28759
47972560	rs59661877	3.38866e-09	-0.709354	-1.24075	0.000126412	-0.396353	-1.25661	0.000132138	-0.699893	-1.2455
47973750	rs2426151	1.36886e-09	-1.48127	-1.37529	2.966e-05	-1.73156	-1.37115	4.4424e-05	-1.67002	-1.36544
47973980	rs73272000	3.43235e-09	-0.694031	-1.24326	0.000142353	-0.261655	-1.27255	0.000146953	-0.580901	-1.25823
47974014	rs237483	1.56734e-09	-1.37613	-1.34503	8.4074e-05	-0.731793	-1.32902	8.33359e-05	-1.07687	-1.32949
47974149	rs3091764	1.46393e-09	-1.41379	-1.37562	3.05156e-05	-1.70362	-1.37065	4.63436e-05	-1.62835	-1.36481
47974204	rs6095492	1.02731e-09	-1.77352	-1.37007	3.52706e-05	-1.54996	-1.3795	4.27706e-05	-1.69203	-1.38136
47974488	rs3092378	1.41537e-09	-1.43959	-1.38355	2.98789e-05	-1.71478	-1.38058	4.50761e-05	-1.64459	-1.37629
47975015	rs237484	1.63981e-09	-1.33061	-1.34535	8.60529e-05	-0.705559	-1.33199	8.50572e-05	-1.05341	-1.33251
47975945	rs117867984	1.6552e-08	0.651091	-1.01512	8.03535e-05	-1.08315	-1.02293	9.59089e-05	-1.23449	-1.03135
47976316	rs141180834	8.81539e-09	-1.31977e-10	-0.994039	0.000289369	-1.31977e-10	-0.824808	0.000405293	-1.31977e-10	-0.82463
47976434	rs6019766	3.37377e-09	-0.855196	-1.09931	0.000132375	-0.453557	-1.15331	0.000139559	-0.750627	-1.14013
47977336	rs56107323	2.47716e-09	-1.10406	-1.15937	0.000100735	-0.672827	-1.20719	0.000113233	-0.904224	-1.19557
47977735	rs143683025	4.11931e-09	-1.75485	-2.76798e-10	0.000113057	-1.76461	-2.76798e-10	0.000156822	-1.77413	-2.76798e-10
47978928	rs2426152	1.35715e-09	-1.47455	-1.3906	2.95707e-05	-1.71573	-1.39	4.49285e-05	-1.63566	-1.38851
47980064	rs59539109	3.04029e-09	-1.01297	-1.04561	0.000123897	-0.56844	-1.10462	0.000137955	-0.81215	-1.09016
47980626	rs73118348	2.08298e-07	2.16843	-2.76798e-10	0.00313089	1.55656	-2.76798e-10	0.00392041	1.44471	-2.76798e-10
47980976	rs237449	2.28643e-08	1.285	-1.32596	0.000316331	0.617695	-1.35341	0.000417098	0.55511	-1.35103
47981208	rs761383	1.41424e-09	-1.48877	-1.33518	3.01532e-05	-1.74108	-1.34514	4.55443e-05	-1.67352	-1.33704
47981618	rs78856558	6.95831e-09	-1.2306	-2.76798e-10	0.000171859	-1.34583	-2.76798e-10	0.000243044	-1.336	-2.76798e-10
47981876	rs6019770	1.14019e-09	-1.71348	-1.32586	4.41878e-05	-1.40812	-1.29594	5.48791e-05	-1.51225	-1.31186
47982128	rs237450	1.78656e-08	1.0841	-1.37176	0.000256858	0.440445	-1.38443	0.000339113	0.380239	-1.38314
47982980	rs74454728	3.15887e-09	-0.891094	-1.12923	5.71992e-05	-1.35943	-1.08654	7.71664e-05	-1.37062	-1.11266
47984346	rs17786947	2.72019e-09	-1.03661	-1.13322	5.16533e-05	-1.45711	-1.09084	6.97964e-05	-1.46688	-1.11678
47988458	rs62207639	6.50578e-09	-1.29785	-2.76798e-10	0.00016194	-1.40528	-2.76798e-10	0.000228856	-1.39615	-2.76798e-10
47988601	rs3331	2.62417e-09	-1.23333	-0.97244	5.34621e-05	-1.58867	-0.924868	7.17602e-05	-1.60025	-0.955655
47988624	rs118034512	1.10083e-08	-1.31977e-10	-0.771891	0.000292948	-1.31977e-10	-0.812514	0.000406618	-1.31977e-10	-0.821364
47988905	rs1051295	1.54599e-09	-1.36927	-1.36561	3.03341e-05	-1.70002	-1.38022	4.63021e-05	-1.61026	-1.38379
47989081	rs113974524	4.78542e-08	0.697621	-2.76798e-10	0.00104602	0.460235	-2.76798e-10	0.00117719	0.241645	-2.76798e-10
47989527	rs34280195	1.00131e-08	-0.866645	-2.76798e-10	0.000536717	-0.207037	-2.76798e-10	0.000707409	-0.267631	-2.76798e-10
47989624	rs34467662	4.13455e-09	-1.75116	-2.76798e-10	0.00011306	-1.76459	-2.76798e-10	0.000160267	-1.7524	-2.76798e-10
47990250	rs2229006	4.32408e-09	-1.70634	-2.76798e-10	0.000133189	-1.60074	-2.76798e-10	0.000182069	-1.62485	-2.76798e-10
47990260	rs112735799	1.16183e-07	1.58463	-2.76798e-10	0.00342856	1.64739	-2.76798e-10	0.00392906	1.44692	-2.76798e-10
47992178	rs6019774	3.19138e-09	-1.15069	-0.859391	6.53733e-05	-1.50646	-0.80594	8.70988e-05	-1.5217	-0.840495
47992374	rs73118354	8.08204e-09	-1.08089	-2.76798e-10	0.000433412	-0.420819	-2.76798e-10	0.00056734	-0.488281	-2.76798e-10
47992760	rs78215990	4.11909e-09	-1.75491	-2.76798e-10	0.000113062	-1.76458	-2.76798e-10	0.000156823	-1.77412	-2.76798e-10
47993002	rs7269408	9.86029e-08	1.42056	-2.76798e-10	0.00417095	1.84339	-2.76798e-10	0.00372622	1.39391	-2.76798e-10
47993282	rs111355930	5.53953e-09	-0.699357	-0.75927	8.93179e-05	-1.30181	-0.698492	0.000118804	-1.31618	-0.735585
47993307	rs3091737	2.05369e-09	-1.18104	-1.26986	3.45665e-05	-1.67302	-1.27661	5.30768e-05	-1.56478	-1.29272
47993602	rs62207640	5.53062e-09	-1.46024	-2.76798e-10	0.000185877	-1.26743	-2.76798e-10	0.000249407	-1.31015	-2.76798e-10
47993865	rs75102819	4.04208e-09	-1.77378	-2.76798e-10	0.000125133	-1.66313	-2.76798e-10	0.000171216	-1.68631	-2.76798e-10
47993898	rs237480	1.09363e-09	-1.69474	-1.3863	2.81173e-05	-1.76901	-1.38712	4.1525e-05	-1.71355	-1.38939
47994616	rs6019776	5.40679e-09	-1.48288	-2.76798e-10	0.000194269	-1.22326	-2.76798e-10	0.000257801	-1.27705	-2.76798e-10
47994872	rs6019778	5.40679e-09	-1.48288	-2.76798e-10	0.000194269	-1.22326	-2.76798e-10	0.000257801	-1.27705	-2.76798e-10
47995445	rs574160537	5.37793e-09	-1.48823	-2.76798e-10	0.000120476	-1.70106	-2.76798e-10	0.000161875	-1.74241	-2.76798e-10
47995592	rs3092235	2.00021e-09	-1.2299	-1.24738	3.42477e-05	-1.70086	-1.25803	5.19201e-05	-1.60465	-1.27489
47996604	rs116952653	6.02508e-09	-1.31977e-10	-1.37461	0.000167802	-1.31977e-10	-1.36973	0.000235803	-1.31977e-10	-1.36624
47997175	rs6019780	5.42948e-09	-1.47869	-2.76798e-10	0.000199041	-1.199	-2.76798e-10	0.000263307	-1.25592	-2.76798e-10
47997191	rs3092138	1.01067e-09	-1.77383	-1.3861	3.25165e-05	-1.62541	-1.38535	4.08808e-05	-1.73652	-1.38206
47997281	rs6019781	2.10878e-08	-0.54839	0.426547	0.000486724	-0.746445	0.441633	0.000562208	-0.903477	0.406109
47997491	rs926672	1.01443e-09	-1.772	-1.38422	3.30797e-05	-1.61097	-1.38262	4.13511e-05	-1.72867	-1.37847
47997962	rs6019783	5.49648e-09	-1.46643	-2.76798e-10	0.000202466	-1.18194	-2.76798e-10	0.000267607	-1.23972	-2.76798e-10
47998009	rs2426153	1.78934e-09	-1.28189	-1.3068	3.33336e-05	-1.66999	-1.31595	5.09645e-05	-1.56973	-1.32838
47998151	rs73910514	2.78534e-08	0.5863	-0.429881	0.000141288	-1.09594	-0.445771	0.000165328	-1.26064	-0.460665
47998260	rs75245158	4.04005e-09	-1.77428	-2.76798e-10	0.000122575	-1.68378	-2.76798e-10	0.000168119	-1.70457	-2.76798e-10
47998529	rs13433293	2.09882e-08	-0.611472	0.484894	0.000458863	-0.801596	0.437838	0.000534683	-0.953267	0.405702
47998753	rs13433299	5.29385e-09	-1.50399	-2.76798e-10	0.000192097	-1.23451	-2.76798e-10	0.000254586	-1.2896	-2.76798e-10
47998780	rs73910517	2.75135e-08	0.5863	-0.442161	0.000139578	-1.09594	-0.457949	0.000163343	-1.26064	-0.472746
47999008	rs3091458	1.81469e-09	-1.33373	-1.24089	3.3308e-05	-1.73352	-1.2532	4.93974e-05	-1.6591	-1.27024
47999162	rs183546	2.72726e-08	0.629914	-0.49457	0.000135657	-1.07247	-0.509914	0.000158342	-1.24019	-0.524292
47999181	rs6095496	1.46995e-08	0.906064	-1.38879	0.000909561	1.71123	-1.39077	0.000831684	1.28406	-1.38984
47999186	rs182531015	4.40278e-09	-1.6883	-2.76798e-10	0.000146843	-1.50315	-2.76798e-10	0.000203611	-1.51303	-2.76798e-10
47999437	rs7272646	1.50508e-08	0.928051	-1.38716	0.000965629	1.77049	-1.39021	0.000878427	1.33751	-1.38862
47999444	rs112203820	5.80044e-08	0.88998	-2.76798e-10	0.000222079	-1.08947	-2.76798e-10	0.000324427	-1.04718	-2.76798e-10
47999630	rs6095497	5.32618e-09	-1.4979	-2.76798e-10	0.000193754	-1.22592	-2.76798e-10	0.000256667	-1.28146	-2.76798e-10
48000698	rs3091796	9.39229e-09	-0.138223	-0.792426	8.92493e-05	-1.18893	-0.812142	0.000106703	-1.33517	-0.824029
48001243	rs149955703	6.45723e-09	-1.31977e-10	-1.30534	0.000192547	-1.31977e-10	-1.23217	0.000267166	-1.31977e-10	-1.24137
48001771	rs1883860	5.29385e-09	-1.50399	-2.76798e-10	0.000192097	-1.23451	-2.76798e-10	0.000254586	-1.2896	-2.76798e-10
48001995	rs2426154	1.88418e-09	-1.33267	-1.20437	3.48283e-05	-1.72395	-1.21813	5.17515e-05	-1.6455	-1.23729
48002575	rs6019784	5.29385e-09	-1.50399	-2.76798e-10	0.000192097	-1.23451	-2.76798e-10	0.000254586	-1.2896	-2.76798e-10
48002997	rs150477014	1.12881e-08	-1.31977e-10	-0.746787	0.000291419	-1.31977e-10	-0.817748	0.000411433	-1.31977e-10	-0.809594
48003001	rs6019785	3.43445e-08	-0.577686	0.943592	0.000760811	-0.749186	0.891063	0.000879028	-0.90557	0.855147
48003053	rs4810951	2.62489e-09	-0.941681	-1.26382	0.000309056	0.46712	-1.22611	0.000206034	-0.279264	-1.22193
48003626	rs62209162	5.2032e-09	-1.52126	-2.76798e-10	0.000187443	-1.25903	-2.76798e-10	0.000248742	-1.31283	-2.76798e-10
48004238	rs237485	1.54644e-07	2.51138	-0.640799	0.00381572	2.38059	-0.626214	0.00285746	1.7835	-0.655047
48004972	rs55678110	5.25129e-09	-0.877816	-0.634248	9.10511e-05	-1.41716	-0.563926	0.000118834	-1.44431	-0.607204
48005226	rs75260488	4.8955e-09	-0.896267	-0.685955	7.9026e-05	-1.49951	-0.623218	0.000104742	-1.51364	-0.664098
48005246	rs6019786	6.1732e-09	-1.35032	-2.76798e-10	0.000212663	-1.1328	-2.76798e-10	0.000281391	-1.1895	-2.76798e-10
48005752	rs16994553	8.05919e-09	-1.08372	-2.76798e-10	0.000317025	-0.733529	-2.76798e-10	0.00041687	-0.796466	-2.76798e-10
48005950	rs77580736	9.2359e-09	-0.947439	-2.76798e-10	0.000558404	-0.167426	-2.76798e-10	0.00061671	-0.404841	-2.76798e-10
48006175	rs4810952	1.67452e-08	0.281181	-0.633605	0.000123637	-1.01443	-0.660725	0.000187102	-0.90129	-0.696294
48006194	rs875470	5.67983e-09	-1.13287	-0.300751	0.000109938	-1.61128	-0.181312	0.000144782	-1.62249	-0.231517
48006307	rs1961192	1.37044e-08	0.23952	-0.792343	9.23521e-05	-1.05736	-0.909537	0.000140788	-0.94599	-0.935995
48006733	rs910160	1.21985e-08	-0.599907	-0.0693173	0.000192738	-1.23231	0.00113362	0.000243723	-1.28257	-0.0506403
48007010	rs149797415	4.1072e-09	-1.7578	-2.76798e-10	0.000116169	-1.73747	-2.76798e-10	0.000164142	-1.72851	-2.76798e-10
48007100	rs113055139	4.35419e-09	-1.6994	-2.76798e-10	0.000114048	-1.75589	-2.76798e-10	0.000157373	-1.77062	-2.76798e-10
48007200	rs9636516	4.61979e-07	3.54626	-0.581276	0.000579368	0.55476	-0.68533	0.000907816	0.700757	-0.718955
48007287	rs6095501	4.07282e-09	-1.7662	-2.76798e-10	0.000113988	-1.75642	-2.76798e-10	0.000160374	-1.75173	-2.76798e-10
48007608	rs13044228	1.81262e-07	2.65801	-0.628607	0.000210085	-0.535663	-0.609332	0.000234439	-0.758236	-0.613809
48007698	rs138959569	4.75071e-09	-1.61224	-2.76798e-10	0.00015813	-1.42909	-2.76798e-10	0.000227338	-1.4028	-2.76798e-10
48008281	rs10485610	1.61325e-07	2.50181	-0.588925	0.000201497	-0.617577	-0.569157	0.000226602	-0.832295	-0.573748
48008510	rs6019788	1.74927e-07	2.56462	-0.570786	0.000214801	-0.578104	-0.544694	0.000240506	-0.797175	-0.549318
48008909	rs6019789	1.50007e-07	2.19173	-0.351586	0.000218624	-0.776054	-0.3291	0.00024968	-0.97474	-0.334319
48008943	rs6019790	1.74607e-07	2.5813	-0.589303	0.000212655	-0.569334	-0.563504	0.000237916	-0.789247	-0.568077
48008961	rs6019791	2.62369e-08	1.4841	-1.38748	0.000173479	0.0352393	-1.37169	0.000292282	0.218015	-1.36954
48008981	rs6019792	1.68678e-07	2.54963	-0.59217	0.000208538	-0.585969	-0.566417	0.000233685	-0.804282	-0.570982
48009117	rs6019793	1.69306e-07	2.54963	-0.588458	0.000209326	-0.585969	-0.562646	0.000234566	-0.804282	-0.567221
48009165	rs13044985	1.69306e-07	2.54963	-0.588458	0.000209326	-0.585969	-0.562646	0.000234566	-0.804282	-0.567221
48009445	rs6019794	1.65603e-07	2.533	-0.593943	0.000206358	-0.594677	-0.568219	0.000231438	-0.812148	-0.572779
48009460	rs6019795	1.65173e-07	2.533	-0.596549	0.000205812	-0.594677	-0.570866	0.000230828	-0.812148	-0.575419
48009675	rs6125642	7.77978e-07	4.8038	-1.31764	0.000483651	1.04313	-1.35428	0.000778094	1.18524	-1.35763
48009816	rs6019796	1.70148e-07	2.62369	-0.657564	0.000211176	-0.536916	-0.602902	0.000237697	-0.748252	-0.609993
48009818	rs6019797	1.61507e-07	2.51807	-0.604059	0.000202659	-0.602486	-0.578497	0.000227469	-0.819199	-0.583028
48010054	rs11905015	1.59117e-07	2.50316	-0.604059	0.000201088	-0.610268	-0.578497	0.000225876	-0.826223	-0.583028
48010369	rs59670480	1.54097e-07	2.48663	-0.61959	0.000196241	-0.618883	-0.59428	0.000220628	-0.833997	-0.598766
48010599	rs78772557	1.25379e-08	-0.597931	-0.043848	0.00018065	-1.33647	0.0405234	0.000236283	-1.35992	-0.00428415
48010661	rs6019799	1.50304e-07	2.47179	-0.62966	0.000192748	-0.626609	-0.604514	0.000216871	-0.840965	-0.608972
48010792	rs6019800	1.47433e-07	2.45532	-0.632485	0.000190559	-0.635162	-0.607386	0.00021459	-0.848677	-0.611835
48011008	rs756529	7.51455e-07	4.77679	-1.32531	0.000467572	1.01468	-1.35964	0.000755633	1.16105	-1.36273
48011191	rs756530	1.21417e-08	-0.619388	-0.0545057	0.000176359	-1.34952	0.0295364	0.000230793	-1.37262	-0.0150976
48011202	rs3787314	1.45858e-07	2.45532	-0.643225	0.00018849	-0.635162	-0.618303	0.000212266	-0.848677	-0.622721
48011484	rs6012652	1.4652e-07	2.48663	-0.67001	0.000186437	-0.618883	-0.645534	0.000209635	-0.833997	-0.649874
48012318	rs6067077	1.18067e-06	5.24894	-1.34564	0.000536756	1.16612	-1.37309	0.000868568	1.31301	-1.37541
48012364	rs34816900	5.74128e-08	1.25714	-0.377407	0.000148512	-1.14342	-0.348424	0.000178188	-1.29284	-0.353558
48012461	rs111670944	4.25599e-09	-1.72221	-2.76798e-10	0.000114722	-1.75	-2.76798e-10	0.000159597	-1.75659	-2.76798e-10
48012538	rs6125643	1.39981e-08	0.850779	-1.38239	0.000108567	-0.44523	-1.35991	0.00018722	-0.240003	-1.35695
48013244	rs6019805	2.71284e-07	3.16356	-0.730931	0.00025229	-0.254426	-0.707503	0.000274462	-0.50277	-0.711658
48013253	rs67243707	1.13731e-08	-0.65027	-0.089017	0.000221786	-1.08475	-0.00605058	0.000291088	-1.1055	-0.0501173
48013257	rs13037578	2.45359e-07	3.06312	-0.730931	0.000238671	-0.309921	-0.707503	0.000260889	-0.553485	-0.711658
48013369	rs6019806	2.57055e-07	3.09707	-0.718321	0.000246318	-0.291212	-0.694672	0.000268802	-0.536397	-0.698866
48013385	rs6019807	2.78603e-07	3.19788	-0.738634	0.00025514	-0.235355	-0.715343	0.000277118	-0.485321	-0.719474
48015057	rs1354333	1.21586e-08	0.670511	-1.34301	9.57042e-05	-0.631957	-1.29929	0.000162037	-0.447165	-1.29425
48015194	rs6019808	2.75097e-07	3.19788	-0.751299	0.000251872	-0.235355	-0.728233	0.00027358	-0.485321	-0.732324
48015481	rs6012653	1.54483e-07	2.5813	-0.711757	0.000187763	-0.569334	-0.687994	0.000210142	-0.789247	-0.692208
48015578	rs6012654	2.65555e-07	3.15758	-0.746295	0.000259746	-0.209665	-0.723139	0.000279707	-0.468251	-0.727247
48015698	rs6012655	2.12572e-07	2.92442	-0.735682	0.000230205	-0.339758	-0.713779	0.000250225	-0.586866	-0.720015
48015849	rs6012656	2.73345e-07	3.19189	-0.751693	0.000263371	-0.190312	-0.728634	0.000283143	-0.450565	-0.732724
48015981	rs6012657	2.64753e-07	3.15758	-0.749319	0.000258948	-0.209665	-0.726217	0.00027885	-0.468251	-0.730315
48016209	rs6063397	9.66178e-07	5.09295	-1.39014	0.000550266	1.2063	-1.38841	0.000886177	1.34512	-1.38744
48016283	rs35560064	2.73995e-07	3.19189	-0.749319	0.000264008	-0.190312	-0.726217	0.000283826	-0.450565	-0.730315
48017290	rs3787315	2.15478e-07	2.96195	-0.759635	0.000238117	-0.283028	-0.736718	0.000256663	-0.540694	-0.740783
48017366	rs3787316	1.12058e-06	5.23805	-1.38699	0.000612042	1.31481	-1.39052	0.00100264	1.47123	-1.39008
48017639	rs112903214	5.25272e-09	-1.51179	-2.76798e-10	0.000146043	-1.50861	-2.76798e-10	0.000198095	-1.54049	-2.76798e-10
48017872	rs6063398	1.62615e-08	0.862859	-1.2446	0.000132586	-0.437855	-1.16742	0.000226518	-0.24566	-1.16076
48017884	rs13042468	2.31966e-07	2.99558	-0.719529	0.000232673	-0.346973	-0.695901	0.00025515	-0.587295	-0.700092
48018020	rs6067080	7.03067e-08	2.25171	-1.16938	0.000145709	-0.283459	-1.22744	0.000223298	-0.177214	-1.24352
48018255	rs36102365	1.89421e-07	2.78762	-0.71419	0.00020712	-0.468738	-0.69047	0.000227444	-0.707659	-0.694677
48018353	rs144782889	1.20083e-08	-1.31977e-10	-0.684936	0.000299859	-1.31977e-10	-0.789195	0.000428396	-1.31977e-10	-0.769192
48018396	rs1503485	1.55131e-08	0.704312	-1.13316	0.000138394	-0.535509	-1.02689	0.000235078	-0.35173	-1.01759
48018427	rs1847328	1.01134e-08	-0.664496	-0.19218	0.000210065	-1.02538	-0.119709	0.000276594	-1.04489	-0.161795
48018441	rs113684806	4.11156e-09	-1.75673	-2.76798e-10	0.000111964	-1.77433	-2.76798e-10	0.000157792	-1.76796	-2.76798e-10
48019202	rs146961189	5.2004e-09	-1.5218	-2.76798e-10	0.000167998	-1.36856	-2.76798e-10	0.000228938	-1.39579	-2.76798e-10
48019818	rs6063399	1.79237e-08	0.84557	-1.12999	0.000154625	-0.428386	-1.02312	0.000263293	-0.242203	-1.01377
48020273	rs7264620	1.24349e-08	-0.371046	-0.278983	0.000254812	-0.793851	-0.158131	0.000334303	-0.818356	-0.198837
48020518	rs4810954	2.71273e-09	-0.791003	-1.38158	4.40688e-05	-1.31699	-1.38977	6.91483e-05	-1.20232	-1.39067
48020611	rs76769822	1.39598e-08	-0.373349	-0.161006	0.000186272	-1.24234	-0.0229595	0.000248259	-1.25136	-0.0634099
48020649	rs6019815	7.36792e-09	-0.839488	-0.333915	0.000150513	-1.2754	-0.203054	0.000202428	-1.27862	-0.240231
48021074	rs16994565	4.97761e-09	-1.02058	-0.545004	0.000105625	-1.40508	-0.427536	0.000142652	-1.40785	-0.460986
48021116	rs117311315	4.12108e-09	-1.75442	-2.76798e-10	0.000125058	-1.66373	-2.76798e-10	0.000174172	-1.6692	-2.76798e-10
48021467	rs55982958	4.98859e-09	-1.01326	-0.550128	0.000104646	-1.39995	-0.441974	0.0001412	-1.40273	-0.476329
48021631	rs16994569	4.97438e-09	-1.01326	-0.55298	0.000105268	-1.39995	-0.436048	0.000142189	-1.40273	-0.46935
48021643	rs146341476	4.31888e-09	-1.70754	-2.76798e-10	0.000136191	-1.57845	-2.76798e-10	0.000191113	-1.57637	-2.76798e-10
48021708	rs6019816	5.13439e-09	-0.997584	-0.536993	0.000108266	-1.38893	-0.418987	0.000146188	-1.39176	-0.452587
48021727	rs7348799	4.88516e-09	-1.01176	-0.572574	0.000103197	-1.3989	-0.456972	0.000139442	-1.40169	-0.489903
48021904	rs71351970	1.20615e-07	2.35433	-0.732264	0.000160313	-0.701042	-0.714339	0.000180308	-0.916068	-0.718504
48021937	rs56359026	5.1296e-09	-1.00657	-0.528945	0.000108512	-1.39525	-0.410402	0.000146501	-1.39805	-0.444151
48021968	rs56287623	5.16663e-09	-1.00657	-0.521751	0.000109087	-1.39525	-0.405118	0.000147198	-1.39805	-0.43941
48022073	rs56376132	5.19759e-09	-1.00657	-0.515778	0.000109783	-1.39525	-0.398757	0.00014812	-1.39805	-0.433161
48022079	rs55781755	5.21971e-09	-1.00657	-0.511531	0.00011028	-1.39525	-0.394236	0.00014878	-1.39805	-0.428719
48022158	rs56059929	5.22431e-09	-1.00657	-0.510649	0.000110649	-1.39525	-0.390895	0.000149337	-1.39805	-0.424982
48022262	rs56108507	7.88122e-09	-0.705042	-0.401013	0.000156734	-1.18726	-0.250698	0.000210576	-1.19246	-0.286934
48022466	rs34230946	1.19046e-07	2.32353	-0.714555	0.000160677	-0.716721	-0.696393	0.000181009	-0.930083	-0.700612
48022480	rs34031790	1.34668e-08	-0.57031	-2.76798e-10	0.000137202	-1.57106	-2.76798e-10	0.000177698	-1.64915	-2.76798e-10
48022828	rs8115327	1.19255e-08	0.52123	-1.21309	0.000104011	-0.727294	-1.12071	0.000175266	-0.55093	-1.11201
48022919	rs7353256	3.31711e-09	-0.603851	-1.36759	4.80947e-05	-1.23691	-1.38243	7.67485e-05	-1.10318	-1.38552
48022924	rs6067083	1.05467e-07	2.64494	-1.15708	0.000189208	-0.0414108	-1.20825	0.000291157	0.0690625	-1.22444
48022994	rs6067084	3.157e-09	-0.655071	-1.36585	4.56417e-05	-1.29006	-1.38163	7.24417e-05	-1.16157	-1.38488
48023391	rs62209164	4.93751e-09	-1.57368	-2.76798e-10	0.000117521	-1.72589	-2.76798e-10	0.000163768	-1.73079	-2.76798e-10
48023419	rs1503482	1.27197e-08	0.626108	-1.25349	0.000109592	-0.62462	-1.17112	0.000186163	-0.439359	-1.16326
48023636	rs2057077	1.54683e-08	0.812951	-1.24469	0.00012398	-0.512355	-1.16003	0.000213694	-0.312718	-1.15198
48024280	rs10854180	2.33267e-08	1.22052	-1.24146	0.000156759	-0.27531	-1.16249	0.000275836	-0.0547081	-1.15473
48024332	rs237451	2.33742e-09	-1.00948	-1.31201	3.60584e-05	-1.68202	-1.22535	5.68585e-05	-1.56869	-1.21999
48024695	rs6063400	2.57829e-08	1.29986	-1.22068	0.000176519	-0.19426	-1.12482	0.000308558	0.0175551	-1.11488
48024895	rs7273494	7.64566e-09	-1.2564	0.119998	0.000188707	-1.67436	0.422045	0.000246738	-1.70768	0.386761
48024935	rs13041294	1.19827e-08	-1.68942	1.00235	0.000464416	-1.75641	1.40469	0.000632018	-1.75256	1.37224
48024944	rs13041298	2.16199e-08	-1.32759	1.23066	0.00060091	-1.73565	1.64158	0.000810084	-1.74206	1.60996
48024978	rs192886238	5.22109e-09	-1.68514	0.167311	0.000139842	-1.61968	0.0676856	0.000198695	-1.57705	0.0395808
48024997	rs13041163	8.57395e-08	1.95105	-0.670271	0.000157927	-0.901586	-0.52879	0.000181781	-1.09431	-0.532131
48025041	rs13041060	1.02261e-09	-1.77325	-1.37494	2.85108e-05	-1.75496	-1.38727	4.07305e-05	-1.73439	-1.38787
48025102	rs6067085	4.68328e-09	-0.787416	-0.839124	7.68347e-05	-1.44148	-0.709373	0.000119616	-1.35241	-0.692545
48025360	rs79911915	6.41269e-09	-1.31977e-10	-1.31226	0.000188568	-1.31977e-10	-1.25305	0.000260401	-1.31977e-10	-1.26702
48025392	rs237452	2.35083e-08	1.25957	-1.27275	9.62696e-05	-0.630486	-1.29487	0.000140073	-0.581357	-1.30572
48025673	rs74360928	4.83125e-09	-1.59543	-2.76798e-10	0.000267603	-0.903003	-2.76798e-10	0.000320459	-1.05949	-2.76798e-10
48025913	rs237453	1.21941e-08	0.591994	-1.26158	0.000109609	-0.643929	-1.15166	0.000179081	-0.499796	-1.1416
48026193	rs12624576	2.95669e-08	1.3218	-1.10568	9.92696e-05	-0.715456	-1.17921	0.000144473	-0.660642	-1.19551
48026293	rs59494676	2.95838e-08	1.33163	-1.11494	9.6327e-05	-0.737583	-1.18718	0.000140388	-0.681675	-1.20316
48026361	rs12624589	1.10613e-08	0.496078	-1.26316	0.000113786	-0.611879	-1.14631	0.000186688	-0.463528	-1.13627
48026562	rs6090975	2.14251e-08	0.991885	-1.09786	8.27237e-05	-0.904538	-1.17246	0.000119752	-0.854794	-1.18902
48026607	rs6090976	2.06223e-08	0.965862	-1.11003	8.06769e-05	-0.919103	-1.18295	0.000116789	-0.869771	-1.1991
48026608	rs6095507	2.05983e-08	0.9635	-1.10883	8.17322e-05	-0.909228	-1.17983	0.000118072	-0.861453	-1.19649
48026668	rs6067087	2.26789e-08	1.04429	-1.0934	8.55291e-05	-0.875043	-1.16861	0.000123897	-0.824474	-1.18532
48026827	rs6067088	2.26789e-08	1.04429	-1.0934	8.55291e-05	-0.875043	-1.16861	0.000123897	-0.824474	-1.18532
48026872	rs6067089	2.34027e-08	1.07332	-1.09101	8.73356e-05	-0.858613	-1.16414	0.000126594	-0.807591	-1.18066
48026947	rs1812248	2.26789e-08	1.04429	-1.0934	8.55291e-05	-0.875043	-1.16861	0.000123897	-0.824474	-1.18532
48027093	rs8120399	2.25113e-08	1.0355	-1.09202	8.48302e-05	-0.886577	-1.16528	0.000122289	-0.840272	-1.18258
48027096	rs2869731	2.25113e-08	1.0355	-1.09202	8.48302e-05	-0.886577	-1.16528	0.000122289	-0.840272	-1.18258
48027184	rs8120326	2.23795e-08	1.04429	-1.10668	8.45541e-05	-0.875043	-1.18007	0.000122539	-0.824474	-1.19634
48027327	rs6019820	9.73563e-09	0.376805	-1.27155	0.000103241	-0.696767	-1.15867	0.000168426	-0.553769	-1.14897
48027409	rs6125646	2.25779e-08	1.04429	-1.09786	8.52e-05	-0.875043	-1.17246	0.000123439	-0.824474	-1.18902
48027463	rs6125647	2.48103e-08	1.15323	-1.11251	9.01396e-05	-0.813059	-1.17809	0.000130914	-0.7608	-1.1939
48027837	rs6067091	2.32633e-08	1.09984	-1.1235	8.60078e-05	-0.84355	-1.19452	0.000124826	-0.792115	-1.2102
48027906	rs6067092	2.35548e-08	1.09984	-1.11105	8.69324e-05	-0.84355	-1.18383	0.000126114	-0.792115	-1.19994
48027917	rs6063403	2.34632e-08	1.09984	-1.11494	8.66417e-05	-0.84355	-1.18718	0.000125709	-0.792115	-1.20316
48028056	rs6125648	2.45391e-08	1.15323	-1.1235	8.86706e-05	-0.813059	-1.19452	0.000128797	-0.7608	-1.2102
48028171	rs6095508	2.66817e-08	1.23694	-1.1235	9.3051e-05	-0.76484	-1.19452	0.000135332	-0.711303	-1.2102
48028499	rs6067093	2.37904e-08	1.12647	-1.12773	8.70081e-05	-0.828365	-1.19814	0.000126349	-0.776518	-1.21368
48028751	rs6067094	2.30935e-08	1.09984	-1.13082	8.54702e-05	-0.84355	-1.20079	0.000124078	-0.792115	-1.21622
48029236	rs75393527	5.07676e-09	-1.54587	-2.76798e-10	0.000123873	-1.67326	-2.76798e-10	0.000167714	-1.70698	-2.76798e-10
48029792	rs6063406	1.2213e-07	2.77082	-1.13627	0.000242668	0.213958	-1.21477	0.000361211	0.288646	-1.22842
48030010	rs926673	1.66311e-08	0.887015	-1.24628	0.000166218	-0.304247	-1.07496	0.000277837	-0.130866	-1.07134
48030062	rs73120333	4.04179e-09	-1.77385	-2.76798e-10	0.000112975	-1.76534	-2.76798e-10	0.000158431	-1.76392	-2.76798e-10
48030391	rs237454	2.21576e-09	-1.33073	-1.04421	5.87096e-05	-1.77004	-0.649868	8.16137e-05	-1.7698	-0.657446
48030813	rs237455	1.82724e-07	2.89932	-0.861883	0.000122143	-0.925125	-0.762191	0.00017625	-0.899081	-0.758255
48030910	rs151191483	8.44952e-09	-1.31977e-10	-1.03643	0.000244166	-1.31977e-10	-0.99466	0.000342002	-1.31977e-10	-0.994424
48031036	rs17784671	9.39838e-09	-0.930001	-2.76798e-10	0.000178876	-1.30582	-2.76798e-10	0.000255821	-1.28476	-2.76798e-10
48031208	rs237456	1.12345e-07	2.46958	-0.918544	0.00010462	-1.03385	-0.808327	0.000149211	-1.01891	-0.804967
48031268	rs113718371	3.89635e-08	0.0663195	0.425768	0.00046708	-0.887533	0.541524	0.000600183	-0.938062	0.506057
48031319	rs237457	2.4056e-09	-0.989395	-1.30334	3.64064e-05	-1.77412	-1.12365	5.15396e-05	-1.76305	-1.12384
48031549	rs237458	1.10245e-07	2.43914	-0.906973	0.000104636	-1.04653	-0.795484	0.000149221	-1.03172	-0.792088
48031630	rs237459	1.03987e-07	2.37555	-0.901822	0.000102453	-1.07333	-0.789772	0.000146204	-1.05787	-0.78636
48033127	rs237460	1.24689e-07	2.56226	-0.906973	0.000107306	-1.02134	-0.795484	0.000153759	-1.00177	-0.792088
48033133	rs6090977	1.5951e-08	0.357183	-0.7582	5.60392e-05	-1.32177	-1.14469	7.18527e-05	-1.41296	-1.14166
48033171	rs237461	7.04943e-09	0.0637591	-1.28135	5.04218e-05	-1.48468	-1.0874	7.46517e-05	-1.42985	-1.08656
48033203	rs237462	6.85138e-09	0.0430528	-1.28914	4.97522e-05	-1.48499	-1.10046	7.36987e-05	-1.42962	-1.09964
48033210	rs116883868	1.91672e-08	-0.217339	-2.76798e-10	0.000744295	0.119929	-2.76798e-10	0.000838046	-0.0981672	-2.76798e-10
48033507	rs36014836	1.6526e-08	0.412667	-0.778273	5.42673e-05	-1.34144	-1.15715	6.9452e-05	-1.4344	-1.1542
48033831	rs237463	2.19411e-09	-1.06487	-1.31989	3.53809e-05	-1.77312	-1.15321	4.96266e-05	-1.77131	-1.1534
48033934	rs237464	2.23075e-09	-1.0526	-1.3156	3.56416e-05	-1.77358	-1.14542	5.00576e-05	-1.77046	-1.1456
48034156	rs237465	9.85532e-09	0.507907	-1.39043	3.43475e-05	-1.57057	-1.38541	4.89921e-05	-1.5536	-1.38398
48034273	rs237466	2.23852e-09	-1.05579	-1.30893	3.60716e-05	-1.77352	-1.13348	5.06464e-05	-1.7707	-1.13367
48034292	rs71351972	1.2131e-07	2.54648	-0.918673	8.92942e-05	-0.760188	-1.24038	9.92775e-05	-0.993302	-1.23802
48034846	rs119418	2.22794e-09	-1.06053	-1.30893	3.60617e-05	-1.7738	-1.13348	5.06968e-05	-1.76971	-1.13367
48035055	rs118064817	6.17833e-09	-1.31977e-10	-1.34949	0.000178258	-1.31977e-10	-1.30928	0.000247028	-1.31977e-10	-1.31974
48035220	rs119417	9.62547e-08	2.342	-0.945542	9.52028e-05	-1.09815	-0.838354	0.000135727	-1.08352	-0.835082
48035424	rs74920825	4.49543e-09	-1.66748	-2.76798e-10	0.000116579	-1.73394	-2.76798e-10	0.000162385	-1.73927	-2.76798e-10
48035458	rs13042686	1.85549e-08	0.541002	-0.790804	5.70723e-05	-1.28333	-1.16486	7.25718e-05	-1.3827	-1.16197
48035597	rs119416	5.574e-09	-0.153349	-1.29908	4.54473e-05	-1.55853	-1.11743	6.68996e-05	-1.50942	-1.11663
48035629	rs147065696	4.21965e-09	-1.73079	-2.76798e-10	0.000116197	-1.73722	-2.76798e-10	0.000159786	-1.7554	-2.76798e-10
48036552	rs62209165	1.00107e-08	-0.866881	-2.76798e-10	0.000272766	-0.883894	-2.76798e-10	0.000341157	-0.996896	-2.76798e-10
48036642	rs237467	9.76307e-08	2.32582	-0.915166	9.65767e-05	-1.11513	-0.807045	0.000137086	-1.10535	-0.803278
48037809	rs118094875	4.27338e-09	-1.71813	-2.76798e-10	0.00011757	-1.72548	-2.76798e-10	0.000161169	-1.74679	-2.76798e-10
48038112	rs237468	5.32823e-09	-0.210943	-1.28658	4.49161e-05	-1.59157	-1.09614	6.59025e-05	-1.54575	-1.09531
48038716	rs6090978	1.88914e-09	-1.19696	-1.33745	3.45904e-05	-1.76256	-1.18637	4.78765e-05	-1.77407	-1.18654
48039323	rs6019824	9.51445e-09	-0.917726	-2.76798e-10	0.00025937	-0.934253	-2.76798e-10	0.000325491	-1.0439	-2.76798e-10
48039417	rs6019825	8.4313e-09	0.346694	-1.38528	3.22637e-05	-1.62817	-1.39039	4.58629e-05	-1.61287	-1.39072
48039474	rs13045051	5.57017e-09	-1.45311	-2.76798e-10	0.000159716	-1.41911	-2.76798e-10	0.000241459	-1.34254	-2.76798e-10
48039709	rs62209166	9.51445e-09	-0.917726	-2.76798e-10	0.00025937	-0.934253	-2.76798e-10	0.000325491	-1.0439	-2.76798e-10
48040751	rs77197086	3.94906e-08	-0.0878211	0.593346	0.000467054	-0.993493	0.64743	0.000600672	-1.04086	0.609672
48040774	rs237470	9.19932e-08	2.2823	-0.931125	9.274e-05	-1.14513	-0.817579	0.00013221	-1.13016	-0.814687
48040821	rs72626544	1.25715e-08	-1.31977e-10	-0.639107	0.000349804	-1.31977e-10	-0.635135	0.000492485	-1.31977e-10	-0.629777
48040911	rs117031397	6.28927e-09	-1.33169	-2.76798e-10	0.000180439	-1.29711	-2.76798e-10	0.000246796	-1.32068	-2.76798e-10
48041211	rs3787317	1.31924e-07	2.6329	-0.921208	9.25787e-05	-0.718101	-1.24635	0.000102445	-0.956316	-1.24359
48041268	rs6095512	5.14182e-09	-1.53313	-2.76798e-10	0.000127941	-1.64094	-2.76798e-10	0.00017741	-1.65077	-2.76798e-10
48041803	rs6095513	5.03394e-09	-1.55433	-2.76798e-10	0.000125955	-1.65658	-2.76798e-10	0.000174762	-1.66581	-2.76798e-10
48042477	rs237471	1.87373e-09	-1.21855	-1.32406	3.56014e-05	-1.75924	-1.16089	4.91458e-05	-1.77338	-1.16107
48042970	rs6019826	1.18569e-07	2.42892	-0.823962	0.000244721	0.196995	-1.18938	0.000247173	-0.134798	-1.18435
48043736	rs237472	1.02291e-08	-0.845303	-2.76798e-10	0.000855277	0.258917	-2.76798e-10	0.00103335	0.111322	-2.76798e-10
48043810	rs237473	1.86311e-09	-1.22781	-1.32049	3.58756e-05	-1.76027	-1.15218	4.95959e-05	-1.77364	-1.15169
48044191	rs11905489	2.19557e-08	0.767865	-0.849378	6.43085e-05	-1.12345	-1.20536	8.07412e-05	-1.23575	-1.20224
48044955	rs13045350	1.51723e-07	2.78857	-0.93705	9.91102e-05	-0.6412	-1.25508	0.000108674	-0.888478	-1.25241
48045573	rs6019827	1.04389e-08	-0.825001	-2.76798e-10	0.000283038	-0.846927	-2.76798e-10	0.000353918	-0.960175	-2.76798e-10
48045742	rs186942	4.74081e-09	-0.39605	-1.21828	3.19099e-05	-1.76539	-1.2642	4.40376e-05	-1.77234	-1.27186
48045918	rs237474	1.81547e-09	-1.23972	-1.33448	3.50372e-05	-1.75551	-1.18059	4.82403e-05	-1.77228	-1.18076
48046385	rs6095516	2.24031e-08	0.811812	-0.87315	6.48592e-05	-1.10112	-1.21917	8.12602e-05	-1.21542	-1.21617
48047443	rs6090979	1.9922e-08	0.638362	-0.817076	6.10135e-05	-1.18815	-1.19327	7.70969e-05	-1.29444	-1.18974
48047879	rs117854993	4.24363e-09	-1.72512	-2.76798e-10	0.000115682	-1.74166	-2.76798e-10	0.000163352	-1.73333	-2.76798e-10
48048072	rs34786572	1.33009e-07	2.65144	-0.931568	9.00324e-05	-0.734511	-1.25783	9.9959e-05	-0.969553	-1.25493
48048123	rs10485611	2.22604e-08	0.774046	-0.841775	6.10607e-05	-1.17299	-1.20765	7.68174e-05	-1.28356	-1.20425
48048552	rs116934675	4.15095e-09	-1.7472	-2.76798e-10	0.00011238	-1.77062	-2.76798e-10	0.000156867	-1.77384	-2.76798e-10
48048610	rs73120358	9.5092e-09	-0.918278	-2.76798e-10	0.000258118	-0.939093	-2.76798e-10	0.000324687	-1.04638	-2.76798e-10
48048871	rs6095518	5.05213e-09	-1.55073	-2.76798e-10	0.000126288	-1.65394	-2.76798e-10	0.000175207	-1.66327	-2.76798e-10
48049506	rs237475	1.31199e-08	0.500619	-1.09703	4.79839e-05	-1.57707	-1.04457	7.00189e-05	-1.54462	-1.03585
48050133	rs6095519	4.9706e-09	-1.567	-2.76798e-10	0.0001248	-1.6658	-2.76798e-10	0.000173225	-1.67465	-2.76798e-10
48050230	rs73261365	1.95732e-08	0.584429	-0.780805	5.72404e-05	-1.26322	-1.18203	7.28231e-05	-1.36472	-1.17649
48050274	rs6095520	4.89258e-09	-1.58282	-2.76798e-10	0.00012339	-1.67716	-2.76798e-10	0.000171351	-1.68552	-2.76798e-10
48050494	rs77778449	9.6266e-08	2.43772	-1.04114	8.34989e-05	-0.752554	-1.31512	9.30092e-05	-0.98511	-1.31143
48050666	rs6095521	9.6904e-09	-0.899402	-2.76798e-10	0.000233125	-1.04094	-2.76798e-10	0.000295183	-1.14164	-2.76798e-10
48050814	rs118154669	5.92822e-09	-1.31977e-10	-1.39081	0.000165575	-1.31977e-10	-1.38308	0.000232139	-1.31977e-10	-1.3819
48051036	rs76793413	4.48879e-09	-1.66896	-2.76798e-10	0.000116473	-1.73485	-2.76798e-10	0.000162248	-1.74011	-2.76798e-10
48051051	rs6012663	9.60175e-09	-0.908593	-2.76798e-10	0.000231172	-1.04935	-2.76798e-10	0.000292886	-1.14946	-2.76798e-10
48051228	rs79371069	4.77978e-09	-1.60614	-2.76798e-10	0.000123844	-1.67349	-2.76798e-10	0.000168698	-1.70113	-2.76798e-10
48051382	rs237476	1.94589e-08	0.897587	-1.09982	5.22551e-05	-1.4966	-1.03977	7.62134e-05	-1.46514	-1.03056
48052030	rs80051983	5.38492e-09	-1.48693	-2.76798e-10	0.000136307	-1.5776	-2.76798e-10	0.00018349	-1.61708	-2.76798e-10
48052347	rs6019831	4.66367e-06	6.22779	-0.950768	0.00016062	-0.132241	-1.28123	0.000181984	-0.348246	-1.27708
48052612	rs6012664	1.06466e-08	-0.805297	-2.76798e-10	0.000246185	-0.986426	-2.76798e-10	0.000311199	-1.08881	-2.76798e-10
48052634	rs6019832	1.06466e-08	-0.805297	-2.76798e-10	0.000246185	-0.986426	-2.76798e-10	0.000311199	-1.08881	-2.76798e-10
48052870	rs115620052	4.70944e-09	-1.62097	-2.76798e-10	0.000120155	-1.70373	-2.76798e-10	0.000167069	-1.71083	-2.76798e-10
48053605	rs77262128	6.56065e-08	-0.194512	1.20765	0.000737947	-1.06553	1.1769	0.00093955	-1.11063	1.12679
48053688	rs80260468	4.72406e-09	-1.61787	-2.76798e-10	0.000120409	-1.70162	-2.76798e-10	0.000167404	-1.70883	-2.76798e-10
48054607	rs62209167	1.11222e-08	-0.761595	-2.76798e-10	0.00025455	-0.953012	-2.76798e-10	0.000323012	-1.05155	-2.76798e-10
48054668	rs6019834	4.48903e-09	-1.6689	-2.76798e-10	0.00011948	-1.70936	-2.76798e-10	0.000165061	-1.72293	-2.76798e-10
48054991	rs6019835	1.12334e-08	-0.751643	-2.76798e-10	0.000256842	-0.944048	-2.76798e-10	0.00032574	-1.04314	-2.76798e-10
48055072	rs34192871	4.26079e-07	3.67913	-0.795045	0.000164828	-0.177501	-1.2101	0.000172344	-0.473889	-1.20586
48055229	rs117075651	7.04912e-09	-1.21764	-2.76798e-10	0.000203074	-1.17894	-2.76798e-10	0.000276981	-1.20529	-2.76798e-10
48055361	rs59612211	4.73173e-08	-0.0876881	0.774026	0.000537413	-0.993402	0.787661	0.000683864	-1.04077	0.739294
48055712	rs6019836	1.1335e-08	-0.742644	-2.76798e-10	0.000258933	-0.935937	-2.76798e-10	0.000328229	-1.03553	-2.76798e-10
48055760	rs2003712	4.29496e-08	1.17842	-0.588931	8.42592e-05	-0.968904	-1.08971	0.000104298	-1.09775	-1.08423
48055783	rs6019837	1.1335e-08	-0.742644	-2.76798e-10	0.000258933	-0.935937	-2.76798e-10	0.000328229	-1.03553	-2.76798e-10
48056147	rs6019838	1.1335e-08	-0.742644	-2.76798e-10	0.000258933	-0.935937	-2.76798e-10	0.000328229	-1.03553	-2.76798e-10
48056200	rs59490614	1.14494e-08	-0.732598	-2.76798e-10	0.00026129	-0.926879	-2.76798e-10	0.000331033	-1.02702	-2.76798e-10
48056661	rs6019839	1.12334e-08	-0.751643	-2.76798e-10	0.000256842	-0.944048	-2.76798e-10	0.00032574	-1.04314	-2.76798e-10
48057192	rs77208947	7.26084e-09	-1.18804	-2.76798e-10	0.000176145	-1.3212	-2.76798e-10	0.000232056	-1.38226	-2.76798e-10
48057332	rs6019840	1.10126e-08	-0.771497	-2.76798e-10	0.000252291	-0.961927	-2.76798e-10	0.000320322	-1.05991	-2.76798e-10
48057448	rs237477	4.56511e-09	-1.03158	-0.620514	8.76222e-05	-1.62737	-0.392099	0.000116682	-1.67276	-0.397028
48057501	rs6512583	1.12334e-08	-0.751643	-2.76798e-10	0.000256842	-0.944048	-2.76798e-10	0.00032574	-1.04314	-2.76798e-10
48058060	rs74830205	4.74034e-09	-1.61443	-2.76798e-10	0.00012037	-1.70194	-2.76798e-10	0.000168069	-1.70487	-2.76798e-10
48058067	rs3787318	4.21143e-08	-0.112366	0.682214	0.000481979	-1.01017	0.695558	0.000614281	-1.05702	0.64823
48058452	rs113527276	6.4721e-09	-1.30304	-2.76798e-10	0.000159328	-1.42154	-2.76798e-10	0.00021147	-1.47516	-2.76798e-10
48058483	rs113297150	7.50267e-09	-0.590475	-0.564803	8.75536e-05	-1.3537	-0.666562	0.000115723	-1.38005	-0.697995
48059060	rs6095524	5.21992e-09	-1.51806	-2.76798e-10	0.00012891	-1.63339	-2.76798e-10	0.000179784	-1.63749	-2.76798e-10
48059123	rs144303662	7.79664e-09	-1.31977e-10	-1.11685	0.000201334	-1.31977e-10	-1.18754	0.000283611	-1.31977e-10	-1.18164
48059241	rs35854893	7.96801e-07	4.14539	-0.635327	0.000233732	0.0791918	-1.11753	0.000238695	-0.241306	-1.11275
48059338	rs7269894	1.14494e-08	-0.732598	-2.76798e-10	0.00026129	-0.926879	-2.76798e-10	0.000331033	-1.02702	-2.76798e-10
48059426	rs113760023	1.18037e-08	-0.115474	-0.586654	0.000116322	-1.04913	-0.687014	0.000151838	-1.08843	-0.717995
48059499	rs112252353	6.46895e-09	-1.30352	-2.76798e-10	0.000159261	-1.42196	-2.76798e-10	0.000211388	-1.47554	-2.76798e-10
48059774	rs149865588	6.39942e-09	-1.31433	-2.76798e-10	0.000157781	-1.4313	-2.76798e-10	0.000209579	-1.48414	-2.76798e-10
48059860	rs58893013	3.86874e-08	-0.0876881	0.572665	0.000439113	-0.993402	0.585652	0.000560069	-1.04077	0.539595
48060146	rs7264104	1.16835e-08	-0.712356	-2.76798e-10	0.000266106	-0.908612	-2.76798e-10	0.000336762	-1.00986	-2.76798e-10
48060589	rs6019841	1.05931e-08	-0.810334	-2.76798e-10	0.000267314	-0.904084	-2.76798e-10	0.000335966	-1.01223	-2.76798e-10
48060879	rs3787319	7.26929e-07	4.1646	-0.746311	0.000219857	0.0899467	-1.18948	0.000224246	-0.231524	-1.18497
48061145	rs742759	4.23591e-09	-0.555725	-1.17122	7.82459e-05	-1.24483	-0.887818	9.6623e-05	-1.34658	-0.911845
48061812	rs742758	1.22751e-08	-0.662965	-2.76798e-10	0.000278257	-0.863963	-2.76798e-10	0.000351204	-0.967872	-2.76798e-10
48061930	rs138169356	3.75923e-08	0.456261	-2.76798e-10	0.000374965	-0.565676	-2.76798e-10	0.000534674	-0.547583	-2.76798e-10
48062017	rs6019842	1.0992e-08	-0.773372	-2.76798e-10	0.000276874	-0.868948	-2.76798e-10	0.000347204	-0.979327	-2.76798e-10
48062163	rs6095525	1.24039e-08	-0.65253	-2.76798e-10	0.000280898	-0.854517	-2.76798e-10	0.000354341	-0.958979	-2.76798e-10
48062687	rs62209193	1.12891e-08	-0.746699	-2.76798e-10	0.000283989	-0.843572	-2.76798e-10	0.000355563	-0.955537	-2.76798e-10
48063003	rs7268802	1.25346e-08	-0.642046	-2.76798e-10	0.000283578	-0.845021	-2.76798e-10	0.000357524	-0.950038	-2.76798e-10
48063321	rs3787321	8.3359e-07	4.36152	-0.806316	0.00020029	0.0296293	-1.22237	0.000207467	-0.276019	-1.21825
48063496	rs140913470	4.09874e-09	-1.75986	-2.76798e-10	0.000117362	-1.72724	-2.76798e-10	0.000164687	-1.7252	-2.76798e-10
48064765	rs72626545	6.41559e-08	-1.31977e-10	0.990778	0.00130781	-1.31977e-10	0.683602	0.00183839	-1.31977e-10	0.687405
48065375	rs73120388	1.98612e-08	-0.181768	-2.76798e-10	0.000410614	-0.474855	-2.76798e-10	0.000512595	-0.589753	-2.76798e-10
48065621	rs11700254	6.81582e-07	3.35388	-2.76798e-10	0.000517986	-0.24256	-2.76798e-10	0.000928012	0.00380484	-2.76798e-10
48065695	rs8126190	2.424e-08	0.0174673	-2.76798e-10	0.000443675	-0.397416	-2.76798e-10	0.0005553	-0.509732	-2.76798e-10
48065859	rs237478	4.67414e-09	-0.536809	-1.09168	3.6179e-05	-1.77083	-1.1332	5.01841e-05	-1.76513	-1.14841
48066113	rs6012668	2.49046e-08	0.0445153	-2.76798e-10	0.000454327	-0.373692	-2.76798e-10	0.000568072	-0.486992	-2.76798e-10
48066220	rs111474755	8.99411e-09	-0.0788895	-0.895078	9.29384e-05	-0.987412	-0.97316	0.000121186	-1.03497	-0.996946
48066279	rs138044298	6.34801e-09	-1.3224	-2.76798e-10	0.000156686	-1.43826	-2.76798e-10	0.000208242	-1.49054	-2.76798e-10
48066328	rs148951629	6.58433e-09	-1.31977e-10	-1.28585	0.00021181	-1.31977e-10	-1.13682	0.000297599	-1.31977e-10	-1.13349
48066683	rs3827088	8.76547e-08	-1.31977e-10	1.30287	0.00215158	-1.31977e-10	1.18145	0.00320589	-1.31977e-10	1.24351
48066785	rs143725339	5.73848e-09	-1.42334	-2.76798e-10	0.000189836	-1.24635	-2.76798e-10	0.000263411	-1.25552	-2.76798e-10
48066889	rs118085064	1.38708e-08	-0.540754	-2.76798e-10	0.000189028	-1.25062	-2.76798e-10	0.000291607	-1.15383	-2.76798e-10
48066906	rs62209195	4.2834e-09	-1.71579	-2.76798e-10	0.000112005	-1.77396	-2.76798e-10	0.00015742	-1.77032	-2.76798e-10
48067145	rs115419097	7.76147e-09	-1.12137	-2.76798e-10	0.000186819	-1.26237	-2.76798e-10	0.000245141	-1.32741	-2.76798e-10
48067806	rs28414856	5.95926e-09	-1.38559	-2.76798e-10	0.000142723	-1.5316	-2.76798e-10	0.000198791	-1.53698	-2.76798e-10
48067895	rs3787322	8.78467e-09	-0.00280732	-0.994723	9.23044e-05	-0.935312	-1.0321	0.000120204	-0.984441	-1.05561
48068347	rs6012669	6.0049e-09	-1.37796	-2.76798e-10	0.000143588	-1.52556	-2.76798e-10	0.000199982	-1.53101	-2.76798e-10
48068508	rs113234065	1.59881e-08	-0.398695	-2.76798e-10	0.000274385	-0.877976	-2.76798e-10	0.000366394	-0.92553	-2.76798e-10
48068872	rs6095526	6.06389e-09	-1.36819	-2.76798e-10	0.000144706	-1.51781	-2.76798e-10	0.000201522	-1.52334	-2.76798e-10
48069088	rs74461476	1.18572e-08	-0.697604	-2.76798e-10	0.000113258	-1.76284	-2.76798e-10	0.000158025	-1.76649	-2.76798e-10
48069105	rs6012670	1.44987e-09	-1.50628	-1.29278	3.84446e-05	-1.76935	-1.07394	5.28111e-05	-1.77356	-1.08896
48069936	rs75790327	7.85878e-08	1.19368	-2.76798e-10	0.000159062	-1.42321	-2.76798e-10	0.00022567	-1.41016	-2.76798e-10
48070443	rs113778844	2.7349e-08	0.788547	-0.650405	0.000216281	-0.502703	-0.613229	0.000295926	-0.500177	-0.638953
48070831	rs34652120	5.35012e-07	3.88921	-0.777458	0.000215737	0.115015	-1.23346	0.000218487	-0.213003	-1.22951
48071046	rs6019847	6.5416e-09	-1.29236	-2.76798e-10	0.000153797	-1.45687	-2.76798e-10	0.000214049	-1.46303	-2.76798e-10
48071586	rs145226470	6.40239e-09	-1.31977e-10	-1.31387	0.000187364	-1.31977e-10	-1.25946	0.000262521	-1.31977e-10	-1.25891
48071775	rs6019848	6.4364e-09	-1.30857	-2.76798e-10	0.000151791	-1.47001	-2.76798e-10	0.000211284	-1.47604	-2.76798e-10
48071949	rs146313226	5.27633e-09	-1.50731	-2.76798e-10	0.000141057	-1.54334	-2.76798e-10	0.000186981	-1.59824	-2.76798e-10
48072114	rs6012671	6.47047e-09	-1.30329	-2.76798e-10	0.00015244	-1.46574	-2.76798e-10	0.000212179	-1.47181	-2.76798e-10
48072246	rs34600613	4.51177e-07	3.7163	-0.774983	0.000195589	0.0157145	-1.23221	0.000199907	-0.303151	-1.22824
48072960	rs78335222	1.24724e-08	0.619672	-1.26669	9.67846e-05	-0.620807	-1.29921	0.00013445	-0.618402	-1.30964
48073797	rs11908249	1.37968e-09	-1.74655	-1.10213	3.10432e-05	-1.7454	-1.31172	4.49524e-05	-1.72061	-1.30302
48074046	rs117076584	2.26911e-07	2.25402	-2.76798e-10	0.00328634	1.60502	-2.76798e-10	0.00431085	1.53965	-2.76798e-10
48074240	rs13044742	1.39074e-09	-1.74655	-1.09415	3.11741e-05	-1.7454	-1.30752	4.5152e-05	-1.72061	-1.29859
48074493	rs7267776	1.41519e-09	-1.65997	-1.1633	2.92197e-05	-1.7738	-1.34386	4.14619e-05	-1.76756	-1.3369
48074734	rs149956834	7.57684e-09	-1.31977e-10	-1.14544	0.00022152	-1.31977e-10	-1.09199	0.000308652	-1.31977e-10	-1.09703
48074822	rs112987769	1.32926e-08	0.745815	-1.32915	9.98515e-05	-0.53275	-1.35607	0.000139337	-0.530255	-1.36209
48075565	rs13041133	1.36127e-09	-1.75866	-1.10345	3.16145e-05	-1.72957	-1.30932	4.60236e-05	-1.69966	-1.30042
48075912	rs579113	1.84777e-09	-1.47454	-1.08202	5.55774e-05	-1.61374	-0.860996	7.42427e-05	-1.63972	-0.882183
48076008	rs80314314	1.28445e-08	0.714493	-1.33212	9.73769e-05	-0.554706	-1.35921	0.00013592	-0.552232	-1.36494
48076346	rs117868382	4.04445e-09	-1.77319	-2.76798e-10	0.000124018	-1.67208	-2.76798e-10	0.000174998	-1.66447	-2.76798e-10
48076614	rs572845	1.94658e-09	-1.53051	-0.973957	4.31721e-05	-1.69744	-1.02988	5.79947e-05	-1.73394	-1.03495
48076870	rs6012672	8.2779e-09	-1.05695	-2.76798e-10	0.000177206	-1.3152	-2.76798e-10	0.000246588	-1.32152	-2.76798e-10
48077227	rs6019852	3.30888e-08	1.03856	-0.709903	7.90834e-05	-0.923635	-1.19837	9.8648e-05	-1.04368	-1.194
48077352	rs143324531	6.94566e-09	-1.23242	-2.76798e-10	0.00016589	-1.38119	-2.76798e-10	0.000218029	-1.44461	-2.76798e-10
48077386	rs138982177	1.7238e-07	1.97916	-2.76798e-10	0.00255598	1.35368	-2.76798e-10	0.00336116	1.2908	-2.76798e-10
48077412	rs79171734	7.40092e-09	-1.16893	-2.76798e-10	0.000175153	-1.32685	-2.76798e-10	0.000229187	-1.3947	-2.76798e-10
48077614	rs77341214	2.23124e-08	-0.0653947	-2.76798e-10	0.000482283	-0.313976	-2.76798e-10	0.000591941	-0.445832	-2.76798e-10
48077809	rs114836745	6.92671e-09	-1.23515	-2.76798e-10	0.000165504	-1.38351	-2.76798e-10	0.000217565	-1.44674	-2.76798e-10
48078202	rs610412	3.13428e-09	-1.76909	-0.259048	0.000112747	-1.48284	-0.284524	0.000148263	-1.53505	-0.295203
48078237	rs34437921	3.05673e-07	3.41118	-0.859198	0.000157976	-0.156637	-1.27343	0.000164061	-0.458992	-1.27001
48078600	rs75362062	6.60168e-09	-1.28321	-2.76798e-10	0.000148498	-1.49194	-2.76798e-10	0.000206923	-1.49689	-2.76798e-10
48079504	rs6019854	6.51364e-09	-1.29664	-2.76798e-10	0.000146997	-1.5021	-2.76798e-10	0.00020485	-1.50696	-2.76798e-10
48079631	rs6095532	6.58313e-09	-1.28603	-2.76798e-10	0.000148181	-1.49407	-2.76798e-10	0.000206486	-1.49901	-2.76798e-10
48079726	rs35002974	2.86956e-07	3.34522	-0.856428	0.000152475	-0.193383	-1.27213	0.000158927	-0.492106	-1.26869
48079898	rs13044274	1.58045e-09	-1.51643	-1.19641	2.90499e-05	-1.76888	-1.35461	4.07224e-05	-1.77387	-1.3486
48080030	rs13044588	1.62238e-09	-1.50115	-1.18549	2.92601e-05	-1.76647	-1.34981	4.09156e-05	-1.7743	-1.34343
48080850	rs9712464	1.23586e-09	-1.58877	-1.36999	3.26269e-05	-1.77434	-1.23303	4.56246e-05	-1.76452	-1.24428
48081230	rs60747977	2.48852e-08	0.875038	-0.831304	0.000183283	-0.441566	-0.839912	0.000251836	-0.438981	-0.861483
48081786	rs114911128	7.83443e-09	-1.11201	-2.76798e-10	0.000183971	-1.27773	-2.76798e-10	0.000239818	-1.34936	-2.76798e-10
48081981	rs568521788	1.10228e-08	-1.31977e-10	-0.77057	0.000315178	-1.31977e-10	-0.739372	0.000444994	-1.31977e-10	-0.731178
48081983	rs6019855	2.85954e-09	-1.05505	-1.06483	4.86018e-05	-1.75904	-0.849806	6.62381e-05	-1.7665	-0.869488
48083974	rs143891900	6.08585e-09	-1.31977e-10	-1.36457	0.000174056	-1.31977e-10	-1.33313	0.000243987	-1.31977e-10	-1.33212
48084652	rs10485612	1.4289e-08	0.705219	-1.21627	0.000107067	-0.570718	-1.24833	0.000148776	-0.565362	-1.26144
48085099	rs6019856	4.09573e-09	-1.76059	-2.76798e-10	0.000118781	-1.71522	-2.76798e-10	0.00017209	-1.68122	-2.76798e-10
48085776	rs6090982	0.00232989	10.1956	1.29521	0.000621012	0.229373	-0.29053	0.000739389	0.0610284	-0.284444
48085832	rs802950	2.96082e-08	1.01908	-0.801568	0.00210907	2.17394	-1.01245	0.00248245	2.01129	-1.02352
48085955	rs490840	1.99104e-09	-1.10499	-1.37689	5.35523e-05	-1.20546	-1.30639	7.33162e-05	-1.22392	-1.31054
48086190	rs187495244	2.41845e-08	-1.31977e-10	0.0151726	0.000753701	-1.31977e-10	0.132487	0.00107446	-1.31977e-10	0.150333
48086220	rs149254907	2.4033e-08	-1.31977e-10	0.00888935	0.000287912	-1.31977e-10	-0.829854	0.000411528	-1.31977e-10	-0.809363
48086269	rs802952	3.21573e-09	-0.614668	-1.38782	4.58546e-05	-1.28194	-1.3851	6.18591e-05	-1.31755	-1.38683
48086302	rs6019857	4.9189e-09	-1.37948	-0.197977	0.000127897	-1.75652	0.115242	0.00017575	-1.76983	0.109654
48086550	rs73120393	0.00172776	9.98573	1.20607	0.000422992	0.00905576	-0.454211	0.000506022	-0.163241	-0.439418
48086891	rs6019858	5.49808e-09	-1.31619	-0.149944	0.000137063	-1.74123	0.169156	0.000187119	-1.76096	0.163469
48087408	rs653070	2.30435e-09	-1.50607	-0.829671	0.000124819	-0.820446	-0.845197	0.000156545	-0.946776	-0.829121
48087446	rs546624	6.43468e-09	-0.520065	-0.788771	0.000570858	0.846331	-0.991698	0.000631062	0.62312	-1.00496
48087655	rs62209196	6.10014e-09	-0.560229	-0.801998	0.000513502	0.7512	-1.00245	0.00057443	0.539669	-1.01553
48087871	rs4809745	4.02416e-09	-1.53399	-0.244229	0.000119332	-1.77382	0.0632153	0.000166935	-1.76936	0.057725
48087925	rs4809746	5.14167e-09	-1.34181	-0.191349	0.000129976	-1.74784	0.122689	0.000177912	-1.76504	0.117087
48087998	rs552068	1.23533e-09	-1.7062	-1.25301	0.000136135	-0.195381	-1.38348	0.000164343	-0.34457	-1.38271
48088133	rs77075381	1.37194e-09	-1.59118	-1.26313	3.49109e-05	-1.67852	-1.26119	4.83476e-05	-1.67843	-1.2724
48088332	rs35822506	4.50861e-05	8.6956	-1.14981	9.15737e-05	-0.603899	-1.37147	0.000110031	-0.758477	-1.37
48088382	rs6090984	4.41195e-09	-1.68622	-2.76798e-10	0.000118442	-1.71808	-2.76798e-10	0.000162282	-1.73991	-2.76798e-10
48088882	rs6125655	5.80772e-08	1.3022	-0.410959	5.14131e-05	-1.49352	-1.05909	6.96852e-05	-1.51707	-1.06819
48090491	rs75902897	1.06777e-09	-1.7514	-1.35356	3.04908e-05	-1.69363	-1.38145	4.24877e-05	-1.69856	-1.38147
48090597	rs6090986	4.43713e-09	-1.68053	-2.76798e-10	0.000116326	-1.73611	-2.76798e-10	0.00016037	-1.75176	-2.76798e-10
48090779	rs6125656	0.104128	13.9519	1.33871	6.87002e-05	-1.15055	-1.11221	9.16595e-05	-1.19828	-1.11288
48090782	rs78401579	4.37667e-09	-1.69425	-2.76798e-10	0.000115734	-1.74121	-2.76798e-10	0.000159655	-1.75622	-2.76798e-10
48092057	rs6019859	0.000408216	7.94997	1.79904	0.000175316	-1.3676	0.0416764	0.000246025	-1.36419	0.040381
48092064	rs6019860	0.000461785	8.06239	1.80993	0.000163376	-1.44543	0.0489771	0.000230583	-1.43631	0.0476784
48092076	rs562954	1.21426e-05	4.66747	1.56647	0.000116165	-1.72561	-0.0118816	0.000164167	-1.71529	-0.0130691
48092207	rs112175607	4.18735e-09	-1.73847	-2.76798e-10	0.000128714	-1.63492	-2.76798e-10	0.000188621	-1.5895	-2.76798e-10
48092454	rs477135	1.55186e-05	4.70906	1.7702	0.000118312	-1.72193	0.00274678	0.000167075	-1.71124	0.000446014
48092499	rs77491494	1.08286e-09	-1.7499	-1.34103	3.0783e-05	-1.69085	-1.3747	4.2891e-05	-1.69586	-1.37472
48092688	rs139544048	4.10978e-09	-1.75717	-2.76798e-10	0.000127954	-1.64084	-2.76798e-10	0.000182025	-1.6251	-2.76798e-10
48093441	rs650381	0.000167482	6.84784	2.01025	0.000153469	-1.52572	0.0667028	0.00021896	-1.50254	0.0621859
48094270	rs60975964	4.47162e-09	-1.67279	-2.76798e-10	0.000116909	-1.73112	-2.76798e-10	0.000160992	-1.74788	-2.76798e-10
48094358	rs479800	4.58019e-09	-1.6488	-2.76798e-10	0.000117613	-1.72511	-2.76798e-10	0.000162027	-1.74148	-2.76798e-10
48094391	rs183707495	7.27152e-09	-1.31977e-10	-1.18657	0.000199927	-1.31977e-10	-1.19456	0.000277746	-1.31977e-10	-1.20253
48094590	rs566604	0.000147305	6.80712	1.92261	0.000142127	-1.53259	-0.00319915	0.000203267	-1.50973	-0.00499026
48094964	rs34500768	1.08023e-07	1.5118	-2.76798e-10	0.000184278	-1.27606	-2.76798e-10	0.000232096	-1.38209	-2.76798e-10
48096608	rs7269864	2.23631e-09	-1.47911	-0.886596	6.40045e-05	-1.69893	-0.634626	8.7607e-05	-1.72065	-0.635727
48097234	rs118099131	1.4394e-07	1.79886	-2.76798e-10	0.00124141	0.631491	-2.76798e-10	0.00159623	0.546159	-2.76798e-10
48097481	rs6090988	0.0562252	13.515	1.15929	5.01936e-05	-1.39577	-1.18085	6.86607e-05	-1.41892	-1.18114
48097543	rs76239580	1.2417e-09	-1.70169	-1.25237	3.2339e-05	-1.70159	-1.31465	4.52575e-05	-1.70218	-1.31469
48097564	rs553213	2.71653e-09	-1.52016	-0.65102	0.000111867	-0.611658	-1.16354	0.000136146	-0.759393	-1.15612
48098402	rs35235111	3.66715e-09	-0.907773	-0.963351	6.2129e-05	-1.34222	-1.02107	8.04556e-05	-1.42407	-1.01746
48099267	rs117408963	3.79477e-08	-1.31977e-10	0.465672	0.000738857	-1.31977e-10	0.112596	0.00104371	-1.31977e-10	0.121299
48099623	rs74361372	0.0500023	13.3259	1.23114	5.4791e-05	-1.34016	-1.14882	7.44383e-05	-1.36988	-1.14939
48099685	rs145123742	4.11619e-09	-1.75561	-2.76798e-10	0.000128503	-1.63656	-2.76798e-10	0.000182851	-1.62057	-2.76798e-10
48099789	rs490196	7.66855e-09	-1.47628	0.34287	0.000253611	-1.77329	0.816583	0.000354488	-1.77418	0.815617
48100920	rs145469695	4.31433e-09	-1.7086	-2.76798e-10	0.000212315	-1.13444	-2.76798e-10	0.00031026	-1.09183	-2.76798e-10
48101348	rs1502245	4.23856e-05	4.40036	3.08366	0.000260469	-1.72994	0.799915	0.000368739	-1.71493	0.795777
48101751	rs6019866	3.28789e-05	4.01925	3.2108	0.000251627	-1.76774	0.803181	0.000355582	-1.76257	0.807092
48101772	rs62209202	4.4637e-09	-1.67456	-2.76798e-10	0.000114029	-1.75606	-2.76798e-10	0.000158371	-1.7643	-2.76798e-10
48101910	rs6019867	0.0788564	13.6733	1.33933	5.50898e-05	-1.36836	-1.11518	7.52936e-05	-1.39205	-1.11579
48102370	rs6012675	2.5308e-09	-1.45174	-0.790265	6.33567e-05	-1.77137	-0.572361	8.83541e-05	-1.77427	-0.573613
48102500	rs58243712	2.49647e-09	-1.46148	-0.794185	6.30125e-05	-1.77224	-0.576938	8.79439e-05	-1.77435	-0.578186
48103185	rs6012676	0.0468661	13.2311	1.26119	4.95566e-05	-1.43736	-1.15204	6.78084e-05	-1.45891	-1.15364
48103201	rs6012677	0.0926305	13.7742	1.39936	5.59935e-05	-1.35185	-1.11542	7.64025e-05	-1.37603	-1.1172
48103354	rs554985	2.42585e-09	-1.45662	-0.82773	6.06118e-05	-1.77182	-0.616198	8.45625e-05	-1.77433	-0.617416
48103448	rs13040730	2.21526e-09	-1.52191	-0.853253	5.86725e-05	-1.77435	-0.646184	8.22467e-05	-1.77214	-0.647378
48103811	rs6012678	2.24279e-09	-1.52191	-0.840903	5.9402e-05	-1.77435	-0.633828	8.3187e-05	-1.77214	-0.63601
48104230	rs6019869	2.16443e-09	-1.35052	-1.04786	5.23904e-05	-1.69819	-0.835592	7.19087e-05	-1.71731	-0.836536
48104388	rs6095539	4.27466e-09	-1.71783	-2.76798e-10	0.000113781	-1.75823	-2.76798e-10	0.000157838	-1.76767	-2.76798e-10
48104469	rs613933	4.05033e-09	-1.77174	-2.76798e-10	0.000118634	-1.71646	-2.76798e-10	0.000170085	-1.69294	-2.76798e-10
48104717	rs12479487	2.20188e-09	-1.4855	-0.895729	5.58766e-05	-1.77303	-0.696329	7.80655e-05	-1.77421	-0.697483
48105317	rs11696755	0.139383	13.9616	1.62056	6.23316e-05	-1.32278	-1.03726	8.49468e-05	-1.34811	-1.03911
48105491	rs117037619	3.60783e-08	-1.31977e-10	0.415152	0.000706044	-1.31977e-10	0.0671686	0.000997227	-1.31977e-10	0.075739
48106794	rs73122372	2.43161e-09	-1.44197	-0.840013	5.92062e-05	-1.76929	-0.642192	8.23237e-05	-1.77361	-0.644969
48106879	rs62209203	3.85706e-07	3.76029	-0.975758	0.000286653	0.322868	-1.1571	0.000351388	0.200865	-1.16821
48106907	rs138522772	4.06295e-09	-1.76863	-2.76798e-10	0.000117347	-1.72738	-2.76798e-10	0.000166458	-1.7145	-2.76798e-10
48107408	rs544187	4.04828e-09	-1.77225	-2.76798e-10	0.000117475	-1.72628	-2.76798e-10	0.000163489	-1.73249	-2.76798e-10
48108105	rs58962353	1.4961e-09	-1.57209	-1.19559	3.68811e-05	-1.77346	-1.11135	5.17337e-05	-1.76987	-1.11326
48108490	rs78158567	8.17988e-09	-1.06886	-2.76798e-10	0.00013321	-1.60058	-2.76798e-10	0.000189839	-1.58306	-2.76798e-10
48109002	rs78066098	6.27402e-08	0.968464	-2.76798e-10	0.0116588	2.87131	-2.76798e-10	0.0130719	2.64898	-2.76798e-10
48109117	rs55932082	8.30751e-09	-1.05338	-2.76798e-10	0.000134243	-1.59286	-2.76798e-10	0.000191383	-1.57496	-2.76798e-10
48109219	rs62209204	4.62847e-09	-1.63831	-2.76798e-10	0.000145524	-1.51217	-2.76798e-10	0.000212555	-1.47004	-2.76798e-10
48109423	rs79067068	4.04212e-09	-1.77377	-2.76798e-10	0.000121788	-1.69023	-2.76798e-10	0.000174967	-1.66464	-2.76798e-10
48109475	rs11700222	0.0112022	12.3604	0.70068	4.26406e-05	-1.48935	-1.25035	5.87725e-05	-1.50739	-1.24818
48109522	rs73122376	5.82125e-09	-0.254792	-1.15423	4.51152e-05	-1.60268	-1.08061	6.19211e-05	-1.61906	-1.08432
48109575	rs495539	4.10191e-09	-1.75909	-2.76798e-10	0.000127835	-1.64177	-2.76798e-10	0.000184123	-1.61363	-2.76798e-10
48109677	rs496511	6.96653e-06	4.56529	1.11304	8.5476e-05	-1.55486	-0.489414	0.000122786	-1.52801	-0.490787
48109708	rs73122378	5.93738e-09	-0.225736	-1.16353	4.51508e-05	-1.59283	-1.08967	6.19549e-05	-1.60968	-1.09316
48109774	rs506958	7.59701e-06	4.68344	1.08153	8.47051e-05	-1.54505	-0.508282	0.000121691	-1.51811	-0.509641
48110188	rs6095541	0.00874288	12.0906	0.722634	4.12088e-05	-1.52518	-1.24868	5.68262e-05	-1.54179	-1.24746
48110279	rs6095542	0.00831966	12.041	0.722634	4.09372e-05	-1.53179	-1.24868	5.64644e-05	-1.54817	-1.24746
48110913	rs56277375	8.43194e-09	-1.03851	-2.76798e-10	0.000135253	-1.58536	-2.76798e-10	0.000192892	-1.56711	-2.76798e-10
48111620	rs556731	4.12431e-09	-1.75364	-2.76798e-10	0.000128221	-1.63875	-2.76798e-10	0.000181098	-1.6302	-2.76798e-10
48112309	rs117302510	4.33136e-09	-1.70466	-2.76798e-10	0.000112441	-1.77008	-2.76798e-10	0.000156827	-1.7741	-2.76798e-10
48112523	rs79422257	4.17374e-09	-1.74172	-2.76798e-10	0.000132833	-1.60341	-2.76798e-10	0.00019168	-1.57341	-2.76798e-10
48113300	rs6095543	0.00105805	10.2162	0.485214	3.56511e-05	-1.70029	-1.21844	4.8933e-05	-1.71467	-1.22412
48113487	rs551957	4.05906e-09	-1.76959	-2.76798e-10	0.000123225	-1.6785	-2.76798e-10	0.000176773	-1.65437	-2.76798e-10
48114488	rs471696	4.06002e-09	-1.76935	-2.76798e-10	0.000123354	-1.67745	-2.76798e-10	0.00017698	-1.6532	-2.76798e-10
48114678	rs6090990	0.00304338	10.2367	1.52128	5.90357e-05	-1.58256	-0.831807	8.22905e-05	-1.59213	-0.826857
48115097	rs6095544	0.00284484	10.2033	1.48719	5.90438e-05	-1.56754	-0.846687	8.23366e-05	-1.57662	-0.841804
48115235	rs1393342	1.51132e-05	7.02552	-0.572739	0.00261455	2.27802	-0.901682	0.00324288	2.18331	-0.92833
48115247	rs1393343	1.38837e-05	6.94598	-0.578051	0.00246716	2.2241	-0.905788	0.00306236	2.13002	-0.932322
48115325	rs6095545	0.000563156	10.3874	-0.316627	3.90939e-05	-1.5631	-1.26344	5.42534e-05	-1.57315	-1.26243
48116337	rs117375478	8.28419e-09	-1.05619	-2.76798e-10	0.000455645	-0.370795	-2.76798e-10	0.000564827	-0.492719	-2.76798e-10
48116500	rs35075806	0.000477386	10.2367	-0.331116	3.82215e-05	-1.58256	-1.26655	5.3045e-05	-1.59213	-1.26597
48116603	rs140491863	4.56477e-09	-1.65217	-2.76798e-10	0.000116488	-1.73472	-2.76798e-10	0.000160362	-1.75181	-2.76798e-10
48116682	rs7267020	0.000496736	10.2885	-0.34325	3.8316e-05	-1.57596	-1.27068	5.31669e-05	-1.58569	-1.27012
48116955	rs6095546	0.000409975	10.2367	-0.483345	3.64206e-05	-1.58256	-1.31482	5.05392e-05	-1.59213	-1.31436
48117998	rs546674	0.00270101	10.4179	1.22072	6.78341e-05	-1.3237	-0.951743	9.60277e-05	-1.31652	-0.948079
48118822	rs6095547	0.000382712	10.2367	-0.552157	3.58129e-05	-1.58256	-1.33164	4.96801e-05	-1.59213	-1.33151
48119060	rs142433575	4.0513e-09	-1.7715	-2.76798e-10	0.000114824	-1.74911	-2.76798e-10	0.000162632	-1.73775	-2.76798e-10
48119430	rs491025	2.31884e-09	-1.39233	-0.937145	0.000120398	-0.310858	-1.39085	0.000159008	-0.369924	-1.39036
48119820	rs2298844	0.0015805	10.0354	1.06736	4.8603e-05	-1.59933	-1.0095	6.76547e-05	-1.60863	-1.0062
48120183	rs574113	2.24166e-09	-1.73223	-0.631094	0.000273507	0.423828	-1.30501	0.000337542	0.289826	-1.29738
48120217	rs117990836	4.17881e-09	-1.74051	-2.76798e-10	0.000113606	-1.75977	-2.76798e-10	0.000157702	-1.76853	-2.76798e-10
48120374	rs571907	4.0811e-09	-1.76417	-2.76798e-10	0.000125807	-1.65776	-2.76798e-10	0.000180902	-1.63129	-2.76798e-10
48120732	rs190108891	7.7046e-08	-1.31977e-10	1.17386	0.00226107	-1.31977e-10	1.23109	0.00321685	-1.31977e-10	1.24692
48120777	rs4647	0.000374397	10.2313	-0.568815	3.58624e-05	-1.57476	-1.33806	4.97425e-05	-1.5847	-1.33768
48120843	rs5619	5.06202e-09	-1.54877	-2.76798e-10	0.000208751	-1.15137	-2.76798e-10	0.000316086	-1.07323	-2.76798e-10
48120999	rs492195	0.000629711	10.7455	-0.562988	4.95453e-05	-1.25274	-1.33688	7.00783e-05	-1.24287	-1.33675
48121370	rs5613	4.52875e-09	-1.66009	-2.76798e-10	0.000141299	-1.54163	-2.76798e-10	0.000210323	-1.48059	-2.76798e-10
48121474	rs5609	4.08896e-09	-1.76225	-2.76798e-10	0.000126604	-1.65144	-2.76798e-10	0.00018217	-1.6243	-2.76798e-10
48121978	rs5602	1.96634e-09	-1.45355	-1.04081	0.000112363	-0.385626	-1.38515	0.000148035	-0.444377	-1.38741
48122140	rs5601	5.10359e-09	-1.54059	-2.76798e-10	0.000211597	-1.13782	-2.76798e-10	0.000320658	-1.05886	-2.76798e-10
48122762	rs5600	0.00149671	10.1248	0.923417	4.59392e-05	-1.59181	-1.07338	6.40157e-05	-1.6015	-1.06861
48123066	rs11698535	0.000391503	10.3814	-0.674157	3.63951e-05	-1.53601	-1.36207	5.05407e-05	-1.54467	-1.36179
48123087	rs5596	0.00074262	10.9451	-0.597715	5.08661e-05	-1.21837	-1.34495	7.19744e-05	-1.20851	-1.34442
48123107	rs5594	5.29925e-09	-1.50297	-2.76798e-10	0.000224945	-1.07665	-2.76798e-10	0.000342114	-0.994096	-2.76798e-10
48124341	rs5585	5.07951e-09	-1.54532	-2.76798e-10	0.000209949	-1.14564	-2.76798e-10	0.000318011	-1.06716	-2.76798e-10
48125015	rs13039739	0.00219196	12.021	-0.591232	4.17362e-05	-1.42059	-1.34055	5.71533e-05	-1.44347	-1.34003
48125618	rs16994651	4.05315e-09	-1.77104	-2.76798e-10	0.000114676	-1.7504	-2.76798e-10	0.000162378	-1.73931	-2.76798e-10
48125789	rs151104198	8.6227e-09	-1.31977e-10	-1.01614	0.000215428	-1.31977e-10	-1.11988	0.000305372	-1.31977e-10	-1.10771
48126464	rs580589	4.05598e-09	-1.77035	-2.76798e-10	0.000122791	-1.68202	-2.76798e-10	0.000176077	-1.65832	-2.76798e-10
48126548	rs8115055	4.17843e-09	-1.7406	-2.76798e-10	0.000112053	-1.77354	-2.76798e-10	0.000157371	-1.77063	-2.76798e-10
48126879	rs35193371	0.00406321	12.6414	-0.594499	4.99876e-05	-1.23861	-1.34212	6.72561e-05	-1.27846	-1.34227
48126982	rs576119	0.00490999	12.7168	-0.480555	7.50884e-05	-0.862784	-1.31106	0.000102897	-0.884259	-1.31125
48127176	rs729824	0.00484122	12.8058	-0.583685	5.17561e-05	-1.20655	-1.33942	6.95519e-05	-1.24759	-1.33957
48127380	rs78134375	8.22615e-08	1.23937	-2.76798e-10	0.000725394	0.0942059	-2.76798e-10	0.000994254	0.072753	-2.76798e-10
48127957	rs56945685	4.18835e-09	-1.73823	-2.76798e-10	0.000112017	-1.77386	-2.76798e-10	0.000157256	-1.77136	-2.76798e-10
48128119	rs11696747	0.00291808	12.262	-0.546084	4.69425e-05	-1.31497	-1.32861	6.3376e-05	-1.35211	-1.32804
48128139	rs11696748	0.00308439	12.3122	-0.540858	4.744e-05	-1.30586	-1.32719	6.40242e-05	-1.34337	-1.32661
48128589	rs8121749	0.020738	12.6323	1.04463	6.89014e-05	-1.246	-1.01383	9.30641e-05	-1.28589	-1.01006
48128880	rs148992383	6.84409e-09	-1.24715	-2.76798e-10	0.000157322	-1.43422	-2.76798e-10	0.000219592	-1.43747	-2.76798e-10
48128997	rs6095557	0.0200645	12.5193	1.12458	6.96163e-05	-1.26638	-0.983133	9.43801e-05	-1.30154	-0.980371
48129169	rs7271624	0.0322941	13.0166	1.10331	8.75099e-05	-1.02908	-0.991674	0.000118892	-1.06208	-0.98894
48129706	rs5629	0.0238619	12.4268	1.39041	7.71696e-05	-1.26661	-0.879896	0.000104419	-1.30479	-0.876035
48129987	rs6019876	0.0176349	12.5193	0.995512	6.56957e-05	-1.26638	-1.0411	8.91102e-05	-1.30154	-1.03783
48130173	rs150944682	9.66269e-08	1.40032	-2.76798e-10	0.000823774	0.221388	-2.76798e-10	0.00112829	0.199215	-2.76798e-10
48130328	rs495146	0.0533807	13.3475	1.27493	0.000102566	-0.936274	-0.925732	0.000139311	-0.970527	-0.922002
48130628	rs6019879	0.0667236	13.6883	1.15725	9.08848e-05	-1.01299	-0.969921	0.000123564	-1.04537	-0.967114
48130982	rs7274202	0.0206407	12.1213	1.55094	7.86468e-05	-1.32707	-0.800473	0.000107299	-1.35947	-0.794144
48131036	rs7267348	0.0638596	13.6883	1.11337	8.92886e-05	-1.01299	-0.98764	0.000121386	-1.04537	-0.984892
48131060	rs78255847	6.00718e-09	-1.31977e-10	-1.37758	0.000173695	-1.31977e-10	-1.33521	0.000243218	-1.31977e-10	-1.33528
48131301	rs6012680	0.0275495	12.749	1.21196	7.66821e-05	-1.20876	-0.944079	0.000103725	-1.24528	-0.942224
48131649	rs6019880	0.012207	12.2408	0.906163	6.46601e-05	-1.26621	-1.05715	8.92761e-05	-1.2838	-1.05371
48132065	rs75630193	4.17407e-09	-1.74165	-2.76798e-10	0.000111991	-1.77409	-2.76798e-10	0.000156827	-1.7741	-2.76798e-10
48132398	rs77317874	2.20414e-08	-0.0776171	-2.76798e-10	0.000367203	-0.586593	-2.76798e-10	0.000533043	-0.550637	-2.76798e-10
48132503	rs57919103	8.45323e-09	-1.31977e-10	-1.03599	0.000205105	-1.31977e-10	-1.16899	0.000293089	-1.31977e-10	-1.14876
48133549	rs61013127	3.59712e-07	4.09835	-1.38358	0.000567907	1.22548	-1.37603	0.000768289	1.19102	-1.37609
48133782	rs6090996	3.12792e-07	3.9495	-1.3745	0.000313399	0.644541	-1.38957	0.000429818	0.623206	-1.38908
48133817	rs117238134	4.04894e-09	-1.77208	-2.76798e-10	0.000113505	-1.76066	-2.76798e-10	0.000158953	-1.76063	-2.76798e-10
48134293	rs112853036	7.89521e-09	-1.10428	-2.76798e-10	0.00048402	-0.310383	-2.76798e-10	0.000573182	-0.478036	-2.76798e-10
48134616	rs11906639	1.32627e-08	-0.585579	-2.76798e-10	0.00022164	-1.09145	-2.76798e-10	0.000322299	-1.05376	-2.76798e-10
48134818	rs77401275	4.81235e-09	-1.59935	-2.76798e-10	0.000161048	-1.41081	-2.76798e-10	0.000226343	-1.40719	-2.76798e-10
48135276	rs144332344	6.75232e-09	-1.26065	-2.76798e-10	0.000156476	-1.4396	-2.76798e-10	0.000212517	-1.47022	-2.76798e-10
48136682	rs497069	6.76503e-07	4.70284	-1.35644	0.000461347	0.976223	-1.33458	0.000620531	0.932048	-1.33071
48136683	rs77823273	1.33014e-08	-0.582668	-2.76798e-10	0.000195774	-1.21555	-2.76798e-10	0.000283814	-1.18092	-2.76798e-10
48136724	rs496962	7.23109e-07	4.78741	-1.37439	0.000544589	1.16596	-1.35843	0.000727223	1.11547	-1.35548
48137163	rs112392428	4.25167e-09	-1.72323	-2.76798e-10	0.000160676	-1.41312	-2.76798e-10	0.000226147	-1.40806	-2.76798e-10
48138051	rs113110790	1.16053e-08	-0.719072	-2.76798e-10	0.000179488	-1.3024	-2.76798e-10	0.000259879	-1.26902	-2.76798e-10
48138971	rs508757	9.97562e-07	3.59221	0.142567	0.00356453	1.54196	0.144317	0.00489854	1.50973	0.157726
48139768	rs73124173	3.09573e-07	2.56466	-2.76798e-10	0.00558292	2.13496	-2.76798e-10	0.00706838	2.03415	-2.76798e-10
48140682	rs5628	1.57553e-09	-1.77429	-0.941657	3.67842e-05	-1.76716	-1.12028	5.07297e-05	-1.76964	-1.13309
48141334	rs117234571	5.98773e-09	-1.38083	-2.76798e-10	0.000124421	-1.66884	-2.76798e-10	0.00017483	-1.66543	-2.76798e-10
48142718	rs114223599	6.13478e-09	-1.31977e-10	-1.35656	0.000181427	-1.31977e-10	-1.29165	0.000255153	-1.31977e-10	-1.28738
48143362	rs522962	1.48483e-09	-1.38752	-1.38772	0.000168599	-0.0152703	-1.34972	0.00020415	-0.155558	-1.35482
48144632	rs141818499	6.12861e-09	-1.31977e-10	-1.35757	0.000176106	-1.31977e-10	-1.32142	0.000246279	-1.31977e-10	-1.32278
48146458	rs142047928	1.4607e-08	-1.31977e-10	-0.48904	0.000325165	-1.31977e-10	-0.708176	0.000446504	-1.31977e-10	-0.727792
48147421	rs8115305	1.83902e-09	-1.21354	-1.34777	2.95416e-05	-1.76902	-1.33769	4.20341e-05	-1.75669	-1.33406
48147480	rs141855184	8.93471e-09	-1.31977e-10	-0.980594	0.000212555	-1.31977e-10	-1.13331	0.000298605	-1.31977e-10	-1.13012
48147756	rs76998991	4.23729e-09	-1.72661	-2.76798e-10	0.00011203	-1.77374	-2.76798e-10	0.000157232	-1.77152	-2.76798e-10
48147815	rs138426384	1.65175e-08	-1.31977e-10	-0.366115	0.000568369	-1.31977e-10	-0.149738	0.000825618	-1.31977e-10	-0.113107
48150396	rs149811032	1.13265e-08	-0.743397	-2.76798e-10	0.000238846	-1.01669	-2.76798e-10	0.00034116	-0.996887	-2.76798e-10
48150547	rs147874581	6.12852e-09	-1.35758	-2.76798e-10	0.00026667	-0.906498	-2.76798e-10	0.000351946	-0.965762	-2.76798e-10
48152343	rs504974	1.27162e-09	-1.76507	-1.16517	3.15764e-05	-1.75486	-1.28523	4.36365e-05	-1.76017	-1.29318
48152675	rs6091000	2.71399e-09	-0.941542	-1.23058	6.45394e-05	-1.11986	-1.20537	9.31148e-05	-1.09767	-1.19773
48152941	rs76951381	6.22703e-09	-1.31977e-10	-1.34164	0.000165099	-1.31977e-10	-1.38596	0.000230978	-1.31977e-10	-1.38692
48153395	rs13433380	2.60707e-09	-0.98564	-1.22667	6.23305e-05	-1.15889	-1.20117	8.98757e-05	-1.13736	-1.19345
48153552	rs117294996	5.1937e-09	-1.52309	-2.76798e-10	0.000115032	-1.7473	-2.76798e-10	0.000163196	-1.73429	-2.76798e-10
48153744	rs11700258	1.01183e-09	-1.77202	-1.38676	4.72061e-05	-1.27838	-1.3596	6.41165e-05	-1.31069	-1.35785
48153842	rs116853191	4.06114e-09	-1.76907	-2.76798e-10	0.000130937	-1.61779	-2.76798e-10	0.000184145	-1.61352	-2.76798e-10
48154079	rs4810965	5.14466e-09	-0.987899	-0.544679	0.000104283	-1.09658	-0.748824	0.000143114	-1.10614	-0.759462
48154367	rs80031368	5.12254e-09	-1.53689	-2.76798e-10	0.000131787	-1.61133	-2.76798e-10	0.000184987	-1.60895	-2.76798e-10
48154529	rs117675314	4.0401e-09	-1.77427	-2.76798e-10	0.00011778	-1.72369	-2.76798e-10	0.000162279	-1.73992	-2.76798e-10
48154547	rs117927958	2.23114e-09	-1.71755	-0.650475	5.15222e-05	-1.71206	-0.838432	7.07259e-05	-1.72277	-0.847654
48154718	rs117769190	1.3231e-09	-1.50552	-1.38504	2.80475e-05	-1.77281	-1.3858	3.93e-05	-1.77256	-1.38546
48155767	rs501908	5.01159e-09	-0.805338	-0.753447	0.00010472	-0.931593	-0.909624	0.00014293	-0.949637	-0.917244
48155793	rs112219753	6.20417e-09	-1.34532	-2.76798e-10	0.000129055	-1.63227	-2.76798e-10	0.000180305	-1.63459	-2.76798e-10
48156249	rs61322884	4.12365e-09	-1.7538	-2.76798e-10	0.000113084	-1.76438	-2.76798e-10	0.000159392	-1.75787	-2.76798e-10
48156373	rs73124177	1.27004e-09	-1.54431	-1.38718	2.812e-05	-1.76824	-1.38779	3.94079e-05	-1.76775	-1.38752
48160782	rs62209222	4.43306e-09	-1.68145	-2.76798e-10	0.000112005	-1.77397	-2.76798e-10	0.000156788	-1.77435	-2.76798e-10
48161615	rs142191406	4.24598e-09	-1.72457	-2.76798e-10	0.000113587	-1.75994	-2.76798e-10	0.00015955	-1.75688	-2.76798e-10
48162539	rs73124179	1.45808e-09	-1.42183	-1.37159	2.89023e-05	-1.75559	-1.373	4.06311e-05	-1.75235	-1.37235
48163144	rs515633	1.37386e-09	-1.67644	-1.17647	3.58829e-05	-1.63999	-1.27226	4.90303e-05	-1.6576	-1.2792
48164334	rs144558895	5.80942e-09	-1.41106	-2.76798e-10	0.000227881	-1.06369	-2.76798e-10	0.000293353	-1.14786	-2.76798e-10
48164617	rs150818638	4.84819e-09	-1.59193	-2.76798e-10	0.000113445	-1.76119	-2.76798e-10	0.000158109	-1.76595	-2.76798e-10
48164906	rs146138993	7.0308e-09	-1.31977e-10	-1.22024	0.000209093	-1.31977e-10	-1.14973	0.000292636	-1.31977e-10	-1.15031
48167203	rs12625166	1.42297e-09	-1.74442	-1.07338	3.705e-05	-1.71172	-1.16853	5.07343e-05	-1.72473	-1.17791
48170603	rs560976	1.75401e-09	-1.21775	-1.39088	0.000196554	0.178749	-1.39032	0.000269075	0.155779	-1.39003
48172676	rs75964699	7.84075e-09	-1.31977e-10	-1.1112	0.000193189	-1.31977e-10	-1.22884	0.000272701	-1.31977e-10	-1.22086
48172931	rs535080	1.81254e-09	-1.76437	-0.811434	4.38162e-05	-1.76344	-0.949062	6.03789e-05	-1.76803	-0.960566
48174082	rs141929048	8.68646e-08	1.29381	-2.76798e-10	0.000515386	-0.247593	-2.76798e-10	0.000668287	-0.324522	-2.76798e-10
48174450	rs570022	1.56473e-09	-1.41298	-1.30985	0.000134647	-0.381786	-1.20806	0.000184479	-0.40618	-1.20552
48175412	rs6019897	6.73895e-09	-1.31977e-10	-1.26263	0.000196144	-1.31977e-10	-1.21366	0.000275856	-1.31977e-10	-1.20936
48175529	rs6125670	1.44134e-09	-1.75822	-1.04675	4.3501e-05	-1.77196	-0.947766	6.08396e-05	-1.77348	-0.947517
48175598	rs6125671	1.10934e-09	-1.69174	-1.37504	5.33961e-05	-1.21435	-1.30042	7.35084e-05	-1.2302	-1.30164
48175678	rs491490	1.41795e-09	-1.448	-1.37333	3.81926e-05	-1.528	-1.32187	5.35614e-05	-1.52739	-1.32102
48176057	rs61565445	1.67819e-08	-1.31977e-10	-0.350236	0.000518619	-1.31977e-10	-0.241339	0.000728747	-1.31977e-10	-0.237913
48176141	rs75416472	1.66219e-07	1.94277	-2.76798e-10	0.000440586	-0.404403	-2.76798e-10	0.000677059	-0.311481	-2.76798e-10
48176523	rs149648985	2.04774e-09	-1.59443	-0.859374	7.15032e-05	-1.29109	-0.931678	9.52443e-05	-1.36198	-0.91081
48176765	rs76774322	6.41886e-09	-1.31977e-10	-1.3113	0.00018203	-1.31977e-10	-1.28834	0.000256178	-1.31977e-10	-1.28337
48176837	rs73124190	1.02146e-09	-1.77013	-1.37918	2.84223e-05	-1.75503	-1.39031	4.09421e-05	-1.72687	-1.39021
48177124	rs74368908	3.75103e-08	0.454078	-2.76798e-10	0.000550827	-0.181088	-2.76798e-10	0.000759938	-0.196003	-2.76798e-10
48177154	rs62209224	4.07791e-09	-1.76495	-2.76798e-10	0.000119706	-1.70747	-2.76798e-10	0.000171141	-1.68675	-2.76798e-10
48177341	rs139610481	4.75209e-09	-1.61195	-2.76798e-10	0.000112902	-1.76599	-2.76798e-10	0.000159318	-1.75834	-2.76798e-10
48177403	rs73124192	2.15476e-09	-1.68278	-0.720079	5.74761e-05	-1.67945	-0.761693	7.90896e-05	-1.66988	-0.788773
48177418	rs6012695	1.91676e-09	-1.71282	-0.807078	4.57184e-05	-1.77226	-0.897746	6.35794e-05	-1.77372	-0.903227
48177784	rs476496	1.9436e-08	1.18302	-1.38643	0.000108798	-0.412507	-1.39051	0.000153843	-0.402725	-1.39058
48177838	rs498646	3.18172e-08	1.67952	-1.39006	0.0001572	-0.044119	-1.39087	0.000222744	-0.0323867	-1.39083
48177868	rs66515906	1.38485e-09	-1.76499	-1.07996	4.77192e-05	-1.61388	-1.01329	6.7126e-05	-1.61363	-1.00904
48177974	rs927068	5.19119e-08	1.94698	-1.16797	0.00301663	2.73745	-1.21807	0.00395101	2.66843	-1.21594
48178213	rs6019902	1.34385e-08	-0.212954	-0.359463	0.00166542	1.35863	-0.433308	0.00219952	1.29292	-0.426171
48178833	rs111793493	1.03769e-08	-0.830955	-2.76798e-10	0.000115754	-1.74104	-2.76798e-10	0.000164451	-1.72663	-2.76798e-10
48179052	rs148094838	1.26177e-08	-1.31977e-10	-0.635435	0.000346447	-1.31977e-10	-0.64478	0.000483216	-1.31977e-10	-0.648777
48179993	rs963455	4.12639e-09	-0.428458	-1.32468	0.000120872	-0.335674	-1.3621	0.000158168	-0.404119	-1.36146
48180058	rs477627	2.18245e-08	0.11754	-0.205045	0.000260607	-1.19636	0.26686	0.000386486	-1.16219	0.29005
48180237	rs113031710	1.17653e-08	-1.31977e-10	-0.705387	0.000323184	-1.31977e-10	-0.714288	0.000450855	-1.31977e-10	-0.718094
48180879	rs6067126	5.69671e-09	-0.117935	-1.31271	0.000166947	-0.0165424	-1.35829	0.000217856	-0.0878419	-1.35756
48181035	rs707529	1.32805e-09	-1.69346	-1.19336	3.24241e-05	-1.72082	-1.29278	4.43808e-05	-1.74291	-1.29352
48181985	rs527895	1.43093e-09	-1.61386	-1.19835	3.13e-05	-1.75627	-1.29262	4.33002e-05	-1.76805	-1.29303
48182021	rs511073	2.26964e-08	0.195996	-0.244326	0.000271478	-1.15667	0.268046	0.000397456	-1.11873	0.274572
48182192	rs79258588	2.35561e-07	-1.31977e-10	2.29143	0.00965462	-1.31977e-10	2.68268	0.0140921	-1.31977e-10	2.72413
48182666	rs145187717	1.167e-08	-1.31977e-10	-0.713514	0.000320585	-1.31977e-10	-0.722361	0.00044724	-1.31977e-10	-0.726144
48183130	rs493694	1.13735e-09	-1.74081	-1.30103	5.63519e-05	-1.34741	-1.11348	7.42315e-05	-1.40667	-1.11538
48183215	rs11908529	3.30068e-09	-0.680191	-1.29622	4.52896e-05	-1.45025	-1.22918	6.31044e-05	-1.46125	-1.2232
48183353	rs55866177	3.9011e-09	-0.52402	-1.28526	4.97896e-05	-1.35481	-1.22989	6.93798e-05	-1.36557	-1.22407
48183370	rs78865809	4.10552e-09	-1.7582	-2.76798e-10	0.00012177	-1.69037	-2.76798e-10	0.000171274	-1.68597	-2.76798e-10
48184048	rs73126221	1.26641e-08	-0.631766	-2.76798e-10	0.00046911	-0.341672	-2.76798e-10	0.000631275	-0.381499	-2.76798e-10
48184462	rs6091005	2.36026e-09	-1.0442	-1.26757	8.05034e-05	-0.803882	-1.30033	9.99977e-05	-0.927285	-1.29681
48184463	rs575322	1.61912e-09	-1.51008	-1.17857	0.000118305	-0.800997	-0.918244	0.000142843	-0.949478	-0.918015
48184560	rs116939356	5.11013e-09	-0.19725	-1.34206	7.74883e-05	-0.82985	-1.31253	0.000106694	-0.849084	-1.31019
48185305	rs77093259	5.16674e-09	-1.5283	-2.76798e-10	0.000115962	-1.73924	-2.76798e-10	0.000164058	-1.72902	-2.76798e-10
48185742	rs76742841	4.27816e-09	-1.71702	-2.76798e-10	0.000125434	-1.66073	-2.76798e-10	0.000174521	-1.66719	-2.76798e-10
48186752	rs6019906	2.66054e-09	-1.38551	-0.806499	5.28463e-05	-1.74844	-0.77668	7.38831e-05	-1.75336	-0.773394
48186786	rs147884018	4.53112e-09	-1.65957	-2.76798e-10	0.000173557	-1.336	-2.76798e-10	0.000247811	-1.31657	-2.76798e-10
48187043	rs79589503	6.88828e-09	-1.24072	-2.76798e-10	0.00032863	-0.697575	-2.76798e-10	0.000430785	-0.763631	-2.76798e-10
48187111	rs149178395	4.06678e-09	-1.76769	-2.76798e-10	0.00011261	-1.76858	-2.76798e-10	0.000157681	-1.76866	-2.76798e-10
48187221	rs73126223	2.50922e-09	-1.17358	-1.07699	4.53505e-05	-1.66036	-1.01772	6.30444e-05	-1.67825	-1.00715
48187302	rs185512917	4.0636e-09	-1.76847	-2.76798e-10	0.000113207	-1.76329	-2.76798e-10	0.000158352	-1.76442	-2.76798e-10
48187355	rs117771138	4.39172e-09	-1.69082	-2.76798e-10	0.000134518	-1.59081	-2.76798e-10	0.000186597	-1.60029	-2.76798e-10
48188079	rs693649	3.90266e-09	-0.430033	-1.37885	9.3994e-05	-0.586222	-1.36306	0.000126784	-0.624175	-1.36258
48188176	rs149290320	4.65167e-09	-1.63331	-2.76798e-10	0.000124804	-1.66576	-2.76798e-10	0.000170891	-1.68821	-2.76798e-10
48188575	rs6019908	3.47126e-09	-1.12462	-0.801406	6.08214e-05	-1.63934	-0.745232	8.38969e-05	-1.65805	-0.741605
48188636	rs56382860	3.22441e-09	-1.18395	-0.815834	6.02854e-05	-1.63308	-0.760336	8.30987e-05	-1.65246	-0.756752
48189687	rs6019910	3.64206e-09	-1.00709	-0.870903	6.22708e-05	-1.56787	-0.793143	8.54171e-05	-1.59114	-0.790555
48190386	rs6012696	3.30382e-09	-1.0794	-0.896062	5.65406e-05	-1.61494	-0.842605	7.79437e-05	-1.63463	-0.838619
48190691	rs11905684	3.29273e-09	-1.10073	-0.878093	5.7039e-05	-1.62507	-0.823699	7.86878e-05	-1.64411	-0.819645
48190728	rs145390949	4.06253e-09	-1.76873	-2.76798e-10	0.000113985	-1.75644	-2.76798e-10	0.000160023	-1.75393	-2.76798e-10
48190745	rs72487310	1.78706e-08	-1.31977e-10	-0.287383	0.000535353	-1.31977e-10	-0.209581	0.000744502	-1.31977e-10	-0.216524
48190936	rs17787765	3.17306e-09	-1.2011	-0.814746	5.80646e-05	-1.67378	-0.757172	8.0429e-05	-1.68898	-0.752887
48191784	rs11697722	2.81721e-09	-1.39013	-0.74466	0.000115788	-1.11221	-0.628532	0.000146805	-1.23367	-0.60646
48191947	rs79379440	4.26694e-09	-1.71964	-2.76798e-10	0.000113013	-1.76501	-2.76798e-10	0.000157505	-1.76978	-2.76798e-10
48192155	rs74414046	3.00531e-08	-1.31977e-10	0.232428	0.00110111	-1.31977e-10	0.511566	0.00152496	-1.31977e-10	0.500482
48192423	rs6125673	6.55177e-09	-1.31977e-10	-1.2908	0.00021298	-1.31977e-10	-1.13131	0.000299443	-1.31977e-10	-1.12732
48192879	rs73128252	2.59318e-09	-1.12145	-1.0962	4.68173e-05	-1.60782	-1.03844	6.50489e-05	-1.62504	-1.02906
48193749	rs80236338	4.17714e-09	-1.74091	-2.76798e-10	0.000154931	-1.44953	-2.76798e-10	0.000213413	-1.46601	-2.76798e-10
48196052	rs56308527	2.55471e-09	-1.16362	-1.06898	4.70262e-05	-1.63308	-1.00872	6.54818e-05	-1.64851	-0.998959
48196962	rs538748	3.16896e-08	1.58801	-1.30256	0.000311046	0.554252	-1.30682	0.000398661	0.464464	-1.30559
48198450	rs56659617	2.47332e-09	-1.18008	-1.0849	4.69066e-05	-1.62966	-1.01469	6.5244e-05	-1.64671	-1.0044
48198739	rs555715	8.66549e-09	0.377578	-1.38877	0.000195776	0.169967	-1.3855	0.000263704	0.131172	-1.38559
48198770	rs151171648	6.41142e-09	-1.31977e-10	-1.31246	0.000179445	-1.31977e-10	-1.30264	0.000251439	-1.31977e-10	-1.30204
48198919	rs557446	2.71678e-08	1.43471	-1.30322	0.00026553	0.397381	-1.30816	0.000342332	0.313804	-1.30726
48198998	rs6125677	7.64871e-09	-1.31977e-10	-1.136	0.000201413	-1.31977e-10	-1.18715	0.000281755	-1.31977e-10	-1.1882
48199084	rs117647567	4.29137e-09	-1.71393	-2.76798e-10	0.000113844	-1.75768	-2.76798e-10	0.000158606	-1.76282	-2.76798e-10
48199648	rs516308	1.15806e-08	-1.31977e-10	-0.721206	0.000344888	-1.31977e-10	-0.649288	0.000480174	-1.31977e-10	-0.655092
48199956	rs477359	2.49016e-08	1.35662	-1.31222	0.000246862	0.333223	-1.3169	0.000318648	0.250902	-1.31605
48199999	rs3848685	2.9804e-09	-1.05428	-1.0242	5.2808e-05	-1.57816	-0.947688	7.34277e-05	-1.59642	-0.936523
48200092	rs3888385	2.49807e-09	-1.2038	-1.05121	4.81263e-05	-1.64124	-0.977437	6.70217e-05	-1.65757	-0.96665
48200580	rs73128257	2.50848e-09	-1.2038	-1.04706	4.83474e-05	-1.64124	-0.972852	6.73337e-05	-1.65757	-0.962007
48201134	rs509703	2.47587e-08	1.26016	-1.22152	0.000134231	-0.429991	-1.16296	0.00019598	-0.397637	-1.15359
48201381	rs8113881	3.24735e-09	-1.21767	-0.775032	6.15807e-05	-1.67145	-0.700709	8.52728e-05	-1.68798	-0.695401
48201550	rs6019916	2.44971e-09	-1.20952	-1.06505	4.72663e-05	-1.644	-0.992714	6.58225e-05	-1.66015	-0.982128
48201640	rs535249	2.5426e-08	1.24857	-1.18333	0.000142695	-0.455974	-1.07582	0.000207307	-0.425841	-1.0692
48202589	rs6122797	6.77363e-09	0.126865	-1.38437	0.000160167	-0.0396119	-1.37668	0.00021558	-0.0793761	-1.37653
48202885	rs142273408	2.54913e-09	-1.17615	-1.05863	4.85726e-05	-1.62382	-0.985625	6.76102e-05	-1.64054	-0.974945
48202919	rs151224954	4.04054e-09	-1.77416	-2.76798e-10	0.000126747	-1.65031	-2.76798e-10	0.000178594	-1.64413	-2.76798e-10
48203131	rs6125680	2.08515e-08	1.17596	-1.30907	0.000218767	0.213605	-1.3181	0.000282121	0.130711	-1.31761
48203921	rs6095584	4.99762e-09	-1.56158	-2.76798e-10	0.000111965	-1.77432	-2.76798e-10	0.000156793	-1.77431	-2.76798e-10
48204067	rs496242	2.08515e-08	1.17596	-1.30907	0.000218767	0.213605	-1.3181	0.000282121	0.130711	-1.31761
48204439	rs144365109	2.60689e-09	-1.16833	-1.04404	5.0415e-05	-1.62383	-0.948385	7.01986e-05	-1.64123	-0.936679
48204667	rs61543953	6.4204e-09	-1.31977e-10	-1.31106	0.000207702	-1.31977e-10	-1.1564	0.000291985	-1.31977e-10	-1.15254
48204710	rs56141808	2.60054e-09	-1.16833	-1.04649	4.92275e-05	-1.62383	-0.972221	6.84867e-05	-1.64123	-0.961367
48204790	rs55930896	2.57735e-09	-1.17729	-1.04649	4.87132e-05	-1.63434	-0.972221	6.76549e-05	-1.65345	-0.961367
48205025	rs523004	2.09722e-08	1.19042	-1.31777	0.000237179	0.302597	-1.32629	0.000306421	0.221549	-1.32583
48205055	rs473069	2.06703e-08	1.17596	-1.3178	0.000217566	0.213605	-1.32361	0.000280538	0.130711	-1.32324
48205426	rs580544	2.02895e-08	1.17596	-1.33639	0.000214255	0.213605	-1.33894	0.000276351	0.130711	-1.33828
48205494	rs548552	7.1238e-09	0.183459	-1.39056	0.000154804	-0.0599686	-1.39038	0.000207028	-0.106138	-1.39025
48205737	rs536805	6.99711e-09	0.162849	-1.38789	0.000164768	-0.00523169	-1.38274	0.00022167	-0.0453903	-1.38266
48206352	rs13044693	6.20864e-09	-1.3446	-2.76798e-10	0.000139832	-1.55207	-2.76798e-10	0.000188522	-1.59002	-2.76798e-10
48206586	rs527643	2.509e-09	-1.10535	-1.1453	5.40944e-05	-1.37465	-1.12713	7.24882e-05	-1.42078	-1.12503
48206682	rs56232298	2.21862e-09	-1.46865	-0.905	5.19402e-05	-1.75067	-0.791745	7.3154e-05	-1.75907	-0.777602
48207660	rs500670	2.13876e-09	-1.03795	-1.37236	5.45207e-05	-1.11538	-1.37855	7.35605e-05	-1.15232	-1.37881
48208337	rs1875563	4.19844e-09	-1.75479	0.0189647	0.000145482	-1.7379	0.225438	0.000209722	-1.75184	0.268382
48208379	rs507120	1.72459e-08	0.204215	-0.527177	0.000130632	-1.24595	-0.374174	0.000191672	-1.22612	-0.347329
48208575	rs13036390	4.22663e-09	-1.72913	-2.76798e-10	0.000121982	-1.68863	-2.76798e-10	0.000176868	-1.65384	-2.76798e-10
48208678	rs201697669	1.3422e-09	-1.54319	-1.33304	4.09213e-05	-1.42294	-1.35792	5.68797e-05	-1.43066	-1.35764
48209638	rs544334	1.24602e-08	-0.774033	0.126033	0.000247798	-1.40988	0.429987	0.000376527	-1.37462	0.476368
48209718	rs543477	2.16026e-08	0.226804	-0.324527	0.000172351	-1.17272	-0.170258	0.000253415	-1.14718	-0.147028
48209796	rs78855333	1.03886e-08	-1.31977e-10	-0.829825	0.000297335	-1.31977e-10	-0.797648	0.000413326	-1.31977e-10	-0.805003
48209917	rs78174124	7.64205e-09	-1.31977e-10	-1.13687	0.000274672	-1.31977e-10	-0.876932	0.000387051	-1.31977e-10	-0.870682
48209996	rs6067128	6.75418e-09	-1.1744	-0.0859803	0.000197401	-0.907466	-0.299803	0.000262927	-0.953066	-0.304298
48210099	rs508864	1.55052e-08	0.0608471	-0.490212	0.000134147	-1.24556	-0.348012	0.000196224	-1.22345	-0.326532
48210928	rs6067129	8.70933e-09	-1.76533	0.75919	0.000314458	-1.73331	0.991655	0.000454154	-1.74911	1.0383
48211084	rs6067130	8.15679e-09	-1.76543	0.693745	0.000302701	-1.73793	0.958171	0.000438506	-1.75276	1.00689
48211250	rs487486	1.84544e-09	-1.20753	-1.35029	4.24139e-05	-1.39955	-1.34548	5.64986e-05	-1.4526	-1.34242
48211526	rs146567057	6.38349e-09	-1.31977e-10	-1.31682	0.000172317	-1.31977e-10	-1.34318	0.000240632	-1.31977e-10	-1.34597
48211651	rs483729	4.23938e-08	0.22185	0.354614	0.000896534	-0.446911	0.752939	0.00131318	-0.417835	0.768805
48212105	rs479180	3.34559e-09	-0.980722	-0.982171	5.77344e-05	-1.46018	-0.976477	8.29744e-05	-1.42922	-0.981483
48212306	rs566718	1.69479e-09	-1.44364	-1.19934	3.95183e-05	-1.59078	-1.22496	5.81002e-05	-1.54661	-1.22046
48212386	rs149279131	5.38138e-09	-1.48759	-2.76798e-10	0.000141218	-1.54221	-2.76798e-10	0.000192513	-1.56908	-2.76798e-10
48212522	rs235000	3.34626e-09	-1.76668	-0.196016	8.53984e-05	-1.77297	-0.272215	0.000123598	-1.76789	-0.244321
48212904	rs561913	1.07733e-08	-0.495562	-0.297901	0.000181655	-1.09761	-0.192787	0.000304242	-0.956244	-0.155173
48213552	rs370608	2.28723e-08	0.874052	-0.914664	0.000170073	-0.636709	-0.719571	0.000273495	-0.509073	-0.708883
48213556	rs6067134	5.40356e-09	-1.48348	-2.76798e-10	0.000138475	-1.56182	-2.76798e-10	0.000186455	-1.60105	-2.76798e-10
48214275	rs2904186	5.2949e-09	-0.155167	-1.34863	9.93733e-05	-0.576515	-1.31711	0.000163996	-0.418588	-1.31081
48216436	rs522411	5.08031e-08	-0.0968581	0.854277	0.000781037	-0.874625	1.04274	0.00134055	-0.727527	1.09912
48218161	rs6063413	1.3735e-08	-0.590932	0.0403414	0.00024445	-1.1441	0.150604	0.000413841	-1.00072	0.196964
48218356	rs73611398	1.18792e-09	-1.6999	-1.29843	3.01208e-05	-1.77044	-1.31686	4.2665e-05	-1.7677	-1.30816
48218358	rs74488854	8.54948e-09	-1.31977e-10	-1.02467	0.000247389	-1.31977e-10	-0.981546	0.00034603	-1.31977e-10	-0.982714
48218408	rs6067141	1.29986e-08	-0.646832	0.0411345	0.000234727	-1.18551	0.151427	0.000395764	-1.04622	0.1978
48218445	rs146915648	4.04095e-09	-1.77406	-2.76798e-10	0.000112431	-1.77017	-2.76798e-10	0.000157325	-1.77093	-2.76798e-10
48218677	rs145867428	9.19164e-09	-1.31977e-10	-0.952243	0.000267026	-1.31977e-10	-0.905164	0.000373457	-1.31977e-10	-0.906436
48218734	rs6019929	3.10784e-08	-0.657693	0.923667	0.000604197	-1.20538	1.11678	0.00103092	-1.06737	1.17633
48220012	rs6125685	6.78043e-08	0.753567	0.29252	0.000869124	-0.147232	0.422209	0.00149857	0.0125779	0.470451
48220024	rs6125686	1.10053e-07	0.44502	1.0854	0.00161607	-0.402313	1.29755	0.00283154	-0.237378	1.35672
48220082	rs6019930	6.91713e-08	0.68087	0.385179	0.000904409	-0.204907	0.519681	0.00155655	-0.0487643	0.569751
48220102	rs235018	2.71398e-09	-1.51674	-0.655382	6.99956e-05	-1.49508	-0.748998	0.000103669	-1.46333	-0.724713
48220814	rs73611399	1.044e-08	-1.31977e-10	-0.824895	0.00029959	-1.31977e-10	-0.790094	0.000413686	-1.31977e-10	-0.804132
48221343	rs3915724	1.80756e-08	0.0482542	-0.324231	0.000306945	-0.545826	-0.220014	0.000510863	-0.412783	-0.180354
48221459	rs235019	1.67685e-08	-0.972523	0.621488	0.000500739	-1.04152	0.765095	0.000816419	-0.940935	0.816623
48221470	rs235020	1.42485e-08	-0.952693	0.438807	0.000423476	-1.02711	0.583098	0.00068592	-0.93153	0.633052
48221494	rs401330	5.23361e-09	-0.783084	-0.732353	0.000142407	-0.865065	-0.668751	0.000223372	-0.76217	-0.658231
48221498	rs384897	5.09168e-09	-0.767968	-0.774962	0.000138175	-0.850586	-0.713404	0.000216834	-0.746896	-0.703213
48221535	rs117773067	4.75936e-09	-1.61043	-2.76798e-10	0.000177089	-1.31586	-2.76798e-10	0.000250572	-1.30549	-2.76798e-10
48221679	rs235021	1.05092e-08	-1.01558	0.197299	0.000291359	-1.12629	0.308341	0.000472488	-1.02796	0.356735
48221778	rs235022	1.10958e-08	-0.961266	0.197299	0.00030638	-1.07602	0.308341	0.000498644	-0.974082	0.356735
48221796	rs118182923	5.94426e-09	-1.38811	-2.76798e-10	0.000181896	-1.28908	-2.76798e-10	0.000260437	-1.26688	-2.76798e-10
48221862	rs235023	2.35879e-08	-0.00980226	-2.76798e-10	0.000251962	-0.96323	-2.76798e-10	0.000356456	-0.953029	-2.76798e-10
48221933	rs235024	1.53733e-08	-0.975019	0.537112	0.000481237	-1.08877	0.772617	0.000783119	-0.987726	0.82177
48222383	rs6125687	2.90068e-09	-0.988868	-1.11673	8.2089e-05	-1.12471	-0.95999	0.000126037	-1.0368	-0.95587
48222424	rs6125688	2.94118e-09	-0.990763	-1.10096	8.35784e-05	-1.12644	-0.940286	0.000128321	-1.03863	-0.936073
48222425	rs6125689	2.9313e-09	-0.981423	-1.11367	8.29639e-05	-1.11794	-0.95616	0.000127439	-1.02958	-0.952022
48222558	rs116865012	5.45264e-09	-1.47444	-2.76798e-10	0.000203701	-1.17585	-2.76798e-10	0.000287103	-1.1694	-2.76798e-10
48222934	rs150029973	5.22684e-09	-1.51673	-2.76798e-10	0.000121259	-1.69458	-2.76798e-10	0.000170068	-1.69304	-2.76798e-10
48223568	rs235001	4.8755e-09	-1.12716	-0.459159	0.000170565	-1.00744	-0.345954	0.000256195	-0.971633	-0.311668
48224347	rs72487311	1.02445e-08	-1.31977e-10	-0.843799	0.000310091	-1.31977e-10	-0.755642	0.000433339	-1.31977e-10	-0.75772
48224479	rs235002	8.33535e-09	-1.36069	0.310654	0.000316334	-1.27742	0.54171	0.000483533	-1.23705	0.588925
48224683	rs75147902	9.91502e-09	-1.31977e-10	-0.876487	0.000299347	-1.31977e-10	-0.790904	0.000418349	-1.31977e-10	-0.792924
48224734	rs235003	9.53377e-09	-1.19992	0.284226	0.000369966	-1.0833	0.504205	0.000560744	-1.0502	0.550225
48224756	rs235004	3.55602e-09	-1.77135	-0.130543	9.78942e-05	-1.72761	-0.181007	0.000141417	-1.73186	-0.145672
48224991	rs112608727	1.01292e-08	-1.31977e-10	-0.855116	0.000306331	-1.31977e-10	-0.767842	0.000428093	-1.31977e-10	-0.7699
48225358	rs235006	8.88266e-09	-1.25041	0.263968	0.00034768	-1.12388	0.482654	0.000525455	-1.09339	0.528414
48225785	rs235007	9.39508e-09	-1.21419	0.283839	0.000369704	-1.0836	0.503793	0.000559398	-1.05219	0.549809
48225985	rs235008	8.08792e-09	-1.37451	0.294347	0.00030759	-1.27871	0.514969	0.000468699	-1.2404	0.561119
48226191	rs149109466	1.45087e-08	-1.31977e-10	-0.495789	0.000369597	-1.31977e-10	-0.580095	0.000534586	-1.31977e-10	-0.547747
48226845	rs235009	4.41368e-09	-1.16725	-0.518577	0.000155748	-1.03533	-0.408936	0.00023314	-1.00191	-0.37569
48226868	rs235010	4.59123e-09	-1.14229	-0.504101	0.00016257	-1.00782	-0.393581	0.000243564	-0.973782	-0.360079
48227327	rs76615151	1.18878e-08	-1.31977e-10	-0.695024	0.000363758	-1.31977e-10	-0.596021	0.00050821	-1.31977e-10	-0.598346
48228120	rs75179274	1.25529e-08	-1.31977e-10	-0.640585	0.000385523	-1.31977e-10	-0.537909	0.000538573	-1.31977e-10	-0.540317
48228193	rs74273879	1.27579e-08	-1.31977e-10	-0.624387	0.000392236	-1.31977e-10	-0.520644	0.000547939	-1.31977e-10	-0.523077
48228502	rs235012	1.0273e-08	-1.34294	0.501914	0.000379681	-1.25282	0.699645	0.000577897	-1.21348	0.743632
48228936	rs235013	1.02368e-08	-1.33256	0.488009	0.000382451	-1.24142	0.695511	0.000582913	-1.20165	0.740452
48229213	rs146857044	4.04589e-09	-1.77284	-2.76798e-10	0.000112038	-1.77367	-2.76798e-10	0.0001569	-1.77363	-2.76798e-10
48230045	rs235014	5.03486e-09	-1.35803	-0.196119	0.00018172	-1.25129	-0.0387528	0.000271303	-1.20987	-0.0161331
48230353	rs11086290	5.96541e-09	-1.31977e-10	-1.38456	0.000164734	-1.31977e-10	-1.38818	0.000230712	-1.31977e-10	-1.38807
48230383	rs235015	3.44327e-09	-1.09442	-0.8397	0.000120091	-0.943697	-0.760565	0.000177291	-0.905741	-0.745705
48230820	rs235016	4.99462e-09	-1.71386	0.151683	0.000147612	-1.61294	0.115016	0.000211381	-1.62843	0.152848
48230973	rs112430888	1.30827e-08	-1.31977e-10	-0.599243	0.000402882	-1.31977e-10	-0.493866	0.000562789	-1.31977e-10	-0.496336
48230977	rs112871370	1.46348e-08	-1.31977e-10	-0.487135	0.000453838	-1.31977e-10	-0.374768	0.000633869	-1.31977e-10	-0.377397
48231141	rs235017	2.84044e-09	-1.2756	-0.850975	9.67108e-05	-1.14816	-0.772626	0.000143684	-1.10372	-0.757908
48231409	rs77903806	4.80442e-09	-1.601	-2.76798e-10	0.000139127	-1.55712	-2.76798e-10	0.000206179	-1.50049	-2.76798e-10
48231518	rs183508	3.09293e-09	-1.17289	-0.868535	0.000108317	-1.01602	-0.791428	0.000159539	-0.980015	-0.776934
48231846	rs402109	2.7152e-09	-1.32602	-0.845649	9.09307e-05	-1.21548	-0.766928	0.000134882	-1.1727	-0.752143
48231944	rs6125692	2.29508e-09	-0.969543	-1.37023	5.74049e-05	-1.12058	-1.3218	8.81009e-05	-1.02571	-1.32504
48232187	rs74564493	1.31815e-08	-1.31977e-10	-0.591723	0.000406119	-1.31977e-10	-0.485861	0.000567305	-1.31977e-10	-0.488342
48232292	rs76682786	1.36869e-08	-1.31977e-10	-0.554101	0.000422697	-1.31977e-10	-0.445853	0.00059043	-1.31977e-10	-0.448389
48232363	rs408618	3.59779e-09	-1.0275	-0.862715	0.000126142	-0.869904	-0.785193	0.000186475	-0.830317	-0.770625
48232551	rs79961169	1.31541e-08	-1.31977e-10	-0.593801	0.000405222	-1.31977e-10	-0.488073	0.000566054	-1.31977e-10	-0.490551
48233322	rs381766	6.67379e-09	-1.14627	-0.126077	0.000252662	-1.0664	0.105946	0.000376925	-1.03064	0.133449
48233410	rs78825722	1.2637e-08	-1.31977e-10	-0.633907	0.000377497	-1.31977e-10	-0.558946	0.000529579	-1.31977e-10	-0.557157
48233543	rs367743	3.3883e-09	-1.09868	-0.851529	0.000116703	-1.00294	-0.729936	0.000172705	-0.966335	-0.711319
48234349	rs34122911	5.45526e-09	-0.559404	-0.914553	0.000139534	-0.827563	-0.726634	0.000206805	-0.787305	-0.710159
48234435	rs489909	1.58572e-09	-1.77434	-0.935158	4.36746e-05	-1.75585	-0.959895	6.23569e-05	-1.75966	-0.936705
48235389	rs6012699	1.13515e-08	-1.31977e-10	-0.741187	0.000351637	-1.31977e-10	-0.62991	0.00049183	-1.31977e-10	-0.631107
48235516	rs546074	5.6659e-09	-1.32665	-0.10942	0.000214666	-1.26111	0.137683	0.000322107	-1.21998	0.165622
48235613	rs140986714	6.24985e-09	-1.33798	-2.76798e-10	0.000125251	-1.66219	-2.76798e-10	0.000178588	-1.64416	-2.76798e-10
48235673	rs3091975	3.38496e-09	-1.32457	-0.626628	0.000124773	-1.28887	-0.377135	0.000180175	-1.2777	-0.357611
48235696	rs138868291	1.12861e-08	-1.31977e-10	-0.746963	0.000349445	-1.31977e-10	-0.636163	0.000488767	-1.31977e-10	-0.637354
48235737	rs140482156	7.24432e-09	-1.19032	-2.76798e-10	0.000352723	-0.626827	-2.76798e-10	0.000509718	-0.595383	-2.76798e-10
48235849	rs145647109	4.23903e-09	-1.7262	-2.76798e-10	0.000112893	-1.76607	-2.76798e-10	0.000157629	-1.76899	-2.76798e-10
48236684	rs117718931	4.3163e-09	-1.70814	-2.76798e-10	0.00012558	-1.65957	-2.76798e-10	0.000175902	-1.65931	-2.76798e-10
48236713	rs139573514	4.42862e-09	-1.68245	-2.76798e-10	0.000115433	-1.74382	-2.76798e-10	0.000160697	-1.74972	-2.76798e-10
48237066	rs74652564	1.11765e-08	-1.31977e-10	-0.756722	0.000345771	-1.31977e-10	-0.646731	0.000483633	-1.31977e-10	-0.647914
48237494	rs76266936	1.12e-08	-1.31977e-10	-0.754621	0.000346312	-1.31977e-10	-0.645168	0.000484857	-1.31977e-10	-0.645386
48237630	rs509865	2.46359e-09	-0.928532	-1.34039	6.17114e-05	-1.11205	-1.258	9.50306e-05	-1.01281	-1.26223
48237866	rs76206196	1.11721e-08	-1.31977e-10	-0.757122	0.000343432	-1.31977e-10	-0.65352	0.000482664	-1.31977e-10	-0.649918
48237869	rs235037	3.71184e-09	-1.77409	-0.0849223	0.000106309	-1.75549	-0.0706758	0.000154819	-1.75952	-0.0274597
48238341	rs11905762	2.63974e-09	-0.851252	-1.34861	6.7181e-05	-1.01356	-1.27156	0.000103771	-0.91148	-1.27557
48238437	rs235038	2.57673e-09	-1.35829	-0.865731	8.61943e-05	-1.29502	-0.740884	0.000127931	-1.25524	-0.722504
48238450	rs150258179	1.50083e-08	-0.461933	-2.76798e-10	0.000216048	-1.11701	-2.76798e-10	0.000313246	-1.08225	-2.76798e-10
48238612	rs6122799	2.55514e-09	-0.883824	-1.34861	6.52253e-05	-1.0431	-1.27156	0.000100555	-0.942963	-1.27557
48238872	rs75754231	1.19617e-08	-1.31977e-10	-0.688832	0.000369633	-1.31977e-10	-0.579997	0.00051958	-1.31977e-10	-0.57622
48239138	rs79618176	1.10963e-08	-1.31977e-10	-0.763923	0.000340921	-1.31977e-10	-0.660858	0.000479127	-1.31977e-10	-0.657274
48239644	rs235039	5.16992e-09	-1.33698	-0.190697	0.00019319	-1.27217	0.0433381	0.000290502	-1.23148	0.0738532
48239714	rs141152537	8.01363e-08	-1.31977e-10	1.21319	0.00269112	-1.31977e-10	1.4052	0.00405411	-1.31977e-10	1.47825
48239743	rs11906348	2.55172e-09	-0.89664	-1.33713	6.67627e-05	-1.03365	-1.25771	0.000102883	-0.933825	-1.26183
48239839	rs235040	3.33226e-09	-1.77433	-0.192559	9.54117e-05	-1.7554	-0.178911	0.000138711	-1.75936	-0.13749
48240673	rs2426155	3.03009e-09	-1.30929	-0.752659	0.000102408	-1.23161	-0.631928	0.000152834	-1.18996	-0.609921
48240902	rs2245429	3.93468e-09	-1.77432	-0.0263856	0.000112221	-1.75656	-0.0154742	0.000163688	-1.75985	0.028573
48241109	rs3092393	6.61896e-09	-1.33022	0.0496214	0.000253072	-1.25425	0.295414	0.000382469	-1.21346	0.330868
48242066	rs3092805	5.00497e-09	-0.967196	-0.59291	0.000167735	-0.865231	-0.504894	0.000254272	-0.809602	-0.481235
48242263	rs75284239	1.56731e-08	-1.31977e-10	-0.418594	0.000487284	-1.31977e-10	-0.303662	0.000684634	-1.31977e-10	-0.300356
48242676	rs399360	1.20554e-09	-1.77428	-1.20934	3.33801e-05	-1.71177	-1.27278	4.65355e-05	-1.72149	-1.26753
48242799	rs399656	1.4989e-09	-1.37644	-1.38937	4.97176e-05	-1.20297	-1.38318	7.01557e-05	-1.19668	-1.38185
48243184	rs6067159	4.09028e-09	-0.371568	-1.39036	6.71245e-05	-0.897397	-1.38856	9.95983e-05	-0.841714	-1.38638
48243313	rs180294	1.60127e-09	-1.38123	-1.31851	5.50489e-05	-1.21156	-1.27273	7.87063e-05	-1.20137	-1.26215
48243465	rs7274539	2.54129e-09	-0.94013	-1.29774	5.66409e-05	-1.23767	-1.21811	8.67795e-05	-1.15151	-1.21436
48243673	rs117433466	6.297e-09	-1.31977e-10	-1.33046	0.000175438	-1.31977e-10	-1.32522	0.000246745	-1.31977e-10	-1.32089
48244074	rs235025	1.52211e-09	-1.37121	-1.37923	5.09011e-05	-1.19958	-1.36304	7.22556e-05	-1.18928	-1.35975
48244105	rs72626546	6.27754e-09	-1.31977e-10	-1.33356	0.000174873	-1.31977e-10	-1.32845	0.000245923	-1.31977e-10	-1.32422
48244563	rs147889680	6.39211e-09	-1.31977e-10	-1.31547	0.000179168	-1.31977e-10	-1.30418	0.000254083	-1.31977e-10	-1.29158
48244633	rs11696574	4.29892e-09	-1.71217	-2.76798e-10	0.000112034	-1.7737	-2.76798e-10	0.00015714	-1.7721	-2.76798e-10
48244995	rs235026	1.58234e-09	-1.4166	-1.29503	5.18758e-05	-1.29421	-1.24944	7.46585e-05	-1.27809	-1.23823
48245040	rs147746210	6.40443e-09	-1.31977e-10	-1.31355	0.000178552	-1.31977e-10	-1.30763	0.000251259	-1.31977e-10	-1.30276
48245563	rs117189769	4.17974e-09	-1.74029	-2.76798e-10	0.000111962	-1.77435	-2.76798e-10	0.000156811	-1.7742	-2.76798e-10
48245937	rs235027	1.59011e-09	-1.40703	-1.2997	5.21559e-05	-1.28314	-1.25513	7.50585e-05	-1.26683	-1.24414
48246088	rs374875099	1.13261e-09	-1.7742	-1.27181	3.22718e-05	-1.76027	-1.25805	4.56156e-05	-1.74872	-1.26027
48246309	rs235028	1.62889e-09	-1.38654	-1.2961	5.36393e-05	-1.25948	-1.25075	7.72364e-05	-1.24278	-1.23958
48247128	rs235029	1.59279e-09	-1.42368	-1.28137	5.10798e-05	-1.32617	-1.23295	7.36507e-05	-1.3088	-1.22111
48247514	rs72626547	6.15882e-09	-1.31977e-10	-1.35265	0.000171408	-1.31977e-10	-1.34846	0.000240875	-1.31977e-10	-1.34496
48247960	rs72626548	6.26244e-09	-1.31977e-10	-1.33597	0.000174435	-1.31977e-10	-1.33096	0.000245453	-1.31977e-10	-1.32614
48248252	rs235030	1.21598e-09	-1.70999	-1.265	3.83423e-05	-1.6427	-1.20326	5.46316e-05	-1.63849	-1.19014
48248326	rs235031	1.21879e-09	-1.68049	-1.29218	3.88356e-05	-1.58963	-1.24355	5.52673e-05	-1.58511	-1.23195
48249655	rs11697719	6.46383e-09	-1.30432	-2.76798e-10	0.000284697	-0.841082	-2.76798e-10	0.00037484	-0.902741	-2.76798e-10
48250212	rs17785427	1.28332e-08	-0.618502	-2.76798e-10	0.000242811	-1.00022	-2.76798e-10	0.000349368	-0.973114	-2.76798e-10
48250709	rs144622977	6.44251e-09	-1.31977e-10	-1.30762	0.000179598	-1.31977e-10	-1.30179	0.000250194	-1.31977e-10	-1.307
48250747	rs235032	1.43168e-09	-1.47361	-1.33808	4.02864e-05	-1.48211	-1.31438	5.66138e-05	-1.48365	-1.30934
48250750	rs185761216	2.61652e-09	-0.88699	-1.3217	7.07613e-05	-0.918567	-1.31463	0.000104513	-0.870255	-1.30967
48251139	rs6125695	3.54505e-09	-0.71786	-1.18712	7.07462e-05	-0.963339	-1.27007	0.000101539	-0.936451	-1.27235
48251231	rs235033	2.37113e-09	-1.64349	-0.663677	5.52702e-05	-1.72223	-0.75805	7.90558e-05	-1.71312	-0.745961
48251755	rs3746557	1.76584e-09	-1.63942	-0.96249	4.90314e-05	-1.60953	-0.99052	6.6257e-05	-1.64295	-0.992751
48252338	rs235034	1.28592e-09	-1.70662	-1.21244	3.76884e-05	-1.7233	-1.13986	5.35621e-05	-1.72399	-1.12441
48252914	rs235035	1.53213e-08	-0.441296	-2.76798e-10	0.000180882	-1.29467	-2.76798e-10	0.000259137	-1.27188	-2.76798e-10
48253227	rs72626549	2.47442e-09	-0.96585	-1.29868	6.78781e-05	-0.995978	-1.27882	0.000100172	-0.949872	-1.27248
48253588	rs235036	1.26502e-09	-1.71912	-1.21634	3.74179e-05	-1.72616	-1.1442	5.30663e-05	-1.72819	-1.12951
48254490	rs11696417	6.59512e-09	-1.28421	-2.76798e-10	0.000292854	-0.812834	-2.76798e-10	0.000385216	-0.875435	-2.76798e-10
48254532	rs76904510	1.7502e-09	-1.60314	-1.00767	4.80661e-05	-1.57398	-1.04595	6.47211e-05	-1.61162	-1.04753
48254766	rs803195	1.46353e-09	-1.47277	-1.31691	4.12573e-05	-1.49122	-1.28146	5.80936e-05	-1.49164	-1.27554
48255366	rs6125696	2.42419e-09	-0.97632	-1.30872	6.64431e-05	-1.00625	-1.28991	9.79931e-05	-0.960446	-1.2839
48256805	rs453071	1.34272e-09	-1.71659	-1.15925	4.00468e-05	-1.72288	-1.07958	5.68844e-05	-1.72558	-1.06264
48257149	rs421801	2.70076e-09	-1.61666	-0.560348	6.20733e-05	-1.70132	-0.662871	8.8879e-05	-1.69295	-0.649012
48257368	rs76336766	7.13877e-09	-1.31977e-10	-1.205	0.000193335	-1.31977e-10	-1.22808	0.000271431	-1.31977e-10	-1.22553
48257513	rs6125697	2.33742e-09	-1.0061	-1.31539	6.40539e-05	-1.03546	-1.29732	9.43666e-05	-0.990521	-1.29153
48257542	rs1698272	1.32231e-09	-1.7135	-1.17765	3.94884e-05	-1.71553	-1.10098	5.60201e-05	-1.71892	-1.08461
48257710	rs72626550	2.32831e-09	-1.01	-1.31539	6.3809e-05	-1.03929	-1.29732	9.39951e-05	-0.994466	-1.29153
48259034	rs2235855	1.33088e-09	-1.7135	-1.17119	3.97867e-05	-1.71553	-1.09345	5.64551e-05	-1.71892	-1.07688
48259645	rs73117471	1.24565e-08	-0.648297	-2.76798e-10	0.00020332	-1.17773	-2.76798e-10	0.00028971	-1.16036	-2.76798e-10
48260203	rs6122802	2.88618e-09	-0.75707	-1.35353	5.53165e-05	-1.09479	-1.38465	8.47504e-05	-1.00424	-1.38529
48260371	rs117142370	4.87697e-09	-1.58601	-2.76798e-10	0.000158333	-1.42781	-2.76798e-10	0.000215765	-1.45505	-2.76798e-10
48260509	rs803192	1.51845e-09	-1.47277	-1.28007	4.30375e-05	-1.49122	-1.23922	6.0681e-05	-1.49164	-1.23197
48260878	rs6122803	2.32018e-09	-1.00254	-1.32635	6.34952e-05	-1.03197	-1.30957	9.35172e-05	-0.986926	-1.30417
48261549	rs113469908	5.90484e-09	-1.39477	-2.76798e-10	0.000258119	-0.939087	-2.76798e-10	0.000310771	-1.09018	-2.76798e-10
48262437	rs12480516	1.34735e-09	-1.59913	-1.27327	3.83787e-05	-1.56527	-1.27973	5.17609e-05	-1.60315	-1.27945
48262456	rs6125698	2.30452e-09	-1.0061	-1.32957	6.30457e-05	-1.03546	-1.31319	9.28344e-05	-0.990521	-1.3079
48262849	rs6125699	2.31868e-09	-1.00152	-1.32802	6.34399e-05	-1.03097	-1.31144	9.34328e-05	-0.985899	-1.3061
48263097	rs62207694	1.33215e-09	-1.60663	-1.27712	3.79234e-05	-1.57347	-1.28348	5.11869e-05	-1.61056	-1.2832
48263445	rs6125700	2.77764e-09	-0.760665	-1.38827	5.46078e-05	-1.12375	-1.36858	8.39394e-05	-1.03137	-1.36778
48264261	rs8122923	1.36083e-09	-1.71737	-1.14507	4.08538e-05	-1.71933	-1.06317	5.80229e-05	-1.72261	-1.04579
48264816	rs60569030	1.38317e-09	-1.559	-1.28716	3.95535e-05	-1.52163	-1.29323	5.31339e-05	-1.56346	-1.29296
48265025	rs3787323	2.30916e-09	-1.00901	-1.32464	6.32146e-05	-1.03832	-1.30765	9.3092e-05	-0.993467	-1.30218
48265089	rs3787324	1.35986e-09	-1.71737	-1.14578	4.08203e-05	-1.71933	-1.064	5.79741e-05	-1.72261	-1.04663
48265398	rs7273258	1.36616e-09	-1.71737	-1.14116	4.10385e-05	-1.71933	-1.05866	5.82921e-05	-1.72261	-1.04116
48265630	rs6091021	1.35986e-09	-1.71737	-1.14578	4.08203e-05	-1.71933	-1.064	5.79741e-05	-1.72261	-1.04663
48265711	rs6091022	1.46749e-09	-1.50836	-1.27863	4.20404e-05	-1.51635	-1.23753	5.92169e-05	-1.5178	-1.23024
48265999	rs142614716	4.74341e-09	-1.61378	-2.76798e-10	0.000148365	-1.49283	-2.76798e-10	0.000205537	-1.50361	-2.76798e-10
48266184	rs6095599	1.3676e-09	-1.71563	-1.14186	4.10762e-05	-1.71762	-1.05946	5.83414e-05	-1.72094	-1.04199
48266292	rs803193	2.67183e-09	-1.59556	-0.592214	6.06513e-05	-1.68676	-0.700611	8.68568e-05	-1.67761	-0.687369
48266544	rs73613303	7.51135e-09	-1.31977e-10	-1.15412	0.000200791	-1.31977e-10	-1.19024	0.000279686	-1.31977e-10	-1.19557
48266705	rs6095600	1.37851e-09	-1.71563	-1.13391	4.1454e-05	-1.71762	-1.05031	5.8892e-05	-1.72094	-1.03259
48266791	rs803194	2.76547e-09	-1.6206	-0.532728	6.38673e-05	-1.6987	-0.636997	9.15685e-05	-1.68926	-0.622896
48267035	rs6063415	1.32926e-09	-1.76845	-1.11746	4.03723e-05	-1.76295	-1.03141	5.7464e-05	-1.76487	-1.01322
48267151	rs141184893	4.13877e-09	-1.75014	-2.76798e-10	0.000115887	-1.7399	-2.76798e-10	0.000161562	-1.74435	-2.76798e-10
48267370	rs57986261	8.09249e-09	-1.31977e-10	-1.0796	0.000239712	-1.31977e-10	-1.01307	0.00033463	-1.31977e-10	-1.01622
48267619	rs2649674	1.56466e-09	-1.45506	-1.26781	4.4413e-05	-1.47405	-1.22493	6.26403e-05	-1.47448	-1.21735
48270360	rs6125702	2.29833e-09	-1.01647	-1.32188	6.2948e-05	-1.04563	-1.30457	9.26882e-05	-1.001	-1.299
48270776	rs4141587	1.47783e-09	-1.6883	-1.09166	4.06438e-05	-1.66229	-1.12537	5.53377e-05	-1.68903	-1.12675
48271339	rs60504792	1.29388e-09	-1.6303	-1.28259	3.67544e-05	-1.59946	-1.28879	4.97384e-05	-1.63395	-1.28852
48271640	rs6122805	2.30234e-09	-1.01586	-1.32075	6.30657e-05	-1.04503	-1.3033	9.28668e-05	-1.00038	-1.29769
48272593	rs6019957	1.54782e-09	-1.47454	-1.25915	4.44598e-05	-1.48303	-1.21489	6.26511e-05	-1.48457	-1.20709
48272835	rs6067167	1.39516e-09	-1.71947	-1.11805	4.20569e-05	-1.7214	-1.03209	5.97829e-05	-1.72461	-1.01391
48272871	rs74273886	1.3145e-08	-1.31977e-10	-0.5945	0.000397616	-1.31977e-10	-0.507022	0.000558443	-1.31977e-10	-0.504086
48273174	rs2273086	2.33982e-09	-1.00086	-1.31961	6.40822e-05	-1.03032	-1.30202	9.44092e-05	-0.985227	-1.29637
48273458	rs2273087	2.2798e-09	-1.02684	-1.31961	6.24698e-05	-1.0558	-1.30202	9.19631e-05	-1.01148	-1.29637
48273459	rs2273088	1.40054e-09	-1.71563	-1.11805	4.22162e-05	-1.71762	-1.03209	6.00025e-05	-1.72094	-1.01391
48275700	rs6095601	1.34951e-09	-1.72319	-1.1476	4.01292e-05	-1.72505	-1.07536	5.69368e-05	-1.72814	-1.05915
48275844	rs6067168	1.37921e-09	-1.72319	-1.12584	4.15309e-05	-1.72505	-1.04102	5.90286e-05	-1.72814	-1.02307
48276010	rs6067169	1.37921e-09	-1.72319	-1.12584	4.15309e-05	-1.72505	-1.04102	5.90286e-05	-1.72814	-1.02307
48276075	rs6067170	1.37921e-09	-1.72319	-1.12584	4.15309e-05	-1.72505	-1.04102	5.90286e-05	-1.72814	-1.02307
48276871	rs117394715	5.0067e-09	-1.55976	-2.76798e-10	0.00019527	-1.21813	-2.76798e-10	0.000279035	-1.1979	-2.76798e-10
48277092	rs79546142	4.8517e-09	-1.59121	-2.76798e-10	0.000129046	-1.63234	-2.76798e-10	0.000184748	-1.61025	-2.76798e-10
48277500	rs72626551	2.33973e-09	-0.996904	-1.3236	6.40445e-05	-1.02644	-1.30649	9.43512e-05	-0.981235	-1.30098
48279177	rs6091023	1.38968e-09	-1.71563	-1.12584	4.18407e-05	-1.71762	-1.04102	5.94553e-05	-1.72094	-1.02307
48279993	rs12480331	1.5049e-09	-1.65067	-1.11115	4.11318e-05	-1.62198	-1.15375	5.56579e-05	-1.65404	-1.15598
48280773	rs17194864	2.39869e-09	-0.970792	-1.32482	6.56161e-05	-1.00083	-1.30786	9.67353e-05	-0.954863	-1.3024
48282256	rs73119763	9.35967e-09	-0.934128	-2.76798e-10	0.000206047	-1.1644	-2.76798e-10	0.000288039	-1.16614	-2.76798e-10
48282518	rs72626552	2.40433e-09	-0.970792	-1.32248	6.57889e-05	-1.00083	-1.30523	9.69983e-05	-0.954863	-1.29968
48283371	rs3787325	1.32572e-09	-1.73953	-1.14905	3.95885e-05	-1.74338	-1.07059	5.62565e-05	-1.74568	-1.05364
48283633	rs17723576	6.08992e-09	-1.3639	-2.76798e-10	0.000165052	-1.38625	-2.76798e-10	0.000249131	-1.31126	-2.76798e-10
48283819	rs6067172	1.31852e-09	-1.74111	-1.15292	3.95304e-05	-1.74039	-1.07505	5.61141e-05	-1.74364	-1.05821
48284267	rs6091024	1.31852e-09	-1.74111	-1.15292	3.95304e-05	-1.74039	-1.07505	5.61141e-05	-1.74364	-1.05821
48284902	rs13039100	5.39644e-09	-1.4848	-2.76798e-10	0.000142953	-1.52999	-2.76798e-10	0.000190968	-1.57713	-2.76798e-10
48285070	rs4810969	1.31347e-09	-1.74111	-1.15675	3.9356e-05	-1.74039	-1.07947	5.58601e-05	-1.74364	-1.06275
48285412	rs78027952	6.26429e-09	-1.33567	-2.76798e-10	0.000161264	-1.40946	-2.76798e-10	0.000221055	-1.43083	-2.76798e-10
48286026	rs146702377	2.43416e-09	-0.959054	-1.32188	6.65952e-05	-0.98931	-1.30457	9.82221e-05	-0.94301	-1.299
48286077	rs6125709	3.34562e-09	-0.603185	-1.3597	6.11427e-05	-0.991887	-1.38741	9.33684e-05	-0.904802	-1.38788
48286108	rs72626553	2.45587e-09	-0.951307	-1.32075	6.71885e-05	-0.981708	-1.3033	9.91231e-05	-0.935187	-1.29769
48286849	rs4810970	1.30079e-09	-1.74701	-1.16056	3.89506e-05	-1.74636	-1.08386	5.52951e-05	-1.7493	-1.06725
48286932	rs73910585	1.26066e-09	-1.64899	-1.28991	3.52389e-05	-1.63447	-1.29589	4.79318e-05	-1.66383	-1.29563
48287029	rs6095604	1.29944e-09	-1.74427	-1.16433	3.88887e-05	-1.74359	-1.08822	5.51928e-05	-1.74668	-1.07173
48287093	rs6095605	1.29251e-09	-1.74962	-1.16433	3.8679e-05	-1.74899	-1.08822	5.49112e-05	-1.7518	-1.07173
48288010	rs6095606	1.29251e-09	-1.74962	-1.16433	3.8679e-05	-1.74899	-1.08822	5.49112e-05	-1.7518	-1.07173
48288373	rs75287294	3.29909e-09	-0.61605	-1.36084	6.04809e-05	-1.0024	-1.38779	9.23075e-05	-0.915882	-1.38823
48288407	rs6125710	6.76286e-08	-1.31977e-10	1.04349	0.00213761	-1.31977e-10	1.17493	0.00318081	-1.31977e-10	1.23565
48288412	rs146691360	5.4143e-09	-1.48149	-2.76798e-10	0.000143388	-1.52695	-2.76798e-10	0.00019149	-1.5744	-2.76798e-10
48288413	rs6063419	1.3567e-09	-1.56511	-1.30037	3.86959e-05	-1.57509	-1.26169	5.43994e-05	-1.57716	-1.25573
48288533	rs34681067	4.5922e-09	-1.64618	-2.76798e-10	0.000148623	-1.49109	-2.76798e-10	0.000215997	-1.45397	-2.76798e-10
48288827	rs13042810	4.62482e-09	-1.6391	-2.76798e-10	0.000150189	-1.48062	-2.76798e-10	0.000218416	-1.44284	-2.76798e-10
48289052	rs6122806	2.47637e-09	-0.951307	-1.31244	6.78136e-05	-0.981708	-1.29404	0.000100074	-0.935187	-1.28814
48289494	rs4810971	2.55554e-09	-1.57512	-0.657151	5.80051e-05	-1.67724	-0.754739	8.30687e-05	-1.666	-0.743575
48289684	rs72626554	2.55733e-09	-0.920344	-1.31123	7e-05	-0.951317	-1.2927	0.000103394	-0.903926	-1.28676
48290457	rs4810972	1.29319e-09	-1.7491	-1.16433	3.85865e-05	-1.75139	-1.08822	5.4804e-05	-1.75375	-1.07173
48290938	rs6067173	1.3814e-09	-1.56511	-1.28233	3.93945e-05	-1.57509	-1.2438	5.54375e-05	-1.57716	-1.23683
48292093	rs6095608	1.34414e-09	-1.57233	-1.30245	3.82059e-05	-1.58213	-1.26739	5.37358e-05	-1.58416	-1.261
48292117	rs6125711	3.20616e-09	-0.632478	-1.37299	5.79044e-05	-1.04321	-1.39051	8.85569e-05	-0.954942	-1.39065
48292202	rs12481645	6.73688e-09	-1.31977e-10	-1.26294	0.00018423	-1.31977e-10	-1.27632	0.000257429	-1.31977e-10	-1.2785
48292467	rs139229675	1.05416e-08	-1.31977e-10	-0.815208	0.000333525	-1.31977e-10	-0.682792	0.000467137	-1.31977e-10	-0.682617
48292646	rs4141586	9.53365e-09	-0.511035	-0.404676	0.000214057	-0.990854	-0.135411	0.000319218	-0.952605	-0.110762
48294096	rs2057075	1.27552e-09	-1.75209	-1.17509	3.81043e-05	-1.7515	-1.10068	5.4085e-05	-1.75416	-1.08453
48294321	rs73119777	4.11901e-09	-1.75492	-2.76798e-10	0.000127969	-1.64072	-2.76798e-10	0.000178028	-1.6473	-2.76798e-10
48294799	rs4810973	1.27884e-09	-1.74949	-1.17509	3.83244e-05	-1.74574	-1.10068	5.43918e-05	-1.7485	-1.08453
48295159	rs73910588	1.22074e-09	-1.70553	-1.26555	3.44124e-05	-1.68375	-1.27034	4.70197e-05	-1.70804	-1.27063
48295472	rs72626555	2.41402e-09	-0.970792	-1.31845	6.60852e-05	-1.00083	-1.30074	9.74489e-05	-0.954863	-1.29505
48295553	rs6125713	1.14017e-07	-1.31977e-10	1.56581	0.00365188	-1.31977e-10	1.71049	0.00546681	-1.31977e-10	1.77721
48295601	rs58610826	1.24535e-09	-1.68557	-1.26555	3.52031e-05	-1.66103	-1.27034	4.79513e-05	-1.68842	-1.27063
48296177	rs62207699	1.22074e-09	-1.70553	-1.26555	3.44124e-05	-1.68375	-1.27034	4.70197e-05	-1.70804	-1.27063
48297136	rs6019969	2.5721e-09	-1.56321	-0.662604	5.81693e-05	-1.66933	-0.759816	8.31411e-05	-1.66	-0.748696
48297253	rs6012712	1.23468e-09	-1.75666	-1.20307	3.67121e-05	-1.75613	-1.13327	5.20761e-05	-1.75849	-1.11804
48297561	rs6091025	1.24793e-09	-1.74907	-1.19998	3.69947e-05	-1.75208	-1.12966	5.24847e-05	-1.75439	-1.11432
48297575	rs141833805	7.32738e-09	-1.17892	-2.76798e-10	0.000235568	-1.03051	-2.76798e-10	0.000323102	-1.05127	-2.76798e-10
48298663	rs6122808	2.31057e-09	-1.00444	-1.3286	6.3217e-05	-1.03384	-1.3121	9.30944e-05	-0.988849	-1.30678
48299191	rs117146988	1.61527e-08	-0.388452	-2.76798e-10	0.000428835	-0.431437	-2.76798e-10	0.000540842	-0.536112	-2.76798e-10
48300013	rs145272072	8.9571e-09	-0.978092	-2.76798e-10	0.000458569	-0.364398	-2.76798e-10	0.000648508	-0.354566	-2.76798e-10
48300121	rs6067181	1.23143e-09	-1.7593	-1.20307	3.67088e-05	-1.75622	-1.13327	5.20534e-05	-1.75893	-1.11804
48300990	rs6019972	2.58073e-09	-1.56934	-0.653129	5.84591e-05	-1.67319	-0.750994	8.37406e-05	-1.66172	-0.739797
48301004	rs138202430	4.04003e-09	-1.77429	-2.76798e-10	0.000117896	-1.7227	-2.76798e-10	0.000166303	-1.71543	-2.76798e-10
48301146	rs6512586	1.23431e-09	-1.75696	-1.20307	3.64416e-05	-1.76352	-1.13327	5.16717e-05	-1.76629	-1.11804
48302652	rs1016234	2.41214e-09	-1.57449	-0.715534	5.44012e-05	-1.6871	-0.809018	7.77762e-05	-1.67707	-0.798339
48303855	rs6125715	3.53883e-09	-0.533754	-1.37299	6.45247e-05	-0.934953	-1.39051	9.88645e-05	-0.844837	-1.39065
48303962	rs144410043	4.28857e-09	-1.71458	-2.76798e-10	0.000112346	-1.77093	-2.76798e-10	0.000156875	-1.77379	-2.76798e-10
48304734	rs74770203	5.95122e-09	-1.38694	-2.76798e-10	0.000115944	-1.7394	-2.76798e-10	0.000163778	-1.73073	-2.76798e-10
48305048	rs72626556	2.22616e-09	-1.03128	-1.33898	6.0857e-05	-1.06015	-1.32383	8.95116e-05	-1.01596	-1.31891
48305400	rs145653502	4.29807e-09	-1.71237	-2.76798e-10	0.000135272	-1.58522	-2.76798e-10	0.000195491	-1.55372	-2.76798e-10
48305517	rs4432513	1.24573e-09	-1.74775	-1.20307	3.71712e-05	-1.7437	-1.13327	5.26645e-05	-1.74726	-1.11804
48305545	rs968149	2.21599e-09	-1.03479	-1.34005	6.05742e-05	-1.06359	-1.32505	8.90824e-05	-1.0195	-1.32017
48306117	rs6091026	1.25301e-09	-1.74192	-1.20307	3.74034e-05	-1.73747	-1.13327	5.29747e-05	-1.74138	-1.11804
48306668	rs2038218	1.05389e-08	-0.481609	-0.333854	0.000241807	-0.948706	-0.0556611	0.000360235	-0.912238	-0.0302451
48306729	rs140304264	2.30591e-08	-1.31977e-10	-0.032476	0.000553688	-1.31977e-10	-0.175907	0.000771369	-1.31977e-10	-0.181073
48307298	rs6125716	2.26702e-09	-1.00545	-1.34662	6.18756e-05	-1.03482	-1.33256	9.10499e-05	-0.989868	-1.32796
48308012	rs146809346	4.21628e-09	-1.73158	-2.76798e-10	0.000126232	-1.65439	-2.76798e-10	0.000174471	-1.66748	-2.76798e-10
48308703	rs6063420	1.25781e-09	-1.7381	-1.20307	3.74081e-05	-1.73735	-1.13327	5.30083e-05	-1.74075	-1.11804
48309136	rs150264008	4.73228e-09	-1.61613	-2.76798e-10	0.000118046	-1.72143	-2.76798e-10	0.000164325	-1.7274	-2.76798e-10
48309356	rs6125718	3.7234e-09	-0.480476	-1.37543	6.74032e-05	-0.891029	-1.39079	0.000103518	-0.798645	-1.39085
48309611	rs6122809	6.37913e-09	-1.31977e-10	-1.31751	0.00020246	-1.31977e-10	-1.18197	0.000286895	-1.31977e-10	-1.17012
48309807	rs4809751	1.25674e-09	-1.73895	-1.20307	3.75221e-05	-1.7343	-1.13327	5.31338e-05	-1.73838	-1.11804
48309929	rs143571749	9.21354e-09	-0.949863	-2.76798e-10	0.000176126	-1.32131	-2.76798e-10	0.000254292	-1.29076	-2.76798e-10
48310589	rs71351982	4.50824e-09	-1.66463	-2.76798e-10	0.000121607	-1.69171	-2.76798e-10	0.000165864	-1.71807	-2.76798e-10
48310866	rs72626557	2.23019e-09	-1.01647	-1.35198	6.08335e-05	-1.04563	-1.33873	8.94654e-05	-1.001	-1.33439
48311052	rs144243735	8.92462e-09	-0.981724	-2.76798e-10	0.000172029	-1.34485	-2.76798e-10	0.00024818	-1.31508	-2.76798e-10
48311255	rs6125720	2.21965e-09	-1.02036	-1.35282	6.05424e-05	-1.04945	-1.33971	8.90235e-05	-1.00493	-1.33541
48311574	rs73613304	3.45653e-09	-0.905734	-1.02454	0.000102008	-0.906723	-0.960735	0.000140981	-0.910745	-0.969872
48312042	rs12106180	1.25798e-09	-1.69196	-1.24907	3.59072e-05	-1.65741	-1.25416	4.8836e-05	-1.6863	-1.25448
48313983	rs74587239	7.14166e-09	-1.31977e-10	-1.20459	0.000182744	-1.31977e-10	-1.28442	0.000253264	-1.31977e-10	-1.29481
48315377	rs6067188	2.64956e-09	-1.55685	-0.639294	5.9091e-05	-1.67533	-0.738105	8.45882e-05	-1.66465	-0.726796
48315748	rs117625220	1.42852e-08	-1.31977e-10	-0.511313	0.000431514	-1.31977e-10	-0.425209	0.000604795	-1.31977e-10	-0.424351
48316027	rs4810976	1.45174e-09	-1.52061	-1.27716	4.18654e-05	-1.5217	-1.23634	5.87963e-05	-1.52546	-1.2297
48316245	rs4810977	1.2586e-09	-1.73895	-1.20159	3.76686e-05	-1.7343	-1.12938	5.33131e-05	-1.73838	-1.11467
48316388	rs4810978	1.45978e-09	-1.52061	-1.27164	4.21351e-05	-1.5217	-1.22992	5.91831e-05	-1.52546	-1.22315
48316447	rs4810979	1.27944e-09	-1.73261	-1.19151	3.83739e-05	-1.72758	-1.11755	5.43106e-05	-1.732	-1.10253
48316464	rs4810980	1.27531e-09	-1.73584	-1.19151	3.82426e-05	-1.73101	-1.11755	5.41338e-05	-1.73525	-1.10253
48318014	rs913476	1.27865e-09	-1.72476	-1.19998	3.80527e-05	-1.72388	-1.12966	5.38959e-05	-1.72786	-1.11432
48318306	rs913477	1.31937e-09	-1.72829	-1.16509	3.90809e-05	-1.72744	-1.09943	5.53705e-05	-1.73128	-1.08391
48319164	rs62207733	1.2258e-09	-1.67161	-1.29533	3.49977e-05	-1.64533	-1.29189	4.76261e-05	-1.67468	-1.29118
48319572	rs6012716	1.34923e-09	-1.7173	-1.1537	4.00304e-05	-1.71636	-1.08651	5.67099e-05	-1.72064	-1.07065
48319865	rs6125723	3.90627e-09	-0.427431	-1.38052	7.0437e-05	-0.847108	-1.39068	0.000108438	-0.752511	-1.39055
48319869	rs144819796	9.33285e-09	-0.936997	-2.76798e-10	0.000233286	-1.04024	-2.76798e-10	0.000316892	-1.07068	-2.76798e-10
48321285	rs6067189	1.3349e-09	-1.71822	-1.16346	3.9705e-05	-1.71574	-1.09529	5.61815e-05	-1.72031	-1.08034
48321949	rs78832651	1.10026e-09	-1.76385	-1.31115	3.17319e-05	-1.67477	-1.36042	4.46362e-05	-1.67502	-1.35568
48322497	rs13043361	1.33419e-09	-1.71338	-1.16883	3.95048e-05	-1.71241	-1.10368	5.59321e-05	-1.71683	-1.08827
48322647	rs138753059	2.01058e-09	-1.10923	-1.36288	5.48431e-05	-1.13653	-1.3515	8.03825e-05	-1.09473	-1.34771
48322923	rs8183642	1.96735e-09	-1.13026	-1.3636	5.36803e-05	-1.15712	-1.35235	7.86223e-05	-1.11599	-1.3486
48322937	rs62207734	1.25952e-09	-1.6453	-1.29451	3.7752e-05	-1.57214	-1.28934	5.08514e-05	-1.61118	-1.28915
48322979	rs6125724	3.74494e-09	-0.468332	-1.3818	6.81059e-05	-0.88099	-1.39045	0.000104676	-0.788095	-1.39027
48323005	rs6019987	1.8547e-09	-1.54855	-1.00426	5.32962e-05	-1.58064	-0.936	7.7201e-05	-1.55894	-0.923883
48323170	rs6067190	1.36529e-09	-1.70933	-1.14984	4.05301e-05	-1.70833	-1.08214	5.74075e-05	-1.71289	-1.06617
48323296	rs34510474	4.06717e-09	-1.76759	-2.76798e-10	0.000116651	-1.73332	-2.76798e-10	0.000166975	-1.7114	-2.76798e-10
48323305	rs77140279	7.23954e-09	-1.31977e-10	-1.19098	0.000229093	-1.31977e-10	-1.05838	0.000318954	-1.31977e-10	-1.06419
48323380	rs1887725	1.20793e-09	-1.69319	-1.28844	3.44578e-05	-1.66967	-1.2831	4.70123e-05	-1.69592	-1.28291
48324298	rs13044772	1.29968e-09	-1.7173	-1.19111	3.8805e-05	-1.71636	-1.1176	5.4959e-05	-1.72064	-1.10201
48324371	rs79999885	1.368e-07	-1.31977e-10	1.74798	0.00526576	-1.31977e-10	2.07647	0.00778581	-1.31977e-10	2.13082
48325554	rs6067191	1.31779e-08	-0.339599	-0.252397	0.000291059	-0.854686	0.0357027	0.000436123	-0.813285	0.0619698
48325755	rs1927781	1.31323e-09	-1.70933	-1.18872	3.92233e-05	-1.70833	-1.11491	5.5582e-05	-1.71289	-1.09849
48325776	rs62207735	1.21859e-09	-1.68185	-1.29099	3.44856e-05	-1.65684	-1.29513	4.6923e-05	-1.68476	-1.29597
48325975	rs6125726	1.9447e-09	-1.1371	-1.36833	5.30204e-05	-1.16381	-1.35802	7.7617e-05	-1.1229	-1.35455
48326076	rs150042931	4.86361e-09	-1.58876	-2.76798e-10	0.000123244	-1.67834	-2.76798e-10	0.000173643	-1.67224	-2.76798e-10
48326703	rs17195011	3.56386e-09	-0.510984	-1.38871	6.41402e-05	-0.945377	-1.38606	9.87115e-05	-0.851554	-1.38549
48327245	rs4810981	1.32817e-09	-1.70719	-1.17954	3.97355e-05	-1.70617	-1.10409	5.62774e-05	-1.71082	-1.08813
48327584	rs1008006	1.79003e-09	-1.47247	-1.11584	4.18637e-05	-1.61963	-1.13846	6.16624e-05	-1.58028	-1.12729
48327700	rs1571367	1.3386e-09	-1.703	-1.17592	4.00726e-05	-1.70194	-1.09987	5.67531e-05	-1.70673	-1.0838
48327975	rs77104753	6.04043e-09	-1.37206	-2.76798e-10	0.000189408	-1.24861	-2.76798e-10	0.000260656	-1.26604	-2.76798e-10
48329103	rs79505522	6.32943e-09	-1.32533	-2.76798e-10	0.000280667	-0.85534	-2.76798e-10	0.000366889	-0.924181	-2.76798e-10
48329184	rs3787327	1.31255e-09	-1.71903	-1.17954	3.92644e-05	-1.7181	-1.10409	5.56343e-05	-1.72231	-1.08813
48329244	rs3787328	1.91772e-09	-1.15068	-1.36873	5.22957e-05	-1.1771	-1.35849	7.65205e-05	-1.13663	-1.35505
48329389	rs3787329	1.88672e-09	-1.16697	-1.36873	5.14683e-05	-1.19305	-1.35849	7.52696e-05	-1.15312	-1.35505
48329543	rs6122814	2.1526e-09	-1.03842	-1.36544	5.58392e-05	-1.11549	-1.35454	8.13421e-05	-1.07968	-1.3509
48330030	rs12329570	1.41929e-09	-1.69867	-1.12171	4.22886e-05	-1.69759	-1.05041	5.99238e-05	-1.70252	-1.03365
48330210	rs200685629	3.01235e-08	-1.31977e-10	0.234767	0.000876365	-1.31977e-10	0.283275	0.00122062	-1.31977e-10	0.277879
48331440	rs68038207	3.00773e-09	-1.03564	-1.03371	8.84605e-05	-1.03656	-0.973396	0.000122336	-1.04026	-0.982204
48331442	rs61659879	1.19036e-09	-1.68455	-1.31173	3.39737e-05	-1.65989	-1.30703	4.62912e-05	-1.68742	-1.30686
48331520	rs951497	2.60152e-09	-1.59507	-0.619373	5.92378e-05	-1.69142	-0.719531	8.46116e-05	-1.6831	-0.708063
48332427	rs1034056	1.41888e-09	-1.70096	-1.11971	4.24991e-05	-1.69735	-1.04568	6.01203e-05	-1.70335	-1.02954
48332701	rs6067197	3.01136e-09	-0.687583	-1.38056	5.48492e-05	-1.12799	-1.35993	8.00444e-05	-1.09323	-1.35343
48332984	rs6091031	1.38828e-09	-1.70935	-1.13312	4.1401e-05	-1.70595	-1.06326	5.86055e-05	-1.7116	-1.04681
48333682	rs6125728	5.93433e-09	-1.31977e-10	-1.38978	0.000168256	-1.31977e-10	-1.36702	0.000235948	-1.31977e-10	-1.36563
48333720	rs62207739	1.12617e-08	-0.347046	-0.40208	0.000248553	-0.851173	-0.12568	0.000370214	-0.813789	-0.101369
48333749	rs6012718	1.20281e-09	-1.67348	-1.31239	3.43761e-05	-1.64743	-1.30772	4.67664e-05	-1.67653	-1.30755
48334099	rs6122815	3.83691e-09	-0.484244	-1.34163	7.38105e-05	-0.92369	-1.26732	0.000114016	-0.82868	-1.26422
48334225	rs6067199	1.39382e-09	-1.70935	-1.12914	4.15872e-05	-1.70595	-1.05877	5.88756e-05	-1.7116	-1.04222
48334258	rs35510041	5.85505e-09	-1.40323	-2.76798e-10	0.000123968	-1.67248	-2.76798e-10	0.000168253	-1.70377	-2.76798e-10
48334655	rs6095616	1.39682e-09	-1.70719	-1.12914	4.15779e-05	-1.70617	-1.05877	5.89216e-05	-1.71082	-1.04222
48334664	rs6095617	1.86374e-09	-1.47652	-1.07143	4.25975e-05	-1.63317	-1.10755	6.27549e-05	-1.59371	-1.09629
48334698	rs62207740	1.22505e-09	-1.65143	-1.31613	3.53116e-05	-1.61673	-1.31157	4.77593e-05	-1.65166	-1.3114
48334871	rs146496621	1.08378e-08	-1.31977e-10	-0.7875	0.000318564	-1.31977e-10	-0.728684	0.000460186	-1.31977e-10	-0.697609
48334998	rs6095618	1.40755e-09	-1.71126	-1.11742	4.19573e-05	-1.71027	-1.04558	5.9487e-05	-1.71477	-1.02871
48335049	rs6019995	2.62167e-09	-1.56297	-0.643761	5.86246e-05	-1.67909	-0.742267	8.40919e-05	-1.66633	-0.730995
48335176	rs141406004	2.12429e-09	-1.0478	-1.3693	5.77993e-05	-1.07635	-1.35918	8.48439e-05	-1.03265	-1.35578
48335196	rs62207741	1.04525e-09	-1.75267	-1.37362	2.84755e-05	-1.76641	-1.37705	4.03054e-05	-1.75434	-1.37841
48335230	rs138324959	4.67929e-09	-1.62739	-2.76798e-10	0.000134592	-1.59026	-2.76798e-10	0.000184014	-1.61423	-2.76798e-10
48335256	rs6095619	1.73562e-09	-1.59752	-1.02165	5.06084e-05	-1.62578	-0.942613	7.31285e-05	-1.6067	-0.930318
48335257	rs6095620	1.73562e-09	-1.59752	-1.02165	5.06084e-05	-1.62578	-0.942613	7.31285e-05	-1.6067	-0.930318
48335273	rs143831518	2.13162e-09	-1.04436	-1.3693	5.79947e-05	-1.07297	-1.35918	8.51396e-05	-1.02917	-1.35578
48335510	rs76617213	7.88322e-09	-1.1058	-2.76798e-10	0.000550266	-0.182107	-2.76798e-10	0.000788245	-0.159431	-2.76798e-10
48335620	rs139245187	8.42121e-09	-1.03978	-2.76798e-10	0.000158137	-1.42905	-2.76798e-10	0.000228029	-1.39977	-2.76798e-10
48335650	rs6125729	3.77014e-09	-0.462112	-1.38131	6.84505e-05	-0.875845	-1.39055	0.000105231	-0.78269	-1.39039
48336648	rs148967016	1.21944e-09	-1.64605	-1.3261	3.49886e-05	-1.61564	-1.32184	4.73182e-05	-1.65065	-1.32169
48336758	rs143710439	7.08428e-09	-1.21266	-2.76798e-10	0.000215856	-1.1179	-2.76798e-10	0.000307848	-1.09963	-2.76798e-10
48337591	rs6122817	1.76257e-09	-1.58366	-1.02011	5.07602e-05	-1.61305	-0.952347	7.34297e-05	-1.5932	-0.939714
48338069	rs145145777	5.29093e-09	-1.50454	-2.76798e-10	0.000210396	-1.14352	-2.76798e-10	0.000304883	-1.10931	-2.76798e-10
48338287	rs2031853	1.74192e-09	-1.56295	-1.0526	4.99388e-05	-1.59396	-0.987753	7.22841e-05	-1.573	-0.975637
48338938	rs34395883	1.66717e-08	-0.367263	0.0104363	0.000374157	-0.869666	0.301833	0.000558354	-0.834827	0.33058
48339240	rs6063425	1.79842e-09	-1.56746	-1.01616	5.12249e-05	-1.59813	-0.958154	7.4173e-05	-1.57741	-0.945433
48339717	rs35159774	7.33708e-09	-1.1776	-2.76798e-10	0.000190414	-1.24331	-2.76798e-10	0.000248449	-1.314	-2.76798e-10
48340036	rs6019998	1.70597e-09	-1.57433	-1.06207	4.84457e-05	-1.60446	-1.0076	7.0071e-05	-1.58411	-0.995623
48340993	rs72626558	2.11153e-09	-1.04864	-1.37448	5.73857e-05	-1.07717	-1.36555	8.42049e-05	-1.0335	-1.36249
48341032	rs78652859	3.64317e-09	-0.534704	-1.34298	0.000130788	-0.339461	-1.27947	0.000185867	-0.32691	-1.2773
48341968	rs6019999	2.45213e-09	-1.73792	-0.53566	7.50077e-05	-1.7743	-0.400619	0.000108264	-1.77378	-0.370886
48342068	rs141957073	7.36551e-09	-1.17373	-2.76798e-10	0.000199419	-1.1971	-2.76798e-10	0.000290889	-1.1563	-2.76798e-10
48342222	rs117678036	6.18875e-09	-1.31977e-10	-1.34781	0.000174618	-1.31977e-10	-1.32991	0.00024458	-1.31977e-10	-1.3297
48342289	rs75673820	7.51396e-09	-1.15378	-2.76798e-10	0.00012755	-1.644	-2.76798e-10	0.000180868	-1.63147	-2.76798e-10
48342711	rs6125732	1.12548e-09	-1.68829	-1.36403	3.4963e-05	-1.59557	-1.34264	4.81603e-05	-1.61351	-1.34119
48342739	rs147364260	9.19124e-09	-0.952287	-2.76798e-10	0.000194506	-1.22205	-2.76798e-10	0.000275477	-1.21074	-2.76798e-10
48343505	rs35483544	2.72263e-09	-0.834598	-1.33434	0.000117953	-0.374704	-1.34752	0.000156251	-0.429999	-1.34777
48343636	rs6063426	1.62053e-09	-1.55115	-1.13663	3.8392e-05	-1.69919	-1.14547	5.45509e-05	-1.69615	-1.13395
48343646	rs6125733	2.02393e-09	-1.08424	-1.38126	8.19765e-05	-0.700778	-1.3853	0.000109085	-0.751658	-1.38546
48344153	rs718140	1.81306e-09	-1.19608	-1.37944	7.05415e-05	-0.851191	-1.38512	9.31234e-05	-0.909965	-1.38535
48344311	rs1980946	1.24386e-09	-1.6872	-1.26512	4.0742e-05	-1.50802	-1.27723	5.53457e-05	-1.54315	-1.27249
48344357	rs1980947	1.2467e-09	-1.6872	-1.26284	4.08306e-05	-1.50802	-1.27505	5.54685e-05	-1.54315	-1.27028
48344435	rs11698635	3.87645e-09	-0.839047	-0.97657	9.7219e-05	-0.886002	-1.02954	0.00013418	-0.915408	-1.01465
48344570	rs140528553	4.21981e-09	-1.73075	-2.76798e-10	0.000126477	-1.65245	-2.76798e-10	0.000178982	-1.64196	-2.76798e-10
48345066	rs4339017	1.21622e-09	-1.68376	-1.29103	3.97751e-05	-1.50196	-1.30731	5.37183e-05	-1.54233	-1.30316
48345439	rs1980948	1.24184e-09	-1.66703	-1.28691	4.10789e-05	-1.47348	-1.30353	5.53656e-05	-1.51599	-1.2993
48345673	rs111841437	1.24956e-09	-1.66406	-1.28369	4.14058e-05	-1.46851	-1.30058	5.57897e-05	-1.51138	-1.29627
48345847	rs115867311	3.202e-09	-0.637019	-1.36974	0.000149312	-0.107259	-1.37921	0.000191219	-0.196649	-1.37917
48346307	rs118016277	4.27762e-09	-1.71714	-2.76798e-10	0.000118468	-1.71786	-2.76798e-10	0.000163157	-1.73452	-2.76798e-10
48346351	rs72626559	5.00712e-09	-0.21221	-1.34747	0.000104005	-0.501146	-1.34692	0.000152997	-0.45591	-1.34291
48346551	rs6095624	1.25223e-09	-1.66406	-1.28156	4.14869e-05	-1.46851	-1.29862	5.59016e-05	-1.51138	-1.29427
48346644	rs76650896	3.24161e-09	-0.628534	-1.36593	0.000151288	-0.0969898	-1.37634	0.000193695	-0.186658	-1.3763
48346805	rs6122818	2.00309e-09	-1.10296	-1.37289	7.87086e-05	-0.746503	-1.38025	0.000104095	-0.803363	-1.38057
48347101	rs66865647	1.26656e-09	-1.65798	-1.27625	4.2349e-05	-1.45845	-1.28812	5.70278e-05	-1.50204	-1.28366
48347121	rs6125734	2.00309e-09	-1.10296	-1.37289	7.87086e-05	-0.746503	-1.38025	0.000104095	-0.803363	-1.38057
48347198	rs112621435	2.00806e-09	-1.09803	-1.37534	8.039e-05	-0.723208	-1.38241	0.000106526	-0.778131	-1.38272
48347200	rs111275011	2.0292e-09	-1.08804	-1.37485	8.14505e-05	-0.710768	-1.38175	0.000107898	-0.766019	-1.38204
48347372	rs113640392	2.07018e-09	-1.07289	-1.37002	8.18987e-05	-0.709374	-1.37765	0.000108178	-0.767267	-1.37819
48347430	rs117331629	3.19807e-09	-0.643668	-1.36432	0.000143404	-0.151741	-1.3751	0.000181588	-0.252439	-1.37506
48347445	rs76333848	3.03875e-09	-1.03237	-1.02672	8.35726e-05	-0.970315	-1.09648	0.000118486	-0.964167	-1.09028
48347464	rs59255868	2.04147e-09	-1.08298	-1.37389	8.06138e-05	-0.721825	-1.38101	0.000106543	-0.779373	-1.38132
48347545	rs12106156	1.2773e-09	-1.65174	-1.27405	4.28738e-05	-1.44822	-1.28603	5.76951e-05	-1.49254	-1.28153
48347549	rs12106002	2.04349e-09	-1.08298	-1.37289	8.06751e-05	-0.721825	-1.38025	0.000106623	-0.779373	-1.38057
48347650	rs78393891	3.34908e-09	-0.595133	-1.36672	0.000157424	-0.0566275	-1.37694	0.000201333	-0.147383	-1.3769
48347737	rs80204600	3.00549e-09	-1.04006	-1.03004	8.26597e-05	-0.978314	-1.09946	0.000117184	-0.972196	-1.09329
48347748	rs28674691	2.04349e-09	-1.08298	-1.37289	8.06751e-05	-0.721825	-1.38025	0.000106623	-0.779373	-1.38057
48348074	rs8114599	3.00549e-09	-1.04006	-1.03004	8.26597e-05	-0.978314	-1.09946	0.000117184	-0.972196	-1.09329
48348126	rs6091033	1.29127e-09	-1.64534	-1.26958	4.35056e-05	-1.43783	-1.28179	5.85081e-05	-1.48287	-1.2772
48348383	rs6095625	2.06219e-09	-1.07289	-1.37389	8.16238e-05	-0.709374	-1.38101	0.000107841	-0.767267	-1.38132
48348517	rs6095626	1.68412e-09	-1.26382	-1.38547	6.50337e-05	-0.928529	-1.38907	8.64333e-05	-0.980663	-1.3892
48348521	rs6125735	1.62853e-09	-1.29585	-1.38701	6.23457e-05	-0.969903	-1.38991	8.29726e-05	-1.02073	-1.39
48348534	rs6091035	1.69554e-09	-1.25553	-1.38701	6.43919e-05	-0.937611	-1.38991	8.56613e-05	-0.988834	-1.39
48348549	rs34944730	8.92635e-09	-1.31977e-10	-0.981531	0.000247035	-1.31977e-10	-0.98298	0.000342143	-1.31977e-10	-0.99401
48348729	rs35271983	2.93414e-09	-1.05454	-1.03958	8.07273e-05	-0.9934	-1.10803	0.000114428	-0.98734	-1.10195
48348851	rs67592727	2.40052e-09	-0.983833	-1.31102	6.67184e-05	-0.988564	-1.30346	9.64379e-05	-0.962349	-1.29799
48349109	rs7363353	2.10648e-09	-1.05247	-1.37305	8.3754e-05	-0.68425	-1.38037	0.000110578	-0.742831	-1.38069
48349220	rs149982484	4.97719e-09	-1.56567	-2.76798e-10	0.000127889	-1.64135	-2.76798e-10	0.000179092	-1.64134	-2.76798e-10
48349234	rs111968119	2.10648e-09	-1.05247	-1.37305	8.3754e-05	-0.68425	-1.38037	0.000110578	-0.742831	-1.38069
48349324	rs149140647	3.53973e-09	-0.535714	-1.37077	0.000168591	0.0149356	-1.37997	0.000215204	-0.0777163	-1.37994
48349503	rs6095630	2.29391e-09	-0.963466	-1.37682	9.3114e-05	-0.575471	-1.38321	0.000122586	-0.636945	-1.38348
48349521	rs77963477	3.23178e-09	-0.936286	-1.06122	8.95401e-05	-0.870409	-1.12741	0.000126951	-0.86389	-1.12155
48349546	rs77424857	3.20159e-09	-0.936286	-1.0706	8.87926e-05	-0.870409	-1.1358	0.00012588	-0.86389	-1.13002
48349555	rs6095631	1.31894e-09	-1.61844	-1.27527	4.51577e-05	-1.39516	-1.28719	6.05489e-05	-1.44308	-1.28271
48349556	rs74850572	3.22163e-09	-0.936286	-1.06436	8.92889e-05	-0.870409	-1.13022	0.000126591	-0.86389	-1.12439
48349628	rs6095632	2.15274e-09	-1.0328	-1.371	8.59371e-05	-0.660105	-1.37879	0.000113383	-0.71934	-1.37913
48349660	rs112716813	3.04237e-09	-1.03754	-1.02036	8.36011e-05	-0.975689	-1.09076	0.000118531	-0.969561	-1.0845
48350043	rs6125736	3.13502e-09	-1.01496	-1.01294	8.62677e-05	-0.952194	-1.08286	0.000122455	-0.945976	-1.07552
48350144	rs112298243	3.02456e-09	-1.04006	-1.02371	8.31309e-05	-0.978314	-1.09378	0.000117859	-0.972196	-1.08755
48350418	rs74866141	2.94555e-09	-1.06988	-1.02036	8.19479e-05	-0.995662	-1.09076	0.000115061	-0.999271	-1.0845
48350634	rs77608711	3.71388e-09	-0.492866	-1.36559	0.000178215	0.066361	-1.37588	0.000227199	-0.0276305	-1.37578
48350707	rs6095634	1.44286e-09	-1.58218	-1.22173	4.93871e-05	-1.3598	-1.23302	6.62863e-05	-1.40799	-1.22727
48350830	rs150117150	1.00709e-08	-1.31977e-10	-0.860893	0.000254293	-1.31977e-10	-0.954022	0.000355923	-1.31977e-10	-0.954525
48350865	rs6125739	4.51709e-09	-0.355021	-1.30765	0.000113779	-0.461192	-1.29706	0.000168462	-0.411235	-1.29129
48350946	rs6125740	4.58075e-09	-0.34498	-1.3037	0.000115366	-0.451533	-1.29287	0.000170865	-0.401394	-1.28697
48351161	rs6020001	1.1866e-09	-1.61515	-1.3843	3.23922e-05	-1.63213	-1.38246	4.48552e-05	-1.64457	-1.38123
48351262	rs62207747	4.84587e-09	-1.59241	-2.76798e-10	0.000122775	-1.68215	-2.76798e-10	0.000174305	-1.66844	-2.76798e-10
48351334	rs6020002	1.29088e-09	-1.73385	-1.18136	3.44989e-05	-1.76848	-1.1831	4.89016e-05	-1.76783	-1.1716
48351357	rs6095636	1.51816e-09	-1.54593	-1.20711	5.27907e-05	-1.30729	-1.21889	7.06562e-05	-1.35853	-1.21288
48351360	rs6020003	1.24368e-09	-1.75393	-1.19853	3.37166e-05	-1.77433	-1.20019	4.77436e-05	-1.77423	-1.18917
48351373	rs6020004	1.56406e-09	-1.52757	-1.19569	5.58424e-05	-1.26214	-1.20783	7.49037e-05	-1.31139	-1.20165
48351580	rs6095638	1.50002e-09	-1.55823	-1.20683	5.17924e-05	-1.32494	-1.22032	6.93875e-05	-1.37518	-1.21435
48352198	rs6095639	5.04194e-09	-0.250284	-1.30246	0.000136084	-0.2859	-1.29334	0.000207248	-0.207844	-1.28748
48352259	rs67389142	1.51863e-09	-1.54979	-1.20294	5.26216e-05	-1.31281	-1.21658	7.0454e-05	-1.36373	-1.21055
48352370	rs6012723	1.23325e-09	-1.75166	-1.20922	3.3364e-05	-1.77419	-1.21084	4.72342e-05	-1.77399	-1.20013
48352390	rs6020005	1.76324e-09	-1.52311	-1.08028	4.16307e-05	-1.60967	-1.154	5.81558e-05	-1.61844	-1.14767
48352392	rs192804958	4.33766e-09	-0.402088	-1.30112	0.000109304	-0.506449	-1.29192	0.000161719	-0.457352	-1.28602
48352426	rs6012724	1.13365e-09	-1.656	-1.3891	3.10929e-05	-1.66764	-1.38789	4.30413e-05	-1.67994	-1.38714
48352484	rs6012725	1.19369e-09	-1.6063	-1.38719	3.24307e-05	-1.62788	-1.38553	4.48168e-05	-1.64212	-1.38453
48352594	rs184662882	5.27691e-09	-1.5072	-2.76798e-10	0.000156969	-1.43646	-2.76798e-10	0.000220627	-1.43277	-2.76798e-10
48352607	rs6020007	1.19068e-09	-1.60928	-1.38673	3.2491e-05	-1.62658	-1.38497	4.49722e-05	-1.63926	-1.38393
48352619	rs6020008	1.12063e-09	-1.66823	-1.38842	3.08641e-05	-1.67589	-1.38703	4.2806e-05	-1.68638	-1.38618
48352673	rs7344757	1.16273e-09	-1.63214	-1.38763	3.17629e-05	-1.64816	-1.38605	4.40036e-05	-1.65986	-1.38511
48353643	rs6012726	1.18056e-09	-1.61515	-1.3894	3.22042e-05	-1.63213	-1.38828	4.45714e-05	-1.64457	-1.38758
48353682	rs6020009	1.21868e-09	-1.58473	-1.38804	3.32409e-05	-1.6033	-1.38542	4.59643e-05	-1.61697	-1.3844
48353700	rs6020010	1.2265e-09	-1.57833	-1.38804	3.34437e-05	-1.59722	-1.38542	4.62334e-05	-1.61114	-1.3844
48353875	rs6020011	1.16629e-09	-1.62658	-1.39013	3.18265e-05	-1.64292	-1.38929	4.40639e-05	-1.65487	-1.38873
48354067	rs7273711	1.19561e-09	-1.60616	-1.38572	3.29776e-05	-1.6129	-1.38378	4.55547e-05	-1.62768	-1.38265
48354237	rs6095640	2.40089e-09	-1.07923	-1.21546	7.79156e-05	-0.934181	-1.2027	0.000113246	-0.905075	-1.1946
48354282	rs9679956	3.63204e-09	-0.967854	-0.912889	9.88463e-05	-0.926151	-0.972791	0.000136302	-0.959325	-0.955041
48354304	rs11696163	1.33597e-09	-1.74184	-1.13904	3.42209e-05	-1.77357	-1.1861	4.85175e-05	-1.7707	-1.17662
48355818	rs11696907	3.73063e-09	-1.1768	-0.677158	8.6687e-05	-1.30607	-0.72414	0.000121886	-1.31643	-0.709729
48355946	rs6020017	1.42097e-09	-1.71886	-1.10034	3.66794e-05	-1.76441	-1.12588	5.20616e-05	-1.76297	-1.11385
48356008	rs76374200	5.20271e-09	-0.681675	-0.839683	0.00016339	-0.501918	-0.894449	0.000224082	-0.52971	-0.887516
48356309	rs144893052	4.07083e-09	-1.76669	-2.76798e-10	0.000115625	-1.74216	-2.76798e-10	0.000163193	-1.73431	-2.76798e-10
48356317	rs6125742	3.80829e-09	-0.52901	-1.30435	9.6707e-05	-0.628329	-1.29249	0.000142789	-0.581629	-1.28624
48356370	rs6020018	1.0848e-09	-1.72666	-1.36249	3.23358e-05	-1.64078	-1.37555	4.51584e-05	-1.64497	-1.3741
48356389	rs6125743	3.61e-09	-0.589574	-1.29726	9.17408e-05	-0.686398	-1.28714	0.000135293	-0.640884	-1.28091
48356723	rs34475329	1.09091e-09	-1.71687	-1.36665	3.2584e-05	-1.63007	-1.37862	4.54657e-05	-1.63509	-1.37719
48358068	rs34758852	2.10977e-09	-1.58352	-0.840439	5.4733e-05	-1.57345	-0.916596	7.61413e-05	-1.59808	-0.898571
48358100	rs6020019	1.04561e-09	-1.75304	-1.37289	2.86303e-05	-1.77431	-1.36373	3.98973e-05	-1.77435	-1.36858
48358207	rs182157751	4.41948e-08	-1.31977e-10	0.618068	0.00164167	-1.31977e-10	0.910964	0.0023304	-1.31977e-10	0.924556
48358557	rs35811807	1.72047e-09	-1.24771	-1.38023	7.06836e-05	-0.847419	-1.38688	9.4231e-05	-0.896523	-1.38697
48358926	rs117919383	8.61263e-09	-1.31977e-10	-1.01731	0.000228177	-1.31977e-10	-1.06239	0.000316366	-1.31977e-10	-1.07234
48359383	rs13044780	1.90956e-09	-1.6179	-0.905759	5.06311e-05	-1.59971	-0.968235	7.03412e-05	-1.62379	-0.952096
48359417	rs138270138	7.70051e-09	-1.12925	-2.76798e-10	0.000317741	-0.731272	-2.76798e-10	0.000437218	-0.748807	-2.76798e-10
48359471	rs4810984	1.03683e-09	-1.76344	-1.37093	2.85369e-05	-1.77114	-1.37017	3.97785e-05	-1.77051	-1.37541
48359943	rs6020020	1.08496e-09	-1.73845	-1.35055	2.90519e-05	-1.77078	-1.35264	4.04039e-05	-1.77052	-1.35979
48360088	rs2182964	1.02936e-09	-1.76074	-1.38086	2.81414e-05	-1.77338	-1.38189	3.9299e-05	-1.77287	-1.38517
48360546	rs140776294	1.73347e-09	-1.23611	-1.38431	7.16129e-05	-0.832044	-1.38919	9.54337e-05	-0.881559	-1.38925
48360637	rs6125747	1.07865e-09	-1.74611	-1.34871	2.90021e-05	-1.77428	-1.35086	4.03198e-05	-1.77421	-1.35818
48360920	rs1024283	1.08034e-09	-1.74611	-1.34715	2.90464e-05	-1.77428	-1.34933	4.03755e-05	-1.77421	-1.3568
48361016	rs145613458	4.60161e-09	-1.64413	-2.76798e-10	0.000117088	-1.72959	-2.76798e-10	0.000166521	-1.71412	-2.76798e-10
48361278	rs6063427	1.02994e-09	-1.76925	-1.37178	2.86288e-05	-1.76488	-1.37322	3.99139e-05	-1.76456	-1.37796
48361568	rs11699500	1.82568e-09	-1.50507	-1.06352	3.89648e-05	-1.71367	-1.11618	5.47418e-05	-1.69778	-1.12883
48361715	rs150627685	1.76514e-08	-0.299724	-2.76798e-10	0.000439011	-0.407983	-2.76798e-10	0.00064691	-0.357033	-2.76798e-10
48362079	rs192089544	4.04016e-09	-1.77425	-2.76798e-10	0.000113916	-1.75705	-2.76798e-10	0.000158542	-1.76322	-2.76798e-10
48363342	rs118124623	4.10727e-09	-1.75778	-2.76798e-10	0.000128354	-1.63772	-2.76798e-10	0.000177187	-1.65204	-2.76798e-10
48363902	rs67730024	3.23033e-09	-0.71237	-1.28558	8.37501e-05	-0.803929	-1.26074	0.000123326	-0.760918	-1.25349
48364722	rs76321791	1.75693e-09	-1.22005	-1.38692	7.30603e-05	-0.810839	-1.39038	9.73097e-05	-0.860916	-1.39043
48366624	rs4810985	6.09143e-09	-1.68296	0.31931	0.000160045	-1.6005	0.183453	0.000217718	-1.61671	0.170674
48366743	rs140130137	3.3502e-09	-0.683913	-1.2776	8.38128e-05	-0.776718	-1.28721	0.000123486	-0.733115	-1.27999
48367165	rs142529739	4.23641e-09	-1.72682	-2.76798e-10	0.000117131	-1.72921	-2.76798e-10	0.000163715	-1.73111	-2.76798e-10
48367193	rs590397	1.39623e-09	-1.76963	-1.06713	3.49651e-05	-1.77369	-1.16447	4.92077e-05	-1.77427	-1.15892
48368546	rs608833	4.88854e-09	-1.77234	0.188693	0.000117781	-1.76851	0.0448282	0.000166711	-1.77202	0.0590458
48368583	rs681690	3.97384e-09	-1.77092	-0.0198867	9.70642e-05	-1.76424	-0.152896	0.000137457	-1.76914	-0.136791
48368590	rs608776	3.89276e-09	-1.7727	-0.0387197	9.50301e-05	-1.76753	-0.170789	0.000134709	-1.77132	-0.1548
48369264	rs668130	1.42634e-09	-1.71348	-1.10195	4.82022e-05	-1.50984	-1.10727	6.99439e-05	-1.4971	-1.08444
48369374	rs594817	1.54663e-09	-1.70957	-1.02488	5.32647e-05	-1.47624	-1.041	7.70981e-05	-1.46937	-1.01479
48369411	rs117638429	3.25558e-09	-1.77413	-0.216041	8.78641e-05	-1.76369	-0.253029	0.000122752	-1.76766	-0.251416
48369867	rs592659	4.47727e-09	-1.72154	0.0500119	0.000105625	-1.73806	-0.0945593	0.000148373	-1.74827	-0.0812362
48369917	rs592263	1.59529e-09	-1.68139	-1.02209	5.71635e-05	-1.40834	-1.03825	8.26401e-05	-1.40306	-1.01168
48369921	rs592260	3.62799e-09	-1.75191	-0.129946	8.72425e-05	-1.76498	-0.258839	0.000123068	-1.76936	-0.247142
48370190	rs149456960	2.20694e-08	-1.31977e-10	-0.0763455	0.000625976	-1.31977e-10	-0.0531962	0.000883683	-1.31977e-10	-0.0451417
48370420	rs189368869	8.62206e-09	-1.01621	-2.76798e-10	0.000156792	-1.43759	-2.76798e-10	0.000216664	-1.45089	-2.76798e-10
48370695	rs686579	1.59632e-09	-1.70453	-0.998304	5.4103e-05	-1.48249	-1.01913	7.8819e-05	-1.46982	-0.992265
48370734	rs686237	5.37821e-09	-1.72665	0.23847	0.000151324	-1.60157	0.128481	0.000223549	-1.58212	0.162514
48370850	rs6122820	7.37788e-09	-1.31977e-10	-1.17205	0.00021206	-1.31977e-10	-1.13564	0.000300768	-1.31977e-10	-1.1229
48370940	rs685348	1.63434e-09	-1.69778	-0.981519	5.66654e-05	-1.45679	-0.998552	8.2183e-05	-1.44973	-0.97056
48371697	rs184666541	4.1255e-09	-1.75335	-2.76798e-10	0.000118857	-1.71459	-2.76798e-10	0.00016742	-1.70873	-2.76798e-10
48372163	rs676564	4.31452e-09	-1.72985	0.0213011	0.000102088	-1.74489	-0.121784	0.000143542	-1.75401	-0.108602
48372538	rs674826	4.15514e-09	-1.74316	-0.00303171	9.87083e-05	-1.75549	-0.144846	0.000139073	-1.76245	-0.131783
48372609	rs674387	1.67401e-09	-1.70208	-0.953233	5.77449e-05	-1.46562	-0.97085	8.38203e-05	-1.45866	-0.941903
48373681	rs6122821	4.0511e-09	-1.74242	-0.0291269	9.6338e-05	-1.75508	-0.169565	0.000135733	-1.76192	-0.156633
48373796	rs6122822	4.03308e-09	-0.458579	-1.31743	0.000235977	0.282245	-1.31102	0.000329522	0.273155	-1.30475
48373825	rs658777	3.67417e-09	-1.74543	-0.123777	8.78952e-05	-1.75725	-0.259112	0.000123809	-1.76384	-0.246661
48374154	rs142712944	1.57524e-08	-0.413545	-2.76798e-10	0.000396702	-0.509324	-2.76798e-10	0.000542648	-0.53278	-2.76798e-10
48374599	rs6091041	4.01291e-09	-1.74442	-0.0365966	9.56592e-05	-1.75508	-0.176639	0.000134695	-1.76248	-0.163743
48374941	rs647675	1.75684e-09	-1.693	-0.914015	6.08141e-05	-1.45227	-0.932413	8.86429e-05	-1.44243	-0.902192
48375285	rs62209467	4.7693e-09	-1.60834	-2.76798e-10	0.000176687	-1.31813	-2.76798e-10	0.000243708	-1.33327	-2.76798e-10
48376104	rs73121465	1.99404e-08	-0.177788	-2.76798e-10	0.00109516	0.506151	-2.76798e-10	0.00137687	0.398328	-2.76798e-10
48376111	rs6020026	3.79473e-09	-0.545755	-1.29117	0.000229892	0.228825	-1.28372	0.00032326	0.225699	-1.27648
48376247	rs72626561	7.70069e-09	-1.31977e-10	-1.12923	0.000222206	-1.31977e-10	-1.0889	0.000315557	-1.31977e-10	-1.0749
48376398	rs674987	5.46619e-09	-1.72207	0.25011	0.000152786	-1.60845	0.144979	0.000226585	-1.58488	0.178758
48377220	rs7260829	1.87239e-09	-1.7462	-0.797117	5.43748e-05	-1.64404	-0.852566	7.36789e-05	-1.66544	-0.864085
48377294	rs7260990	1.67235e-09	-1.72953	-0.926782	5.73312e-05	-1.50176	-0.941908	8.33987e-05	-1.49326	-0.912345
48377689	rs146943184	4.67921e-09	-1.62741	-2.76798e-10	0.000126953	-1.64869	-2.76798e-10	0.000178057	-1.64713	-2.76798e-10
48377884	rs6125753	1.87718e-09	-1.74783	-0.792935	5.43992e-05	-1.64758	-0.848584	7.37312e-05	-1.66867	-0.860146
48378330	rs141785735	5.94388e-09	-1.31977e-10	-1.38818	0.000164302	-1.31977e-10	-1.3908	0.000230101	-1.31977e-10	-1.39072
48378740	rs6095646	3.84795e-09	-1.71927	-0.103725	9.24627e-05	-1.73735	-0.22835	0.000129635	-1.74839	-0.216126
48378880	rs6095647	4.00893e-09	-0.401292	-1.38072	0.000236368	0.347774	-1.37489	0.000329241	0.342808	-1.37526
48378918	rs6095648	4.39511e-09	-0.426566	-1.26348	0.000258421	0.316325	-1.25425	0.000363094	0.311396	-1.24597
48379592	rs62209468	1.78027e-09	-1.74797	-0.845804	5.33566e-05	-1.60749	-0.908016	7.2025e-05	-1.6335	-0.918725
48379762	rs147797056	6.52967e-09	-1.31977e-10	-1.29418	0.000172712	-1.31977e-10	-1.34088	0.000240428	-1.31977e-10	-1.34682
48379916	rs73121472	4.66885e-09	-0.262854	-1.36677	0.000250431	0.404452	-1.37378	0.000333767	0.354355	-1.37315
48379975	rs6067211	4.36032e-09	-1.69799	-2.76798e-10	0.000133328	-1.5997	-2.76798e-10	0.000182809	-1.6208	-2.76798e-10
48379993	rs6012731	8.9832e-09	-1.31977e-10	-0.975182	0.000259078	-1.31977e-10	-0.93538	0.000369678	-1.31977e-10	-0.916606
48380013	rs137867080	4.06726e-09	-1.76757	-2.76798e-10	0.000112379	-1.77063	-2.76798e-10	0.000157644	-1.7689	-2.76798e-10
48380185	rs12625137	1.55555e-09	-1.33807	-1.39064	7.64926e-05	-0.764516	-1.3908	0.000100805	-0.825634	-1.39041
48380271	rs72626562	9.17924e-09	-1.31977e-10	-0.953593	0.000265133	-1.31977e-10	-0.912278	0.000378884	-1.31977e-10	-0.89201
48380314	rs6020027	9.3302e-09	-1.31977e-10	-0.937282	0.000269694	-1.31977e-10	-0.895221	0.000385539	-1.31977e-10	-0.874598
48381050	rs6067212	1.86484e-09	-1.17271	-1.37465	9.54749e-05	-0.565222	-1.36842	0.000122415	-0.65495	-1.36687
48381087	rs6020029	8.47468e-09	-1.31977e-10	-1.03345	0.000243836	-1.31977e-10	-0.996013	0.00034781	-1.31977e-10	-0.977584
48381169	rs6020030	9.49394e-09	-1.31977e-10	-0.919884	0.000273796	-1.31977e-10	-0.880124	0.00039208	-1.31977e-10	-0.857775
48381378	rs150857368	9.35969e-09	-1.31977e-10	-0.934126	0.000270585	-1.31977e-10	-0.891922	0.000386839	-1.31977e-10	-0.871231
48381450	rs139242699	9.6142e-09	-1.31977e-10	-0.907297	0.000278275	-1.31977e-10	-0.863899	0.000398058	-1.31977e-10	-0.842641
48381451	rs6095650	8.67962e-09	-1.31977e-10	-1.00956	0.000250033	-1.31977e-10	-0.970918	0.000356852	-1.31977e-10	-0.951918
48381482	rs681074	1.13688e-09	-1.65156	-1.39068	3.0156e-05	-1.69744	-1.38868	4.16483e-05	-1.71071	-1.38927
48382001	rs57362018	1.97516e-09	-1.12759	-1.3623	0.000103205	-0.501597	-1.3542	0.000132068	-0.593701	-1.35222
48382125	rs634027	1.35945e-09	-1.73851	-1.12495	3.50877e-05	-1.75114	-1.18352	4.89998e-05	-1.75903	-1.17839
48382309	rs6020031	8.60094e-09	-1.31977e-10	-1.01867	0.000247654	-1.31977e-10	-0.980477	0.000353381	-1.31977e-10	-0.961693
48382472	rs6020032	8.73199e-09	-1.31977e-10	-1.00355	0.000251615	-1.31977e-10	-0.964607	0.000359162	-1.31977e-10	-0.945467
48382521	rs6020033	8.57577e-09	-1.31977e-10	-1.0216	0.000246893	-1.31977e-10	-0.983555	0.000352271	-1.31977e-10	-0.96484
48382914	rs56030678	3.48086e-09	-0.597702	-1.32556	0.000165294	-0.0474542	-1.33733	0.000222601	-0.0900841	-1.33378
48383056	rs6012733	8.47157e-09	-1.31977e-10	-1.03382	0.000243742	-1.31977e-10	-0.9964	0.000347672	-1.31977e-10	-0.977979
48383273	rs6125757	9.12351e-09	-1.31977e-10	-0.959684	0.000263448	-1.31977e-10	-0.918651	0.000376427	-1.31977e-10	-0.898517
48383457	rs6091042	8.44719e-09	-1.31977e-10	-1.0367	0.000243004	-1.31977e-10	-0.99943	0.000346596	-1.31977e-10	-0.981079
48383684	rs651195	1.51855e-09	-1.71086	-1.04193	5.2363e-05	-1.47952	-1.05478	7.54638e-05	-1.47502	-1.03057
48383859	rs6125758	8.86916e-09	-1.31977e-10	-0.987958	0.000255762	-1.31977e-10	-0.948262	0.000365212	-1.31977e-10	-0.928762
48383994	rs6095651	8.20427e-09	-1.31977e-10	-1.06588	0.000235656	-1.31977e-10	-1.03014	0.000335871	-1.31977e-10	-1.01251
48384167	rs6125759	8.76011e-09	-1.31977e-10	-1.00033	0.000252465	-1.31977e-10	-0.961234	0.000360402	-1.31977e-10	-0.942019
48384174	rs6095652	8.20427e-09	-1.31977e-10	-1.06588	0.000235656	-1.31977e-10	-1.03014	0.000335871	-1.31977e-10	-1.01251
48384276	rs6095653	8.20427e-09	-1.31977e-10	-1.06588	0.000235656	-1.31977e-10	-1.03014	0.000335871	-1.31977e-10	-1.01251
48384287	rs6095654	8.0921e-09	-1.31977e-10	-1.07965	0.000232261	-1.31977e-10	-1.04465	0.000330915	-1.31977e-10	-1.02738
48384447	rs6125760	8.20427e-09	-1.31977e-10	-1.06588	0.000235656	-1.31977e-10	-1.03014	0.000335871	-1.31977e-10	-1.01251
48384515	rs6125761	8.73396e-09	-1.31977e-10	-1.00332	0.000251675	-1.31977e-10	-0.96437	0.000359249	-1.31977e-10	-0.945224
48384637	rs665804	1.25401e-09	-1.58431	-1.35988	3.20785e-05	-1.64914	-1.37519	4.42417e-05	-1.66699	-1.37258
48385405	rs72626563	8.90334e-09	-1.31977e-10	-0.984111	0.000261271	-1.31977e-10	-0.926949	0.000373702	-1.31977e-10	-0.905781
48385517	rs648849	1.23216e-09	-1.60023	-1.36154	3.14004e-05	-1.67078	-1.37491	4.33178e-05	-1.68793	-1.37275
48385683	rs680745	1.25641e-09	-1.68873	-1.25355	3.29446e-05	-1.7313	-1.26638	4.59928e-05	-1.74499	-1.25576
48386076	rs651573	1.09122e-09	-1.69299	-1.39025	2.91419e-05	-1.73431	-1.38602	4.02483e-05	-1.74746	-1.38671
48386481	rs663573	1.09146e-09	-1.69299	-1.39003	2.91585e-05	-1.73431	-1.38545	4.02696e-05	-1.74746	-1.38618
48386509	rs586837	1.19518e-09	-1.60144	-1.3908	3.14231e-05	-1.65699	-1.38798	4.3159e-05	-1.67584	-1.38851
48387111	rs666268	1.26941e-09	-1.68436	-1.24763	3.32345e-05	-1.72819	-1.26073	4.63836e-05	-1.74241	-1.24988
48387190	rs600337	1.25306e-09	-1.69732	-1.24763	3.30456e-05	-1.73389	-1.26073	4.61599e-05	-1.74724	-1.24988
48387219	rs600687	1.1671e-09	-1.62516	-1.39086	3.09795e-05	-1.67079	-1.38839	4.25927e-05	-1.68868	-1.38888
48387294	rs600793	1.27511e-09	-1.67988	-1.24763	3.33418e-05	-1.72497	-1.26073	4.65086e-05	-1.73972	-1.24988
48387380	rs601268	1.26941e-09	-1.68436	-1.24763	3.32345e-05	-1.72819	-1.26073	4.63836e-05	-1.74241	-1.24988
48387525	rs17785691	1.29818e-09	-1.74986	-1.15972	4.12533e-05	-1.70699	-1.06579	5.95974e-05	-1.69892	-1.04271
48387717	rs679376	1.24047e-09	-1.68197	-1.27307	3.22822e-05	-1.7341	-1.28389	4.51446e-05	-1.74544	-1.27393
48387862	rs6020037	8.77629e-09	-1.31977e-10	-0.998484	0.000257377	-1.31977e-10	-0.941967	0.000367977	-1.31977e-10	-0.921218
48387871	rs603471	1.27628e-09	-1.6587	-1.26789	3.2918e-05	-1.7183	-1.28019	4.59382e-05	-1.73184	-1.2701
48388067	rs8122955	1.54477e-09	-1.73017	-1.00549	5.2481e-05	-1.52713	-1.00493	7.5232e-05	-1.52815	-0.980512
48388176	rs6122825	8.28989e-09	-1.31977e-10	-1.0555	0.000242036	-1.31977e-10	-1.00342	0.000345565	-1.31977e-10	-0.984058
48388213	rs77569953	4.30639e-09	-1.71044	-2.76798e-10	0.00011807	-1.72123	-2.76798e-10	0.000166643	-1.71338	-2.76798e-10
48388529	rs6091044	2.80169e-09	-0.878172	-1.26214	0.000150683	-0.242471	-1.23486	0.00019153	-0.343096	-1.2311
48388947	rs117670055	5.52622e-09	-1.46103	-2.76798e-10	0.000144337	-1.52036	-2.76798e-10	0.000213742	-1.46447	-2.76798e-10
48389214	rs73121492	4.05263e-08	0.531414	-2.76798e-10	0.00222095	1.21318	-2.76798e-10	0.00273706	1.0854	-2.76798e-10
48389788	rs72626564	8.09135e-09	-1.31977e-10	-1.07974	0.000236304	-1.31977e-10	-1.02739	0.000337429	-1.31977e-10	-1.00788
48389985	rs645072	1.33908e-09	-1.4877	-1.39086	3.39032e-05	-1.57985	-1.38915	4.65068e-05	-1.60011	-1.38953
48390177	rs72626565	8.0492e-09	-1.31977e-10	-1.08496	0.000234973	-1.31977e-10	-1.03304	0.000335479	-1.31977e-10	-1.01368
48390511	rs72626566	7.98499e-09	-1.31977e-10	-1.09297	0.000232945	-1.31977e-10	-1.0417	0.000332507	-1.31977e-10	-1.02258
48390539	rs117399337	5.7473e-09	-1.42181	-2.76798e-10	0.000277092	-0.868161	-2.76798e-10	0.000391392	-0.859529	-2.76798e-10
48390880	rs117831652	2.06858e-08	-1.31977e-10	-0.141088	0.000567852	-1.31977e-10	-0.150647	0.000789216	-1.31977e-10	-0.1582
48390961	rs648035	1.42414e-09	-1.48875	-1.32823	3.869e-05	-1.49799	-1.33894	5.50959e-05	-1.485	-1.33517
48391444	rs660613	1.90912e-09	-1.54451	-0.979389	5.3205e-05	-1.54327	-0.975088	7.76816e-05	-1.52687	-0.949747
48391636	rs1320479	5.98967e-09	-0.109336	-1.27117	0.000127044	-0.406521	-1.24145	0.000173697	-0.434363	-1.23757
48392094	rs6063428	1.92905e-09	-1.14156	-1.37195	3.968e-05	-1.42261	-1.38906	5.5286e-05	-1.42815	-1.38857
48392410	rs72626567	7.16509e-09	-1.31977e-10	-1.20132	0.000205715	-1.31977e-10	-1.16602	0.000292324	-1.31977e-10	-1.15138
48392414	rs74411515	8.10792e-09	-1.31977e-10	-1.0777	0.000211553	-1.31977e-10	-1.13803	0.00029773	-1.31977e-10	-1.13305
48392464	rs72626568	8.00556e-09	-1.31977e-10	-1.0904	0.000233595	-1.31977e-10	-1.03892	0.000333459	-1.31977e-10	-1.01972
48392570	rs113939087	4.55103e-09	-0.452499	-1.20269	0.000219074	0.108392	-1.21149	0.000290742	0.0478785	-1.20468
48393483	rs6020039	7.85637e-09	-1.31977e-10	-1.10921	0.000225537	-1.31977e-10	-1.07402	0.000321866	-1.31977e-10	-1.0551
48393707	rs77444229	4.39246e-09	-1.69065	-2.76798e-10	0.000161074	-1.41065	-2.76798e-10	0.000215168	-1.45782	-2.76798e-10
48393759	rs600343	1.69002e-09	-1.29015	-1.35565	4.14751e-05	-1.39161	-1.37581	5.77719e-05	-1.39823	-1.37451
48394105	rs62209471	4.87141e-09	-1.58715	-2.76798e-10	0.000119576	-1.70856	-2.76798e-10	0.000167817	-1.70637	-2.76798e-10
48394591	rs582998	1.73045e-09	-1.26952	-1.35264	4.2328e-05	-1.37325	-1.37381	5.89553e-05	-1.38003	-1.37243
48395017	rs75330563	7.81725e-09	-1.31977e-10	-1.11421	0.000224346	-1.31977e-10	-1.07932	0.000320116	-1.31977e-10	-1.06056
48395344	rs7272515	2.47834e-09	-1.61055	-0.652403	6.57933e-05	-1.641	-0.66499	9.60463e-05	-1.63481	-0.629595
48396093	rs6020040	1.8373e-09	-1.211	-1.35124	4.47483e-05	-1.31858	-1.37287	6.21266e-05	-1.32861	-1.37146
48396466	rs650101	2.05356e-09	-1.09425	-1.35671	4.95177e-05	-1.21302	-1.37716	6.86566e-05	-1.22415	-1.37597
48397175	rs663867	2.5877e-09	-1.09629	-1.12348	5.96738e-05	-1.23113	-1.17248	8.33059e-05	-1.24921	-1.15751
48397191	rs607080	2.38732e-09	-1.19564	-1.10473	5.62921e-05	-1.30786	-1.1541	7.83952e-05	-1.32887	-1.13861
48397429	rs2769981	1.86763e-09	-1.19993	-1.34593	4.53236e-05	-1.30862	-1.37006	6.29211e-05	-1.31876	-1.3686
48398050	rs1693990	1.89502e-09	-1.19993	-1.33137	4.57837e-05	-1.30862	-1.35996	6.35741e-05	-1.31876	-1.35828
48398137	rs6095661	9.89398e-09	-1.31977e-10	-0.878611	0.000250938	-1.31977e-10	-0.967303	0.000352163	-1.31977e-10	-0.965146
48398491	rs12624363	1.24266e-09	-1.72112	-1.23216	3.33357e-05	-1.75846	-1.22742	4.65975e-05	-1.75842	-1.22928
48398768	rs6063429	4.29983e-09	-1.71196	-2.76798e-10	0.000127707	-1.64277	-2.76798e-10	0.000174902	-1.66501	-2.76798e-10
48398879	rs6020041	2.32591e-09	-1.20294	-1.12348	5.42816e-05	-1.32584	-1.17248	7.538e-05	-1.34919	-1.15751
48399380	rs6020043	1.83059e-09	-1.2287	-1.3372	4.37224e-05	-1.35066	-1.36399	6.00957e-05	-1.37096	-1.36234
48399458	rs72626569	7.20789e-09	-1.31977e-10	-1.19536	0.000205272	-1.31977e-10	-1.16817	0.000292097	-1.31977e-10	-1.15215
48399498	rs117647303	7.31835e-09	-1.31977e-10	-1.18015	0.000208627	-1.31977e-10	-1.15196	0.000297039	-1.31977e-10	-1.13538
48399546	rs62209497	5.85285e-09	-1.40361	-2.76798e-10	0.000212862	-1.13186	-2.76798e-10	0.000291773	-1.15326	-2.76798e-10
48401173	rs615246	2.75873e-09	-1.58312	-0.572644	7.2106e-05	-1.61644	-0.597931	0.000105748	-1.60603	-0.562151
48401268	rs615385	2.87266e-09	-1.5743	-0.541001	7.54109e-05	-1.60339	-0.566169	0.0001108	-1.59205	-0.529464
48401349	rs614415	1.65504e-09	-1.60025	-1.06647	4.26571e-05	-1.64031	-1.099	6.04626e-05	-1.63656	-1.09065
48402579	rs588375	1.54886e-09	-1.41091	-1.32211	3.80836e-05	-1.49928	-1.35344	5.27476e-05	-1.51204	-1.35168
48402765	rs648827	1.8962e-09	-1.52266	-1.00803	4.81386e-05	-1.57075	-1.04768	6.88211e-05	-1.55857	-1.03916
48403371	rs584803	2.16992e-09	-1.18225	-1.2136	4.87509e-05	-1.35141	-1.25437	6.80352e-05	-1.35885	-1.25036
48403913	rs1995124	6.92109e-09	-1.31977e-10	-1.23596	0.000206528	-1.31977e-10	-1.16207	0.000287808	-1.31977e-10	-1.16695
48404077	rs6063430	1.28269e-08	-1.54268	0.923694	0.000399686	-1.24071	0.73888	0.000587217	-1.24805	0.794203
48404323	rs13039627	1.25539e-09	-1.71905	-1.22404	4.40103e-05	-1.62075	-1.08733	6.13521e-05	-1.63135	-1.08126
48404464	rs667008	4.72077e-09	-1.61857	-2.76798e-10	0.000158411	-1.42731	-2.76798e-10	0.00021985	-1.43629	-2.76798e-10
48404609	rs138667912	2.11072e-08	-1.31977e-10	-0.120924	0.000582385	-1.31977e-10	-0.125377	0.000805122	-1.31977e-10	-0.138246
48405168	rs663890	5.81416e-09	-1.74895	0.338712	0.000199181	-1.7659	0.567603	0.000296918	-1.76893	0.633146
48405708	rs62209500	5.73275e-09	-1.11977	-0.304572	0.0001337	-1.37034	-0.22657	0.000196516	-1.35676	-0.191738
48406031	rs6125768	1.11136e-08	0.583698	-1.34607	0.000180492	0.0289614	-1.32578	0.000275493	0.108426	-1.3191
48406130	rs1693987	1.64307e-09	-1.46529	-1.20867	4.24219e-05	-1.58068	-1.16416	6.14335e-05	-1.55575	-1.15554
48406169	rs75339504	4.15663e-09	-1.74583	-2.76798e-10	0.000112009	-1.77393	-2.76798e-10	0.000157361	-1.77069	-2.76798e-10
48406280	rs602598	1.61791e-09	-1.49929	-1.19011	4.2166e-05	-1.60739	-1.14351	6.09806e-05	-1.58418	-1.1345
48406729	rs78586125	1.41683e-08	-0.519531	-2.76798e-10	0.000284038	-0.843402	-2.76798e-10	0.00041604	-0.798459	-2.76798e-10
48407127	rs618019	1.07384e-08	-1.72185	0.925132	0.00038832	-1.74624	1.21557	0.000578065	-1.75195	1.2824
48407368	rs6067221	1.04559e-08	0.527151	-1.35052	0.000166626	-0.0550595	-1.3217	0.000255228	0.0275388	-1.31462
48407680	rs11905002	4.77386e-09	-1.30487	-0.302512	0.000116307	-1.4957	-0.240578	0.000168794	-1.49622	-0.204336
48407801	rs187579709	1.65422e-08	-1.31977e-10	-0.364621	0.000471887	-1.31977e-10	-0.335768	0.00066618	-1.31977e-10	-0.32768
48408003	rs35099199	3.54735e-09	-1.4186	-0.485735	9.07736e-05	-1.56012	-0.424023	0.000132115	-1.55449	-0.391082
48408159	rs6091049	6.69359e-09	0.0329679	-1.30235	0.000129935	-0.364308	-1.26117	0.000195549	-0.304481	-1.24895
48408615	rs1475451	1.11585e-08	-1.18773	0.429398	0.000297572	-1.37189	0.575035	0.000438901	-1.36085	0.615881
48408896	rs1854316	8.04854e-09	-1.14757	0.0625206	0.000198714	-1.38108	0.180443	0.000286608	-1.38331	0.212187
48409157	rs117843165	4.08004e-09	-1.76443	-2.76798e-10	0.000136691	-1.57479	-2.76798e-10	0.00019433	-1.55968	-2.76798e-10
48409404	rs11086293	2.57531e-09	-1.39692	-0.827646	6.59336e-05	-1.5364	-0.767463	9.50293e-05	-1.52961	-0.745446
48409772	rs11697517	7.3746e-09	-1.13497	-0.0375292	0.000181617	-1.37109	0.0804822	0.000261128	-1.37335	0.109117
48410403	rs678634	3.69923e-08	0.440171	-2.76798e-10	0.000698897	0.0569942	-2.76798e-10	0.000991884	0.0703662	-2.76798e-10
48410705	rs668686	3.87129e-08	0.485636	-2.76798e-10	0.000728413	0.0983599	-2.76798e-10	0.00103393	0.111882	-2.76798e-10
48410707	rs582373	3.81087e-08	0.469905	-2.76798e-10	0.000718058	0.0840423	-2.76798e-10	0.00101918	0.0975125	-2.76798e-10
48410775	rs582772	3.81087e-08	0.469905	-2.76798e-10	0.000718058	0.0840423	-2.76798e-10	0.00101918	0.0975125	-2.76798e-10
48411234	rs72626570	5.92897e-09	-1.31977e-10	-1.39069	0.000164289	-1.31977e-10	-1.39088	0.000230103	-1.31977e-10	-1.39071
48411429	rs11086294	7.21649e-09	-1.09424	-0.0999293	0.00017954	-1.31749	0.015387	0.000258128	-1.31917	0.0433841
48412090	rs34373009	1.0499e-08	0.293554	-1.11281	0.000190415	-0.196624	-1.04668	0.000284863	-0.151409	-1.02582
48412531	rs35331820	2.85929e-09	-1.3127	-0.807262	6.9414e-05	-1.49418	-0.758239	9.94408e-05	-1.49376	-0.735915
48413539	rs6063434	3.08734e-08	-1.39082	1.65017	0.00102979	-1.52951	1.97412	0.00158285	-1.50926	2.047
48413818	rs2869931	2.98789e-08	-1.50713	1.73374	0.00116345	-1.52719	2.09383	0.00176166	-1.52228	2.16705
48413882	rs675317	1.55357e-08	-0.427399	-2.76798e-10	0.000358494	-0.610596	-2.76798e-10	0.000498402	-0.617834	-2.76798e-10
48414504	rs150814329	4.21958e-09	-1.7308	-2.76798e-10	0.00011317	-1.76362	-2.76798e-10	0.000157972	-1.76682	-2.76798e-10
48414548	rs67522837	5.96746e-09	-1.31977e-10	-1.38422	0.000165867	-1.31977e-10	-1.38132	0.00023282	-1.31977e-10	-1.37897
48414957	rs6122827	5.96539e-09	-1.31977e-10	-1.38456	0.000165797	-1.31977e-10	-1.38174	0.000232712	-1.31977e-10	-1.37944
48415111	rs632310	1.05747e-08	-1.71346	0.901387	0.00038277	-1.73328	1.18821	0.000567443	-1.73806	1.24996
48415344	rs686510	1.44919e-08	-0.496948	-2.76798e-10	0.000329841	-0.693897	-2.76798e-10	0.000461719	-0.694283	-2.76798e-10
48415357	rs76089689	9.40508e-09	-0.929288	-2.76798e-10	0.000210814	-1.14153	-2.76798e-10	0.000305036	-1.10881	-2.76798e-10
48415737	rs688302	6.75359e-09	-0.508853	-0.751611	0.000167188	-0.704844	-0.668544	0.000235126	-0.705228	-0.66389
48415763	rs35101942	1.68101e-08	-0.348556	-2.76798e-10	0.000391437	-0.522685	-2.76798e-10	0.000501899	-0.610841	-2.76798e-10
48416004	rs74984019	4.2979e-09	-1.71241	-2.76798e-10	0.00015932	-1.4216	-2.76798e-10	0.000215832	-1.45474	-2.76798e-10
48416232	rs1328455	5.20579e-09	-1.32888	-0.191886	0.000161323	-1.36249	-0.046605	0.000226076	-1.36299	-0.0453824
48416460	rs605963	1.41685e-08	-0.51952	-2.76798e-10	0.000323067	-0.714648	-2.76798e-10	0.000452239	-0.71503	-2.76798e-10
48416513	rs610783	1.41685e-08	-0.51952	-2.76798e-10	0.000323067	-0.714648	-2.76798e-10	0.000452239	-0.71503	-2.76798e-10
48417724	rs78775449	1.09031e-08	-1.31977e-10	-0.781491	0.000316725	-1.31977e-10	-0.734474	0.000441905	-1.31977e-10	-0.738146
48417991	rs6020049	4.21764e-08	1.21383	-0.642511	0.00105553	1.05853	-0.58924	0.00177293	1.19492	-0.543769
48418710	rs6512593	1.60801e-08	0.245594	-0.638551	0.000480083	0.172804	-0.491354	0.000743852	0.265915	-0.483312
48419299	rs6020050	1.13284e-08	-1.31977e-10	-0.743227	0.00032716	-1.31977e-10	-0.70206	0.000457318	-1.31977e-10	-0.70386
48419630	rs56238337	8.49397e-09	-1.03118	-2.76798e-10	0.000193107	-1.22927	-2.76798e-10	0.000278766	-1.19887	-2.76798e-10
48419787	rs937408	1.28759e-08	-1.71615	1.10098	0.000478057	-1.74777	1.42499	0.000713575	-1.7519	1.49295
48420076	rs2769983	5.94576e-09	-0.566104	-0.821755	0.000150969	-0.735404	-0.740031	0.00021176	-0.732906	-0.740879
48420133	rs605138	5.73362e-09	-0.561521	-0.86267	0.000141947	-0.753217	-0.783838	0.00019854	-0.753592	-0.784657
48420548	rs617179	8.15904e-09	-0.639801	-0.431611	0.000253038	-0.824937	-0.134033	0.000362	-0.825299	-0.112298
48420566	rs6067228	3.13281e-08	1.36071	-1.08673	0.000828195	1.28703	-1.06029	0.00140256	1.45021	-1.03339
48420623	rs117392671	6.05982e-09	-1.31977e-10	-1.36886	0.000166385	-1.31977e-10	-1.3782	0.0002328	-1.31977e-10	-1.37906
48420668	rs140374531	7.18355e-09	-1.19874	-2.76798e-10	0.000208237	-1.15383	-2.76798e-10	0.000304148	-1.11173	-2.76798e-10
48420691	rs6067229	3.19672e-08	1.30611	-1.01194	0.000861898	1.23308	-0.966452	0.00145727	1.39483	-0.939751
48420718	rs11905310	2.12152e-08	0.190492	-0.306312	0.000655673	0.141231	-0.148078	0.00102321	0.23612	-0.134662
48421231	rs117317472	4.04667e-09	-1.77264	-2.76798e-10	0.000123142	-1.67917	-2.76798e-10	0.000175182	-1.66341	-2.76798e-10
48421332	rs6012744	2.37718e-08	0.14123	-0.143269	0.000725571	0.0605328	0.0339174	0.00114704	0.160626	0.0550727
48421580	rs6125771	5.96606e-09	-1.31977e-10	-1.38445	0.000164768	-1.31977e-10	-1.38797	0.000230955	-1.31977e-10	-1.38702
48421680	rs7264383	1.91886e-08	0.114243	-0.330463	0.000563481	0.0155657	-0.17394	0.00088084	0.1123	-0.160664
48422088	rs6122830	6.00704e-09	-1.31977e-10	-1.37761	0.000165596	-1.31977e-10	-1.38296	0.000232248	-1.31977e-10	-1.38143
48422095	rs6020055	3.19362e-09	-1.06237	-0.947016	7.57174e-05	-1.23993	-0.925573	9.96372e-05	-1.30098	-0.926722
48422439	rs62209503	3.49671e-08	1.30611	-0.922241	0.000944639	1.23308	-0.874786	0.00161116	1.39483	-0.83936
48422443	rs28446850	1.89017e-08	0.0991792	-0.330463	0.000565636	0.0193826	-0.17394	0.000886196	0.118362	-0.160664
48422529	rs144851001	5.86222e-09	-0.749664	-0.652345	0.000183699	-0.890428	-0.38878	0.000260194	-0.89845	-0.369362
48422538	rs73269151	1.85118e-08	0.0783322	-0.330463	0.000554216	-0.00101436	-0.17394	0.00086782	0.097408	-0.160664
48422560	rs6063435	3.59327e-08	1.33335	-0.922241	0.000970411	1.26	-0.874786	0.0016563	1.42246	-0.83936
48422581	rs73269152	1.82933e-08	0.0581635	-0.322167	0.000548238	-0.0207453	-0.165053	0.000858036	0.0771355	-0.151729
48422818	rs6020056	4.79795e-09	-1.60235	-2.76798e-10	0.000152622	-1.46454	-2.76798e-10	0.000212851	-1.46865	-2.76798e-10
48422947	rs6020057	1.83537e-08	0.0581635	-0.318871	0.000550176	-0.0207453	-0.161525	0.000861086	0.0771355	-0.148181
48423037	rs117912809	5.46897e-09	-0.680921	-0.790528	0.000166515	-0.826502	-0.55092	0.000235402	-0.83481	-0.533134
48423180	rs146654978	6.38414e-09	-1.31672	-2.76798e-10	0.000163079	-1.39827	-2.76798e-10	0.000235138	-1.36907	-2.76798e-10
48423352	rs531305845	1.28743e-08	-1.31977e-10	-0.615302	0.000407977	-1.31977e-10	-0.481298	0.000572299	-1.31977e-10	-0.479579
48423353	rs549407655	1.09924e-08	-1.31977e-10	-0.773335	0.000343547	-1.31977e-10	-0.653185	0.000481835	-1.31977e-10	-0.651637
48423444	rs4809755	1.87341e-08	0.0786779	-0.318871	0.000561329	-0.000676099	-0.161525	0.000879026	0.0977555	-0.148181
48423572	rs6020058	1.89608e-08	0.0581635	-0.28633	0.000569677	-0.0207453	-0.126694	0.000891773	0.0771355	-0.113163
48423588	rs4809756	1.93537e-08	0.0786779	-0.28633	0.000581225	-0.000676099	-0.126694	0.000910353	0.0977555	-0.113163
48423668	rs79619671	4.06383e-09	-1.76841	-2.76798e-10	0.000125349	-1.66141	-2.76798e-10	0.00017039	-1.69115	-2.76798e-10
48423756	rs4297943	2.39163e-08	-1.38	1.38402	0.000962282	-1.35505	1.73185	0.00149824	-1.34262	1.82542
48423834	rs6020059	1.90481e-08	0.0786779	-0.302246	0.00057141	-0.000676099	-0.143725	0.000894898	0.0977555	-0.130286
48424068	rs592855	5.8718e-09	-0.728182	-0.672196	0.000179284	-0.891613	-0.411925	0.000253257	-0.902104	-0.392731
48424204	rs6012746	1.08456e-08	-1.31977e-10	-0.78678	0.000314991	-1.31977e-10	-0.739965	0.000439492	-1.31977e-10	-0.743621
48424284	rs147824759	6.16925e-09	-1.31977e-10	-1.35096	0.000174621	-1.31977e-10	-1.32989	0.000247059	-1.31977e-10	-1.31961
48424583	rs75902977	1.09657e-08	-1.31977e-10	-0.775765	0.000318613	-1.31977e-10	-0.728532	0.000444531	-1.31977e-10	-0.73222
48424736	rs4809757	1.96288e-08	0.072841	-0.266381	0.000579645	-0.0247342	-0.105358	0.000905462	0.0709192	-0.091714
48424850	rs659385	5.43874e-09	-0.7651	-0.71189	0.000173205	-0.879685	-0.458347	0.000244938	-0.888624	-0.439612
48425011	rs72626571	5.96379e-09	-1.31977e-10	-1.38483	0.000164676	-1.31977e-10	-1.38853	0.000230809	-1.31977e-10	-1.38765
48425018	rs4810987	7.47337e-09	-0.148208	-1.01098	0.000203163	-0.244246	-0.934255	0.000316445	-0.148423	-0.923667
48425558	rs6012747	1.96177e-08	0.052359	-0.246467	0.00058043	-0.0446664	-0.0840722	0.000906301	0.0504478	-0.070316
48425641	rs11699619	6.01201e-09	-0.374384	-1.00239	0.000174361	-0.41064	-0.920742	0.000268152	-0.327585	-0.910101
48426233	rs9808618	7.73879e-09	-0.12206	-1.00223	0.000246284	-0.0654615	-0.920563	0.000380416	0.0219453	-0.90992
48426383	rs9808619	8.34795e-09	-0.04629	-1.00223	0.000266008	0.0115808	-0.920563	0.000411674	0.100912	-0.90992
48426428	rs9808597	8.18598e-09	-0.065883	-1.00223	0.000260762	-0.0083385	-0.920563	0.000403356	0.080499	-0.90992
48427027	rs1329279	6.29172e-09	-0.27025	-1.06105	0.000199263	-0.216228	-0.981656	0.000306465	-0.132717	-0.97142
48427077	rs1854476	1.48616e-08	-1.31977e-10	-0.471756	0.000440427	-1.31977e-10	-0.404764	0.000614187	-1.31977e-10	-0.40894
48427091	rs6012749	1.80159e-08	-0.0946526	-0.184632	0.000623733	-0.058494	0.00170829	0.000963903	0.0252638	0.0164872
48427130	rs6125773	5.96065e-09	-1.31977e-10	-1.38536	0.00016464	-1.31977e-10	-1.38875	0.000230758	-1.31977e-10	-1.38787
48427348	rs1576207	1.17626e-08	-0.421833	-0.283783	0.000401617	-0.370852	-0.126159	0.000611595	-0.299343	-0.113826
48427355	rs117654695	4.78223e-09	-1.60563	-2.76798e-10	0.000114291	-1.75376	-2.76798e-10	0.000159766	-1.75553	-2.76798e-10
48427796	rs34988522	2.85724e-09	-1.60184	-0.518845	0.000131568	-1.30723	-0.30575	0.000188263	-1.32486	-0.266535
48428033	rs117341416	5.63543e-09	-1.44146	-2.76798e-10	0.000135352	-1.58463	-2.76798e-10	0.000189376	-1.5855	-2.76798e-10
48428202	rs2869932	5.48492e-09	-0.395868	-1.07267	0.000116926	-0.720734	-1.01024	0.000158114	-0.772322	-0.993599
48428422	rs74783102	6.57566e-09	-1.31977e-10	-1.28716	0.000176607	-1.31977e-10	-1.31858	0.000243907	-1.31977e-10	-1.33245
48428863	rs6020063	4.8685e-08	-1.63199	2.34683	0.00111072	-1.76947	2.28973	0.00190841	-1.76812	2.4929
48428900	rs6095672	6.11883e-08	-0.999253	1.94267	0.00133624	-1.25472	1.95983	0.00240595	-1.20154	2.158
48429020	rs77480041	4.42933e-07	-1.70756	4.63044	0.0126114	-1.75386	4.7037	0.0251976	-1.76095	5.06622
48429341	rs8121764	2.52451e-09	-1.05642	-1.18808	0.000109924	-0.540023	-1.2527	0.000167256	-0.464079	-1.24564
48429462	rs76846045	4.34265e-09	-1.70205	-2.76798e-10	0.000122092	-1.68773	-2.76798e-10	0.000173713	-1.67184	-2.76798e-10
48429485	rs61734269	5.56551e-09	-1.45395	-2.76798e-10	0.000123183	-1.67884	-2.76798e-10	0.000172794	-1.67714	-2.76798e-10
48429508	rs58677849	9.1908e-08	0.245564	1.10469	0.00224396	-0.15923	1.38272	0.00455515	-0.085974	1.68075
48429509	rs6020064	8.86295e-08	0.245564	1.06836	0.00215964	-0.15923	1.34442	0.00437517	-0.085974	1.64043
48429682	rs8121924	2.46058e-09	-1.09865	-1.17149	0.000105421	-0.595595	-1.23895	0.000160185	-0.521355	-1.23155
48429706	rs8121969	2.44457e-09	-1.11567	-1.161	0.00010398	-0.618114	-1.2302	0.000157918	-0.544575	-1.22259
48429716	rs73123840	2.71805e-09	-1.02697	-1.14366	6.34442e-05	-1.18262	-1.15973	8.99493e-05	-1.17065	-1.15935
48429731	rs79600949	2.46082e-09	-1.11567	-1.15437	0.000104558	-0.618114	-1.22465	0.000158816	-0.544575	-1.21692
48429779	rs77231829	6.09732e-09	-1.31977e-10	-1.36269	0.000164532	-1.31977e-10	-1.3894	0.000230067	-1.31977e-10	-1.39087
48429802	rs75570822	2.48801e-09	-1.11567	-1.14339	0.000105528	-0.618114	-1.21542	0.000160323	-0.544575	-1.20748
48429866	rs75151247	2.51051e-09	-1.11331	-1.13674	0.000106453	-0.614993	-1.20982	0.000161764	-0.541356	-1.20175
48429922	rs75634706	2.56763e-09	-1.10516	-1.12239	0.000108922	-0.604202	-1.19768	0.000165615	-0.530229	-1.18935
48430065	rs74273888	2.59801e-09	-1.11331	-1.10248	0.000109771	-0.614993	-1.17912	0.000167061	-0.541356	-1.16952
48430239	rs78044863	2.57353e-09	-1.12947	-1.09578	0.000107886	-0.636427	-1.17501	0.000163951	-0.563464	-1.16621
48430294	rs6063437	2.74949e-09	-1.0725	-1.08663	0.000113321	-0.590538	-1.17174	0.000173219	-0.511666	-1.16302
48430451	rs145175193	6.39661e-09	-1.31477	-2.76798e-10	0.00018663	-1.26338	-2.76798e-10	0.000254319	-1.29065	-2.76798e-10
48430680	rs6012750	9.13183e-08	-1.33355	2.67736	0.00140606	-1.66018	2.41622	0.00242734	-1.66226	2.62757
48431765	rs73910322	1.25242e-08	-0.642879	-2.76798e-10	0.000222582	-1.08721	-2.76798e-10	0.000313309	-1.08205	-2.76798e-10
48432039	rs73123843	2.91141e-09	-0.976662	-1.12524	6.75476e-05	-1.13777	-1.1419	9.58108e-05	-1.12535	-1.14151
48432093	rs6125774	6.24938e-09	-1.31977e-10	-1.33806	0.000166384	-1.31977e-10	-1.37821	0.000231189	-1.31977e-10	-1.38601
48432099	rs142205315	4.16493e-09	-1.74384	-2.76798e-10	0.00012939	-1.62968	-2.76798e-10	0.000176605	-1.65532	-2.76798e-10
48432242	rs6512595	2.7547e-09	-1.06281	-1.09442	0.000119203	-0.54841	-1.16327	0.000181684	-0.47272	-1.15425
48432333	rs17723974	1.3399e-09	-1.64257	-1.23537	3.70107e-05	-1.63594	-1.24536	5.27529e-05	-1.62482	-1.2388
48432627	rs73123844	2.76781e-09	-1.0362	-1.11628	6.46147e-05	-1.19083	-1.13323	9.16032e-05	-1.17894	-1.13283
48432705	rs117878815	5.3059e-09	-1.7171	0.215378	0.00015881	-1.75898	0.334182	0.00024359	-1.76502	0.431272
48432867	rs6067233	2.93915e-09	-1.12142	-0.970999	0.000121764	-0.625734	-1.06469	0.000185675	-0.552434	-1.05281
48433059	rs17785895	3.24171e-09	-1.0083	-0.986139	0.000142866	-0.452582	-1.07802	0.000219589	-0.371104	-1.06638
48433241	rs6095673	3.00542e-09	-1.09613	-0.973989	0.000125575	-0.592276	-1.06733	0.000191678	-0.517933	-1.05549
48433243	rs6095674	3.50387e-09	-0.936435	-0.980234	0.000157747	-0.358691	-1.07283	0.000243165	-0.27441	-1.06109
48433441	rs6020065	5.61545e-09	-0.348131	-1.09689	0.000106539	-0.767533	-1.05647	0.000158414	-0.726787	-1.03724
48433465	rs6095675	3.06476e-09	-1.07957	-0.970999	0.000128686	-0.570441	-1.06469	0.000196568	-0.495424	-1.05281
48433531	rs6095676	3.53587e-09	-0.927344	-0.980234	0.000159621	-0.346881	-1.07283	0.000246139	-0.262255	-1.06109
48433698	rs6095677	3.38752e-09	-0.973206	-0.977234	0.000150764	-0.406609	-1.07018	0.000232082	-0.323747	-1.0584
48433777	rs150133295	3.45157e-09	-0.954474	-0.977234	0.000154494	-0.382166	-1.07018	0.000237998	-0.298577	-1.0584
48434077	rs13433154	3.45157e-09	-0.954474	-0.977234	0.000154494	-0.382166	-1.07018	0.000237998	-0.298577	-1.0584
48434164	rs6012752	2.92179e-08	-1.42679	1.63103	0.000818676	-1.71168	1.92686	0.0016357	-1.71284	2.28343
48434249	rs6012753	2.88292e-08	-1.42679	1.61764	0.000807267	-1.71168	1.91282	0.00161172	-1.71284	2.26866
48434256	rs13433179	2.78897e-09	-1.49857	-0.646294	0.000102515	-1.09622	-0.766285	0.000153333	-1.04401	-0.752619
48434264	rs6122831	1.3851e-08	-1.31977e-10	-0.542181	0.000456356	-1.31977e-10	-0.369236	0.000742558	-1.31977e-10	-0.219139
48434511	rs7265473	3.45157e-09	-0.954474	-0.977234	0.000154494	-0.382166	-1.07018	0.000237998	-0.298577	-1.0584
48434636	rs8118160	5.56608e-09	-0.377814	-1.07603	0.000108402	-0.772415	-1.03425	0.000160586	-0.736009	-1.0144
48434754	rs6067235	3.46191e-09	-0.954474	-0.974244	0.000154902	-0.382166	-1.06755	0.000238637	-0.298577	-1.05572
48435113	rs6125775	1.20586e-08	-1.31977e-10	-0.680763	0.000391905	-1.31977e-10	-0.521488	0.000630644	-1.31977e-10	-0.382498
48435242	rs1831169	3.53418e-09	-1.42208	-0.485974	7.10409e-05	-1.72602	-0.503237	0.000103389	-1.72743	-0.463305
48435408	rs719219	2.85961e-09	-1.24755	-0.8723	6.82271e-05	-1.37962	-0.890043	9.70271e-05	-1.37417	-0.880075
48435426	rs17788581	6.07053e-09	-1.31977e-10	-1.36709	0.000171919	-1.31977e-10	-1.34548	0.000240164	-1.31977e-10	-1.34792
48436823	rs113947301	3.54523e-09	-0.927344	-0.97759	0.00015829	-0.346881	-1.0812	0.000243989	-0.262255	-1.06986
48436858	rs78787837	3.53595e-09	-0.927344	-0.980213	0.000159624	-0.346881	-1.07281	0.000246143	-0.262255	-1.06107
48437201	rs140694651	3.17848e-09	-0.951197	-1.06294	7.34073e-05	-1.115	-1.08148	0.00010415	-1.10237	-1.08104
48437459	rs6020068	1.73114e-09	-1.47574	-1.14602	4.15814e-05	-1.63986	-1.125	6.04366e-05	-1.63366	-1.09399
48437977	rs6067236	3.50395e-09	-0.936435	-0.980213	0.00015775	-0.358691	-1.07281	0.00024317	-0.27441	-1.06107
48437984	rs78585927	3.50395e-09	-0.936435	-0.980213	0.00015775	-0.358691	-1.07281	0.00024317	-0.27441	-1.06107
48438064	rs16994925	6.70254e-09	-1.26805	-2.76798e-10	0.000144667	-1.51807	-2.76798e-10	0.000204755	-1.50743	-2.76798e-10
48438229	rs6067237	3.50395e-09	-0.936435	-0.980213	0.00015775	-0.358691	-1.07281	0.00024317	-0.27441	-1.06107
48438416	rs6067238	3.50395e-09	-0.936435	-0.980213	0.00015775	-0.358691	-1.07281	0.00024317	-0.27441	-1.06107
48438478	rs76212831	1.12535e-08	-1.31977e-10	-0.749856	0.000364511	-1.31977e-10	-0.593951	0.00058276	-1.31977e-10	-0.461465
48438572	rs6020069	4.34387e-08	-1.18985	1.79067	0.00107112	-1.58557	2.06952	0.00217569	-1.58186	2.43772
48438648	rs6067239	3.32014e-09	-0.987349	-0.983181	0.000147228	-0.425107	-1.07542	0.000226492	-0.342799	-1.06373
48438761	rs17785991	2.39449e-09	-1.08284	-1.21453	6.49224e-05	-1.11628	-1.20303	9.50401e-05	-1.09347	-1.18147
48439001	rs6067240	3.3981e-09	-0.96414	-0.983181	0.000159454	-0.345335	-1.07542	0.000245546	-0.262027	-1.06373
48439050	rs6067241	3.65901e-09	-0.899102	-0.974244	0.00017514	-0.259373	-1.06755	0.000270397	-0.17363	-1.05572
48439451	rs12329463	4.17764e-09	-0.754246	-0.986546	0.000170496	-0.270524	-1.08327	0.000264652	-0.179384	-1.07144
48440023	rs1328454	1.25145e-08	-0.901742	0.258089	0.000381874	-1.13525	0.587835	0.000705343	-1.10062	0.830067
48440235	rs17788605	1.0966e-08	-1.31977e-10	-0.77574	0.000351288	-1.31977e-10	-0.630902	0.000560806	-1.31977e-10	-0.499864
48440581	rs60747642	1.09699e-08	-1.31977e-10	-0.775379	0.000351562	-1.31977e-10	-0.630123	0.000561345	-1.31977e-10	-0.498904
48440686	rs17788617	5.954e-09	-1.31977e-10	-1.38647	0.000168018	-1.31977e-10	-1.36844	0.000237147	-1.31977e-10	-1.36056
48440811	rs78115357	7.12763e-09	-1.20656	-2.76798e-10	0.000169666	-1.35868	-2.76798e-10	0.000238692	-1.35406	-2.76798e-10
48440853	rs4809758	5.16964e-09	-0.547875	-0.979859	0.000115094	-0.829881	-0.916882	0.000173713	-0.787215	-0.884623
48441168	rs6063438	2.18318e-09	-1.36623	-1.02352	8.0726e-05	-1.01398	-1.08747	0.000120196	-0.956	-1.08412
48441255	rs6067242	9.13456e-09	-0.958472	-2.76798e-10	0.000445414	-0.393504	-2.76798e-10	0.000631143	-0.381708	-2.76798e-10
48441507	rs6067243	2.261e-09	-1.36623	-0.988499	8.30378e-05	-1.01398	-1.05924	0.000123711	-0.956	-1.05529
48441767	rs55661369	3.22166e-09	-0.911779	-1.08886	8.06029e-05	-1.00061	-1.10237	0.000114545	-0.993485	-1.09479
48443342	rs6122832	1.14328e-08	-1.31977e-10	-0.734048	0.000369286	-1.31977e-10	-0.580938	0.00059141	-1.31977e-10	-0.446731
48443756	rs141195849	5.92777e-09	-1.70817	0.317283	0.000161476	-1.75452	0.34637	0.000251091	-1.76104	0.457613
48443937	rs146963441	5.42513e-09	-1.7048	0.225302	0.000147444	-1.75266	0.253599	0.000228519	-1.7595	0.361877
48444189	rs17788629	1.12437e-08	-1.31977e-10	-0.750732	0.000361179	-1.31977e-10	-0.603134	0.000577912	-1.31977e-10	-0.469817
48444557	rs73123859	2.21995e-09	-1.43776	-0.935288	7.89539e-05	-1.11287	-1.01077	0.000117209	-1.05872	-1.00655
48444758	rs6020071	4.19704e-09	-1.73616	-2.76798e-10	0.000123128	-1.67928	-2.76798e-10	0.00017076	-1.68898	-2.76798e-10
48444870	rs2869933	9.11323e-09	-0.96081	-2.76798e-10	0.000162591	-1.40127	-2.76798e-10	0.000232024	-1.3824	-2.76798e-10
48444934	rs55950635	2.93271e-09	-1.00357	-1.09104	7.37445e-05	-1.08741	-1.1045	0.000104752	-1.0807	-1.09695
48445784	rs141348803	5.50528e-09	-1.46483	-2.76798e-10	0.00015511	-1.44837	-2.76798e-10	0.000217843	-1.44547	-2.76798e-10
48446291	rs17724104	2.29533e-09	-1.36656	-0.973101	5.7424e-05	-1.45304	-0.98901	8.17268e-05	-1.44578	-0.980076
48446596	rs17786027	1.16566e-09	-1.71022	-1.30703	3.207e-05	-1.71026	-1.31432	4.54165e-05	-1.70381	-1.30955
48446685	rs6122833	1.13138e-08	-1.31977e-10	-0.744513	0.000363679	-1.31977e-10	-0.596237	0.000582238	-1.31977e-10	-0.46236
48446895	rs55825017	2.94198e-09	-1.01644	-1.07501	7.39306e-05	-1.09955	-1.08983	0.000105108	-1.0929	-1.08135
48446946	rs41283576	2.95115e-09	-1.01644	-1.0719	7.42302e-05	-1.09955	-1.08578	0.000105461	-1.0929	-1.07799
48447153	rs2149278	2.98873e-08	-1.48975	1.71664	0.000891586	-1.72747	2.02796	0.0017923	-1.72893	2.39095
48447226	rs16994932	9.94617e-09	-0.873351	-2.76798e-10	0.000181686	-1.29023	-2.76798e-10	0.000256174	-1.28338	-2.76798e-10
48447892	rs12624319	1.19362e-08	-1.31977e-10	-0.690962	0.000386037	-1.31977e-10	-0.536575	0.000621047	-1.31977e-10	-0.397833
48448079	rs117715210	5.35015e-09	-1.49341	-2.76798e-10	0.000232105	-1.04532	-2.76798e-10	0.00033774	-1.00696	-2.76798e-10
48448147	rs147923120	5.83728e-09	-1.40627	-2.76798e-10	0.000164706	-1.38835	-2.76798e-10	0.000231379	-1.38518	-2.76798e-10
48448280	rs6020073	3.49222e-08	-1.48127	1.86386	0.00104589	-1.72399	2.1841	0.00212141	-1.72551	2.5561
48448450	rs6067245	3.57786e-09	-0.978466	-0.917308	0.000157987	-0.413485	-1.01651	0.000243271	-0.330828	-1.00424
48448518	rs118157718	6.08402e-09	-1.36487	-2.76798e-10	0.000129643	-1.62773	-2.76798e-10	0.000181929	-1.62562	-2.76798e-10
48448659	rs6020074	2.85331e-08	-1.5086	1.68912	0.000855422	-1.74177	2.00086	0.00171871	-1.74335	2.36344
48448695	rs6020075	2.98776e-08	-1.48904	1.71561	0.000892745	-1.72686	2.02865	0.00179702	-1.72803	2.39268
48449504	rs6091055	2.13806e-09	-1.42798	-0.98266	8.0211e-05	-1.05783	-1.05002	0.000119324	-1.00067	-1.04673
48449516	rs150074728	8.69485e-09	-1.00781	-2.76798e-10	0.000195503	-1.21693	-2.76798e-10	0.000275248	-1.21157	-2.76798e-10
48449631	rs113738363	2.96572e-09	-1.00144	-1.08197	7.54793e-05	-1.07302	-1.09563	0.000107391	-1.0648	-1.08797
48449940	rs2182963	2.16842e-09	-1.41226	-0.984274	7.93777e-05	-1.06388	-1.05442	0.000118039	-1.00628	-1.05194
48450103	rs117836620	9.50611e-09	-1.31977e-10	-0.918603	0.000257671	-1.31977e-10	-0.940827	0.000378525	-1.31977e-10	-0.892957
48450312	rs73123868	1.20575e-09	-1.69707	-1.28636	3.32857e-05	-1.69712	-1.29026	4.72253e-05	-1.69006	-1.28425
48451129	rs6095681	3.51932e-09	-1.44566	-0.466613	7.3229e-05	-1.72023	-0.478687	0.000106336	-1.72313	-0.439506
48451219	rs73123871	1.05114e-09	-1.73448	-1.38618	2.87302e-05	-1.74785	-1.38671	4.00901e-05	-1.75058	-1.38753
48451854	rs73123872	1.04888e-09	-1.73448	-1.38833	2.86726e-05	-1.74785	-1.38872	4.00193e-05	-1.75058	-1.38929
48452484	rs138175892	3.49149e-09	-0.996182	-0.924026	0.000153445	-0.436681	-1.02248	0.00023609	-0.354721	-1.01031
48452498	rs6122835	2.64672e-08	-1.48251	1.58788	0.000773364	-1.72914	1.88739	0.00154549	-1.73067	2.24453
48452672	rs6020077	4.34592e-09	-0.620422	-1.08088	9.51316e-05	-0.911358	-1.02589	0.000142714	-0.87088	-0.997517
48452876	rs73123873	2.044e-09	-1.42762	-1.02801	7.46618e-05	-1.08546	-1.09408	0.000110914	-1.02872	-1.09176
48453511	rs76914010	4.68042e-09	-1.62715	-2.76798e-10	0.000166799	-1.37572	-2.76798e-10	0.000224364	-1.41597	-2.76798e-10
48453736	rs55999915	4.89337e-09	-1.72848	0.145825	0.000148839	-1.7648	0.275159	0.000228881	-1.76912	0.373085
48453876	rs79102316	4.92672e-09	-1.69672	0.120853	0.000147469	-1.74805	0.249154	0.000225861	-1.75564	0.346324
48454128	rs11086297	2.00243e-09	-1.44265	-1.03352	7.29394e-05	-1.10671	-1.09617	0.000108247	-1.05084	-1.09398
48454344	rs6095683	2.75998e-08	-1.49331	1.64058	0.0007365	-1.74036	1.84976	0.00147357	-1.74205	2.20825
48454509	rs147536114	4.35631e-09	-1.69891	-2.76798e-10	0.000120726	-1.69899	-2.76798e-10	0.000168087	-1.70476	-2.76798e-10
48454671	rs4809760	1.22711e-08	-0.741841	0.0785534	0.000335248	-1.00019	0.322556	0.000620844	-0.958121	0.559961
48455302	rs76728843	4.6434e-09	-1.63509	-2.76798e-10	0.000167709	-1.37028	-2.76798e-10	0.000224623	-1.41482	-2.76798e-10
48455354	rs11086298	1.27274e-08	-1.31073	0.683954	0.000488163	-0.851528	0.54967	0.000732662	-0.791424	0.558869
48455379	rs3748836	1.33369e-08	-1.31977e-10	-0.58	0.000436198	-1.31977e-10	-0.414412	0.00070825	-1.31977e-10	-0.266443
48455447	rs117587870	9.15049e-09	-0.956731	-2.76798e-10	0.000194269	-1.22327	-2.76798e-10	0.000264739	-1.2505	-2.76798e-10
48456238	rs2025958	2.77926e-08	-1.4738	1.62803	0.000737568	-1.72593	1.83678	0.00147513	-1.72731	2.19457
48457070	rs17786057	3.19615e-09	-1.08064	-0.927954	0.000143955	-0.501742	-1.02126	0.00021992	-0.425834	-1.01014
48457526	rs144907306	4.40351e-09	-1.68814	-2.76798e-10	0.000130515	-1.62102	-2.76798e-10	0.000183649	-1.61621	-2.76798e-10
48457680	rs78711102	7.62762e-09	-1.13876	-2.76798e-10	0.000144957	-1.51607	-2.76798e-10	0.000206082	-1.50097	-2.76798e-10
48458600	rs6020080	8.9068e-09	-0.983723	-2.76798e-10	0.000159616	-1.41974	-2.76798e-10	0.000227362	-1.4027	-2.76798e-10
48458601	rs113942369	1.43183e-09	-1.50706	-1.30452	5.68394e-05	-1.18377	-1.26851	7.59776e-05	-1.22901	-1.26979
48458661	rs11907888	8.74625e-09	-1.00191	-2.76798e-10	0.000158553	-1.42642	-2.76798e-10	0.000225951	-1.40892	-2.76798e-10
48458826	rs117103634	3.25669e-09	-0.744206	-1.24562	7.44547e-05	-0.928529	-1.25379	0.000105746	-0.914226	-1.25398
48458884	rs11699561	2.00786e-09	-1.27322	-1.20025	5.60747e-05	-1.28083	-1.18499	8.20858e-05	-1.25957	-1.1619
48459047	rs73123879	3.02502e-09	-0.826084	-1.23754	6.96871e-05	-1.00256	-1.24593	9.89108e-05	-0.988896	-1.24613
48459362	rs6091060	8.62665e-09	-1.01568	-2.76798e-10	0.000157097	-1.43564	-2.76798e-10	0.000223826	-1.41837	-2.76798e-10
48459706	rs59358126	8.35735e-09	-1.0474	-2.76798e-10	0.000165038	-1.38633	-2.76798e-10	0.000234715	-1.37087	-2.76798e-10
48459734	rs55746532	8.05139e-09	-1.08469	-2.76798e-10	0.0001501	-1.48121	-2.76798e-10	0.000213602	-1.46513	-2.76798e-10
48459946	rs967305	2.18319e-08	-1.48239	1.39522	0.000631621	-1.72934	1.68512	0.00124879	-1.73067	2.03136
48460077	rs17724146	2.44322e-09	-1.40589	-0.871332	6.08853e-05	-1.49442	-0.889092	8.69816e-05	-1.48443	-0.879114
48460492	rs73125639	1.37201e-09	-1.70939	-1.14487	3.74939e-05	-1.71747	-1.15086	5.34083e-05	-1.70964	-1.14163
48461992	rs6125794	4.48033e-09	-1.69883	0.0279899	0.000132949	-1.75491	0.152369	0.000203545	-1.76002	0.24667
48462083	rs73125642	2.25969e-09	-1.59274	-0.762569	8.12279e-05	-1.24508	-0.850175	0.000120379	-1.19973	-0.838858
48462362	rs6020083	3.94007e-09	-0.625795	-1.17355	8.72299e-05	-0.896823	-1.12714	0.000130019	-0.85862	-1.10294
48462364	rs6020084	4.16373e-09	-0.573526	-1.1706	9.1611e-05	-0.851062	-1.12389	0.000136702	-0.811886	-1.09955
48462386	rs6067247	3.21426e-09	-1.02346	-0.979477	0.000144301	-0.465322	-1.05528	0.000221218	-0.385618	-1.04447
48462727	rs74597310	4.42805e-09	-1.69128	0.00870465	0.000130813	-1.75099	0.132253	0.000200048	-1.75663	0.225947
48463058	rs2982414	1.92087e-08	-1.38812	1.17295	0.000528451	-1.67389	1.45133	0.00102886	-1.67755	1.78451
48463219	rs626943	1.87317e-08	-1.50901	1.26869	0.000543893	-1.74585	1.55209	0.00106738	-1.74724	1.89096
48463432	rs626064	1.84409e-08	-1.49041	1.23444	0.000531719	-1.73246	1.51606	0.00104149	-1.73374	1.85291
48464500	rs6125795	1.40197e-08	-1.31977e-10	-0.530071	0.000453664	-1.31977e-10	-0.375153	0.000738823	-1.31977e-10	-0.224181
48464523	rs1874719	3.11359e-09	-1.07827	-0.956495	7.76658e-05	-1.16737	-0.97272	0.000110966	-1.15641	-0.963608
48464611	rs610304	3.30835e-09	-1.04597	-0.928115	0.000152725	-0.454941	-1.00893	0.000233846	-0.37767	-0.996909
48464643	rs610267	3.52629e-09	-1.00552	-0.904767	0.000158087	-0.441671	-0.987693	0.000242896	-0.361261	-0.975344
48464795	rs599195	2.02599e-08	-1.48254	1.32065	0.000530995	-1.72634	1.50858	0.00104273	-1.72787	1.84822
48464819	rs6020085	9.94804e-09	-0.873162	-2.76798e-10	0.000168739	-1.36416	-2.76798e-10	0.000240852	-1.34506	-2.76798e-10
48465027	rs149960682	1.99669e-08	-1.31977e-10	-0.17646	0.000462387	-1.31977e-10	-0.356107	0.000693508	-1.31977e-10	-0.287477
48465722	rs595027	1.97363e-08	-1.48207	1.29399	0.000520269	-1.72922	1.49105	0.00102081	-1.73055	1.82966
48465754	rs73125645	1.50428e-09	-1.71567	-1.04655	4.13941e-05	-1.71571	-1.05366	5.89666e-05	-1.70954	-1.04273
48465898	rs41303807	5.17701e-09	-1.52631	-2.76798e-10	0.000121995	-1.68853	-2.76798e-10	0.000173737	-1.6717	-2.76798e-10
48465969	rs4810988	3.89279e-09	-0.652993	-1.15842	8.2386e-05	-0.939493	-1.1416	0.000123138	-0.899673	-1.11626
48466438	rs581456	1.71716e-09	-1.47335	-1.15652	6.31005e-05	-1.14735	-1.20043	9.33625e-05	-1.09402	-1.19873
48466685	rs117431179	2.60162e-09	-0.908627	-1.30578	6.05617e-05	-1.07685	-1.312	8.59053e-05	-1.06385	-1.31214
48466885	rs17786105	1.79038e-09	-1.3586	-1.22951	5.05548e-05	-1.354	-1.21545	7.37534e-05	-1.33442	-1.19409
48466992	rs117209083	4.07016e-09	-1.76686	-2.76798e-10	0.000117724	-1.72416	-2.76798e-10	0.000164191	-1.72821	-2.76798e-10
48467013	rs55994402	5.77664e-09	-1.68747	0.270757	0.000154934	-1.74895	0.299447	0.00024071	-1.75485	0.4092
48467560	rs532237	1.73564e-09	-1.45111	-1.16805	6.44745e-05	-1.11543	-1.21081	9.55162e-05	-1.06079	-1.20915
48467716	rs530461	2.47554e-09	-1.45601	-0.808067	5.03813e-05	-1.72923	-0.843655	7.26645e-05	-1.73178	-0.811611
48468621	rs56230511	5.94027e-09	-1.66479	0.276003	0.000157774	-1.73608	0.304738	0.000244813	-1.74341	0.41466
48469407	rs61285615	1.51299e-09	-1.71364	-1.04281	4.16321e-05	-1.71369	-1.04995	5.93152e-05	-1.70741	-1.03896
48469564	rs17786130	1.50065e-09	-1.71158	-1.05306	4.12969e-05	-1.71162	-1.0601	5.88342e-05	-1.70525	-1.04927
48471335	rs117415267	5.79748e-09	-1.41311	-2.76798e-10	0.00012603	-1.65599	-2.76798e-10	0.000176822	-1.6541	-2.76798e-10
48471768	rs2235623	1.47082e-08	-1.31977e-10	-0.482133	0.000477573	-1.31977e-10	-0.323792	0.000780268	-1.31977e-10	-0.169603
48471866	rs6020086	9.72606e-09	-0.895729	-2.76798e-10	0.000166197	-1.37933	-2.76798e-10	0.00023714	-1.36059	-2.76798e-10
48473400	rs2235622	1.71977e-09	-1.46602	-1.16233	6.34374e-05	-1.1368	-1.20565	9.38997e-05	-1.08304	-1.20398
48473546	rs537672	2.09961e-08	-1.50747	1.38127	0.000562349	-1.74184	1.58146	0.00110933	-1.74292	1.92519
48473731	rs2235621	5.76424e-09	-1.73615	0.317283	0.000158914	-1.77052	0.34637	0.000248164	-1.77276	0.457613
48474200	rs2235620	1.22707e-08	-0.781886	0.118564	0.000327001	-1.04865	0.34611	0.000605885	-1.0075	0.584954
48474259	rs73125651	1.8852e-09	-1.719	-0.817503	5.25296e-05	-1.71538	-0.815749	7.51085e-05	-1.70901	-0.801291
48474504	rs17786148	1.83376e-09	-1.34934	-1.21483	5.12821e-05	-1.35501	-1.20016	7.48946e-05	-1.33524	-1.17792
48474768	rs596195	2.11667e-08	-1.49938	1.38127	0.000563962	-1.73898	1.58146	0.00111246	-1.7401	1.92519
48474819	rs595777	2.17112e-08	-1.49938	1.40667	0.000578988	-1.73898	1.60775	0.00114379	-1.7401	1.95296
48476004	rs2143277	1.11148e-09	-1.71285	-1.35199	3.03807e-05	-1.72978	-1.34892	4.24948e-05	-1.73335	-1.34651
48476247	rs559883	3.70213e-09	-0.956862	-0.904767	0.000168507	-0.377839	-0.987693	0.000259392	-0.295555	-0.975344
48476266	rs686996	2.18902e-08	-1.49117	1.40667	0.000580719	-1.736	1.60775	0.00114716	-1.73716	1.95296
48476426	rs17786166	1.12453e-09	-1.70309	-1.35008	3.06498e-05	-1.72142	-1.34846	4.28733e-05	-1.72532	-1.34567
48477045	rs673010	1.69747e-09	-1.47335	-1.16805	6.24489e-05	-1.14735	-1.21081	9.2394e-05	-1.09402	-1.20915
48477454	rs527892	2.26131e-08	-1.56148	1.50947	0.000631408	-1.75871	1.71415	0.00125521	-1.75945	2.06526
48477458	rs671130	2.26131e-08	-1.56148	1.50947	0.000631408	-1.75871	1.71415	0.00125521	-1.75945	2.06526
48477682	rs118050118	4.19025e-09	-1.73778	-2.76798e-10	0.000116126	-1.73783	-2.76798e-10	0.000161973	-1.74181	-2.76798e-10
48478452	rs17788731	1.53129e-08	-1.31977e-10	-0.441843	0.000499201	-1.31977e-10	-0.2795	0.000818456	-1.31977e-10	-0.12182
48478654	rs645182	3.70213e-09	-0.956862	-0.904767	0.000168507	-0.377839	-0.987693	0.000259392	-0.295555	-0.975344
48478978	rs62209521	4.04277e-09	-1.77361	-2.76798e-10	0.000112768	-1.76717	-2.76798e-10	0.000157473	-1.76999	-2.76798e-10
48479030	rs76512818	1.59946e-08	-1.31977e-10	-0.398285	0.000523274	-1.31977e-10	-0.232403	0.000860671	-1.31977e-10	-0.0715273
48479215	rs79534067	6.85546e-09	-1.31977e-10	-1.24549	0.000216245	-1.31977e-10	-1.1161	0.000307468	-1.31977e-10	-1.10087
48480043	rs78588570	1.58816e-08	-1.31977e-10	-0.405375	0.000519281	-1.31977e-10	-0.240064	0.000853663	-1.31977e-10	-0.0797031
48480187	rs73125660	3.51996e-09	-0.626048	-1.28604	7.97093e-05	-0.821161	-1.29296	0.000113311	-0.805981	-1.29312
48480254	rs627898	2.31472e-08	-1.49986	1.47119	0.000627361	-1.72408	1.67309	0.00123991	-1.72796	2.02151
48482125	rs6125800	1.61419e-08	-1.31977e-10	-0.389118	0.000528481	-1.31977e-10	-0.222501	0.000869813	-1.31977e-10	-0.0609616
48482169	rs517501	3.67657e-09	-0.956862	-0.911696	0.000167447	-0.377839	-0.994	0.000257736	-0.295555	-0.981748
48482177	rs77691881	2.11567e-09	-1.70701	-0.71415	7.51395e-05	-1.75421	-0.418954	0.000110212	-1.75956	-0.367272
48482352	rs77146093	6.23982e-09	-1.70978	0.370197	0.000170124	-1.75571	0.39973	0.000265346	-1.76085	0.512641
48482456	rs73125664	2.04615e-08	-0.151992	-2.76798e-10	0.000429813	-0.429159	-2.76798e-10	0.000617285	-0.403909	-2.76798e-10
48482670	rs6020091	3.99403e-09	-0.67181	-1.11393	8.3652e-05	-0.970245	-1.0956	0.000125264	-0.93075	-1.06807
48482934	rs6020092	3.92746e-09	-0.688618	-1.11393	8.24606e-05	-0.98459	-1.0956	0.000123436	-0.945444	-1.06807
48482992	rs676035	1.69919e-09	-1.45861	-1.18178	6.30057e-05	-1.12616	-1.22312	9.32941e-05	-1.07196	-1.22153
48483047	rs59693166	1.13333e-09	-1.70309	-1.34229	3.0894e-05	-1.72142	-1.34052	4.32255e-05	-1.72532	-1.33749
48483146	rs6125801	1.59946e-08	-1.31977e-10	-0.398285	0.000523274	-1.31977e-10	-0.232403	0.000860671	-1.31977e-10	-0.0715273
48483448	rs73125668	3.44585e-09	-0.637675	-1.29569	7.81379e-05	-0.831752	-1.30228	0.000111069	-0.816656	-1.30243
48483623	rs662708	3.70997e-09	-0.937862	-0.921651	0.000170105	-0.35304	-1.00306	0.000261978	-0.270038	-0.990943
48483799	rs74669276	8.42325e-09	-1.03954	-2.76798e-10	0.000195955	-1.21463	-2.76798e-10	0.000278704	-1.19909	-2.76798e-10
48484125	rs568124	2.42528e-08	-1.5436	1.5616	0.000672662	-1.74934	1.76808	0.00134017	-1.75083	2.12215
48484241	rs2281223	3.95106e-09	-0.688618	-1.10794	8.29721e-05	-0.98459	-1.08941	0.000124237	-0.945444	-1.06161
48485316	rs56405223	2.89279e-09	-1.14081	-0.967507	7.16912e-05	-1.23662	-0.983524	0.000102222	-1.22756	-0.974529
48485358	rs117072726	8.39624e-09	-1.31977e-10	-1.04275	0.000271224	-1.31977e-10	-0.889563	0.000386316	-1.31977e-10	-0.872583
48485700	rs73613334	1.62358e-08	-1.31977e-10	-0.383316	0.000531803	-1.31977e-10	-0.216236	0.000875646	-1.31977e-10	-0.054278
48485787	rs6012762	1.68688e-09	-1.44352	-1.20414	6.32993e-05	-1.10461	-1.24002	9.38079e-05	-1.04953	-1.23846
48485953	rs2294601	1.59946e-08	-1.31977e-10	-0.398285	0.000523274	-1.31977e-10	-0.232403	0.000860671	-1.31977e-10	-0.0715273
48487857	rs1033474	2.88992e-09	-1.16424	-0.945075	7.17229e-05	-1.25818	-0.961515	0.000102273	-1.24931	-0.952282
48488340	rs60223112	8.86474e-09	-0.988456	-2.76798e-10	0.000168042	-1.3683	-2.76798e-10	0.000239093	-1.35239	-2.76798e-10
48488448	rs113839916	8.61381e-09	-1.01717	-2.76798e-10	0.00040188	-0.496355	-2.76798e-10	0.000576619	-0.472057	-2.76798e-10
48488479	rs652217	3.67362e-09	-0.937862	-0.931499	0.000168589	-0.35304	-1.012	0.000259608	-0.270038	-1.00003
48488494	rs2281222	3.89996e-09	-0.654871	-1.1547	8.07693e-05	-0.95577	-1.14514	0.000120624	-0.915925	-1.12064
48488571	rs147810144	4.17915e-09	-1.74043	-2.76798e-10	0.00011957	-1.70861	-2.76798e-10	0.000165274	-1.72163	-2.76798e-10
48488686	rs2281221	5.43809e-09	-1.74844	0.271326	0.000151249	-1.7736	0.300021	0.000236207	-1.77432	0.409792
48489297	rs149104010	1.6255e-08	-1.31977e-10	-0.382134	0.000535182	-1.31977e-10	-0.209901	0.000881794	-1.31977e-10	-0.0472809
48489341	rs666052	2.21736e-09	-1.53265	-0.841572	8.34055e-05	-1.14552	-0.923271	0.000124004	-1.09618	-0.912742
48489420	rs2646741	3.61559e-09	-0.94739	-0.937892	0.000165543	-0.365467	-1.01781	0.000254803	-0.282824	-1.00593
48489983	rs6020098	1.34632e-08	-0.821954	0.251379	0.00036432	-1.08286	0.488381	0.000680666	-1.04267	0.736505
48490733	rs682749	3.33981e-09	-1.0201	-0.944524	0.000155787	-0.420196	-1.02382	0.000238716	-0.341928	-1.01204
48490801	rs9789783	3.45781e-08	-0.2622	0.634883	0.000861765	-0.608958	0.875432	0.00166706	-0.558935	1.14851
48490904	rs585976	1.69669e-09	-1.42885	-1.21301	6.39263e-05	-1.08381	-1.25097	9.48059e-05	-1.0279	-1.24951
48491207	rs56309244	5.57288e-09	-1.72395	0.271326	0.000152874	-1.76292	0.300021	0.000237979	-1.76685	0.409792
48491258	rs542234	1.66358e-09	-1.44352	-1.21805	6.23313e-05	-1.10461	-1.25543	9.23614e-05	-1.04953	-1.254
48491383	rs60694486	6.18857e-09	-1.31977e-10	-1.34783	0.000177166	-1.31977e-10	-1.31542	0.000251764	-1.31977e-10	-1.30075
48491746	rs589700	3.59169e-09	-0.94739	-0.944524	0.00016455	-0.365467	-1.02382	0.00025325	-0.282824	-1.01204
48491977	rs140916816	4.23005e-09	-1.72832	-2.76798e-10	0.000117229	-1.72838	-2.76798e-10	0.000163428	-1.73286	-2.76798e-10
48492311	rs511268	1.99255e-08	-1.57059	1.39205	0.000555665	-1.76496	1.59261	0.00109717	-1.76572	1.93697
48492556	rs620204	3.28681e-09	-1.0201	-0.96052	0.000153545	-0.420196	-1.03832	0.000235226	-0.341928	-1.02676
48492675	rs6020099	9.62805e-09	-0.905857	-2.76798e-10	0.000165074	-1.38612	-2.76798e-10	0.0002355	-1.36753	-2.76798e-10
48493291	rs633829	2.13401e-08	-1.51545	1.4055	0.000575051	-1.74459	1.60654	0.00113604	-1.74561	1.95168
48493927	rs2869935	1.82789e-09	-1.33919	-1.22818	5.10862e-05	-1.34493	-1.21406	7.45658e-05	-1.32493	-1.19262
48493993	rs2869936	2.87466e-09	-1.19557	-0.91903	7.22408e-05	-1.27656	-0.935947	0.000103149	-1.26662	-0.926445
48494178	rs648095	2.04477e-08	-1.5473	1.39463	0.000564044	-1.75266	1.59528	0.00111365	-1.75364	1.93979
48494650	rs6020100	3.65829e-09	-0.705295	-1.16825	7.68551e-05	-0.998804	-1.15178	0.000114696	-0.960007	-1.12695
48495323	rs530780	2.08361e-09	-1.53533	-0.901102	4.47397e-05	-1.75797	-0.93368	6.44564e-05	-1.7589	-0.90435
48495761	rs6020101	3.52594e-09	-0.718232	-1.19216	7.47956e-05	-0.998573	-1.17918	0.000111712	-0.958428	-1.15488
48496144	rs7266852	3.02489e-09	-1.16836	-0.895303	7.48065e-05	-1.25725	-0.920359	0.000107059	-1.24458	-0.911278
48496777	rs926509	9.70208e-09	-0.898197	-2.76798e-10	0.000165922	-1.38099	-2.76798e-10	0.000236739	-1.36228	-2.76798e-10
48497978	rs73125682	1.15062e-09	-1.74163	-1.28861	3.15107e-05	-1.75361	-1.28857	4.42366e-05	-1.75603	-1.28366
48498704	rs601849	1.69784e-07	-0.583491	2.54748	0.0102369	-0.0646271	2.80587	0.0218183	-0.0600787	3.22135
48498719	rs601878	1.86165e-09	-1.53579	-1.01329	7.14085e-05	-1.14312	-1.08097	0.000104347	-1.11145	-1.07007
48498721	rs190386981	4.90935e-09	-1.5794	-2.76798e-10	0.000151151	-1.47423	-2.76798e-10	0.000213284	-1.46661	-2.76798e-10
48498881	rs148611658	4.09741e-09	-1.76018	-2.76798e-10	0.000115741	-1.74115	-2.76798e-10	0.00016022	-1.75269	-2.76798e-10
48499085	rs488255	1.1024e-08	-1.77431	1.00385	0.000376538	-1.74732	1.18583	0.000719837	-1.74567	1.49545
48499609	rs483508	1.70853e-08	-1.55083	1.21851	0.000467276	-1.75624	1.41065	0.000913688	-1.75631	1.74456
48500153	rs76003792	6.37104e-09	-1.31977e-10	-1.31878	0.000174633	-1.31977e-10	-1.32982	0.000248232	-1.31977e-10	-1.31488
48500969	rs118191427	5.02568e-09	-1.73604	0.180058	0.000138688	-1.76824	0.207957	0.000215504	-1.77101	0.314746
48501351	rs536092	1.87875e-08	-1.54982	1.31247	0.00050831	-1.75386	1.49244	0.000993589	-1.75374	1.82583
48501356	rs117309278	9.15318e-09	-1.31977e-10	-0.956437	0.000254385	-1.31977e-10	-0.953658	0.000358795	-1.31977e-10	-0.946489
48501606	rs645544	2.45601e-09	-1.56784	-0.704158	5.42811e-05	-1.7503	-0.748029	7.97751e-05	-1.74944	-0.700587
48501876	rs73125685	1.55027e-09	-1.7255	-1.00661	4.18252e-05	-1.72907	-1.02994	5.94719e-05	-1.72518	-1.01855
48501961	rs4810989	4.058e-09	-0.951372	-0.818474	9.64517e-05	-1.07896	-0.844504	0.000138168	-1.06568	-0.83509
48502234	rs139057541	2.85682e-08	-1.31977e-10	0.181757	0.000794879	-1.31977e-10	0.185681	0.00116698	-1.31977e-10	0.232932
48503461	rs7270636	1.25135e-09	-1.72106	-1.22526	3.40836e-05	-1.74165	-1.22204	4.82524e-05	-1.73886	-1.21394
48503510	rs34619777	5.74399e-09	-1.42238	-2.76798e-10	0.000197569	-1.20642	-2.76798e-10	0.000281849	-1.18787	-2.76798e-10
48503565	rs76161485	1.44682e-09	-1.71234	-1.08884	3.96222e-05	-1.71637	-1.09675	5.63907e-05	-1.71198	-1.08495
48504117	rs7264756	1.23543e-09	-1.74102	-1.2181	3.3936e-05	-1.74396	-1.22407	4.81017e-05	-1.74076	-1.21516
48505466	rs1062840	1.56366e-09	-1.34132	-1.38219	4.24632e-05	-1.36014	-1.38373	5.9034e-05	-1.36605	-1.38508
48505749	rs79630422	4.08726e-09	-1.76266	-2.76798e-10	0.000117926	-1.72246	-2.76798e-10	0.000164934	-1.72369	-2.76798e-10
48505916	rs55974217	5.48178e-09	-1.46911	-2.76798e-10	0.000205738	-1.1659	-2.76798e-10	0.000297378	-1.13424	-2.76798e-10
48506190	rs3210879	3.71917e-09	-1.69018	-0.166862	0.000100213	-1.71595	-0.169261	0.0001523	-1.72361	-0.079776
48506338	rs3210880	3.53545e-09	-1.72693	-0.180765	9.59347e-05	-1.74569	-0.18315	0.000146071	-1.75098	-0.0941659
48506697	rs73271169	6.39536e-09	-1.02111	-0.293851	0.000156476	-1.13779	-0.301816	0.000226451	-1.11743	-0.289284
48507202	rs117496773	5.21886e-09	-1.51826	-2.76798e-10	0.000191775	-1.23619	-2.76798e-10	0.00027668	-1.20638	-2.76798e-10
48507388	rs2235619	1.61522e-08	-1.31977e-10	-0.38848	0.000510423	-1.31977e-10	-0.257269	0.000837801	-1.31977e-10	-0.0984587
48507406	rs55948305	3.63475e-09	-1.69398	-0.186016	9.80033e-05	-1.71911	-0.188396	0.000148871	-1.72656	-0.0996021
48507781	rs41283584	3.81504e-09	-1.69585	-0.135737	8.99851e-05	-1.72066	-0.272205	0.000136308	-1.728	-0.186329
48507912	rs13433386	3.77467e-09	-1.69209	-0.150135	0.000101778	-1.71754	-0.152177	0.00015463	-1.7251	-0.0631066
48508891	rs41283586	6.62483e-09	-1.27971	-2.76798e-10	0.000141037	-1.54349	-2.76798e-10	0.000201571	-1.5231	-2.76798e-10
48509351	rs76846600	4.14788e-09	-1.74794	-2.76798e-10	0.000122362	-1.68553	-2.76798e-10	0.000172533	-1.67865	-2.76798e-10
48509409	rs118070805	3.86036e-09	-1.57461	-0.245173	0.000100597	-1.63389	-0.247494	0.00015215	-1.6435	-0.16087
48509516	rs479007	4.04392e-09	-0.9896	-0.783723	0.000220121	-0.283452	-0.814878	0.000339207	-0.19252	-0.810109
48509741	rs77116439	3.40748e-09	-1.69952	-0.245041	8.95487e-05	-1.72369	-0.274036	0.000135784	-1.73081	-0.187367
48509861	rs683954	5.11171e-09	-0.710143	-0.82886	0.00026304	-0.0613832	-0.85882	0.0004108	0.0431028	-0.854236
48510168	rs6122840	1.86002e-08	-1.31977e-10	-0.247363	0.000596208	-1.31977e-10	-0.10192	0.000986976	-1.31977e-10	0.0654058
48510610	rs80192815	5.61849e-09	-1.44448	-2.76798e-10	0.000242952	-0.999643	-2.76798e-10	0.00032484	-1.04591	-2.76798e-10
48510630	rs77310132	3.64011e-09	-1.70133	-0.177197	9.56114e-05	-1.72517	-0.207044	0.000145357	-1.73218	-0.117861
48510793	rs1474685	1.65181e-08	-1.31977e-10	-0.366079	0.000523344	-1.31977e-10	-0.232269	0.000859874	-1.31977e-10	-0.0724542
48510918	rs76488652	3.65873e-09	-1.71019	-0.163232	9.62419e-05	-1.73239	-0.193251	0.000146472	-1.73885	-0.103559
48511139	rs117900399	3.57461e-09	-1.71514	-0.181546	9.41411e-05	-1.73637	-0.211339	0.000143226	-1.7425	-0.122315
48511189	rs12624427	1.66379e-08	-1.31977e-10	-0.358853	0.00052738	-1.31977e-10	-0.224586	0.000866949	-1.31977e-10	-0.06426
48511214	rs12625323	1.65181e-08	-1.31977e-10	-0.366079	0.000523344	-1.31977e-10	-0.232269	0.000859874	-1.31977e-10	-0.0724542
48511579	rs61134033	1.44135e-08	-1.61628	1.11391	0.000438609	-1.69753	1.28863	0.000830326	-1.70851	1.60109
48511644	rs528075	1.3437e-09	-1.49357	-1.38155	2.98876e-05	-1.71959	-1.37547	4.16235e-05	-1.72648	-1.37409
48513236	rs471054	1.38805e-09	-1.47414	-1.3685	3.06811e-05	-1.70917	-1.35969	4.26768e-05	-1.71777	-1.35782
48513893	rs554263	1.38301e-09	-1.47901	-1.36727	3.08539e-05	-1.705	-1.35825	4.28666e-05	-1.71481	-1.35633
48514174	rs653423	1.00433e-08	-1.64006	0.776427	0.0002725	-1.76193	0.877058	0.000509817	-1.76427	1.16909
48514826	rs56185963	6.25687e-09	-1.07008	-0.266773	0.000153538	-1.18274	-0.275816	0.000222261	-1.16311	-0.262279
48514919	rs2769976	7.38864e-09	-1.6607	0.490109	0.000202031	-1.76439	0.580307	0.000369934	-1.7663	0.850382
48515187	rs79950626	1.80313e-08	-1.31977e-10	-0.278427	0.000389845	-1.31977e-10	-0.52676	0.000578267	-1.31977e-10	-0.469204
48515789	rs515686	1.40414e-09	-1.4703	-1.36081	3.12193e-05	-1.70075	-1.35072	4.337e-05	-1.71087	-1.3486
48515838	rs644013	1.52064e-09	-1.59379	-1.15762	3.50602e-05	-1.74777	-1.18767	4.98076e-05	-1.75179	-1.16928
48516511	rs2769975	1.38337e-09	-1.48759	-1.35843	3.10508e-05	-1.70912	-1.34776	4.31695e-05	-1.71863	-1.34547
48516733	rs486206	1.51553e-09	-1.59379	-1.16099	3.49365e-05	-1.74777	-1.19121	4.96148e-05	-1.75179	-1.17316
48517046	rs77642050	3.44238e-09	-1.71989	-0.214489	9.07836e-05	-1.74016	-0.243871	0.000137995	-1.74596	-0.156061
48517513	rs587648	2.5269e-09	-1.17367	-1.06987	0.000127318	-0.519853	-1.12597	0.000195864	-0.434163	-1.11766
48517522	rs143389352	3.42674e-09	-1.72444	-0.214489	9.04586e-05	-1.74375	-0.243871	0.000137546	-1.74922	-0.156061
48517853	rs79631274	3.43187e-09	-1.72294	-0.214489	9.05648e-05	-1.74257	-0.243871	0.000137693	-1.74815	-0.156061
48518092	rs76387527	4.17917e-09	-1.74043	-2.76798e-10	0.000111997	-1.77404	-2.76798e-10	0.000156834	-1.77405	-2.76798e-10
48518179	rs145760101	1.17076e-08	-0.710299	-2.76798e-10	0.000303491	-0.777156	-2.76798e-10	0.000418234	-0.793198	-2.76798e-10
48518217	rs56083806	1.57881e-09	-1.34216	-1.37171	4.49063e-05	-1.31592	-1.37201	6.19122e-05	-1.32926	-1.37427
48518254	rs8123655	6.40794e-09	-0.430079	-0.882921	0.000156214	-0.555051	-0.886232	0.000225223	-0.5421	-0.870047
48518771	rs183698498	4.0456e-09	-1.77291	-2.76798e-10	0.000112064	-1.77344	-2.76798e-10	0.00015719	-1.77179	-2.76798e-10
48518880	rs58670143	1.69863e-08	-1.31977e-10	-0.338129	0.000539125	-1.31977e-10	-0.202562	0.000887548	-1.31977e-10	-0.040777
48519224	rs615868	1.39157e-09	-1.49611	-1.34399	3.13064e-05	-1.71725	-1.33143	4.35823e-05	-1.72602	-1.32857
48519258	rs615926	1.45568e-09	-1.60692	-1.18814	3.38994e-05	-1.75265	-1.21646	4.81059e-05	-1.75628	-1.19956
48519702	rs471997	8.8877e-09	-1.64006	0.65419	0.000245706	-1.76193	0.773555	0.000456541	-1.76427	1.05871
48520372	rs76401661	1.20882e-08	-1.31977e-10	-0.678307	0.000366812	-1.31977e-10	-0.58766	0.000506357	-1.31977e-10	-0.601997
48520610	rs632376	9.11124e-09	-1.6269	0.665868	0.00025181	-1.75064	0.786804	0.000468085	-1.75373	1.07314
48520845	rs77082854	4.0631e-09	-1.76859	-2.76798e-10	0.000112562	-1.769	-2.76798e-10	0.000157088	-1.77243	-2.76798e-10
48521357	rs117048543	5.86435e-09	-1.40165	-2.76798e-10	0.000138199	-1.56381	-2.76798e-10	0.000193731	-1.56277	-2.76798e-10
48521809	rs73611743	1.71438e-08	-1.31977e-10	-0.328903	0.000550171	-1.31977e-10	-0.182279	0.000906667	-1.31977e-10	-0.0194641
48521878	rs74928591	3.46258e-09	-1.74037	-0.188158	9.1721e-05	-1.75589	-0.217869	0.00013978	-1.76008	-0.129088
48521912	rs35214668	5.52241e-09	-1.46172	-2.76798e-10	0.000130762	-1.61913	-2.76798e-10	0.000177565	-1.6499	-2.76798e-10
48522124	rs78700554	3.42393e-09	-1.72383	-0.215921	9.03739e-05	-1.74327	-0.245285	0.000137404	-1.74879	-0.157528
48522330	rs495337	8.21848e-09	-1.62629	0.562139	0.000225311	-1.75506	0.680029	0.000416152	-1.75767	0.959482
48522392	rs2072985	1.60794e-08	-1.31977e-10	-0.393001	0.000517395	-1.31977e-10	-0.243702	0.000849917	-1.31977e-10	-0.0841013
48522585	rs492702	1.41095e-09	-1.46995	-1.35633	3.12461e-05	-1.70519	-1.34543	4.3427e-05	-1.71486	-1.3433
48523326	rs36022883	4.59684e-09	-1.64517	-2.76798e-10	0.000163314	-1.39683	-2.76798e-10	0.000231283	-1.3856	-2.76798e-10
48523628	rs624115	1.3899e-09	-1.46566	-1.37565	3.20774e-05	-1.65441	-1.36995	4.42359e-05	-1.67169	-1.36802
48523755	rs571694	9.08339e-09	-1.63422	0.670134	0.000250224	-1.76011	0.789957	0.000465341	-1.76263	1.07616
48523786	rs624647	5.65734e-09	-0.331555	-1.10603	0.000322832	0.443339	-1.15872	0.000514933	0.565728	-1.15093
48524157	rs147228672	7.33508e-09	-1.31977e-10	-1.17787	0.000206683	-1.31977e-10	-1.16132	0.000300228	-1.31977e-10	-1.1247
48524282	rs149310099	7.69685e-09	-1.12973	-2.76798e-10	0.000181066	-1.29365	-2.76798e-10	0.000249633	-1.30925	-2.76798e-10
48524288	rs636987	1.44252e-09	-1.46504	-1.33911	3.17727e-05	-1.70823	-1.32567	4.42354e-05	-1.7167	-1.32301
48524532	rs142361780	5.70024e-09	-1.43003	-2.76798e-10	0.00014481	-1.51708	-2.76798e-10	0.000204	-1.51112	-2.76798e-10
48524827	rs2769982	1.34046e-09	-1.50787	-1.36966	3.05569e-05	-1.71214	-1.36077	4.24355e-05	-1.7223	-1.35896
48525217	rs73910338	1.17455e-09	-1.71469	-1.29496	3.30884e-05	-1.69202	-1.30131	4.63793e-05	-1.69888	-1.2935
48525378	rs2769980	2.87953e-09	-0.996229	-1.11668	0.000153176	-0.292594	-1.16832	0.000236655	-0.201937	-1.1607
48525460	rs2745078	1.33418e-09	-1.51256	-1.36966	3.02955e-05	-1.72074	-1.36077	4.21384e-05	-1.72932	-1.35896
48525811	rs2769979	1.15359e-09	-1.66283	-1.36482	2.90725e-05	-1.76766	-1.35506	4.06803e-05	-1.77041	-1.35308
48526103	rs56361175	1.55806e-09	-1.35497	-1.37213	4.4299e-05	-1.32912	-1.37243	6.10885e-05	-1.34226	-1.37466
48526494	rs2284649	3.60684e-09	-1.7312	-0.156509	9.5289e-05	-1.74898	-0.186611	0.000145274	-1.75394	-0.0966755
48526653	rs2284648	1.62075e-08	-1.31977e-10	-0.385065	0.000521816	-1.31977e-10	-0.235194	0.000857669	-1.31977e-10	-0.0750221
48526705	rs8125607	5.94264e-09	-1.0139	-0.374488	0.000142757	-1.14921	-0.382154	0.00020677	-1.12754	-0.370092
48526715	rs73127679	1.0764e-09	-1.73282	-1.36409	3.03625e-05	-1.7136	-1.3657	4.24193e-05	-1.71948	-1.36216
48526749	rs2284647	3.64572e-09	-1.7298	-0.147189	9.62738e-05	-1.74791	-0.177404	0.000146809	-1.75298	-0.0871323
48526776	rs2284646	3.64572e-09	-1.7298	-0.147189	9.62738e-05	-1.74791	-0.177404	0.000146809	-1.75298	-0.0871323
48527107	rs2254930	1.33463e-09	-1.52064	-1.36124	3.04859e-05	-1.72436	-1.35089	4.24279e-05	-1.73263	-1.3488
48527423	rs2769978	1.3273e-09	-1.52859	-1.3588	3.04655e-05	-1.72785	-1.34806	4.24157e-05	-1.73582	-1.3459
48527464	rs2769977	1.3273e-09	-1.52859	-1.3588	3.04655e-05	-1.72785	-1.34806	4.24157e-05	-1.73582	-1.3459
48527498	rs118166155	5.68277e-09	-1.4331	-2.76798e-10	0.000148845	-1.48961	-2.76798e-10	0.000206536	-1.49876	-2.76798e-10
48528237	rs6067267	1.32888e-09	-1.52859	-1.35761	3.05076e-05	-1.72785	-1.34668	4.24757e-05	-1.73582	-1.34449
48528349	rs34802008	3.66361e-09	-1.7298	-0.142293	9.67405e-05	-1.74791	-0.172569	0.000147546	-1.75298	-0.0821202
48528509	rs75406401	3.66361e-09	-1.7298	-0.142293	9.67405e-05	-1.74791	-0.172569	0.000147546	-1.75298	-0.0821202
48528909	rs62208179	4.51066e-09	-1.66409	-2.76798e-10	0.000117975	-1.72204	-2.76798e-10	0.000167267	-1.70965	-2.76798e-10
48529404	rs116971321	6.12582e-09	-1.31977e-10	-1.35803	0.000169325	-1.31977e-10	-1.36069	0.000237155	-1.31977e-10	-1.36052
48529565	rs2268325	3.67998e-09	-1.7298	-0.137835	9.71674e-05	-1.74791	-0.168165	0.000148221	-1.75298	-0.0775559
48529615	rs146062101	5.32754e-09	-1.49765	-2.76798e-10	0.000173913	-1.33396	-2.76798e-10	0.000240445	-1.34675	-2.76798e-10
48529761	rs2268324	3.67998e-09	-1.7298	-0.137835	9.71674e-05	-1.74791	-0.168165	0.000148221	-1.75298	-0.0775559
48529771	rs140163262	6.26662e-09	-1.31977e-10	-1.3353	0.000173698	-1.31977e-10	-1.33519	0.000242977	-1.31977e-10	-1.33627
48530013	rs117340447	1.07949e-08	-1.31977e-10	-0.791461	0.000283561	-1.31977e-10	-0.84508	0.000396568	-1.31977e-10	-0.846393
48530732	rs117127660	6.30756e-09	-1.31977e-10	-1.32879	0.000175658	-1.31977e-10	-1.32397	0.00024471	-1.31977e-10	-1.32916
48531169	rs3819809	1.66985e-08	-1.31977e-10	-0.355217	0.000538773	-1.31977e-10	-0.203215	0.000887428	-1.31977e-10	-0.0409129
48531377	rs73613340	1.65768e-08	-1.31977e-10	-0.362536	0.000534566	-1.31977e-10	-0.211054	0.000880041	-1.31977e-10	-0.0492712
48531814	rs117436392	3.69525e-09	-1.7298	-0.133693	9.75658e-05	-1.74791	-0.164073	0.000148851	-1.75298	-0.0733158
48532092	rs1008687	1.49734e-09	-1.6427	-1.12415	5.1346e-05	-1.39503	-1.15889	7.52023e-05	-1.34881	-1.16025
48532114	rs118126443	3.71379e-09	-1.7291	-0.129388	9.85151e-05	-1.75441	-0.147889	0.00015051	-1.75779	-0.057426
48532306	rs56327845	3.70601e-09	-1.7312	-0.129388	9.90511e-05	-1.74898	-0.147889	0.000151089	-1.75394	-0.057426
48532329	rs184412287	7.14677e-09	-1.31977e-10	-1.20388	0.000192335	-1.31977e-10	-1.23327	0.000269148	-1.31977e-10	-1.23398
48533374	rs3761175	6.10865e-09	-1.00337	-0.357461	0.000149283	-1.12147	-0.365191	0.000216018	-1.10085	-0.353028
48533576	rs3787331	1.42517e-09	-1.64049	-1.17575	3.40118e-05	-1.76354	-1.20226	4.83522e-05	-1.76605	-1.18468
48533630	rs112572132	5.97673e-09	-1.02926	-0.353406	0.000146362	-1.14528	-0.361152	0.000211715	-1.12503	-0.348965
48534303	rs3761177	1.44831e-09	-1.66142	-1.13871	4.90448e-05	-1.42731	-1.17246	7.16946e-05	-1.38304	-1.17378
48534460	rs3761178	1.33882e-09	-1.53148	-1.34726	3.07715e-05	-1.73105	-1.33487	4.28373e-05	-1.73943	-1.3324
48534737	rs79663083	3.66963e-09	-1.7312	-0.13925	9.80862e-05	-1.74898	-0.157679	0.000149565	-1.75394	-0.0675666
48534949	rs144863167	6.54473e-09	-1.31977e-10	-1.29188	0.000176031	-1.31977e-10	-1.32185	0.000246616	-1.31977e-10	-1.32141
48535226	rs117776204	4.04129e-09	-1.77397	-2.76798e-10	0.000111977	-1.77422	-2.76798e-10	0.000156949	-1.77332	-2.76798e-10
48535318	rs73127695	1.11713e-09	-1.69875	-1.36102	3.19744e-05	-1.67346	-1.35411	4.46552e-05	-1.68108	-1.34919
48535617	rs723593	5.72133e-09	-0.290532	-1.1358	0.000308523	0.424805	-1.18552	0.000490048	0.543455	-1.17819
48536152	rs34499196	3.65326e-09	-1.7312	-0.143721	9.76519e-05	-1.74898	-0.162116	0.000148879	-1.75394	-0.0721638
48536349	rs13040201	1.32292e-09	-1.54767	-1.34303	3.07136e-05	-1.73773	-1.33008	4.27913e-05	-1.7454	-1.32751
48536585	rs11698676	3.65326e-09	-1.7312	-0.143721	9.76519e-05	-1.74898	-0.162116	0.000148879	-1.75394	-0.0721638
48536618	rs2869937	1.32485e-09	-1.54767	-1.34157	3.0764e-05	-1.73773	-1.32844	4.2863e-05	-1.7454	-1.32584
48537254	rs6067270	1.32748e-09	-1.54767	-1.33959	3.08326e-05	-1.73773	-1.32621	4.29606e-05	-1.7454	-1.32356
48540151	rs1076693	5.32052e-09	-1.49897	-2.76798e-10	0.000132802	-1.60365	-2.76798e-10	0.000185684	-1.60519	-2.76798e-10
48540277	rs11906300	6.52602e-09	-0.996094	-0.298647	0.000157897	-1.12397	-0.306595	0.000227773	-1.1068	-0.29409
48540552	rs73613343	1.74928e-08	-1.31977e-10	-0.308747	0.000556213	-1.31977e-10	-0.171358	0.000917553	-1.31977e-10	-0.00752993
48540566	rs73613344	1.74928e-08	-1.31977e-10	-0.308747	0.000556213	-1.31977e-10	-0.171358	0.000917553	-1.31977e-10	-0.00752993
48541183	rs6125813	1.33381e-09	-1.54767	-1.33483	3.09976e-05	-1.73773	-1.32087	4.3195e-05	-1.7454	-1.31812
48541193	rs74837988	3.60155e-09	-1.7312	-0.157977	9.62798e-05	-1.74898	-0.176266	0.000146712	-1.75394	-0.0868241
48541337	rs6125814	1.74928e-08	-1.31977e-10	-0.308747	0.000556213	-1.31977e-10	-0.171358	0.000917553	-1.31977e-10	-0.00752993
48541545	rs6122844	1.34617e-09	-1.54003	-1.33324	3.11491e-05	-1.73462	-1.31911	4.33929e-05	-1.74263	-1.31632
48541663	rs6067271	1.35475e-09	-1.53368	-1.33324	3.12314e-05	-1.73198	-1.31911	4.34956e-05	-1.74026	-1.31632
48541798	rs144295841	3.72926e-09	-0.858404	-0.995924	9.38141e-05	-0.963303	-0.987891	0.000132583	-0.955682	-0.98635
48542233	rs12625530	1.76246e-08	-1.31977e-10	-0.301244	0.00056066	-1.31977e-10	-0.163394	0.000925368	-1.31977e-10	0.000951289
48542801	rs4809763	6.11917e-09	-1.04641	-0.312705	0.000150519	-1.16989	-0.308529	0.000217203	-1.15333	-0.295072
48543201	rs75300251	4.09578e-09	-1.76058	-2.76798e-10	0.000111963	-1.77434	-2.76798e-10	0.000156826	-1.7741	-2.76798e-10
48543832	rs67744245	4.09762e-09	-1.76013	-2.76798e-10	0.000112197	-1.77225	-2.76798e-10	0.00015798	-1.76677	-2.76798e-10
48543851	rs56366827	3.60552e-09	-1.72078	-0.16729	9.61712e-05	-1.74087	-0.18551	0.000146384	-1.74661	-0.0964027
48544173	rs6125816	1.34433e-09	-1.65398	-1.22067	3.24754e-05	-1.76788	-1.24415	4.60907e-05	-1.77003	-1.2286
48544308	rs34425883	6.81951e-09	-1.25075	-2.76798e-10	0.000153882	-1.45632	-2.76798e-10	0.00020548	-1.50389	-2.76798e-10
48544386	rs6067274	1.3898e-09	-1.47269	-1.36868	3.08305e-05	-1.70439	-1.35961	4.27904e-05	-1.71516	-1.35776
48545040	rs12626149	1.68303e-08	-1.31977e-10	-0.347355	0.000533865	-1.31977e-10	-0.212365	0.000878321	-1.31977e-10	-0.0512274
48545710	rs6125819	1.33703e-09	-1.55679	-1.3233	3.12845e-05	-1.74134	-1.30805	4.36231e-05	-1.74859	-1.30506
48545831	rs6125820	1.3472e-09	-1.54921	-1.3233	3.13781e-05	-1.73835	-1.30805	4.37388e-05	-1.74595	-1.30506
48545873	rs6067275	1.34954e-09	-1.54921	-1.32156	3.14384e-05	-1.73835	-1.30613	4.38243e-05	-1.74595	-1.3031
48545932	rs73129234	4.14163e-09	-1.74945	-2.76798e-10	0.00011549	-1.74333	-2.76798e-10	0.000161685	-1.74359	-2.76798e-10
48546211	rs117940375	4.85237e-09	-1.39024	-0.200828	0.000123751	-1.45544	-0.218795	0.000186617	-1.46927	-0.130904
48546274	rs6122845	1.32942e-09	-1.56423	-1.32156	3.1255e-05	-1.7442	-1.30613	4.35984e-05	-1.75111	-1.3031
48546428	rs6122846	1.32205e-09	-1.57155	-1.31981	3.12303e-05	-1.74693	-1.30419	4.35803e-05	-1.7535	-1.30113
48546430	rs6122847	1.32205e-09	-1.57155	-1.31981	3.12303e-05	-1.74693	-1.30419	4.35803e-05	-1.7535	-1.30113
48546472	rs56180112	3.6023e-09	-1.72078	-0.168182	9.60861e-05	-1.74087	-0.186395	0.00014625	-1.74661	-0.0973195
48546852	rs11697290	1.3251e-09	-1.57155	-1.3175	3.12486e-05	-1.74693	-1.30361	4.35934e-05	-1.7535	-1.30083
48547140	rs73613348	1.76246e-08	-1.31977e-10	-0.301244	0.00056066	-1.31977e-10	-0.163394	0.000925368	-1.31977e-10	0.000951289
48547428	rs73129239	2.38753e-09	-1.07821	-1.22206	6.03916e-05	-1.16925	-1.2224	8.51426e-05	-1.16267	-1.22224
48547448	rs75950318	3.4866e-09	-1.72078	-0.200828	9.30228e-05	-1.74087	-0.218795	0.000141419	-1.74661	-0.130904
48547591	rs11698194	1.34169e-09	-1.56423	-1.31238	3.1573e-05	-1.7442	-1.29601	4.40497e-05	-1.75111	-1.29281
48547604	rs11700118	1.3521e-09	-1.55466	-1.31422	3.15118e-05	-1.74411	-1.29804	4.39784e-05	-1.75067	-1.29487
48547723	rs7274437	1.41048e-09	-1.64764	-1.17897	4.83884e-05	-1.40344	-1.2098	7.08462e-05	-1.35772	-1.211
48547748	rs11700124	1.35171e-09	-1.55679	-1.31238	3.16635e-05	-1.74134	-1.29601	4.41608e-05	-1.74859	-1.29281
48547783	rs190645064	6.2064e-08	-1.31977e-10	0.957628	0.00177903	-1.31977e-10	0.991315	0.00254472	-1.31977e-10	1.01254
48548280	rs11696404	1.35171e-09	-1.55679	-1.31238	3.16635e-05	-1.74134	-1.29601	4.41608e-05	-1.74859	-1.29281
48548318	rs11696437	1.35171e-09	-1.55679	-1.31238	3.16635e-05	-1.74134	-1.29601	4.41608e-05	-1.74859	-1.29281
48548343	rs75366049	3.09562e-09	-1.77427	-0.266279	0.000107963	-1.6618	-0.148924	0.000174399	-1.67087	0.00298134
48548465	rs77083750	3.46985e-09	-1.72078	-0.205644	9.25792e-05	-1.74087	-0.223575	0.00014072	-1.74661	-0.135861
48548522	rs139306264	1.39306e-09	-1.49455	-1.34448	5.17585e-05	-1.22131	-1.32461	7.53432e-05	-1.20285	-1.30433
48548655	rs143328226	5.14543e-09	-1.53243	-2.76798e-10	0.0001241	-1.67142	-2.76798e-10	0.000169133	-1.69855	-2.76798e-10
48548658	rs181291658	2.61799e-08	0.0944559	-2.76798e-10	0.000538366	-0.20397	-2.76798e-10	0.000774752	-0.176697	-2.76798e-10
48548751	rs113967229	7.59362e-09	-1.14323	-2.76798e-10	0.000332482	-0.685923	-2.76798e-10	0.00048022	-0.654996	-2.76798e-10
48548766	rs6125822	1.35424e-09	-1.55679	-1.31051	3.17285e-05	-1.74134	-1.29396	4.4253e-05	-1.74859	-1.29072
48548870	rs11086299	7.23799e-09	-1.69116	0.499962	0.000204332	-1.77352	0.600764	0.00037572	-1.7741	0.873707
48549017	rs6125823	1.34419e-09	-1.56423	-1.31051	3.16379e-05	-1.7442	-1.29396	4.41417e-05	-1.75111	-1.29072
48549242	rs12151879	1.30991e-09	-1.65944	-1.24113	3.18267e-05	-1.7691	-1.26311	4.5135e-05	-1.77102	-1.24857
48549623	rs34836854	1.34169e-09	-1.56423	-1.31238	3.1573e-05	-1.7442	-1.29601	4.40497e-05	-1.75111	-1.29281
48550009	rs6512600	6.51264e-09	-1.05903	-0.237761	0.00015841	-1.18139	-0.245928	0.000228416	-1.16499	-0.233079
48550523	rs114202229	4.05618e-09	-1.7703	-2.76798e-10	0.000124182	-1.67076	-2.76798e-10	0.0001734	-1.67364	-2.76798e-10
48550677	rs73129260	4.14163e-09	-1.74945	-2.76798e-10	0.00011549	-1.74333	-2.76798e-10	0.000161685	-1.74359	-2.76798e-10
48551198	rs139375736	3.34641e-09	-1.73393	-0.228724	8.95648e-05	-1.75107	-0.246478	0.000136159	-1.75581	-0.159613
48551679	rs73129264	7.44997e-09	-1.69446	0.532133	0.000211365	-1.7727	0.633778	0.000389402	-1.77353	0.908902
48551956	rs4287819	1.31334e-09	-1.65398	-1.24399	3.17817e-05	-1.76788	-1.26574	4.50538e-05	-1.77003	-1.25135
48552370	rs117447227	3.33646e-09	-1.73257	-0.233054	8.92728e-05	-1.75004	-0.250775	0.000135678	-1.75489	-0.16407
48553212	rs142869025	3.13632e-09	-0.844675	-1.18281	7.37493e-05	-1.00865	-1.18319	0.000103435	-1.00728	-1.18301
48553307	rs117671525	6.4117e-09	-1.31977e-10	-1.31241	0.000177648	-1.31977e-10	-1.31271	0.000256159	-1.31977e-10	-1.28344
48553511	rs2235618	1.74928e-08	-1.31977e-10	-0.308747	0.000556213	-1.31977e-10	-0.171358	0.000917553	-1.31977e-10	-0.00752993
48553703	rs6125825	1.34922e-09	-1.55679	-1.31422	3.15993e-05	-1.74134	-1.29804	4.40698e-05	-1.74859	-1.29487
48554068	rs77455246	1.62233e-09	-1.74159	-0.945085	5.71771e-05	-1.75679	-0.68957	8.32117e-05	-1.76087	-0.646985
48554148	rs73129268	2.44296e-09	-1.07496	-1.20237	6.17787e-05	-1.16622	-1.20273	8.71005e-05	-1.15962	-1.20255
48554670	rs2038127	6.25931e-09	-1.07155	-0.264922	0.000152434	-1.19278	-0.272991	0.000219731	-1.17654	-0.260295
48554977	rs2235617	7.41656e-09	-1.68989	0.523065	0.00021093	-1.77199	0.631008	0.000388428	-1.77301	0.905875
48555053	rs150491630	4.55244e-09	-1.65487	-2.76798e-10	0.000148488	-1.49201	-2.76798e-10	0.000201801	-1.52196	-2.76798e-10
48555820	rs79547786	3.29173e-09	-1.73657	-0.242554	8.8168e-05	-1.75306	-0.260202	0.000133996	-1.75758	-0.17385
48556099	rs78873470	3.26582e-09	-1.73657	-0.250457	8.74793e-05	-1.75306	-0.268044	0.00013291	-1.75758	-0.181986
48556229	rs1056198	7.27907e-09	-1.69656	0.511023	0.000206776	-1.77299	0.612117	0.000380437	-1.77373	0.885811
48556248	rs1056200	1.33653e-09	-1.56423	-1.31623	3.14395e-05	-1.7442	-1.30025	4.38603e-05	-1.75111	-1.29712
48556461	rs6125826	7.28536e-09	-1.69569	0.511023	0.000206583	-1.77392	0.612117	0.000380223	-1.77429	0.885811
48557172	rs13039965	7.27907e-09	-1.69656	0.511023	0.000206776	-1.77299	0.612117	0.000380437	-1.77373	0.885811
48557416	rs140787112	1.36413e-08	-1.31977e-10	-0.557437	0.0003658	-1.31977e-10	-0.590422	0.00053322	-1.31977e-10	-0.550305
48557448	rs6020143	7.67024e-09	-1.13319	-2.76798e-10	0.000180015	-1.29947	-2.76798e-10	0.000251438	-1.30204	-2.76798e-10
48558305	rs117615429	4.1399e-09	-1.74987	-2.76798e-10	0.000114222	-1.75436	-2.76798e-10	0.00015924	-1.75883	-2.76798e-10
48559339	rs4809766	2.92626e-09	-0.906067	-1.19075	0.000162215	-0.169114	-1.23447	0.000251227	-0.0748095	-1.22807
48559365	rs76369235	4.19109e-09	-1.73758	-2.76798e-10	0.00011199	-1.7741	-2.76798e-10	0.000156867	-1.77384	-2.76798e-10
48559387	rs2294600	1.81938e-08	-1.31977e-10	-0.269458	0.00057989	-1.31977e-10	-0.12967	0.000959187	-1.31977e-10	0.0368464
48560154	rs12479474	6.83678e-09	-1.31977e-10	-1.24822	0.000190125	-1.31977e-10	-1.24482	0.000276868	-1.31977e-10	-1.2057
48560501	rs55740134	3.24521e-09	-1.73393	-0.259431	8.68769e-05	-1.75107	-0.276949	0.000131921	-1.75581	-0.191226
48560544	rs55992502	3.24521e-09	-1.73393	-0.259431	8.68769e-05	-1.75107	-0.276949	0.000131921	-1.75581	-0.191226
48561156	rs4810992	6.6448e-09	-1.05903	-0.217672	0.000161613	-1.18139	-0.22591	0.00023306	-1.16499	-0.21295
48561280	rs2056991	7.23119e-09	-1.6921	0.499962	0.000204573	-1.77235	0.600764	0.000376032	-1.77327	0.873707
48561893	rs4810993	5.38488e-09	-0.314749	-1.17219	0.000289972	0.395301	-1.21803	0.000459943	0.513164	-1.2113
48562116	rs79598075	3.23141e-09	-1.73393	-0.263693	8.65103e-05	-1.75107	-0.281177	0.000131344	-1.75581	-0.195615
48562446	rs2294599	7.29872e-09	-1.6828	0.499962	0.000204914	-1.77068	0.600764	0.000376516	-1.77199	0.873707
48563484	rs147441550	4.05008e-09	-1.7718	-2.76798e-10	0.000115065	-1.74701	-2.76798e-10	0.00016183	-1.7427	-2.76798e-10
48564230	rs12480800	8.7121e-09	-1.31977e-10	-1.00583	0.000237468	-1.31977e-10	-1.02247	0.000348961	-1.31977e-10	-0.974279
48564616	rs55661396	1.34769e-09	-1.55518	-1.31696	3.15239e-05	-1.74071	-1.30105	4.39592e-05	-1.74804	-1.29794
48564929	rs1107411	1.52637e-08	-1.31977e-10	-0.445058	0.000336868	-1.31977e-10	-0.672818	0.000497189	-1.31977e-10	-0.620269
48565620	rs73129295	3.1104e-09	-0.842382	-1.1934	7.75183e-05	-0.948222	-1.19377	0.000109411	-0.940532	-1.1936
48566022	rs6067280	1.54478e-08	-0.43307	-2.76798e-10	0.000865213	0.270467	-2.76798e-10	0.00122912	0.284817	-2.76798e-10
48566065	rs73129298	1.12352e-09	-1.69811	-1.35596	3.21868e-05	-1.66541	-1.35554	4.49557e-05	-1.67257	-1.351
48566262	rs6067281	1.34754e-09	-1.55518	-1.31707	3.15131e-05	-1.74071	-1.3014	4.394e-05	-1.74804	-1.29837
48566529	rs144361842	3.19595e-09	-1.73257	-0.276082	8.55415e-05	-1.75004	-0.29347	0.000129798	-1.75489	-0.208374
48566620	rs11697936	1.34769e-09	-1.55518	-1.31696	3.15239e-05	-1.74071	-1.30105	4.39592e-05	-1.74804	-1.29794
48567151	rs78769293	5.81606e-09	-1.40991	-2.76798e-10	0.000131242	-1.61546	-2.76798e-10	0.000187992	-1.59284	-2.76798e-10
48568055	rs2281217	1.35037e-09	-1.55518	-1.31498	3.15929e-05	-1.74071	-1.29887	4.40571e-05	-1.74804	-1.29571
48568258	rs4809767	5.43213e-09	-0.302029	-1.17618	0.000293462	0.410804	-1.22156	0.00046564	0.529081	-1.21491
48568929	rs6125829	7.01402e-09	-1.68751	0.464884	0.000197491	-1.77158	0.564759	0.000362075	-1.77269	0.835303
48569127	rs2235616	7.13769e-09	-1.68751	0.482361	0.00019938	-1.77158	0.574281	0.000364578	-1.77269	0.842194
48569278	rs6067282	1.37334e-09	-1.54767	-1.30562	3.20144e-05	-1.73773	-1.2886	4.46373e-05	-1.7454	-1.28527
48569634	rs75138806	2.34807e-08	-0.0143572	-2.76798e-10	0.000176855	-1.31718	-2.76798e-10	0.000256933	-1.28042	-2.76798e-10
48570612	rs41283588	5.67862e-09	-1.43383	-2.76798e-10	0.000246937	-0.983373	-2.76798e-10	0.000330006	-1.03013	-2.76798e-10
48571263	rs150351901	7.31414e-09	-1.18073	-2.76798e-10	0.000286039	-0.836382	-2.76798e-10	0.000391169	-0.8601	-2.76798e-10
48571662	rs6125830	1.36804e-09	-1.54683	-1.31033	3.17104e-05	-1.74064	-1.29522	4.42462e-05	-1.74757	-1.2919
48571666	rs75158520	4.04556e-09	-1.77292	-2.76798e-10	0.00011538	-1.74428	-2.76798e-10	0.00016223	-1.74022	-2.76798e-10
48571673	rs4810994	1.37892e-09	-1.54948	-1.29975	3.21297e-05	-1.74055	-1.28218	4.48044e-05	-1.74818	-1.27875
48571802	rs4810995	1.38655e-09	-1.54003	-1.30369	3.21822e-05	-1.73462	-1.28648	4.48576e-05	-1.74263	-1.28312
48571894	rs79809282	1.8527e-08	-1.31977e-10	-0.251308	0.000591157	-1.31977e-10	-0.110428	0.000979023	-1.31977e-10	0.0573153
48572284	rs117045038	3.20864e-09	-1.7298	-0.274894	8.58249e-05	-1.74791	-0.292291	0.000130205	-1.75298	-0.20715
48572537	rs6125831	1.86685e-08	-1.31977e-10	-0.243701	0.000595943	-1.31977e-10	-0.102364	0.000987454	-1.31977e-10	0.0658898
48572787	rs6020150	6.58532e-09	-1.2857	-2.76798e-10	0.000139917	-1.55146	-2.76798e-10	0.000196484	-1.54866	-2.76798e-10
48572993	rs56397739	3.22813e-09	-1.72838	-0.270258	8.63152e-05	-1.74681	-0.287692	0.000130958	-1.75199	-0.202376
48573359	rs117063646	7.72611e-09	-1.31977e-10	-1.12593	0.000223991	-1.31977e-10	-1.0809	0.000327215	-1.31977e-10	-1.03862
48573603	rs147559058	4.57736e-09	-1.64942	-2.76798e-10	0.000149734	-1.48365	-2.76798e-10	0.000203403	-1.51405	-2.76798e-10
48574051	rs6067283	3.82825e-09	-1.57217	-0.255954	0.000126053	-1.3285	-0.327304	0.000192984	-1.2914	-0.275237
48574116	rs1883553	1.38756e-09	-1.65424	-1.18875	4.80593e-05	-1.40123	-1.21884	7.02497e-05	-1.35717	-1.22001
48574438	rs75408094	1.88365e-08	-1.31977e-10	-0.234742	0.000601627	-1.31977e-10	-0.092871	0.000997471	-1.31977e-10	0.0759829
48574454	rs6067284	7.24187e-09	-1.6828	0.492142	0.000203276	-1.77068	0.592738	0.000373307	-1.77199	0.865148
48574939	rs13037331	3.70328e-09	-1.56555	-0.29577	0.000122485	-1.31868	-0.365836	0.000187419	-1.28118	-0.31471
48574985	rs73131219	1.18843e-08	-0.695318	-2.76798e-10	0.000468427	-0.343129	-2.76798e-10	0.000697693	-0.28146	-2.76798e-10
48575315	rs11697848	3.24132e-09	-1.72547	-0.269092	8.66108e-05	-1.74455	-0.286534	0.000131383	-1.74995	-0.201174
48575749	rs73131221	1.12899e-09	-1.70448	-1.34473	3.20775e-05	-1.68009	-1.34426	4.48237e-05	-1.68745	-1.33906
48575816	rs74961143	6.25873e-09	-1.31977e-10	-1.33656	0.0001841	-1.31977e-10	-1.27703	0.000260792	-1.31977e-10	-1.26551
48576312	rs4809768	6.9882e-09	-1.6828	0.456486	0.00019597	-1.77068	0.556138	0.000359012	-1.77199	0.826105
48576323	rs17788933	1.88612e-08	-1.31977e-10	-0.233433	0.000602462	-1.31977e-10	-0.0914831	0.000998943	-1.31977e-10	0.0774582
48576524	rs75621680	3.16722e-09	-1.72762	-0.290064	8.43946e-05	-1.74966	-0.307342	0.000127848	-1.75562	-0.222775
48577143	rs6125836	1.2757e-09	-1.64607	-1.28097	3.07809e-05	-1.76595	-1.29967	4.35315e-05	-1.76843	-1.28732
48577287	rs7274117	3.12647e-09	-1.72444	-0.306195	8.35476e-05	-1.74375	-0.323346	0.000126549	-1.74922	-0.239394
48577475	rs6020152	5.88226e-09	-1.3986	-2.76798e-10	0.00020433	-1.17277	-2.76798e-10	0.000297231	-1.13473	-2.76798e-10
48577594	rs62208220	4.31176e-09	-1.70919	-2.76798e-10	0.000122584	-1.68371	-2.76798e-10	0.000171508	-1.68461	-2.76798e-10
48577831	rs149965743	3.12647e-09	-1.72444	-0.306195	8.35476e-05	-1.74375	-0.323346	0.000126549	-1.74922	-0.239394
48578172	rs6067287	3.34862e-09	-1.57217	-0.389814	0.000110748	-1.3285	-0.456754	0.000169004	-1.2914	-0.407919
48578236	rs6122852	3.37089e-09	-1.56555	-0.389814	0.00011184	-1.31868	-0.456754	0.000170739	-1.28118	-0.407919
48578334	rs189771166	4.26305e-09	-1.72055	-2.76798e-10	0.000112613	-1.76856	-2.76798e-10	0.000158122	-1.76587	-2.76798e-10
48578385	rs112590664	6.15281e-09	-1.01991	-0.333721	0.0001506	-1.13634	-0.34154	0.000217865	-1.11613	-0.329238
48578734	rs113558364	6.33937e-09	-0.994128	-0.32963	0.000154846	-1.11262	-0.337464	0.000224095	-1.09203	-0.325138
48578804	rs35598880	3.04193e-09	-1.72294	-0.335104	8.1281e-05	-1.74257	-0.352024	0.000122965	-1.74815	-0.269186
48579002	rs4810996	1.27535e-09	-1.63786	-1.28945	3.06473e-05	-1.76258	-1.30738	4.33142e-05	-1.76521	-1.29555
48579164	rs4809769	7.18254e-09	-1.67583	0.47695	0.000200595	-1.76836	0.577145	0.000367947	-1.76982	0.848517
48579186	rs56307853	3.04961e-09	-1.72894	-0.326587	8.15886e-05	-1.74724	-0.343575	0.000123526	-1.75238	-0.260407
48579246	rs60813083	1.12528e-09	-1.71122	-1.34129	3.19369e-05	-1.68795	-1.3408	4.46497e-05	-1.69498	-1.33541
48579348	rs4810997	1.28116e-09	-1.63875	-1.28402	3.09197e-05	-1.76013	-1.30099	4.36825e-05	-1.76321	-1.28908
48579944	rs112714503	6.52483e-09	-1.29492	-2.76798e-10	0.00013905	-1.55768	-2.76798e-10	0.000195258	-1.55492	-2.76798e-10
48580010	rs4810998	1.29235e-09	-1.63033	-1.28375	3.10145e-05	-1.75586	-1.3022	4.38287e-05	-1.75893	-1.29002
48580052	rs147302167	3.46094e-09	-0.693195	-1.2358	8.55363e-05	-0.807438	-1.23613	0.000120801	-0.799119	-1.23597
48580855	rs569217861	4.06712e-09	-1.7676	-2.76798e-10	0.000120291	-1.7026	-2.76798e-10	0.000165996	-1.71728	-2.76798e-10
48580964	rs79590385	2.88806e-09	-1.66859	-0.441358	7.57873e-05	-1.69573	-0.468849	0.000113696	-1.70549	-0.39022
48580969	rs4810999	1.2919e-09	-1.62368	-1.29075	3.08929e-05	-1.75343	-1.30856	4.36292e-05	-1.75671	-1.29681
48581481	rs6125838	2.07721e-08	-1.31977e-10	-0.136927	0.000667248	-1.31977e-10	0.0106539	0.00111337	-1.31977e-10	0.18591
48581651	rs1884738	3.03207e-09	-1.72751	-0.333785	8.10977e-05	-1.74614	-0.350715	0.000122735	-1.75138	-0.267826
48581741	rs6067293	1.28895e-09	-1.62368	-1.29303	3.08291e-05	-1.75343	-1.31062	4.35328e-05	-1.75671	-1.29902
48581754	rs6125839	2.11174e-08	-1.31977e-10	-0.120442	0.000678977	-1.31977e-10	0.0280792	0.00113414	-1.31977e-10	0.20439
48582363	rs6125840	2.12974e-08	-1.31977e-10	-0.111954	0.000698094	-1.31977e-10	0.0558452	0.00116886	-1.31977e-10	0.234544
48582759	rs6067295	5.26643e-09	-0.263536	-1.24565	0.000288321	0.457644	-1.28608	0.000457133	0.577165	-1.28143
48582769	rs6067296	7.31271e-09	-1.67082	0.489899	0.00020354	-1.76708	0.590437	0.00037362	-1.76869	0.862694
48583239	rs6067297	3.21247e-09	-1.59274	-0.410757	0.000102507	-1.3856	-0.476981	0.000155681	-1.35276	-0.428671
48583249	rs6063449	3.23432e-09	-1.59274	-0.403977	0.00010318	-1.3856	-0.470433	0.000156731	-1.35276	-0.421953
48583432	rs6063450	2.92977e-09	-1.6037	-0.491916	9.56239e-05	-1.37596	-0.556127	0.000145403	-1.34084	-0.508883
48583643	rs6125841	2.21942e-08	-1.31977e-10	-0.0707083	0.0007156	-1.31977e-10	0.0806122	0.00119907	-1.31977e-10	0.260062
48583726	rs7272308	7.25655e-09	-0.947308	-0.241325	0.00017935	-1.05369	-0.249478	0.000260734	-1.02909	-0.23665
48583793	rs56745155	2.36291e-08	-1.31977e-10	-0.00805712	0.000746773	-1.31977e-10	0.123253	0.00124998	-1.31977e-10	0.301644
48584517	rs75632462	2.66488e-08	-1.31977e-10	0.112205	0.000892781	-1.31977e-10	0.301832	0.00151385	-1.31977e-10	0.493173
48584589	rs6125842	2.53021e-08	-1.31977e-10	0.0603491	0.000850431	-1.31977e-10	0.253235	0.00143665	-1.31977e-10	0.440828
48584759	rs9680075	2.44614e-09	-1.50935	-0.766674	7.01034e-05	-1.47606	-0.766478	0.000101969	-1.4776	-0.726969
48585555	rs11696444	2.60542e-09	-1.4668	-0.746144	7.43681e-05	-1.43101	-0.75247	0.000108101	-1.43267	-0.713503
48585947	rs73131255	2.6037e-09	-1.45967	-0.753932	8.20097e-05	-1.33194	-0.753733	0.000119614	-1.33114	-0.71383
48585958	rs73131258	2.50459e-09	-1.4844	-0.768011	7.85188e-05	-1.36136	-0.767815	0.000114469	-1.36058	-0.728348
48586445	rs6067302	8.99312e-09	-1.63104	0.656958	0.00025795	-1.74523	0.805489	0.000475476	-1.74722	1.0823
48586584	rs6067303	5.21608e-09	-1.51879	-2.76798e-10	0.000150693	-1.47726	-2.76798e-10	0.000217245	-1.44821	-2.76798e-10
48586637	rs11697080	2.16967e-09	-1.61347	-0.782496	5.80967e-05	-1.6481	-0.782302	8.40961e-05	-1.65399	-0.74329
48586702	rs11697132	2.98179e-09	-1.23272	-0.845295	7.03781e-05	-1.39352	-0.845111	0.000103591	-1.38066	-0.808135
48586760	rs73274724	6.31789e-09	-0.979316	-0.347836	0.000150071	-1.12508	-0.356316	0.00021794	-1.09989	-0.345129
48587474	rs11698760	2.57177e-09	-1.45387	-0.772074	7.39415e-05	-1.41736	-0.771879	0.000107518	-1.41905	-0.732539
48587633	rs6020156	5.4793e-09	-0.279733	-1.18983	0.000276683	0.369306	-1.23894	0.000421553	0.453313	-1.23861
48588260	rs113933749	2.51853e-09	-1.45387	-0.792995	7.24104e-05	-1.41736	-0.792803	0.000105222	-1.41905	-0.754123
48588290	rs117045390	3.00071e-09	-1.67912	-0.392565	8.0348e-05	-1.70669	-0.399455	0.000121219	-1.71496	-0.316688
48588511	rs73113613	2.52504e-09	-1.4473	-0.796978	7.2624e-05	-1.41043	-0.796787	0.000105517	-1.41213	-0.758234
48588861	rs56166859	2.52078e-09	-1.44067	-0.805301	7.25276e-05	-1.40343	-0.805111	0.000105347	-1.40515	-0.766825
48589350	rs141658589	2.47793e-09	-1.44067	-0.822446	7.12945e-05	-1.40343	-0.822258	0.000103499	-1.40515	-0.784528
48589749	rs73113617	2.49826e-09	-1.44067	-0.814275	7.18795e-05	-1.40343	-0.814086	0.000104376	-1.40515	-0.77609
48589760	rs78700267	6.04961e-09	-1.31977e-10	-1.37054	0.00017086	-1.31977e-10	-1.35166	0.00023843	-1.31977e-10	-1.35517
48589996	rs6067305	8.13215e-09	-1.64599	0.571276	0.000234785	-1.75174	0.717905	0.000429974	-1.7535	0.987983
48590337	rs12624347	2.42299e-09	-1.4473	-0.838235	6.96882e-05	-1.41043	-0.83805	0.000101116	-1.41213	-0.800839
48590338	rs12624348	2.40367e-09	-1.4473	-0.846239	6.91326e-05	-1.41043	-0.846055	0.000100283	-1.41213	-0.80911
48590587	rs76939398	2.96127e-09	-1.67613	-0.408793	7.92593e-05	-1.70416	-0.415627	0.000119478	-1.71258	-0.333524
48590773	rs55934033	3.7713e-09	-1.15247	-0.690649	9.45518e-05	-1.28576	-0.6576	0.0001354	-1.27391	-0.647095
```
