## Supplementary material for "Characterization of shared and ancestry-specific signals driving complex traits using multi-ancestry fine-mapping": susiex_nc3.cs80.summary

```
# chr20:47590779-48590779
CS_ID	CS_LENGTH	CS_PURITY	MAX_PIP_SNP	BP	REF_ALLELE	ALT_ALLELE	REF_FRQ	BETA	SE	-LOG10P	MAX_PIP	POST-HOC_PROB_POP1	POST-HOC_PROB_POP2
1	12	0.676394	rs11696755	48105317	C,C	T,T	0.804175,0.921627	0.0288504,0.040307	0.0049823,0.0159053	8.15397,1.94804	0.139383	0.999906	0.757375
2	939	0	rs117098248	47927087	T,NA	C,NA	0.99006,NA	0.0727492,NA	0.01993,NA	3.58169,NA	0.0235793	0.492323	0.354677
3	1209	0	rs117098248	47927087	T,NA	C,NA	0.99006,NA	0.0727492,NA	0.01993,NA	3.58169,NA	0.0294715	0.355515	0.404224
```
