## Supplementary material for "Characterization of shared and ancestry-specific signals driving complex traits using multi-ancestry fine-mapping": susiex_nc1.cs80.cs

```
CS_ID	SNP	BP	REF_ALLELE	ALT_ALLELE	REF_FRQ	BETA	SE	-LOG10P	CS_PIP	OVRL_PIP
1	chr20:59022590:A:G	59022590	G,G	A,A	1,1	-inf,-inf	inf,inf	9.98146,7.25952	0.852094	0.852094
```
