## Supplementary material for "Characterization of shared and ancestry-specific signals driving complex traits using multi-ancestry fine-mapping": susiex_nc1.cs80.snp

```
BP	SNP	PIP(CS1)	LogBF(CS1,Pop1)	LogBF(CS1,Pop2)
58501708	chr20:58501708:C:G	1.20472e-15	-1.29937	-1.81358
58502307	chr20:58502307:G:T	6.76307e-16	-1.85035	-1.83996
58502427	chr20:58502427:A:G	6.54958e-16	-1.90737	-1.81501
58502454	chr20:58502454:A:G	1.38389e-15	-1.76745	-1.20685
58502541	chr20:58502541:G:A	4.87487e-15	-2.31606e-10	-1.7151
58502899	chr20:58502899:C:T	9.38754e-15	-2.31606e-10	-1.05981
58503022	chr20:58503022:G:A	7.20452e-16	-1.77659	-1.85048
58503174	chr20:58503174:A:T	1.39101e-14	-2.31606e-10	-0.666579
58503391	chr20:58503391:A:G	5.09808e-15	-2.31606e-10	-1.67033
58503462	chr20:58503462:G:A	7.946e-16	-1.9183	-1.61082
58504222	chr20:58504222:A:G	4.27172e-15	-2.31606e-10	-1.84718
58504418	chr20:58504418:C:T	9.71112e-15	-1.02593	-9.89384e-10
58504692	chr20:58504692:G:A	6.07423e-15	-2.31606e-10	-1.49514
58505213	chr20:58505213:G:A	4.11863e-15	-1.88368	-9.89384e-10
58506074	chr20:58506074:C:G	1.39543e-15	-1.82969	-1.13631
58506490	chr20:58506490:A:G	9.61962e-15	-1.03539	-9.89384e-10
58506551	chr20:58506551:A:G	7.30736e-14	-2.31606e-10	0.992271
58506823	chr20:58506823:T:A	7.65408e-16	-1.7256	-1.84094
58507837	chr20:58507837:C:T	8.17125e-16	-1.6542	-1.84696
58508072	chr20:58508072:G:A	1.24017e-14	-2.31606e-10	-0.781365
58508470	chr20:58508470:C:G	8.25179e-16	-1.64007	-1.85128
58508630	chr20:58508630:C:A	3.97212e-14	-2.31606e-10	0.382689
58509330	chr20:58509330:A:G	4.9606e-15	-2.31606e-10	-1.69767
58509527	chr20:58509527:C:T	7.5028e-16	-1.79316	-1.79335
58509719	chr20:58509719:A:G	1.82413e-14	-2.31606e-10	-0.395506
58509818	chr20:58509818:A:G	4.25479e-15	-2.31606e-10	-1.85115
58510059	chr20:58510059:C:CAATT	4.47769e-15	-2.31606e-10	-1.80009
58510268	chr20:58510268:T:C	4.65898e-15	-2.31606e-10	-1.7604
58510584	chr20:58510584:G:A	3.14409e-14	-1.06789	1.2168
58510637	chr20:58510637:C:A	3.97205e-15	-1.91991	-9.89384e-10
58510675	chr20:58510675:T:C	4.57907e-15	-2.31606e-10	-1.7777
58510781	chr20:58510781:A:C	3.9357e-15	-1.10812	-0.820989
58511121	chr20:58511121:C:T	4.52829e-15	-2.31606e-10	-1.78885
58511342	chr20:58511342:T:A	4.00113e-15	-1.91262	-9.89384e-10
58511451	chr20:58511451:T:C	3.73881e-15	-1.25229	-0.728136
58511618	chr20:58511618:G:A	4.79673e-15	-1.33306	-0.398201
58512087	chr20:58512087:C:T	1.35837e-15	-1.91582	-1.07709
58512574	chr20:58512574:C:T	2.81982e-14	-1.01434	1.05441
58512656	chr20:58512656:G:A	2.60935e-14	-1.20836	1.17085
58513055	chr20:58513055:G:A	3.99336e-15	-1.91456	-9.89384e-10
58513133	chr20:58513133:T:C	3.1157e-13	-1.04323	3.48566
58513233	chr20:58513233:G:A	1.30012e-14	-1.92197	1.18781
58513728	chr20:58513728:C:T	4.9876e-15	-2.31606e-10	-1.69224
58513909	chr20:58513909:A:G	5.22397e-15	-2.31606e-10	-1.64594
58514068	chr20:58514068:G:T	8.24328e-14	-1.74692	2.85971
58514279	chr20:58514279:A:G	1.47431e-15	-1.42945	-1.48156
58514347	chr20:58514347:C:T	1.23969e-13	-1.0557	2.57653
58514599	chr20:58514599:G:A	8.37001e-15	-2.31606e-10	-1.17454
58514758	chr20:58514758:G:A	1.22002e-14	-1.77524	0.9775
58514916	chr20:58514916:GT:G	7.83871e-16	-1.80647	-1.73624
58515403	chr20:58515403:C:G	7.02493e-16	-1.80328	-1.84904
58516230	chr20:58516230:A:G	4.12456e-15	-1.446	-0.436237
58516544	chr20:58516544:A:G	6.74064e-15	-2.31606e-10	-1.39104
58516808	chr20:58516808:T:C	4.03429e-15	-1.90437	-9.89384e-10
58516931	chr20:58516931:A:T	2.88789e-13	-1.71155	4.07805
58517074	chr20:58517074:G:A	7.32323e-15	-1.7045	0.396359
58517278	chr20:58517278:C:T	8.6924e-14	-1.73457	2.90041
58517370	chr20:58517370:G:A	5.32411e-15	-2.31606e-10	-1.62695
58517386	chr20:58517386:T:C	6.76273e-15	-2.31606e-10	-1.38777
58517423	chr20:58517423:C:A	6.75659e-15	-2.31606e-10	-1.38868
58517446	chr20:58517446:G:A	4.82427e-15	-2.31606e-10	-1.72554
58517567	chr20:58517567:C:T	1.53974e-14	-1.57995	1.01495
58517652	chr20:58517652:A:G	5.22656e-15	-2.31606e-10	-1.64544
58517990	chr20:58517990:C:T	1.38926e-14	-1.30335	0.635511
58518133	chr20:58518133:C:A	6.76621e-16	-1.85138	-1.83846
58518348	chr20:58518348:C:T	6.43652e-16	-1.89769	-1.8421
58518392	chr20:58518392:G:A	1.54223e-15	-1.90916	-0.956809
58518528	chr20:58518528:GC:G	4.30032e-15	-2.31606e-10	-1.84051
58518549	chr20:58518549:C:T	4.35251e-15	-1.92165	0.0932013
58518743	chr20:58518743:G:C	4.89259e-15	-2.31606e-10	-1.71148
58518819	chr20:58518819:A:C	2.96363e-15	-1.91794	-0.294844
58518874	chr20:58518874:T:A	4.29555e-15	-2.31606e-10	-1.84162
58518943	chr20:58518943:G:A	1.04802e-14	-2.31606e-10	-0.949711
58519203	chr20:58519203:G:A	4.25889e-14	-2.31606e-10	0.452398
58519261	chr20:58519261:G:A	9.51566e-15	-2.31606e-10	-1.04626
58519355	chr20:58519355:C:T	5.55397e-15	-2.31606e-10	-1.58468
58519658	chr20:58519658:C:T	1.68468e-15	-1.75227	-1.02535
58519689	chr20:58519689:C:T	4.38822e-15	-2.31606e-10	-1.82027
58519791	chr20:58519791:A:T	8.49046e-16	-1.92138	-1.54145
58520691	chr20:58520691:A:G	6.92214e-15	-2.31606e-10	-1.36447
58520757	chr20:58520757:C:G	6.68094e-15	-2.31606e-10	-1.39994
58520764	chr20:58520764:C:T	4.08001e-15	-1.8931	-9.89384e-10
58520981	chr20:58520981:T:C	1.4801e-15	-1.77959	-1.1275
58520990	chr20:58520990:T:C	1.4402e-15	-1.91946	-1.01495
58521403	chr20:58521403:C:T	1.37921e-14	-2.31606e-10	-0.6751
58521404	chr20:58521404:G:A	1.21718e-14	-2.31606e-10	-0.800076
58521748	chr20:58521748:A:G	6.66261e-15	-2.31606e-10	-1.40268
58521958	chr20:58521958:C:T	4.27183e-15	-1.84716	-9.89384e-10
58522075	chr20:58522075:C:G	6.85556e-16	-1.89795	-1.77877
58523583	chr20:58523583:A:G	4.31306e-15	-1.83755	-9.89384e-10
58524046	chr20:58524046:C:T	1.35957e-14	-2.31606e-10	-0.689444
58524326	chr20:58524326:C:T	1.86977e-15	-1.48324	-1.19014
58524656	chr20:58524656:G:A	4.08439e-15	-1.89203	-9.89384e-10
58524678	chr20:58524678:G:A	1.4058e-14	-2.31606e-10	-0.656002
58524756	chr20:58524756:T:C	2.13696e-15	-1.36582	-1.174
58524767	chr20:58524767:C:T	9.93346e-15	-2.31606e-10	-1.00329
58524837	chr20:58524837:G:A	6.70488e-16	-1.85519	-1.84376
58524856	chr20:58524856:C:T	2.09178e-15	-1.40321	-1.15797
58524857	chr20:58524857:C:T	4.9658e-15	-2.31606e-10	-1.69662
58524858	chr20:58524858:G:A	6.52532e-16	-1.8774	-1.84869
58524916	chr20:58524916:C:T	5.82655e-14	-2.31606e-10	0.765813
58524965	chr20:58524965:AGCCTGGCACAGG:A	2.18847e-15	-1.35802	-1.15797
58525228	chr20:58525228:C:T	5.97521e-15	-2.31606e-10	-1.51158
58525360	chr20:58525360:G:T	1.57506e-14	-2.31606e-10	-0.542315
58525380	chr20:58525380:G:A	2.21864e-15	-1.32953	-1.17277
58525432	chr20:58525432:G:A	1.91966e-15	-1.42526	-1.22179
58525567	chr20:58525567:A:T	7.21955e-16	-1.86644	-1.75855
58525627	chr20:58525627:G:A	1.38179e-15	-1.36375	-1.61207
58525665	chr20:58525665:G:A	7.21683e-16	-1.87453	-1.75084
58525807	chr20:58525807:C:T	1.94723e-14	-2.31606e-10	-0.330206
58525875	chr20:58525875:G:A	7.23051e-15	-2.31606e-10	-1.32089
58526063	chr20:58526063:C:T	1.12837e-15	-1.8748	-1.30363
58526247	chr20:58526247:A:G	2.46454e-15	-1.91788	-0.479311
58526295	chr20:58526295:A:T	4.26128e-15	-2.31606e-10	-1.84963
58526559	chr20:58526559:C:T	4.6457e-15	-2.31606e-10	-1.76325
58526560	chr20:58526560:G:A	4.03223e-15	-1.91685	0.0119759
58526794	chr20:58526794:T:A	5.56045e-15	-2.31606e-10	-1.58352
58527229	chr20:58527229:C:T	1.20746e-14	-2.31606e-10	-0.808092
58527965	chr20:58527965:G:A	2.31959e-15	-1.91352	-0.544284
58528047	chr20:58528047:C:T	6.38674e-16	-1.91753	-1.83002
58528094	chr20:58528094:C:T	1.02213e-14	-2.31606e-10	-0.974727
58528308	chr20:58528308:T:C	6.05862e-15	-2.31606e-10	-1.49771
58528523	chr20:58528523:G:C	1.41296e-15	-1.58163	-1.37188
58528751	chr20:58528751:T:A	2.10311e-15	-1.92166	-0.634118
58528782	chr20:58528782:C:T	1.70615e-15	-1.55267	-1.21228
58529228	chr20:58529228:A:C	5.76993e-15	-2.31606e-10	-1.54654
58529473	chr20:58529473:G:A	1.54031e-14	-2.31606e-10	-0.564629
58529809	chr20:58529809:A:T	4.44291e-15	-1.80789	-9.89384e-10
58530139	chr20:58530139:C:T	4.44614e-15	-1.80716	-9.89384e-10
58530216	chr20:58530216:A:G	3.90516e-15	-1.92004	-0.0168537
58530507	chr20:58530507:CCTTT:C	3.96357e-15	-1.92205	-9.89384e-10
58530669	chr20:58530669:C:T	2.13739e-15	-1.42955	-1.11006
58530671	chr20:58530671:T:G	1.52992e-14	-2.31606e-10	-0.571396
58530700	chr20:58530700:A:G	4.36366e-15	-2.31606e-10	-1.82589
58531103	chr20:58531103:G:A	4.19721e-15	-1.86478	-9.89384e-10
58531120	chr20:58531120:T:C	9.43103e-16	-1.90547	-1.4523
58531527	chr20:58531527:A:C	4.14042e-15	-1.8784	-9.89384e-10
58531910	chr20:58531910:C:T	4.12646e-15	-1.88178	-9.89384e-10
58532173	chr20:58532173:G:A	2.09822e-15	-1.40603	-1.15208
58532269	chr20:58532269:G:A	2.11562e-15	-1.39533	-1.15452
58532355	chr20:58532355:C:T	4.72336e-15	-2.31606e-10	-1.74668
58532775	chr20:58532775:G:A	4.25494e-15	-2.31606e-10	-1.85112
58532831	chr20:58532831:T:C	5.70139e-15	-2.31606e-10	-1.55849
58533069	chr20:58533069:C:G	1.97651e-15	-1.43119	-1.18667
58533139	chr20:58533139:G:A	5.55616e-15	-2.31606e-10	-1.58429
58533212	chr20:58533212:A:AC	2.13063e-15	-1.41335	-1.12943
58533276	chr20:58533276:A:C	1.9987e-15	-1.4452	-1.1615
58533326	chr20:58533326:A:G	1.24182e-14	-2.31606e-10	-0.780034
58533543	chr20:58533543:C:A	6.57253e-15	-2.31606e-10	-1.4163
58533616	chr20:58533616:G:A	7.4566e-16	-1.87365	-1.71904
58533966	chr20:58533966:T:C	4.16195e-15	-1.87321	-9.89384e-10
58533998	chr20:58533998:A:T	6.09929e-15	-2.31606e-10	-1.49102
58534144	chr20:58534144:G:A	3.33288e-15	-1.92079	-0.174564
58534272	chr20:58534272:C:T	2.08156e-15	-1.422	-1.14408
58534472	chr20:58534472:C:T	5.67248e-15	-2.31606e-10	-1.56357
58534550	chr20:58534550:G:A	1.54712e-14	-2.31606e-10	-0.560219
58534585	chr20:58534585:G:C	1.2919e-14	-2.31606e-10	-0.740496
58534600	chr20:58534600:C:G	3.33985e-15	-1.92034	-0.172934
58534992	chr20:58534992:G:A	1.66448e-14	-2.31606e-10	-0.4871
58534997	chr20:58534997:C:T	4.48408e-15	-1.79866	-9.89384e-10
58535437	chr20:58535437:G:A	8.20955e-15	-2.31606e-10	-1.1939
58535624	chr20:58535624:C:T	8.76266e-15	-1.1287	-9.89384e-10
58535648	chr20:58535648:C:T	2.41858e-14	-0.11343	-9.89384e-10
58535966	chr20:58535966:G:C	4.13399e-15	-1.87995	-9.89384e-10
58536171	chr20:58536171:A:G	7.13271e-15	-2.31606e-10	-1.33451
58536201	chr20:58536201:G:A	1.34336e-15	-1.4282	-1.57582
58536393	chr20:58536393:A:G	4.33276e-15	-1.83299	-9.89384e-10
58536408	chr20:58536408:G:T	1.96349e-15	-1.39787	-1.22661
58536531	chr20:58536531:G:GTGCCCTA	4.39732e-15	-1.8182	-9.89384e-10
58536630	chr20:58536630:C:T	1.42132e-15	-1.43173	-1.51588
58536696	chr20:58536696:T:G	4.12693e-15	-1.88166	-9.89384e-10
58537204	chr20:58537204:C:T	7.75789e-15	-2.31606e-10	-1.25049
58537301	chr20:58537301:A:T	4.74071e-15	-2.31606e-10	-1.74301
58537903	chr20:58537903:T:C	4.42727e-15	-1.81141	-9.89384e-10
58537955	chr20:58537955:T:C	1.0898e-14	-2.31606e-10	-0.910614
58538027	chr20:58538027:A:G	4.38283e-15	-1.8215	-9.89384e-10
58538091	chr20:58538091:C:G	4.92728e-15	-2.31606e-10	-1.70441
58538198	chr20:58538198:C:G	7.72882e-16	-1.91982	-1.637
58538323	chr20:58538323:C:A	1.28763e-15	-1.47337	-1.57303
58538353	chr20:58538353:C:G	1.32169e-15	-1.45203	-1.56825
58538403	chr20:58538403:C:T	2.16507e-15	-0.956755	-1.56999
58538540	chr20:58538540:G:A	4.39601e-15	-1.8185	-9.89384e-10
58538876	chr20:58538876:A:AG	4.36625e-15	-2.31606e-10	-1.82529
58538917	chr20:58538917:G:T	9.33072e-15	-2.31606e-10	-1.06588
58539684	chr20:58539684:A:C	8.1743e-15	-2.31606e-10	-1.1982
58539916	chr20:58539916:C:T	6.69153e-15	-2.31606e-10	-1.39835
58539996	chr20:58539996:A:C	4.13727e-15	-1.90033	0.0211681
58540062	chr20:58540062:G:A	9.07862e-16	-1.86743	-1.52843
58540065	chr20:58540065:A:G	6.67554e-15	-2.31606e-10	-1.40075
58540247	chr20:58540247:C:T	5.98731e-15	-1.91655	0.406992
58540390	chr20:58540390:G:A	6.5562e-15	0.412583	-1.83137
58540461	chr20:58540461:C:T	9.27801e-15	-2.31606e-10	-1.07155
58540596	chr20:58540596:C:G	6.7549e-15	-2.31606e-10	-1.38893
58540780	chr20:58540780:G:A	6.61079e-15	-2.31606e-10	-1.41049
58540924	chr20:58540924:G:A	6.71528e-16	-1.85051	-1.84689
58540994	chr20:58540994:C:G	1.55143e-15	-1.45859	-1.40143
58541638	chr20:58541638:C:T	6.44213e-15	-2.31606e-10	-1.43634
58542014	chr20:58542014:A:G	7.66507e-16	-1.75154	-1.81357
58542216	chr20:58542216:G:A	1.59359e-14	-0.530621	-9.89384e-10
58543069	chr20:58543069:G:A	2.04982e-14	1.07352	-1.35238
58543103	chr20:58543103:A:G	7.70803e-16	-1.90088	-1.65864
58543370	chr20:58543370:T:C	3.81823e-14	1.69502	-1.35185
58543843	chr20:58543843:A:G	6.29292e-16	-1.9147	-1.84765
58544164	chr20:58544164:G:A	1.04594e-15	-1.84917	-1.40511
58544326	chr20:58544326:G:A	4.31676e-15	-1.83669	-9.89384e-10
58544521	chr20:58544521:G:A	5.87784e-15	-1.52801	-9.89384e-10
58544677	chr20:58544677:T:G	4.27374e-15	-1.84671	-9.89384e-10
58545217	chr20:58545217:A:G	8.20347e-16	-1.85716	-1.64006
58545284	chr20:58545284:C:T	4.4054e-15	-1.78989	-0.0264797
58545386	chr20:58545386:G:A	1.58825e-14	-1.86558	1.3316
58545891	chr20:58545891:A:G	7.8505e-16	-1.84283	-1.69838
58545906	chr20:58545906:A:T	1.53636e-15	-1.92033	-0.949455
58546017	chr20:58546017:A:G	6.27164e-16	-1.91664	-1.84911
58546079	chr20:58546079:C:T	9.63079e-16	-1.89978	-1.43704
58546467	chr20:58546467:A:T	6.25879e-16	-1.92156	-1.84623
58546632	chr20:58546632:C:T	4.0138e-15	-1.90946	-9.89384e-10
58547026	chr20:58547026:C:A	7.27903e-15	-2.31606e-10	-1.3142
58547376	chr20:58547376:A:G	4.64604e-15	-2.31606e-10	-1.76318
58547408	chr20:58547408:G:T	8.13329e-15	-1.78348	0.58025
58547485	chr20:58547485:A:G	6.2798e-16	-1.91888	-1.84556
58548268	chr20:58548268:T:C	6.62862e-15	-2.31606e-10	-1.4078
58548441	chr20:58548441:G:A	2.09331e-15	-1.89119	-0.66926
58548795	chr20:58548795:G:A	1.48459e-14	-2.31606e-10	-0.60147
58549131	chr20:58549131:T:A	7.1668e-15	-2.31606e-10	-1.32974
58549157	chr20:58549157:A:G	5.9417e-15	0.0476345	-1.56484
58549424	chr20:58549424:G:A	1.36837e-14	-2.31606e-10	-0.68299
58549479	chr20:58549479:G:A	4.14703e-15	-1.8768	-9.89384e-10
58549716	chr20:58549716:A:G	1.93585e-14	0.59174	-0.927803
58549832	chr20:58549832:G:A	1.05938e-15	-1.73955	-1.50197
58550015	chr20:58550015:G:A	6.6416e-15	-2.31606e-10	-1.40584
58550878	chr20:58550878:C:T	7.95522e-15	-0.279646	-0.945722
58551015	chr20:58551015:G:A	4.1533e-15	-1.87529	-9.89384e-10
58551172	chr20:58551172:G:A	2.04358e-14	0.644058	-0.925967
58551208	chr20:58551208:C:T	2.51127e-14	-2.31606e-10	-0.0758237
58551232	chr20:58551232:C:T	4.21236e-15	-1.86117	-9.89384e-10
58551471	chr20:58551471:T:C	4.31607e-15	-2.31606e-10	-1.83685
58551788	chr20:58551788:C:T	4.24943e-15	-1.71351	-0.138898
58551789	chr20:58551789:G:A	5.13749e-15	-2.31606e-10	-1.66263
58551950	chr20:58551950:G:A	4.25468e-15	-1.85118	-9.89384e-10
58552173	chr20:58552173:G:A	8.75244e-15	-2.31606e-10	-1.12986
58552669	chr20:58552669:A:G	3.785e-14	-2.31606e-10	0.334433
58552676	chr20:58552676:C:T	4.6586e-15	-2.31606e-10	-1.76048
58552679	chr20:58552679:C:G	1.11527e-14	-2.31606e-10	-0.887519
58552784	chr20:58552784:T:G	4.69621e-15	-2.31606e-10	-1.75244
58553146	chr20:58553146:T:C	3.04363e-15	-1.69274	-0.493408
58553661	chr20:58553661:G:A	4.87853e-15	-2.31606e-10	-1.71435
58554200	chr20:58554200:G:A	6.72171e-15	-2.31606e-10	-1.39385
58554675	chr20:58554675:AAG:A	1.04531e-15	-1.44232	-1.81257
58554704	chr20:58554704:G:C	4.65112e-15	-2.31606e-10	-1.76209
58554778	chr20:58554778:G:A	4.44957e-15	-2.31606e-10	-1.80639
58554797	chr20:58554797:G:T	4.47554e-15	-2.31606e-10	-1.80057
58555199	chr20:58555199:C:T	4.49306e-15	-2.31606e-10	-1.79666
58555767	chr20:58555767:A:G	4.81636e-15	-2.31606e-10	-1.72718
58555978	chr20:58555978:C:T	4.34136e-15	-2.31606e-10	-1.83101
58556170	chr20:58556170:A:G	1.69694e-15	-1.40857	-1.3618
58556414	chr20:58556414:T:A	7.90816e-16	-1.68811	-1.84578
58556863	chr20:58556863:C:T	1.19668e-15	-1.42972	-1.68993
58556879	chr20:58556879:G:A	8.19474e-16	-1.66903	-1.82926
58557610	chr20:58557610:G:A	1.12299e-15	-1.50256	-1.68064
58557658	chr20:58557658:A:G	6.28745e-15	-2.31606e-10	-1.46064
58557938	chr20:58557938:A:G	1.19989e-15	-1.39967	-1.71729
58558136	chr20:58558136:A:G	4.60413e-15	-2.31606e-10	-1.77224
58558218	chr20:58558218:T:C	1.01066e-15	-1.50145	-1.78715
58558600	chr20:58558600:G:A	7.05124e-16	-1.83056	-1.81802
58559310	chr20:58559310:G:A	8.46478e-16	-1.61689	-1.84897
58560042	chr20:58560042:AG:A	4.26312e-15	-2.31606e-10	-1.84919
58560057	chr20:58560057:G:C	4.30978e-15	-2.31606e-10	-1.83831
58560268	chr20:58560268:T:C	1.32252e-14	-0.717073	-9.89384e-10
58560586	chr20:58560586:C:G	6.61338e-15	-2.31606e-10	-1.4101
58560676	chr20:58560676:A:G	4.62875e-15	-2.31606e-10	-1.76691
58560855	chr20:58560855:G:A	9.45303e-16	-1.79428	-1.56116
58561288	chr20:58561288:T:C	1.02465e-15	-1.91996	-1.35488
58561322	chr20:58561322:G:A	4.34979e-15	-2.31606e-10	-1.82907
58561349	chr20:58561349:T:C	8.23514e-16	-1.64255	-1.85082
58562269	chr20:58562269:A:T	4.34915e-15	-2.31606e-10	-1.82922
58562324	chr20:58562324:T:C	7.20335e-15	-1.32465	-9.89384e-10
58562368	chr20:58562368:C:T	4.27091e-15	-2.31606e-10	-1.84737
58562876	chr20:58562876:C:T	4.25939e-15	-2.31606e-10	-1.85007
58562884	chr20:58562884:C:T	4.98308e-15	-2.31606e-10	-1.69315
58563881	chr20:58563881:G:A	6.88641e-16	-1.85715	-1.81508
58563955	chr20:58563955:A:G	5.48513e-15	-2.31606e-10	-1.59716
58564156	chr20:58564156:C:CA	4.26298e-15	-2.31606e-10	-1.84923
58564234	chr20:58564234:T:C	1.76196e-15	-1.23781	-1.49496
58564313	chr20:58564313:C:T	1.3487e-15	-1.27387	-1.72619
58564314	chr20:58564314:G:A	5.39806e-15	-2.31606e-10	-1.61316
58564448	chr20:58564448:C:T	7.05596e-15	-1.34532	-9.89384e-10
58564459	chr20:58564459:C:T	5.00459e-15	-2.31606e-10	-1.68884
58564479	chr20:58564479:A:G	5.78013e-15	-2.31606e-10	-1.54477
58565123	chr20:58565123:C:T	6.79694e-15	-2.31606e-10	-1.38272
58565143	chr20:58565143:G:C	6.90655e-16	-1.86042	-1.80889
58565177	chr20:58565177:C:G	8.22158e-15	-2.31606e-10	-1.19243
58565273	chr20:58565273:G:A	2.08847e-14	-2.31606e-10	-0.260178
58565277	chr20:58565277:G:A	8.90936e-16	-1.58573	-1.82895
58565841	chr20:58565841:C:A	1.20348e-15	-1.78258	-1.3314
58565960	chr20:58565960:C:T	1.41092e-14	-2.31606e-10	-0.652372
58566129	chr20:58566129:C:T	8.78027e-15	-2.31606e-10	-1.12669
58566221	chr20:58566221:C:T	4.25871e-15	-2.31606e-10	-1.85023
58566444	chr20:58566444:C:T	4.32904e-15	-2.31606e-10	-1.83385
58566949	chr20:58566949:G:A	1.70964e-14	-2.31606e-10	-0.460329
58567117	chr20:58567117:C:G	4.88602e-15	-2.31606e-10	-1.71282
58567213	chr20:58567213:G:A	9.13812e-16	-1.74716	-1.64217
58567517	chr20:58567517:T:C	7.10117e-16	-1.80052	-1.841
58567542	chr20:58567542:A:G	7.76809e-16	-1.87688	-1.67488
58567599	chr20:58567599:G:A	5.08805e-15	-2.31606e-10	-1.6723
58568012	chr20:58568012:A:G	7.54648e-15	-2.31606e-10	-1.27812
58568101	chr20:58568101:G:A	7.73719e-15	-2.31606e-10	-1.25316
58568451	chr20:58568451:C:T	6.16261e-15	-2.31606e-10	-1.4807
58568643	chr20:58568643:G:A	9.79625e-16	-1.55262	-1.76717
58568974	chr20:58568974:C:A	4.01608e-15	-1.90889	-9.89384e-10
58569056	chr20:58569056:C:A	4.73893e-15	-2.31606e-10	-1.74339
58569408	chr20:58569408:C:T	1.15541e-15	-1.4539	-1.70085
58569425	chr20:58569425:A:T	7.62079e-15	-2.31606e-10	-1.26832
58569490	chr20:58569490:T:C	8.19459e-16	-1.6727	-1.82561
58570255	chr20:58570255:T:C	6.55087e-15	-2.31606e-10	-1.4196
58570279	chr20:58570279:C:T	1.2325e-15	-1.27829	-1.81186
58570323	chr20:58570323:G:A	3.5123e-14	-2.31606e-10	0.259658
58570390	chr20:58570390:G:T	6.87181e-15	-2.31606e-10	-1.37177
58570622	chr20:58570622:G:A	4.64217e-15	-2.31606e-10	-1.76401
58570728	chr20:58570728:T:C	8.5758e-14	-2.31606e-10	1.15233
58571035	chr20:58571035:A:G	4.60746e-15	-2.31606e-10	-1.77152
58571394	chr20:58571394:A:G	6.83224e-16	-1.87332	-1.80681
58571576	chr20:58571576:C:T	5.45248e-15	-2.31606e-10	-1.60313
58571796	chr20:58571796:C:T	6.55882e-15	-2.31606e-10	-1.41839
58572126	chr20:58572126:T:A	4.2991e-15	-2.31606e-10	-1.84079
58573077	chr20:58573077:C:T	1.04054e-14	-2.31606e-10	-0.956869
58573397	chr20:58573397:A:G	4.57225e-15	-2.31606e-10	-1.77919
58573511	chr20:58573511:G:C	5.08355e-15	-2.31606e-10	-1.67319
58573661	chr20:58573661:C:T	4.30253e-15	-2.31606e-10	-1.83999
58573685	chr20:58573685:C:A	6.37645e-16	-1.92102	-1.82815
58573773	chr20:58573773:G:A	7.32157e-16	-1.88973	-1.72123
58574070	chr20:58574070:C:T	5.88965e-15	-2.31606e-10	-1.526
58574079	chr20:58574079:G:A	4.73135e-15	-2.31606e-10	-1.74499
58574170	chr20:58574170:A:G	6.7991e-15	-2.31606e-10	-1.38241
58574403	chr20:58574403:C:T	6.24027e-16	-1.91948	-1.85128
58574420	chr20:58574420:A:C	6.81827e-16	-1.91346	-1.76871
58574447	chr20:58574447:C:T	6.77455e-16	-1.85291	-1.8357
58575474	chr20:58575474:CT:C	9.36467e-16	-1.86119	-1.50365
58575621	chr20:58575621:T:C	9.39083e-15	-2.31606e-10	-1.05946
58575624	chr20:58575624:T:A	7.02053e-16	-1.84665	-1.80629
58575639	chr20:58575639:A:G	4.25781e-15	-2.31606e-10	-1.85044
58575790	chr20:58575790:T:C	1.30634e-15	-1.53007	-1.50189
58575915	chr20:58575915:T:C	1.02442e-14	-2.31606e-10	-0.972485
58576127	chr20:58576127:T:C	1.47318e-15	-1.22415	-1.68762
58576141	chr20:58576141:C:T	7.60166e-15	-1.27083	-9.89384e-10
58576382	chr20:58576382:C:T	5.95729e-15	-2.31606e-10	-1.51458
58576398	chr20:58576398:G:A	8.78805e-16	-1.59959	-1.8288
58577156	chr20:58577156:C:T	5.26069e-15	-2.31606e-10	-1.63893
58577267	chr20:58577267:G:C	1.28634e-14	-2.31606e-10	-0.744811
58577326	chr20:58577326:A:G	6.96509e-16	-1.8538	-1.80707
58577349	chr20:58577349:C:T	9.29201e-16	-1.64599	-1.72664
58577459	chr20:58577459:C:T	4.75366e-15	-2.31606e-10	-1.74028
58577563	chr20:58577563:C:T	8.08192e-15	-1.20957	-9.89384e-10
58577564	chr20:58577564:G:A	1.60612e-14	-2.31606e-10	-0.522788
58578234	chr20:58578234:T:C	4.25466e-15	-2.31606e-10	-1.85118
58578428	chr20:58578428:G:T	4.95731e-15	-2.31606e-10	-1.69833
58578482	chr20:58578482:G:A	6.56456e-16	-1.91258	-1.80752
58578788	chr20:58578788:C:G	2.14102e-15	-1.43063	-1.10728
58578867	chr20:58578867:A:G	1.23174e-15	-1.92041	-1.17036
58579369	chr20:58579369:G:A	4.06265e-15	-1.89736	-9.89384e-10
58579468	chr20:58579468:G:C	5.27244e-15	-1.6367	-9.89384e-10
58579539	chr20:58579539:G:T	1.17875e-15	-1.83581	-1.29893
58579749	chr20:58579749:T:C	1.19298e-15	-1.59219	-1.53055
58579778	chr20:58579778:C:G	7.01386e-15	-2.31606e-10	-1.35131
58580279	chr20:58580279:A:G	8.0947e-15	-2.31606e-10	-1.20799
58580424	chr20:58580424:G:C	1.65888e-15	-1.6489	-1.14415
58580516	chr20:58580516:T:C	1.19215e-15	-1.78377	-1.33966
58580770	chr20:58580770:C:T	1.1757e-14	-2.31606e-10	-0.83475
58580787	chr20:58580787:T:C	6.69628e-15	-2.31606e-10	-1.39764
58580868	chr20:58580868:C:T	7.44793e-16	-1.91076	-1.68309
58580880	chr20:58580880:C:T	8.71786e-16	-1.90164	-1.53477
58580977	chr20:58580977:G:A	9.608e-16	-1.90742	-1.43176
58581189	chr20:58581189:T:G	5.15859e-15	-2.31606e-10	-1.65853
58581257	chr20:58581257:G:A	7.37043e-16	-1.92209	-1.68221
58581690	chr20:58581690:G:A	7.49154e-15	-2.31606e-10	-1.28542
58581823	chr20:58581823:T:C	1.27907e-15	-1.64546	-1.40761
58582414	chr20:58582414:C:T	8.11549e-16	-1.80023	-1.70778
58583130	chr20:58583130:C:T	6.21474e-15	-2.31606e-10	-1.47227
58583679	chr20:58583679:G:T	4.26713e-15	-2.31606e-10	-1.84825
58583680	chr20:58583680:C:T	4.26713e-15	-2.31606e-10	-1.84825
58583716	chr20:58583716:A:G	1.28103e-15	-1.58146	-1.47007
58584043	chr20:58584043:T:TG	5.18958e-15	-2.31606e-10	-1.65254
58584212	chr20:58584212:G:A	8.18741e-15	-2.31606e-10	-1.1966
58584427	chr20:58584427:T:C	5.82109e-15	-2.31606e-10	-1.53771
58584433	chr20:58584433:C:T	4.98536e-15	-2.31606e-10	-1.69269
58584439	chr20:58584439:G:A	8.20258e-15	-2.31606e-10	-1.19475
58585316	chr20:58585316:T:C	9.26985e-15	-2.31606e-10	-1.07243
58585585	chr20:58585585:C:T	2.53625e-15	-1.8627	-0.505808
58585665	chr20:58585665:A:G	5.17834e-15	-2.31606e-10	-1.65471
58586335	chr20:58586335:T:C	5.3309e-15	-2.31606e-10	-1.62568
58586455	chr20:58586455:C:T	1.08899e-15	-1.37035	-1.8436
58586801	chr20:58586801:C:T	1.05021e-15	-1.51633	-1.73388
58586880	chr20:58586880:GA:G	5.58857e-15	-1.86268	0.284204
58587147	chr20:58587147:A:G	7.10397e-16	-1.80245	-1.83868
58587186	chr20:58587186:C:G	3.58822e-15	-1.88891	-0.132629
58587363	chr20:58587363:A:T	7.30996e-16	-1.76417	-1.84838
58587431	chr20:58587431:A:G	1.00627e-15	-1.63765	-1.6553
58587467	chr20:58587467:A:G	1.19872e-14	-2.31606e-10	-0.815357
58587543	chr20:58587543:G:A	5.05669e-15	-2.31606e-10	-1.67848
58588141	chr20:58588141:T:A	4.4642e-15	-2.31606e-10	-1.80311
58588222	chr20:58588222:C:T	7.0668e-16	-1.8119	-1.83448
58588293	chr20:58588293:T:C	7.18726e-16	-1.82539	-1.80408
58588343	chr20:58588343:A:G	7.21827e-15	-1.32258	-9.89384e-10
58588684	chr20:58588684:G:A	4.26647e-15	-2.31606e-10	-1.84841
58588908	chr20:58588908:C:T	1.72186e-15	-1.04818	-1.70762
58589024	chr20:58589024:G:A	1.21157e-15	-1.29885	-1.80844
58589274	chr20:58589274:C:T	3.68451e-15	-0.33485	-1.66021
58589280	chr20:58589280:G:A	6.43142e-15	-2.31606e-10	-1.438
58589376	chr20:58589376:T:G	7.45113e-15	-1.29083	-9.89384e-10
58589475	chr20:58589475:G:C	8.61833e-16	-1.9186	-1.52929
58589532	chr20:58589532:G:T	1.50491e-15	-1.91336	-0.977105
58589799	chr20:58589799:A:G	1.20139e-15	-1.41788	-1.69784
58589891	chr20:58589891:G:A	8.66065e-16	-1.65856	-1.78443
58590122	chr20:58590122:G:A	9.39699e-16	-1.75171	-1.60968
58590411	chr20:58590411:C:T	1.08774e-15	-1.38328	-1.83181
58590455	chr20:58590455:C:T	1.13885e-15	-1.33747	-1.83171
58590456	chr20:58590456:G:A	5.20738e-15	-2.31606e-10	-1.64912
58590472	chr20:58590472:C:T	1.60633e-15	-1.45587	-1.36937
58590585	chr20:58590585:G:C	1.97293e-14	-0.164868	-0.152222
58590632	chr20:58590632:C:T	1.29848e-15	-1.20669	-1.83131
58590780	chr20:58590780:T:C	1.02221e-15	-1.42989	-1.84734
58590980	chr20:58590980:G:T	1.60735e-15	-1.04348	-1.78113
58591105	chr20:58591105:C:T	1.21569e-14	-2.31606e-10	-0.801296
58591136	chr20:58591136:T:C	1.62618e-15	-1.10872	-1.70424
58591718	chr20:58591718:C:G	1.1437e-15	-1.31579	-1.84913
58591755	chr20:58591755:G:A	4.35958e-15	-2.31606e-10	-1.82682
58592021	chr20:58592021:A:G	4.36045e-15	-1.82662	-9.89384e-10
58592169	chr20:58592169:A:G	3.16585e-14	-1.2918	1.44761
58592214	chr20:58592214:T:C	3.91258e-15	-1.69687	-0.23813
58592297	chr20:58592297:T:C	8.01305e-16	-1.75444	-1.76627
58592582	chr20:58592582:G:A	4.01408e-15	-1.90939	-9.89384e-10
58593118	chr20:58593118:G:A	4.75206e-15	-2.31606e-10	-1.74062
58593396	chr20:58593396:T:C	4.15013e-15	-1.70708	-0.168982
58593505	chr20:58593505:G:A	8.93829e-16	-1.62365	-1.78778
58593831	chr20:58593831:A:C	2.32935e-14	-2.31606e-10	-0.151022
58593873	chr20:58593873:G:A	2.21168e-15	-1.73936	-0.766079
58594389	chr20:58594389:G:T	8.13951e-15	-2.31606e-10	-1.20247
58594530	chr20:58594530:C:G	4.50517e-15	-2.31606e-10	-1.79397
58594588	chr20:58594588:G:A	5.74374e-15	-1.66463	0.113544
58594651	chr20:58594651:T:G	4.42147e-15	-2.31606e-10	-1.81272
58594667	chr20:58594667:T:C	1.17092e-15	-1.8717	-1.2697
58594766	chr20:58594766:T:A	4.78492e-15	-1.68348	-0.0502438
58594948	chr20:58594948:C:T	1.12319e-15	-1.89259	-1.29043
58594968	chr20:58594968:T:C	1.06129e-15	-1.72643	-1.51329
58595251	chr20:58595251:A:G	1.42988e-14	-0.498242	-0.140776
58595340	chr20:58595340:C:T	8.44597e-16	-1.625	-1.84309
58595363	chr20:58595363:T:C	1.05651e-14	-2.31606e-10	-0.941645
58595381	chr20:58595381:C:T	1.92951e-14	-0.250556	-0.0887878
58596167	chr20:58596167:A:G	8.39657e-16	-1.62725	-1.84671
58596179	chr20:58596179:T:C	1.21382e-15	-1.70913	-1.39629
58596289	chr20:58596289:G:A	1.34189e-15	-1.16966	-1.83545
58596469	chr20:58596469:C:T	9.50371e-16	-1.50633	-1.84377
58596484	chr20:58596484:T:C	2.36038e-15	-0.974944	-1.46543
58596540	chr20:58596540:G:A	1.7996e-15	-1.09395	-1.61768
58596569	chr20:58596569:G:A	1.00904e-14	-2.31606e-10	-0.987609
58596642	chr20:58596642:C:A	8.82536e-16	-1.59367	-1.83048
58597188	chr20:58597188:G:A	4.31764e-15	-2.31606e-10	-1.83649
58597555	chr20:58597555:C:T	1.00539e-14	-2.31606e-10	-0.991236
58597851	chr20:58597851:C:G	1.0876e-15	-1.44852	-1.7667
58597890	chr20:58597890:C:T	4.46312e-15	-2.31606e-10	-1.80335
58597906	chr20:58597906:A:G	6.68662e-15	-2.31606e-10	-1.39909
58598168	chr20:58598168:T:G	7.63148e-16	-1.91449	-1.65501
58598248	chr20:58598248:C:T	1.51494e-15	-1.11108	-1.77274
58598324	chr20:58598324:C:A	1.51851e-15	-1.11087	-1.77059
58598392	chr20:58598392:A:T	1.61656e-15	-1.06436	-1.75454
58598566	chr20:58598566:G:A	1.48654e-15	-1.13244	-1.7703
58598759	chr20:58598759:ATCTG:A	9.37518e-15	-0.614224	-0.446907
58598801	chr20:58598801:CCTAT:C	1.57926e-15	-1.12436	-1.71788
58598846	chr20:58598846:C:A	9.55007e-16	-1.79829	-1.54694
58598864	chr20:58598864:T:C	1.53539e-15	-1.08923	-1.78119
58598962	chr20:58598962:T:C	1.07346e-14	-2.31606e-10	-0.925724
58599057	chr20:58599057:T:C	1.22049e-14	-2.31606e-10	-0.797362
58599332	chr20:58599332:A:G	1.23503e-14	-2.31606e-10	-0.785514
58599358	chr20:58599358:TTATC:T	1.20923e-15	-1.29047	-1.81874
58599457	chr20:58599457:T:A	1.22114e-15	-1.28235	-1.81706
58599565	chr20:58599565:T:C	4.85378e-15	-2.31606e-10	-1.71944
58599771	chr20:58599771:T:C	1.62199e-15	-1.91167	-0.903871
58599846	chr20:58599846:C:T	1.07638e-14	-2.31606e-10	-0.923008
58599897	chr20:58599897:A:G	1.61262e-15	-1.91277	-0.908566
58599991	chr20:58599991:C:T	1.59049e-15	-1.91608	-0.919078
58599995	chr20:58599995:C:T	5.85422e-15	-2.31606e-10	-1.53203
58600002	chr20:58600002:A:G	1.58581e-15	-1.91286	-0.925243
58600069	chr20:58600069:T:A	1.58557e-15	-1.91488	-0.923378
58600190	chr20:58600190:G:A	1.66941e-15	-1.9058	-0.880925
58600403	chr20:58600403:G:A	1.08754e-14	-2.31606e-10	-0.91269
58600602	chr20:58600602:C:T	6.93602e-15	-1.36247	-9.89384e-10
58600623	chr20:58600623:C:G	1.06244e-14	-2.31606e-10	-0.936039
58600653	chr20:58600653:C:T	1.18835e-14	-2.31606e-10	-0.824044
58600773	chr20:58600773:A:G	1.15939e-15	-1.70082	-1.45048
58600889	chr20:58600889:T:G	5.33312e-15	-1.62526	-9.89384e-10
58601069	chr20:58601069:T:C	1.56181e-15	-1.91174	-0.941614
58601242	chr20:58601242:C:A	8.50355e-15	-2.31606e-10	-1.15871
58601421	chr20:58601421:G:A	6.58662e-16	-1.91908	-1.79766
58601614	chr20:58601614:T:C	4.36469e-15	-2.31606e-10	-1.82565
58602121	chr20:58602121:G:A	1.48603e-15	-1.89452	-1.00857
58602133	chr20:58602133:C:A	7.58652e-16	-1.92186	-1.65355
58602294	chr20:58602294:G:A	1.17272e-14	-0.771653	-0.0656295
58602302	chr20:58602302:T:C	1.9499e-15	-0.998271	-1.63315
58602485	chr20:58602485:A:C	1.23232e-15	-1.26824	-1.82205
58602667	chr20:58602667:A:G	1.54402e-15	-1.23442	-1.63039
58602955	chr20:58602955:A:G	1.12746e-15	-1.6613	-1.51793
58603197	chr20:58603197:GT:G	4.26184e-15	-2.31606e-10	-1.8495
58603349	chr20:58603349:G:A	9.1773e-16	-1.53854	-1.84651
58603376	chr20:58603376:C:G	8.5017e-16	-1.73857	-1.72295
58603603	chr20:58603603:T:C	9.30185e-16	-1.8463	-1.52527
58603860	chr20:58603860:A:G	1.01661e-15	-1.45743	-1.82529
58603989	chr20:58603989:T:C	2.17508e-15	-0.724399	-1.79773
58604233	chr20:58604233:C:G	7.83109e-16	-1.84975	-1.69393
58604261	chr20:58604261:A:G	1.499e-13	2.17006	-0.459287
58604312	chr20:58604312:C:T	6.85001e-15	-2.31606e-10	-1.37495
58604322	chr20:58604322:C:T	4.89721e-15	-2.31606e-10	-1.71053
58604450	chr20:58604450:C:T	2.36591e-14	-2.31606e-10	-0.135448
58604617	chr20:58604617:CT:C	4.6329e-15	-2.31606e-10	-1.76601
58604953	chr20:58604953:A:G	7.01605e-16	-1.8711	-1.78248
58605349	chr20:58605349:C:A	9.12595e-15	-2.31606e-10	-1.08807
58605718	chr20:58605718:T:C	1.19032e-15	-1.56191	-1.56307
58605880	chr20:58605880:C:T	4.37368e-15	-2.31606e-10	-1.82359
58606114	chr20:58606114:G:A	1.54828e-15	-1.8394	-1.02265
58606293	chr20:58606293:G:T	1.85303e-15	-0.85036	-1.83202
58606374	chr20:58606374:G:A	1.01693e-15	-1.50302	-1.77939
58606719	chr20:58606719:C:T	5.97932e-15	-2.31606e-10	-1.51089
58606805	chr20:58606805:T:C	4.51602e-15	-2.31606e-10	-1.79157
58606872	chr20:58606872:G:A	1.56086e-15	-1.31545	-1.53851
58607548	chr20:58607548:C:G	1.08937e-14	-2.31606e-10	-0.911016
58607567	chr20:58607567:G:T	6.57593e-16	-1.87166	-1.84671
58607770	chr20:58607770:T:C	6.59775e-16	-1.91035	-1.80471
58607854	chr20:58607854:G:A	1.34223e-15	-1.91657	-1.08829
58608200	chr20:58608200:T:C	8.44511e-16	-1.88855	-1.57964
58608596	chr20:58608596:A:G	4.57265e-15	-2.31606e-10	-1.7791
58608675	chr20:58608675:G:A	8.18779e-16	-1.90816	-1.59098
58608778	chr20:58608778:T:C	4.21691e-15	-1.86009	-9.89384e-10
58608858	chr20:58608858:G:A	7.62167e-16	-1.72337	-1.84742
58609221	chr20:58609221:T:C	9.87053e-16	-1.91081	-1.40142
58609232	chr20:58609232:T:C	1.52945e-15	-1.89548	-0.978809
58609659	chr20:58609659:G:A	1.12132e-14	-2.31606e-10	-0.882102
58609668	chr20:58609668:A:G	4.6915e-15	-2.31606e-10	-1.75344
58609934	chr20:58609934:AAGC:A	1.05076e-14	-2.31606e-10	-0.9471
58610502	chr20:58610502:T:G	4.74634e-15	-2.31606e-10	-1.74182
58611557	chr20:58611557:G:C	4.25647e-15	-2.31606e-10	-1.85076
58612080	chr20:58612080:C:T	3.96988e-15	-1.92046	-9.89384e-10
58612347	chr20:58612347:T:C	1.13492e-15	-1.91922	-1.25341
58612501	chr20:58612501:AG:A	1.21291e-15	-1.25751	-1.84866
58612553	chr20:58612553:C:T	2.71459e-15	-1.78274	-0.517818
58612680	chr20:58612680:A:G	3.64134e-14	-2.31606e-10	0.29574
58612913	chr20:58612913:C:T	8.86921e-16	-1.58451	-1.83469
58613362	chr20:58613362:C:A	4.6386e-15	-2.31606e-10	-1.76478
58613391	chr20:58613391:G:A	1.05096e-14	-2.31606e-10	-0.946903
58613396	chr20:58613396:G:A	4.43813e-15	-2.31606e-10	-1.80896
58613555	chr20:58613555:T:G	3.84118e-14	-2.31606e-10	0.349167
58613811	chr20:58613811:G:A	9.57376e-15	-2.31606e-10	-1.04017
58614273	chr20:58614273:G:A	4.21132e-15	-1.86142	-9.89384e-10
58614659	chr20:58614659:C:T	4.42125e-15	-2.31606e-10	-1.81277
58614773	chr20:58614773:C:T	4.26659e-15	-2.31606e-10	-1.84838
58614970	chr20:58614970:A:C	1.17494e-15	-1.64983	-1.48815
58614977	chr20:58614977:G:A	1.52987e-15	-1.56048	-1.31353
58615101	chr20:58615101:T:C	4.29139e-15	-2.31606e-10	-1.84258
58615331	chr20:58615331:C:T	4.35086e-15	-2.31606e-10	-1.82882
58615774	chr20:58615774:AG:A	4.37197e-15	-2.31606e-10	-1.82398
58615818	chr20:58615818:A:G	2.11355e-14	-2.31606e-10	-0.248241
58616166	chr20:58616166:G:A	4.45646e-15	-2.31606e-10	-1.80484
58616493	chr20:58616493:T:C	4.27386e-15	-2.31606e-10	-1.84668
58617627	chr20:58617627:G:A	7.23689e-15	-2.31606e-10	-1.32001
58617645	chr20:58617645:G:A	8.94854e-15	-1.10771	-9.89384e-10
58617746	chr20:58617746:C:T	4.45368e-15	-1.4782	-0.327263
58617834	chr20:58617834:C:T	9.21449e-14	-2.31606e-10	1.22417
58617883	chr20:58617883:G:A	8.0853e-16	-1.92139	-1.59034
58617994	chr20:58617994:A:G	8.53386e-16	-1.86208	-1.59566
58618010	chr20:58618010:G:T	5.85035e-15	-2.31606e-10	-1.53269
58618232	chr20:58618232:T:C	2.27091e-15	-1.33193	-1.14708
58618698	chr20:58618698:T:C	4.35978e-15	-1.82678	-9.89384e-10
58618715	chr20:58618715:T:G	5.07324e-14	-2.31606e-10	0.627368
58618850	chr20:58618850:G:A	3.49757e-15	-1.00411	-1.04301
58618911	chr20:58618911:A:G	4.18085e-14	-2.31606e-10	0.433903
58619162	chr20:58619162:C:T	4.45165e-15	-1.80592	-9.89384e-10
58619674	chr20:58619674:G:A	1.00805e-14	-2.31606e-10	-0.988592
58619923	chr20:58619923:G:A	2.48648e-15	-0.688083	-1.70025
58620180	chr20:58620180:A:C	6.73284e-15	-1.3922	-9.89384e-10
58620413	chr20:58620413:C:T	2.2598e-15	-0.876205	-1.60771
58620667	chr20:58620667:CACAT:C	1.7502e-15	-0.914984	-1.82448
58620700	chr20:58620700:A:G	4.71129e-15	-2.31606e-10	-1.74924
58620934	chr20:58620934:G:A	1.22092e-14	-2.31606e-10	-0.797008
58620973	chr20:58620973:C:T	1.15009e-14	-2.31606e-10	-0.856769
58621028	chr20:58621028:C:T	9.43742e-16	-1.6901	-1.667
58621045	chr20:58621045:G:A	1.60015e-15	-1.16867	-1.66043
58621057	chr20:58621057:A:G	1.47933e-15	-1.69003	-1.21758
58622182	chr20:58622182:G:A	2.0483e-15	-0.993101	-1.58909
58622484	chr20:58622484:G:A	6.36565e-15	-2.31606e-10	-1.44828
58622882	chr20:58622882:T:C	7.57819e-16	-1.84913	-1.72738
58623440	chr20:58623440:TGTAA:T	2.64553e-14	-0.831426	0.807684
58623457	chr20:58623457:T:G	5.27526e-15	-2.31606e-10	-1.63617
58623852	chr20:58623852:T:C	4.37589e-15	-1.82309	-9.89384e-10
58623873	chr20:58623873:A:C	7.16971e-15	-2.31606e-10	-1.32933
58623906	chr20:58623906:T:G	8.94518e-16	-1.5813	-1.82937
58624057	chr20:58624057:C:T	1.35417e-14	-0.69342	-9.89384e-10
58624574	chr20:58624574:G:T	8.43221e-16	-1.76162	-1.7081
58624590	chr20:58624590:C:T	7.39698e-15	-2.31606e-10	-1.29812
58625125	chr20:58625125:C:T	1.38496e-15	-1.81416	-1.15937
58625184	chr20:58625184:C:T	4.93959e-15	-2.31606e-10	-1.70191
58625269	chr20:58625269:T:C	5.89212e-15	-2.31606e-10	-1.52558
58625487	chr20:58625487:A:G	2.92176e-14	1.05319	-0.977613
58625582	chr20:58625582:G:A	1.16189e-14	-2.31606e-10	-0.846565
58626218	chr20:58626218:C:T	5.76011e-15	-2.31606e-10	-1.54824
58626549	chr20:58626549:G:A	7.37271e-16	-1.76288	-1.84111
58626632	chr20:58626632:G:A	6.12993e-15	-2.31606e-10	-1.48601
58626741	chr20:58626741:C:T	4.36197e-15	-2.31606e-10	-1.82627
58626963	chr20:58626963:A:AG	1.98523e-13	3.72779	-1.73608
58627042	chr20:58627042:T:C	6.82867e-15	-0.388643	-0.989423
58627092	chr20:58627092:CTGAGACCA:C	1.34348e-14	-0.716267	0.014918
58627385	chr20:58627385:G:T	6.69547e-15	-2.31606e-10	-1.39776
58627453	chr20:58627453:T:C	4.56868e-15	-2.31606e-10	-1.77997
58627459	chr20:58627459:C:T	6.08654e-15	-0.868458	-0.624659
58627460	chr20:58627460:A:G	2.23294e-14	1.32149	-1.51478
58627494	chr20:58627494:C:T	1.82086e-14	1.06749	-1.4648
58627591	chr20:58627591:A:G	3.15222e-15	-0.319545	-1.83155
58627678	chr20:58627678:C:G	1.55249e-14	0.923232	-1.47998
58627780	chr20:58627780:C:A	5.56457e-15	-2.31606e-10	-1.58278
58627817	chr20:58627817:T:C	5.10598e-15	-2.31606e-10	-1.66878
58627924	chr20:58627924:A:G	3.07841e-13	3.89138	-1.46099
58627947	chr20:58627947:T:C	1.56663e-14	0.932716	-1.4804
58628023	chr20:58628023:G:A	1.63082e-14	0.924552	-1.43208
58628097	chr20:58628097:G:C	4.76463e-15	-2.31606e-10	-1.73798
58628123	chr20:58628123:C:G	2.67649e-15	-0.57803	-1.73666
58628375	chr20:58628375:G:A	2.88446e-15	-0.611116	-1.62874
58628461	chr20:58628461:C:G	4.25682e-15	-2.31606e-10	-1.85068
58628535	chr20:58628535:G:A	8.06598e-15	-2.31606e-10	-1.21154
58628557	chr20:58628557:C:T	5.33484e-15	-2.31606e-10	-1.62494
58628828	chr20:58628828:G:C	7.55524e-15	0.459796	-1.73675
58628973	chr20:58628973:G:A	8.5774e-15	0.510125	-1.66019
58629304	chr20:58629304:T:C	1.65724e-14	1.2268	-1.71826
58629750	chr20:58629750:C:A	4.89071e-15	-2.31606e-10	-1.71186
58629803	chr20:58629803:C:T	5.12769e-15	-2.31606e-10	-1.66454
58629847	chr20:58629847:T:C	2.28315e-15	-0.622387	-1.85125
58629922	chr20:58629922:G:A	1.5013e-13	3.14211	-1.42981
58629991	chr20:58629991:G:A	2.54128e-13	3.42779	-1.18915
58629993	chr20:58629993:T:C	6.57643e-15	-2.31606e-10	-1.4157
58630105	chr20:58630105:T:C	1.21838e-13	3.08381	-1.58032
58630137	chr20:58630137:C:T	1.07526e-15	-1.88014	-1.34649
58630165	chr20:58630165:C:T	2.53077e-15	-0.673181	-1.69749
58630232	chr20:58630232:CT:C	4.38409e-15	-2.31606e-10	-1.82121
58630491	chr20:58630491:G:A	4.29774e-15	-2.31606e-10	-1.84111
58630596	chr20:58630596:A:G	3.63714e-14	-0.258877	0.553464
58630780	chr20:58630780:T:C	2.29992e-14	0.768934	-0.93267
58630833	chr20:58630833:G:A	4.43182e-15	-1.81039	-9.89384e-10
58631002	chr20:58631002:C:T	4.23091e-14	-2.31606e-10	0.445806
58631423	chr20:58631423:C:T	2.9913e-15	-0.948968	-1.25452
58631484	chr20:58631484:A:G	1.85681e-14	0.598969	-0.976718
58631494	chr20:58631494:A:G	1.72462e-13	3.51128	-1.6603
58631557	chr20:58631557:G:A	2.44342e-14	0.970016	-1.07323
58631680	chr20:58631680:G:A	3.14989e-15	-0.499783	-1.65205
58631814	chr20:58631814:T:C	2.92429e-14	1.13125	-1.05481
58631878	chr20:58631878:C:A	7.79109e-15	-2.31606e-10	-1.24622
58631887	chr20:58631887:C:T	2.29571e-14	-2.31606e-10	-0.165567
58631895	chr20:58631895:A:G	7.11674e-15	-2.31606e-10	-1.33675
58632426	chr20:58632426:C:T	6.74468e-15	-2.31606e-10	-1.39044
58632447	chr20:58632447:G:A	5.54884e-15	-2.31606e-10	-1.58561
58632561	chr20:58632561:C:T	5.23223e-15	-2.31606e-10	-1.64436
58632645	chr20:58632645:T:C	8.29255e-15	-0.149527	-1.03431
58633048	chr20:58633048:A:C	6.19579e-15	-0.358624	-1.1167
58633211	chr20:58633211:TG:T	5.71483e-15	-2.31606e-10	-1.55613
58633374	chr20:58633374:G:T	5.11133e-15	-2.31606e-10	-1.66774
58633946	chr20:58633946:T:C	3.2352e-15	-1.89152	-0.233586
58634191	chr20:58634191:A:G	4.50729e-15	-2.31606e-10	-1.7935
58634216	chr20:58634216:T:G	5.0228e-15	-2.31606e-10	-1.68521
58634313	chr20:58634313:C:T	1.50303e-15	-1.61297	-1.27874
58634415	chr20:58634415:C:T	1.48956e-14	-2.31606e-10	-0.598132
58634632	chr20:58634632:G:A	1.71186e-15	-1.18333	-1.57828
58634843	chr20:58634843:C:T	6.48757e-15	-0.0280938	-1.40122
58634976	chr20:58634976:G:C	1.20387e-14	-2.31606e-10	-0.811071
58635063	chr20:58635063:G:A	4.63912e-15	-1.76467	-9.89384e-10
58635198	chr20:58635198:G:A	1.58149e-14	0.637118	-1.17536
58635440	chr20:58635440:G:A	4.70965e-15	-2.31606e-10	-1.74958
58636635	chr20:58636635:G:A	4.26639e-15	-2.31606e-10	-1.84843
58636950	chr20:58636950:T:C	4.29308e-15	-2.31606e-10	-1.84219
58637092	chr20:58637092:C:T	1.75043e-14	0.222553	-0.659304
58637274	chr20:58637274:C:T	8.79672e-15	-0.102384	-1.02243
58637369	chr20:58637369:A:G	1.51451e-14	0.170643	-0.752162
58637388	chr20:58637388:T:C	1.36785e-14	-2.31606e-10	-0.68337
58637670	chr20:58637670:C:T	1.58446e-14	-0.101146	-0.435223
58637764	chr20:58637764:C:T	4.47704e-15	-2.31606e-10	-1.80023
58637840	chr20:58637840:G:A	5.86456e-15	-2.31606e-10	-1.53027
58637973	chr20:58637973:C:T	4.44919e-15	-2.31606e-10	-1.80647
58638072	chr20:58638072:C:T	1.46879e-14	-2.31606e-10	-0.612175
58638076	chr20:58638076:A:T	1.87691e-14	-2.31606e-10	-0.366986
58638114	chr20:58638114:C:T	1.15694e-14	-2.31606e-10	-0.850836
58638301	chr20:58638301:C:G	6.66877e-15	-0.518083	-0.883678
58638367	chr20:58638367:T:G	1.6477e-14	-2.31606e-10	-0.497231
58638479	chr20:58638479:A:T	1.51174e-14	-2.31606e-10	-0.583352
58638503	chr20:58638503:G:A	1.57279e-14	-2.31606e-10	-0.543761
58638812	chr20:58638812:C:T	7.84298e-15	-2.31606e-10	-1.23958
58639665	chr20:58639665:C:T	4.4544e-15	-2.31606e-10	-1.8053
58639875	chr20:58639875:C:T	1.327e-14	-2.31606e-10	-0.713694
58640621	chr20:58640621:G:A	5.96866e-15	-2.31606e-10	-1.51267
58641482	chr20:58641482:A:G	1.52336e-15	-1.13025	-1.74803
58641715	chr20:58641715:T:A	6.16724e-15	-2.31606e-10	-1.47994
58641951	chr20:58641951:C:T	6.16543e-15	-2.31606e-10	-1.48024
58642316	chr20:58642316:C:T	5.98618e-15	-2.31606e-10	-1.50974
58642673	chr20:58642673:G:A	4.40222e-15	-2.31606e-10	-1.81709
58642691	chr20:58642691:C:T	4.86139e-15	-2.31606e-10	-1.71787
58642698	chr20:58642698:G:T	4.96338e-15	-2.31606e-10	-1.69711
58643036	chr20:58643036:G:C	6.07311e-15	-2.31606e-10	-1.49533
58643066	chr20:58643066:T:C	4.43405e-15	-2.31606e-10	-1.80988
58643079	chr20:58643079:C:T	5.73374e-15	-2.31606e-10	-1.55283
58643118	chr20:58643118:G:A	7.10543e-15	-2.31606e-10	-1.33834
58643257	chr20:58643257:G:A	6.26756e-15	-2.31606e-10	-1.46381
58643305	chr20:58643305:T:C	1.21908e-14	-2.31606e-10	-0.798511
58643328	chr20:58643328:C:T	4.82347e-15	-1.7257	-9.89384e-10
58643783	chr20:58643783:G:C	4.38864e-15	-2.31606e-10	-1.82018
58643914	chr20:58643914:T:C	4.35245e-15	-2.31606e-10	-1.82846
58644164	chr20:58644164:T:C	5.69363e-15	-2.31606e-10	-1.55985
58644473	chr20:58644473:T:C	1.37532e-14	-0.677922	-9.89384e-10
58644490	chr20:58644490:A:G	4.80109e-15	-2.31606e-10	-1.73035
58645631	chr20:58645631:T:C	1.38167e-14	-2.31606e-10	-0.673318
58645912	chr20:58645912:A:G	5.46621e-15	-2.31606e-10	-1.60061
58646109	chr20:58646109:C:G	1.38974e-15	-1.29117	-1.67891
58646125	chr20:58646125:A:T	5.10075e-15	-2.31606e-10	-1.66981
58646277	chr20:58646277:C:CTT	4.53692e-15	-2.31606e-10	-1.78695
58646353	chr20:58646353:C:G	1.03452e-14	-2.31606e-10	-0.962676
58647013	chr20:58647013:G:T	1.14649e-14	-2.31606e-10	-0.85991
58647157	chr20:58647157:C:T	7.54772e-15	-2.31606e-10	-1.27795
58647313	chr20:58647313:C:G	4.90809e-14	0.120799	0.473475
58647314	chr20:58647314:C:G	3.64265e-14	-2.31606e-10	0.2961
58647670	chr20:58647670:G:A	4.01063e-15	-1.91025	-9.89384e-10
58647831	chr20:58647831:A:G	4.31774e-15	-2.31606e-10	-1.83647
58648158	chr20:58648158:A:G	5.52222e-15	-1.59042	-9.89384e-10
58648672	chr20:58648672:C:T	7.08885e-15	-2.31606e-10	-1.34067
58648997	chr20:58648997:A:G	1.28358e-15	-1.77702	-1.27252
58649180	chr20:58649180:A:T	5.87068e-15	-1.52923	-9.89384e-10
58649439	chr20:58649439:G:A	9.29657e-15	-2.31606e-10	-1.06955
58651023	chr20:58651023:C:G	1.71493e-15	-0.936514	-1.82331
58651037	chr20:58651037:G:T	4.48066e-15	-2.31606e-10	-1.79943
58651187	chr20:58651187:G:C	1.18432e-15	-1.28145	-1.84857
58651263	chr20:58651263:T:C	9.37991e-15	-2.31606e-10	-1.06063
58654047	chr20:58654047:G:T	5.0642e-15	-1.677	-9.89384e-10
58654779	chr20:58654779:G:C	5.81414e-15	-2.31606e-10	-1.5389
58655199	chr20:58655199:A:T	4.26672e-15	-2.31606e-10	-1.84835
58655280	chr20:58655280:A:T	1.58471e-15	-1.15008	-1.68872
58655582	chr20:58655582:A:G	1.58563e-15	-1.15059	-1.68763
58655745	chr20:58655745:A:G	1.51436e-15	-1.15965	-1.72456
58656426	chr20:58656426:A:G	4.78008e-15	-2.31606e-10	-1.73474
58656652	chr20:58656652:A:G	4.77788e-15	-2.31606e-10	-1.7352
58656859	chr20:58656859:G:A	1.69691e-15	-1.08973	-1.68065
58657059	chr20:58657059:G:C	5.82569e-15	-1.53692	-9.89384e-10
58658237	chr20:58658237:A:C	4.37725e-15	-2.31606e-10	-1.82278
58658439	chr20:58658439:A:G	6.46204e-15	-2.31606e-10	-1.43325
58659426	chr20:58659426:A:G	1.39877e-15	-1.30348	-1.66012
58660318	chr20:58660318:T:C	1.69937e-15	-1.60706	-1.16188
58660624	chr20:58660624:C:G	1.95628e-14	-2.31606e-10	-0.325568
58660758	chr20:58660758:T:C	1.93228e-15	-0.959948	-1.68055
58661026	chr20:58661026:A:T	4.86858e-15	-1.71639	-9.89384e-10
58661536	chr20:58661536:T:A	1.65519e-13	1.80989	-9.89384e-10
58661998	chr20:58661998:T:C	1.66346e-15	-1.15625	-1.63405
58662046	chr20:58662046:G:A	1.88024e-15	-1.73352	-0.934278
58662234	chr20:58662234:CATCTGGGAGTGCCT:C	6.75391e-15	-2.31606e-10	-1.38908
58662604	chr20:58662604:C:A	4.34505e-15	-2.31606e-10	-1.83016
58662614	chr20:58662614:G:A	1.3581e-14	1.04999	-1.74051
58662670	chr20:58662670:G:A	4.27103e-15	-2.31606e-10	-1.84734
58662729	chr20:58662729:T:C	4.57556e-15	-0.829084	-0.949384
58662753	chr20:58662753:C:G	1.74251e-14	-2.31606e-10	-0.441287
58663007	chr20:58663007:G:A	5.12214e-15	-2.31606e-10	-1.66562
58663197	chr20:58663197:A:G	4.46922e-14	-2.31606e-10	0.500602
58663771	chr20:58663771:G:A	1.53472e-14	1.11104	-1.6793
58663912	chr20:58663912:A:G	6.64621e-15	-2.31606e-10	-1.40515
58664110	chr20:58664110:A:G	4.61717e-15	-2.31606e-10	-1.76942
58664363	chr20:58664363:T:C	4.4143e-14	0.488239	-9.89384e-10
58664502	chr20:58664502:G:C	1.28947e-15	-1.36286	-1.68211
58665005	chr20:58665005:C:T	4.68948e-15	-1.75388	-9.89384e-10
58665080	chr20:58665080:T:C	1.5907e-15	-1.15178	-1.68325
58665082	chr20:58665082:T:C	9.28571e-16	-1.69307	-1.68024
58665218	chr20:58665218:C:T	1.10735e-15	-1.69239	-1.50483
58665393	chr20:58665393:A:T	3.24737e-15	-0.294878	-1.82647
58665786	chr20:58665786:C:T	1.90068e-15	-0.805819	-1.85117
58666427	chr20:58666427:T:G	4.40157e-15	-2.31606e-10	-1.81724
58667111	chr20:58667111:T:C	3.42032e-14	-2.31606e-10	0.233124
58667214	chr20:58667214:A:G	9.65296e-15	-2.31606e-10	-1.03193
58668169	chr20:58668169:C:G	4.00828e-15	-1.91083	-9.89384e-10
58668252	chr20:58668252:T:G	3.44168e-14	-2.31606e-10	0.239348
58668283	chr20:58668283:C:T	2.20334e-14	-2.31606e-10	-0.206637
58668352	chr20:58668352:C:T	1.48435e-15	-1.18192	-1.7223
58668791	chr20:58668791:T:A	4.27488e-15	-2.31606e-10	-1.84644
58668885	chr20:58668885:A:G	4.29486e-15	-2.31606e-10	-1.84178
58669145	chr20:58669145:A:G	1.66021e-14	0.126402	-0.616072
58669340	chr20:58669340:G:A	4.00875e-15	-1.91072	-9.89384e-10
58670051	chr20:58670051:C:T	4.00209e-15	-0.17338	-1.739
58670137	chr20:58670137:G:A	2.11037e-15	-1.91954	-0.6328
58671567	chr20:58671567:C:T	4.39293e-15	-2.31606e-10	-1.8192
58671609	chr20:58671609:C:CA	4.37992e-15	-2.31606e-10	-1.82217
58671625	chr20:58671625:T:C	3.27476e-14	-2.31606e-10	0.189632
58671732	chr20:58671732:C:A	4.77193e-15	-2.31606e-10	-1.73644
58672079	chr20:58672079:T:A	4.27061e-15	-2.31606e-10	-1.84744
58672085	chr20:58672085:C:T	4.34508e-15	-2.31606e-10	-1.83015
58672354	chr20:58672354:T:A	4.97936e-15	-2.31606e-10	-1.69389
58672421	chr20:58672421:AAC:A	7.7401e-16	-1.78277	-1.7726
58672678	chr20:58672678:G:A	1.32231e-14	-2.31606e-10	-0.717231
58672746	chr20:58672746:C:T	6.84491e-15	-2.31606e-10	-1.37569
58672857	chr20:58672857:G:A	4.77788e-15	-2.31606e-10	-1.7352
58673073	chr20:58673073:T:C	6.31415e-15	-2.31606e-10	-1.4564
58673308	chr20:58673308:T:C	6.40978e-15	-2.31606e-10	-1.44137
58674190	chr20:58674190:G:A	1.20067e-15	-1.57558	-1.54074
58674342	chr20:58674342:T:A	1.66525e-13	1.81595	-9.89384e-10
58674715	chr20:58674715:A:G	1.59374e-15	-1.72519	-1.10792
58675079	chr20:58675079:A:G	6.36863e-15	-2.31606e-10	-1.44781
58675143	chr20:58675143:CT:C	5.58367e-15	-2.31606e-10	-1.57935
58675708	chr20:58675708:G:A	2.94166e-15	-0.558782	-1.66144
58675728	chr20:58675728:T:C	2.11261e-14	0.846091	-1.09478
58675848	chr20:58675848:C:T	4.41421e-15	-1.81437	-9.89384e-10
58675930	chr20:58675930:G:C	4.68964e-15	-0.843703	-0.910138
58676474	chr20:58676474:G:T	1.40033e-15	-1.20349	-1.75899
58677469	chr20:58677469:G:T	5.03925e-15	-2.31606e-10	-1.68194
58677872	chr20:58677872:G:C	1.13837e-14	-2.31606e-10	-0.867017
58678154	chr20:58678154:C:A	4.37512e-15	-1.82326	-9.89384e-10
58678190	chr20:58678190:C:T	3.68392e-15	-1.48041	-0.514815
58678219	chr20:58678219:C:T	8.00161e-16	-1.70306	-1.81908
58678240	chr20:58678240:A:G	1.75247e-15	-1.85479	-0.883385
58678288	chr20:58678288:A:G	5.80535e-14	-2.31606e-10	0.762169
58678351	chr20:58678351:T:C	4.28139e-15	-2.31606e-10	-1.84492
58678371	chr20:58678371:G:A	2.63699e-14	-0.026972	-9.89384e-10
58679109	chr20:58679109:T:C	1.33234e-14	-2.31606e-10	-0.709673
58679485	chr20:58679485:C:T	4.57387e-15	-2.31606e-10	-1.77884
58679671	chr20:58679671:A:G	3.32172e-14	-2.31606e-10	0.203871
58679824	chr20:58679824:A:G	1.83802e-14	-2.31606e-10	-0.387921
58680411	chr20:58680411:C:T	2.02385e-14	1.01434	-1.30595
58681476	chr20:58681476:G:A	6.8343e-15	0.194797	-1.57204
58682196	chr20:58682196:T:C	1.85915e-14	-2.31606e-10	-0.37649
58682263	chr20:58682263:A:G	5.15023e-15	-2.31606e-10	-1.66016
58682724	chr20:58682724:T:TA	1.10639e-13	1.40708	-9.89384e-10
58682972	chr20:58682972:T:G	4.05207e-15	-1.89997	-9.89384e-10
58683107	chr20:58683107:A:T	1.72142e-14	1.19378	-1.64724
58683378	chr20:58683378:C:G	6.89601e-15	-2.31606e-10	-1.36825
58683744	chr20:58683744:A:C	1.68754e-15	-1.9155	-0.860423
58683998	chr20:58683998:G:C	2.305e-14	-2.31606e-10	-0.161532
58684054	chr20:58684054:G:A	4.4345e-15	-2.31606e-10	-1.80978
58684058	chr20:58684058:G:A	4.54903e-15	-2.31606e-10	-1.78428
58684231	chr20:58684231:A:G	4.25692e-15	-2.31606e-10	-1.85065
58684565	chr20:58684565:C:A	1.55561e-14	-2.31606e-10	-0.554745
58684840	chr20:58684840:C:T	4.02083e-15	-1.90771	-9.89384e-10
58685051	chr20:58685051:A:G	1.50076e-14	1.25561	-1.84626
58686042	chr20:58686042:G:A	6.59066e-15	0.341361	-1.7549
58686280	chr20:58686280:T:C	5.17237e-14	2.41815	-1.77143
58686290	chr20:58686290:T:G	4.06929e-15	-1.89573	-9.89384e-10
58686407	chr20:58686407:T:C	6.99246e-15	-2.31606e-10	-1.35436
58686470	chr20:58686470:C:T	4.33254e-15	-2.31606e-10	-1.83304
58686488	chr20:58686488:CAA:C	2.78299e-14	1.87611	-1.8492
58686608	chr20:58686608:C:G	4.4613e-15	-2.31606e-10	-1.80376
58686794	chr20:58686794:G:A	1.61908e-15	-1.21857	-1.59877
58687009	chr20:58687009:C:T	1.36927e-15	-1.40552	-1.5794
58687321	chr20:58687321:AG:A	1.00077e-14	-2.31606e-10	-0.995842
58687765	chr20:58687765:C:T	4.27912e-15	-2.31606e-10	-1.84545
58687918	chr20:58687918:G:A	1.88676e-14	-0.361753	-9.89384e-10
58688017	chr20:58688017:G:A	1.36117e-14	-0.68827	-9.89384e-10
58688026	chr20:58688026:C:T	3.15292e-15	-0.790902	-1.35996
58688253	chr20:58688253:C:T	1.8801e-15	-0.943378	-1.72449
58688334	chr20:58688334:T:C	1.02753e-13	3.18311	-1.84998
58688673	chr20:58688673:TGTGTGTGTGGTGTGTGTGTG:T	2.08315e-13	2.03986	-9.89384e-10
58688977	chr20:58688977:G:A	4.42409e-14	-2.31606e-10	0.490452
58689306	chr20:58689306:A:G	1.65162e-13	-2.31606e-10	1.80773
58689370	chr20:58689370:C:T	4.44733e-14	-2.31606e-10	0.495692
58689798	chr20:58689798:C:G	3.25066e-14	-2.31606e-10	0.182247
58689850	chr20:58689850:C:T	9.44621e-14	3.08774	-1.83874
58691012	chr20:58691012:C:A	3.41343e-14	-2.31606e-10	0.231108
58691078	chr20:58691078:G:A	1.5027e-15	-1.17016	-1.72177
58691536	chr20:58691536:C:G	4.63295e-13	2.94025	-0.101079
58691644	chr20:58691644:T:C	3.16177e-14	1.85056	-1.69604
58691857	chr20:58691857:T:C	8.38712e-14	2.97827	-1.84818
58692292	chr20:58692292:G:C	8.51538e-16	-1.64578	-1.81413
58692377	chr20:58692377:A:G	9.94786e-14	3.14924	-1.84849
58692755	chr20:58692755:G:C	6.74751e-15	-1.39002	-9.89384e-10
58692886	chr20:58692886:T:C	3.98835e-14	1.51086	-1.12409
58693454	chr20:58693454:GCC:G	4.2578e-15	-2.31606e-10	-1.85044
58693513	chr20:58693513:G:T	1.04848e-14	-0.949274	-9.89384e-10
58693590	chr20:58693590:C:T	4.31459e-15	-2.31606e-10	-1.83719
58694154	chr20:58694154:T:A	4.9761e-13	3.06679	-0.156173
58694211	chr20:58694211:G:C	4.83925e-13	3.02323	-0.140498
58694439	chr20:58694439:G:A	6.53333e-16	-1.89863	-1.82624
58694879	chr20:58694879:T:C	8.18806e-15	0.649126	-1.84565
58695609	chr20:58695609:G:A	1.03099e-15	-1.75864	-1.51004
58695756	chr20:58695756:C:T	8.67987e-16	-1.59167	-1.84911
58696475	chr20:58696475:C:T	2.02341e-13	3.51595	-1.50519
58696756	chr20:58696756:G:A	3.08229e-15	-0.367456	-1.80607
58696878	chr20:58696878:G:A	1.08834e-15	-1.48289	-1.73165
58697096	chr20:58697096:T:G	4.46892e-15	-2.31606e-10	-1.80205
58697561	chr20:58697561:T:C	3.90161e-14	1.20702	-0.842246
58698489	chr20:58698489:G:A	1.41263e-13	3.20588	-1.55446
58698608	chr20:58698608:T:G	6.88291e-16	-1.92209	-1.75066
58698829	chr20:58698829:T:C	3.67732e-14	1.09883	-0.793256
58699021	chr20:58699021:T:A	2.89509e-14	0.948086	-0.88168
58699328	chr20:58699328:G:A	9.79006e-15	-2.31606e-10	-1.01783
58699504	chr20:58699504:G:T	1.8008e-15	-0.930017	-1.78095
58699684	chr20:58699684:T:C	4.87708e-15	-1.71465	-9.89384e-10
58699703	chr20:58699703:C:A	5.72236e-13	3.19926	-0.148906
58699710	chr20:58699710:A:C	1.15613e-14	0.656686	-1.50822
58700893	chr20:58700893:A:C	8.85673e-15	-1.11802	-9.89384e-10
58701017	chr20:58701017:A:C	1.3047e-14	-2.31606e-10	-0.730639
58701767	chr20:58701767:C:T	9.92216e-15	-2.31606e-10	-1.00443
58701835	chr20:58701835:C:T	1.32251e-13	3.33215	-1.74665
58701923	chr20:58701923:A:G	7.80565e-16	-1.85453	-1.69241
58702203	chr20:58702203:G:T	2.18275e-15	-1.07925	-1.43936
58702297	chr20:58702297:G:T	8.76184e-16	-1.64879	-1.78259
58702412	chr20:58702412:C:T	8.98532e-16	-1.57386	-1.83233
58703188	chr20:58703188:C:T	7.4669e-16	-1.90182	-1.68948
58703394	chr20:58703394:G:A	1.38285e-14	1.09261	-1.76507
58703396	chr20:58703396:TTA:T	4.27529e-15	-2.31606e-10	-1.84634
58703473	chr20:58703473:G:A	5.48963e-15	-1.59634	-9.89384e-10
58703529	chr20:58703529:G:A	9.66396e-16	-1.48227	-1.85111
58703761	chr20:58703761:GGCCTTCCCTAGAGGCCACAGCTGCACA:G	2.68407e-15	-0.552911	-1.75895
58704029	chr20:58704029:C:T	4.27657e-15	-2.31606e-10	-1.84604
58704798	chr20:58704798:C:T	7.04219e-16	-1.87031	-1.77955
58705156	chr20:58705156:T:A	8.65918e-16	-1.61143	-1.83173
58705209	chr20:58705209:T:C	3.97912e-15	-0.256402	-1.66173
58705415	chr20:58705415:A:C	8.71589e-16	-1.64432	-1.79231
58705424	chr20:58705424:G:A	6.44639e-15	-2.31606e-10	-1.43568
58705519	chr20:58705519:T:C	8.31828e-14	2.04024	-0.9184
58705942	chr20:58705942:T:C	7.10519e-16	-1.84887	-1.79209
58706036	chr20:58706036:A:C	6.75098e-16	-1.92201	-1.77009
58706382	chr20:58706382:A:G	9.17855e-16	-1.58558	-1.79933
58706452	chr20:58706452:G:A	1.26073e-13	3.02723	-1.48956
58706793	chr20:58706793:C:T	1.17906e-15	-1.30527	-1.82921
58707325	chr20:58707325:T:C	7.22807e-16	-1.83082	-1.79299
58707456	chr20:58707456:C:T	4.25741e-15	-2.31606e-10	-1.85054
58707465	chr20:58707465:G:A	4.16344e-15	-0.271859	-1.601
58707991	chr20:58707991:G:A	4.95827e-15	-2.31606e-10	-1.69814
58708415	chr20:58708415:C:T	8.21791e-16	-1.69303	-1.80244
58708772	chr20:58708772:A:G	6.96451e-16	-1.86268	-1.79828
58708841	chr20:58708841:T:C	9.8329e-14	1.90023	-0.611107
58708846	chr20:58708846:G:T	4.33821e-15	-2.31606e-10	-1.83174
58709080	chr20:58709080:G:A	8.39553e-16	-1.70507	-1.76901
58709418	chr20:58709418:G:A	3.30387e-15	-0.482739	-1.62136
58709594	chr20:58709594:A:G	4.30423e-15	-2.31606e-10	-1.8396
58709703	chr20:58709703:G:C	6.95367e-16	-1.92208	-1.74043
58710324	chr20:58710324:G:C	6.65306e-16	-1.92064	-1.78606
58710691	chr20:58710691:G:C	4.27064e-15	-2.31606e-10	-1.84743
58710833	chr20:58710833:C:G	8.04921e-15	-1.21362	-9.89384e-10
58711226	chr20:58711226:C:T	7.83978e-15	-1.23999	-9.89384e-10
58711279	chr20:58711279:T:C	4.97701e-15	-2.31606e-10	-1.69437
58711520	chr20:58711520:T:C	1.26028e-15	-1.79197	-1.2759
58711941	chr20:58711941:T:A	4.41851e-15	-2.31606e-10	-1.81339
58711957	chr20:58711957:CA:C	4.36916e-15	-0.490544	-1.33408
58712024	chr20:58712024:T:C	4.91181e-15	-2.31606e-10	-1.70756
58712380	chr20:58712380:C:G	3.57577e-14	-2.31606e-10	0.277568
58712486	chr20:58712486:A:G	3.11764e-14	-2.31606e-10	0.140465
58713052	chr20:58713052:G:A	7.76401e-15	-2.31606e-10	-1.2497
58713226	chr20:58713226:G:C	4.55855e-15	-2.31606e-10	-1.78219
58713688	chr20:58713688:G:A	3.96654e-14	2.20503	-1.82375
58713735	chr20:58713735:C:T	4.75942e-15	-2.31606e-10	-1.73907
58713961	chr20:58713961:C:T	1.0177e-15	-1.47117	-1.81048
58714255	chr20:58714255:TC:T	1.85668e-13	3.67958	-1.75482
58714442	chr20:58714442:G:A	4.26295e-15	-2.31606e-10	-1.84924
58714520	chr20:58714520:G:A	4.26381e-15	-2.31606e-10	-1.84903
58714589	chr20:58714589:T:C	4.25528e-15	-2.31606e-10	-1.85104
58714680	chr20:58714680:T:C	4.25582e-15	-2.31606e-10	-1.85091
58714957	chr20:58714957:C:T	1.96353e-15	-0.782084	-1.84237
58715352	chr20:58715352:G:A	7.46845e-15	-1.28851	-9.89384e-10
58715428	chr20:58715428:T:C	4.3016e-15	-2.31606e-10	-1.84021
58715649	chr20:58715649:T:C	1.78625e-14	1.01018	-1.42668
58715790	chr20:58715790:C:T	1.80914e-14	1.10528	-1.50904
58715855	chr20:58715855:T:C	1.77468e-15	-0.904488	-1.82109
58716012	chr20:58716012:A:G	4.54687e-13	3.62025	-0.79984
58716273	chr20:58716273:A:G	1.9021e-15	-0.824491	-1.83175
58716374	chr20:58716374:A:G	1.06847e-14	0.580692	-1.51107
58716479	chr20:58716479:G:A	1.16903e-14	-2.31606e-10	-0.840433
58716486	chr20:58716486:C:A	5.61217e-14	-2.31606e-10	0.728326
58716647	chr20:58716647:G:A	6.11139e-15	-2.31606e-10	-1.48904
58716927	chr20:58716927:T:C	1.32693e-14	0.736165	-1.44991
58717039	chr20:58717039:T:A	1.94436e-15	-0.810617	-1.82365
58717061	chr20:58717061:G:A	7.64105e-16	-1.84457	-1.72367
58717067	chr20:58717067:A:C	1.63255e-15	-1.70886	-1.10019
58717165	chr20:58717165:T:C	8.6805e-15	0.695437	-1.83356
58717242	chr20:58717242:G:T	5.02892e-15	-1.68399	-9.89384e-10
58717771	chr20:58717771:G:A	6.7246e-15	-2.31606e-10	-1.39342
58717832	chr20:58717832:G:A	1.3504e-13	3.31732	-1.71094
58717958	chr20:58717958:C:T	7.32753e-16	-1.87696	-1.73319
58718033	chr20:58718033:A:G	1.51091e-14	0.841896	-1.42579
58718062	chr20:58718062:T:C	1.47727e-14	0.867048	-1.47346
58718294	chr20:58718294:G:T	5.01378e-14	2.31899	-1.70341
58718393	chr20:58718393:C:T	4.04768e-15	-1.90105	-9.89384e-10
58718421	chr20:58718421:G:A	2.0252e-13	3.71503	-1.70339
58718548	chr20:58718548:T:C	4.71036e-15	-2.31606e-10	-1.74943
58718963	chr20:58718963:T:C	3.03946e-15	-0.510899	-1.67662
58719220	chr20:58719220:T:G	5.01017e-15	-1.68773	-9.89384e-10
58719751	chr20:58719751:A:T	4.27818e-15	-2.31606e-10	-1.84567
58719809	chr20:58719809:G:A	4.5628e-15	-2.31606e-10	-1.78126
58720073	chr20:58720073:A:G	2.91594e-15	-0.580025	-1.64898
58720221	chr20:58720221:G:A	1.24658e-15	-1.30003	-1.77876
58720485	chr20:58720485:A:T	2.46863e-15	-0.641387	-1.75415
58720629	chr20:58720629:G:T	6.51917e-15	0.305788	-1.73024
58720638	chr20:58720638:T:A	4.46892e-15	-2.31606e-10	-1.80205
58720883	chr20:58720883:C:T	4.25893e-14	2.30368	-1.85127
58721097	chr20:58721097:G:A	5.79237e-15	-2.31606e-10	-1.54265
58721208	chr20:58721208:A:T	4.28678e-15	-2.31606e-10	-1.84366
58721228	chr20:58721228:G:T	4.35228e-15	-2.31606e-10	-1.8285
58721381	chr20:58721381:C:T	4.9479e-15	-2.31606e-10	-1.70023
58722584	chr20:58722584:C:T	1.40099e-14	-2.31606e-10	-0.659432
58722973	chr20:58722973:G:A	1.88417e-15	-1.00495	-1.66076
58722988	chr20:58722988:G:A	4.48429e-14	0.503968	-9.89384e-10
58723048	chr20:58723048:C:T	2.33916e-15	-0.989822	-1.45958
58723259	chr20:58723259:A:C	7.48802e-14	-2.31606e-10	1.01669
58723571	chr20:58723571:G:A	2.28951e-15	-1.06453	-1.40633
58723589	chr20:58723589:C:T	5.18408e-15	-2.31606e-10	-1.6536
58723597	chr20:58723597:G:A	6.19578e-15	-2.31606e-10	-1.47533
58723611	chr20:58723611:C:T	8.89297e-15	-2.31606e-10	-1.11394
58723974	chr20:58723974:GGAGGAGGAA:G	1.18635e-14	0.740426	-1.56615
58724465	chr20:58724465:G:A	4.30059e-15	-2.31606e-10	-1.84045
58724510	chr20:58724510:T:C	1.8499e-15	-1.10991	-1.57415
58724996	chr20:58724996:T:C	8.45404e-15	-2.31606e-10	-1.16455
58725196	chr20:58725196:G:A	3.80331e-15	-0.381326	-1.582
58725432	chr20:58725432:A:G	7.2834e-14	-2.31606e-10	0.988986
58725688	chr20:58725688:C:G	2.11061e-15	-1.0671	-1.48512
58726001	chr20:58726001:C:A	2.65148e-15	-0.935602	-1.38848
58726228	chr20:58726228:C:T	1.78914e-15	-1.15129	-1.56617
58726258	chr20:58726258:T:C	1.89815e-14	0.305595	-0.661326
58726259	chr20:58726259:G:A	7.51618e-14	-2.31606e-10	1.02045
58726260	chr20:58726260:C:T	7.48283e-15	-2.31606e-10	-1.28659
58726342	chr20:58726342:T:C	4.91487e-15	-2.31606e-10	-1.70693
58726545	chr20:58726545:T:C	7.01665e-14	2.79958	-1.84791
58726599	chr20:58726599:T:G	6.78682e-14	-2.31606e-10	0.91837
58726750	chr20:58726750:T:C	4.48001e-15	-2.31606e-10	-1.79957
58726853	chr20:58726853:G:A	1.76846e-15	-1.10913	-1.61996
58727119	chr20:58727119:G:A	1.22625e-15	-1.24765	-1.84759
58727742	chr20:58727742:A:G	4.49925e-15	-2.31606e-10	-1.79529
58728086	chr20:58728086:C:T	1.75703e-15	-1.0423	-1.69328
58728144	chr20:58728144:G:A	1.98818e-15	-1.07325	-1.53873
58728390	chr20:58728390:T:A	3.27669e-14	-2.31606e-10	0.190222
58729174	chr20:58729174:T:TA	1.61129e-15	-1.25588	-1.56628
58729217	chr20:58729217:C:T	3.13145e-14	0.274296	-0.12941
58729256	chr20:58729256:G:A	5.71058e-14	-2.31606e-10	0.745709
58729268	chr20:58729268:G:A	5.04705e-14	-2.31606e-10	0.622192
58729356	chr20:58729356:T:G	4.25454e-15	-2.31606e-10	-1.85121
58729573	chr20:58729573:A:G	1.44758e-15	-1.28206	-1.64724
58729599	chr20:58729599:C:A	4.33751e-15	-2.31606e-10	-1.8319
58729728	chr20:58729728:A:G	4.7354e-14	-2.31606e-10	0.558455
58730574	chr20:58730574:T:C	6.57811e-15	-2.31606e-10	-1.41545
58730689	chr20:58730689:C:T	4.36512e-15	-2.31606e-10	-1.82555
58730714	chr20:58730714:G:T	7.78415e-16	-1.78645	-1.76324
58730795	chr20:58730795:G:A	1.52104e-15	-1.04059	-1.83921
58731656	chr20:58731656:G:A	1.46225e-15	-1.06836	-1.85086
58732473	chr20:58732473:T:C	1.30806e-15	-1.17941	-1.85124
58732861	chr20:58732861:T:A	1.43251e-15	-1.0913	-1.84846
58733001	chr20:58733001:T:C	4.76011e-15	-2.31606e-10	-1.73893
58733138	chr20:58733138:G:A	5.20903e-15	-2.31606e-10	-1.6488
58733726	chr20:58733726:T:C	3.98805e-15	-1.91589	-9.89384e-10
58734178	chr20:58734178:A:G	3.62769e-14	0.230165	0.0618194
58734779	chr20:58734779:T:G	5.54297e-15	-2.31606e-10	-1.58667
58734817	chr20:58734817:G:A	6.29239e-14	-2.31606e-10	0.842729
58734872	chr20:58734872:C:A	4.90869e-15	-2.31606e-10	-1.70819
58735671	chr20:58735671:T:C	1.14561e-15	-1.33278	-1.83047
58735750	chr20:58735750:G:T	1.18993e-15	-1.27626	-1.84905
58736191	chr20:58736191:GTGA:G	5.1323e-15	-2.31606e-10	-1.66364
58736710	chr20:58736710:A:G	4.73167e-15	-1.74492	-9.89384e-10
58737096	chr20:58737096:C:T	5.30863e-15	-2.31606e-10	-1.62986
58737398	chr20:58737398:G:A	1.20527e-15	-1.26739	-1.8451
58737555	chr20:58737555:G:A	9.21247e-15	-1.07864	-9.89384e-10
58737762	chr20:58737762:G:A	4.31249e-15	-2.31606e-10	-1.83768
58737895	chr20:58737895:T:A	6.06253e-15	-2.31606e-10	-1.49707
58738433	chr20:58738433:C:T	4.63334e-15	-2.31606e-10	-1.76592
58738697	chr20:58738697:A:G	7.68919e-15	-2.31606e-10	-1.25938
58738874	chr20:58738874:A:C	5.26132e-15	-2.31606e-10	-1.63882
58739080	chr20:58739080:C:T	1.69245e-15	-1.78064	-0.992376
58739505	chr20:58739505:A:G	4.25518e-15	-2.31606e-10	-1.85106
58739538	chr20:58739538:A:C	5.8866e-15	-1.52652	-9.89384e-10
58739921	chr20:58739921:T:C	5.97658e-14	-2.31606e-10	0.791237
58740225	chr20:58740225:T:G	4.26731e-15	-2.31606e-10	-1.84821
58740425	chr20:58740425:C:T	4.56362e-15	-2.31606e-10	-1.78108
58740496	chr20:58740496:C:G	6.92769e-15	-2.31606e-10	-1.36367
58740708	chr20:58740708:G:A	7.11621e-15	-1.33682	-9.89384e-10
58740712	chr20:58740712:G:A	4.29671e-15	-2.31606e-10	-1.84135
58740969	chr20:58740969:G:T	1.33504e-14	-2.31606e-10	-0.70765
58741054	chr20:58741054:C:T	8.89452e-15	-2.31606e-10	-1.11376
58741175	chr20:58741175:C:T	3.25735e-15	-1.52154	-0.59674
58741408	chr20:58741408:G:C	1.62729e-15	-1.42644	-1.38584
58741983	chr20:58741983:A:G	1.49251e-14	0.541465	-1.13762
58742079	chr20:58742079:T:C	3.46871e-13	2.54976	-9.89384e-10
58742096	chr20:58742096:T:A	4.39173e-15	-2.31606e-10	-1.81947
58742191	chr20:58742191:G:A	7.80586e-15	-0.201657	-1.04267
58742392	chr20:58742392:C:T	1.33323e-14	0.972586	-1.6816
58742447	chr20:58742447:A:G	4.82283e-15	-0.198721	-1.52711
58742772	chr20:58742772:G:C	1.27023e-13	3.07798	-1.5328
58742826	chr20:58742826:G:A	6.70489e-15	-2.31606e-10	-1.39636
58743193	chr20:58743193:G:A	3.96819e-15	-1.92089	-9.89384e-10
58743381	chr20:58743381:C:G	6.72048e-16	-1.91506	-1.78156
58743388	chr20:58743388:G:T	4.28662e-15	-2.31606e-10	-1.8437
58743738	chr20:58743738:T:C	1.17403e-15	-1.88847	-1.25028
58743829	chr20:58743829:G:A	4.44267e-15	-2.31606e-10	-1.80794
58744072	chr20:58744072:G:A	2.80062e-14	-2.31606e-10	0.0332307
58744114	chr20:58744114:A:G	2.15054e-14	-0.230891	-9.89384e-10
58744431	chr20:58744431:G:A	6.81555e-15	-2.31606e-10	-1.37999
58744613	chr20:58744613:T:C	6.29058e-14	-2.31606e-10	0.842442
58744698	chr20:58744698:ATTGT:A	6.75783e-15	-2.31606e-10	-1.3885
58744965	chr20:58744965:C:T	6.14688e-15	-2.31606e-10	-1.48325
58744977	chr20:58744977:T:C	1.42949e-13	-2.31606e-10	1.66329
58745489	chr20:58745489:C:T	1.51729e-14	-0.579689	-9.89384e-10
58745567	chr20:58745567:G:A	7.02879e-15	0.129411	-1.47859
58745666	chr20:58745666:G:A	4.83069e-15	-2.31606e-10	-1.72421
58745918	chr20:58745918:G:A	1.06813e-13	0.987657	0.384221
58746069	chr20:58746069:G:T	5.57852e-15	-2.31606e-10	-1.58027
58746278	chr20:58746278:G:A	9.66589e-15	-2.31606e-10	-1.03059
58746365	chr20:58746365:C:G	1.26377e-15	-1.26786	-1.79724
58746491	chr20:58746491:C:T	1.52407e-15	-1.91906	-0.958755
58746633	chr20:58746633:C:T	4.91362e-15	-2.31606e-10	-1.70719
58746640	chr20:58746640:G:A	4.28804e-15	-2.31606e-10	-1.84337
58746765	chr20:58746765:G:A	4.27181e-15	-2.31606e-10	-1.84716
58746769	chr20:58746769:G:C	5.4132e-15	-2.31606e-10	-1.61036
58746979	chr20:58746979:G:A	1.63651e-14	-2.31606e-10	-0.504043
58747094	chr20:58747094:A:G	8.14191e-15	-2.31606e-10	-1.20217
58747218	chr20:58747218:T:A	4.62351e-15	-2.31606e-10	-1.76804
58747262	chr20:58747262:G:T	5.35259e-15	-2.31606e-10	-1.62162
58747367	chr20:58747367:C:T	1.19723e-15	-1.4469	-1.67229
58747831	chr20:58747831:C:T	7.57825e-15	-2.31606e-10	-1.27391
58748247	chr20:58748247:G:A	6.1405e-15	-2.31606e-10	-1.48429
58748934	chr20:58748934:G:A	1.99667e-14	-2.31606e-10	-0.305132
58749087	chr20:58749087:G:A	4.45568e-15	-2.31606e-10	-1.80502
58749977	chr20:58749977:GGGCGGCTGGATTGAA:G	1.22464e-15	-1.66622	-1.43033
58749994	chr20:58749994:A:AGT	1.31388e-15	-1.6731	-1.35311
58750369	chr20:58750369:C:T	8.90775e-15	-1.11228	-9.89384e-10
58750864	chr20:58750864:G:A	7.19519e-15	-2.31606e-10	-1.32578
58750954	chr20:58750954:ACT:A	7.94432e-16	-1.91219	-1.61714
58751313	chr20:58751313:G:C	5.49712e-15	-2.31606e-10	-1.59497
58751433	chr20:58751433:A:G	7.0937e-16	-1.81879	-1.82379
58751486	chr20:58751486:G:A	6.70711e-15	-2.31606e-10	-1.39603
58751653	chr20:58751653:G:A	1.29889e-14	-2.31606e-10	-0.7351
58751767	chr20:58751767:C:G	1.09545e-15	-1.72916	-1.47887
58751820	chr20:58751820:A:G	1.04398e-15	-1.74597	-1.51019
58752445	chr20:58752445:G:C	6.79948e-15	-2.31606e-10	-1.38235
58752563	chr20:58752563:C:T	7.49757e-16	-1.79693	-1.79027
58752720	chr20:58752720:C:T	6.55002e-15	-2.31606e-10	-1.41973
58752835	chr20:58752835:G:A	4.76039e-15	-2.31606e-10	-1.73887
58753438	chr20:58753438:C:G	1.51294e-14	-0.582559	-9.89384e-10
58753465	chr20:58753465:C:T	7.20507e-15	-2.31606e-10	-1.32441
58753543	chr20:58753543:T:C	7.78256e-15	-2.31606e-10	-1.24731
58753943	chr20:58753943:G:A	1.45299e-14	-2.31606e-10	-0.622988
58754233	chr20:58754233:A:G	6.93794e-14	0.940394	-9.89384e-10
58754458	chr20:58754458:G:A	5.12551e-15	-2.31606e-10	-1.66497
58754784	chr20:58754784:G:A	4.84804e-15	-2.31606e-10	-1.72062
58754935	chr20:58754935:G:A	1.03052e-15	-1.49289	-1.77624
58754978	chr20:58754978:T:G	1.03503e-14	-2.31606e-10	-0.962179
58755102	chr20:58755102:C:G	2.11702e-15	-1.75493	-0.794261
58755274	chr20:58755274:C:T	9.61988e-16	-1.64731	-1.69064
58755375	chr20:58755375:G:A	8.44072e-16	-1.69557	-1.77314
58755464	chr20:58755464:A:G	5.75783e-15	-0.439585	-1.10905
58755513	chr20:58755513:T:C	1.40193e-15	-1.12021	-1.84114
58755624	chr20:58755624:A:T	4.94009e-15	-2.31606e-10	-1.70181
58756025	chr20:58756025:T:C	2.9008e-15	-0.432372	-1.80184
58756076	chr20:58756076:C:G	3.69964e-13	2.61421	-9.89384e-10
58756077	chr20:58756077:G:A	1.33615e-15	-1.86278	-1.14663
58756080	chr20:58756080:TAA:T	5.40889e-15	-2.31606e-10	-1.61115
58756372	chr20:58756372:C:T	1.59711e-15	-1.25666	-1.57434
58756426	chr20:58756426:C:T	5.788e-15	-2.31606e-10	-1.54341
58756603	chr20:58756603:G:A	3.97077e-15	-1.92024	-9.89384e-10
58757407	chr20:58757407:CTCAAACA:C	2.38505e-15	-0.654581	-1.7754
58757430	chr20:58757430:T:C	1.53068e-13	1.73168	-9.89384e-10
58757530	chr20:58757530:C:T	4.35222e-15	-2.31606e-10	-1.82851
58758179	chr20:58758179:C:T	7.99093e-16	-1.70995	-1.81353
58758556	chr20:58758556:T:G	4.25657e-15	-2.31606e-10	-1.85073
58759079	chr20:58759079:A:G	4.19641e-15	-1.86497	-9.89384e-10
58760121	chr20:58760121:G:A	5.01433e-15	-2.31606e-10	-1.6869
58760263	chr20:58760263:C:A	6.45839e-15	-2.31606e-10	-1.43382
58760338	chr20:58760338:T:C	4.60622e-15	-2.31606e-10	-1.77179
58760518	chr20:58760518:G:A	7.09108e-15	-2.31606e-10	-1.34036
58760555	chr20:58760555:G:A	8.71242e-15	-2.31606e-10	-1.13445
58760804	chr20:58760804:T:C	4.70961e-15	-2.31606e-10	-1.74959
58760981	chr20:58760981:C:T	1.10758e-14	-2.31606e-10	-0.894434
58761247	chr20:58761247:C:T	1.68467e-14	-2.31606e-10	-0.475043
58761324	chr20:58761324:A:G	6.81206e-15	-2.31606e-10	-1.3805
58761960	chr20:58761960:G:C	6.44062e-15	-2.31606e-10	-1.43657
58762071	chr20:58762071:T:C	2.10058e-14	-2.31606e-10	-0.2544
58762530	chr20:58762530:C:T	9.30533e-16	-1.89282	-1.47837
58762556	chr20:58762556:C:T	1.20507e-15	-1.26196	-1.8507
58762601	chr20:58762601:G:A	4.14819e-14	0.426061	-9.89384e-10
58762699	chr20:58762699:C:T	1.58906e-14	-2.31606e-10	-0.53347
58763058	chr20:58763058:G:A	7.11323e-15	-2.31606e-10	-1.33724
58763230	chr20:58763230:T:TC	4.26522e-15	-2.31606e-10	-1.8487
58763602	chr20:58763602:C:G	6.08047e-15	-2.31606e-10	-1.49411
58763618	chr20:58763618:T:C	1.30874e-15	-1.17891	-1.85122
58763751	chr20:58763751:G:A	1.33685e-14	-2.31606e-10	-0.706294
58763826	chr20:58763826:T:C	4.37924e-15	-2.31606e-10	-1.82232
58764157	chr20:58764157:T:C	8.25971e-16	-1.90341	-1.58699
58764201	chr20:58764201:T:G	1.96725e-15	-1.91214	-0.710423
58764657	chr20:58764657:C:T	3.20638e-14	-1.47438	1.64291
58764837	chr20:58764837:C:T	6.56461e-16	-1.89972	-1.82037
58764845	chr20:58764845:G:A	4.46554e-15	-2.31606e-10	-1.80281
58764986	chr20:58764986:G:T	6.52892e-16	-1.89734	-1.8282
58765476	chr20:58765476:C:T	4.60682e-15	-2.31606e-10	-1.77166
58765481	chr20:58765481:A:C	4.55701e-15	-2.31606e-10	-1.78253
58765740	chr20:58765740:A:G	2.00239e-14	-2.31606e-10	-0.302271
58766543	chr20:58766543:G:A	1.56132e-14	-2.31606e-10	-0.551078
58766573	chr20:58766573:C:A	4.25453e-15	-2.31606e-10	-1.85121
58766596	chr20:58766596:G:C	1.59648e-14	-2.31606e-10	-0.528809
58766785	chr20:58766785:C:T	6.04546e-14	-1.49321	2.29591
58767415	chr20:58767415:T:C	4.98686e-15	-2.31606e-10	-1.69239
58767733	chr20:58767733:T:C	4.85728e-15	-2.31606e-10	-1.71872
58768133	chr20:58768133:G:T	6.21051e-15	-1.47295	-9.89384e-10
58768768	chr20:58768768:T:C	1.62252e-14	-2.31606e-10	-0.512631
58768808	chr20:58768808:C:T	4.26441e-15	-2.31606e-10	-1.84889
58769063	chr20:58769063:C:T	4.70346e-15	-2.31606e-10	-1.7509
58769233	chr20:58769233:G:A	1.43561e-14	-2.31606e-10	-0.635022
58769370	chr20:58769370:T:C	5.36163e-14	-2.31606e-10	0.682657
58769445	chr20:58769445:C:T	8.15991e-15	-2.31606e-10	-1.19996
58769505	chr20:58769505:C:T	8.64599e-15	-2.31606e-10	-1.1421
58769589	chr20:58769589:G:A	2.04109e-14	-2.31606e-10	-0.283125
58769837	chr20:58769837:A:G	7.09643e-15	-0.16944	-1.17016
58770039	chr20:58770039:C:T	1.00727e-12	3.61581	-9.89384e-10
58770074	chr20:58770074:C:T	3.9831e-14	-2.31606e-10	0.385448
58770490	chr20:58770490:A:C	4.33831e-15	-2.31606e-10	-1.83171
58770585	chr20:58770585:T:A	1.6942e-14	-2.31606e-10	-0.469402
58770750	chr20:58770750:C:G	1.28858e-15	-1.20142	-1.84424
58770897	chr20:58770897:G:C	4.37203e-15	-2.31606e-10	-1.82397
58770964	chr20:58770964:C:T	1.83883e-14	-2.31606e-10	-0.387483
58771378	chr20:58771378:C:G	2.2407e-14	-1.22958	1.03976
58771912	chr20:58771912:C:T	1.02672e-15	-1.44698	-1.82585
58771996	chr20:58771996:C:A	4.9415e-15	-1.70153	-9.89384e-10
58772024	chr20:58772024:A:C	1.26957e-14	-2.31606e-10	-0.75793
58772057	chr20:58772057:T:C	2.75801e-15	-1.43178	-0.852907
58772189	chr20:58772189:C:T	9.77646e-16	-1.50873	-1.81307
58772333	chr20:58772333:C:T	1.23402e-15	-1.24567	-1.84325
58772335	chr20:58772335:C:T	5.0284e-15	-2.31606e-10	-1.68409
58772379	chr20:58772379:G:A	1.01548e-15	-1.46318	-1.82066
58772424	chr20:58772424:G:GTCA	1.27469e-15	-1.42223	-1.63427
58772425	chr20:58772425:G:C	1.30013e-15	-1.40094	-1.63579
58772455	chr20:58772455:C:CA	8.65195e-15	-1.14141	-9.89384e-10
58772762	chr20:58772762:C:T	1.24992e-15	-1.25661	-1.8195
58772860	chr20:58772860:G:A	8.65727e-15	-2.31606e-10	-1.1408
58773168	chr20:58773168:A:G	5.28347e-15	-2.31606e-10	-1.63461
58773356	chr20:58773356:T:C	1.42543e-13	-1.41228	3.07273
58773362	chr20:58773362:A:G	5.17437e-15	-2.31606e-10	-1.65548
58773812	chr20:58773812:G:A	3.96963e-14	-2.31606e-10	0.382061
58773941	chr20:58773941:G:A	4.31793e-14	-2.31606e-10	0.466164
58773985	chr20:58773985:T:G	1.64613e-14	-2.31606e-10	-0.498183
58774614	chr20:58774614:AAG:A	1.37291e-15	-1.17873	-1.80353
58774681	chr20:58774681:T:C	1.61144e-14	-1.34841	0.828921
58774816	chr20:58774816:A:G	6.91371e-16	-1.83356	-1.83472
58775024	chr20:58775024:C:T	4.31456e-15	-2.31606e-10	-1.8372
58775087	chr20:58775087:G:C	1.74277e-14	-1.34437	0.903238
58775115	chr20:58775115:A:G	4.05985e-14	-2.31606e-10	0.404534
58775246	chr20:58775246:C:A	5.1396e-15	-1.13815	-0.524074
58775466	chr20:58775466:C:T	4.73197e-15	-2.31606e-10	-1.74486
58775518	chr20:58775518:C:T	4.35633e-15	-2.31606e-10	-1.82757
58775557	chr20:58775557:C:T	9.76209e-15	-2.31606e-10	-1.02069
58775580	chr20:58775580:A:G	1.12561e-13	-2.31606e-10	1.4243
58775621	chr20:58775621:C:T	1.70722e-14	-2.31606e-10	-0.461743
58776466	chr20:58776466:A:G	9.49413e-14	-2.31606e-10	1.25406
58776573	chr20:58776573:A:G	5.33381e-15	-1.65412	0.0289908
58776686	chr20:58776686:C:T	2.0841e-14	-2.31606e-10	-0.262273
58776692	chr20:58776692:G:A	9.76795e-15	-2.31606e-10	-1.02009
58777060	chr20:58777060:A:G	1.72327e-14	-2.31606e-10	-0.452385
58777182	chr20:58777182:T:G	2.25069e-15	-1.08239	-1.40557
58777217	chr20:58777217:G:A	4.3271e-15	-2.31606e-10	-1.8343
58777314	chr20:58777314:C:T	1.68659e-15	-1.08782	-1.68867
58777513	chr20:58777513:T:C	1.05913e-14	-2.31606e-10	-0.93916
58777782	chr20:58777782:C:T	6.31599e-15	-2.31606e-10	-1.45611
58778228	chr20:58778228:C:G	1.58378e-15	-1.63555	-1.20383
58778527	chr20:58778527:A:G	1.43088e-15	-1.19969	-1.74122
58778683	chr20:58778683:A:G	4.87479e-15	-2.31606e-10	-1.71512
58778733	chr20:58778733:C:T	4.29691e-15	-2.31606e-10	-1.8413
58778785	chr20:58778785:G:A	1.69911e-15	-1.20716	-1.56193
58779413	chr20:58779413:G:T	2.04151e-15	-1.02474	-1.56077
58779415	chr20:58779415:A:G	6.99789e-15	-0.392188	-0.9614
58779648	chr20:58779648:C:A	5.09016e-14	1.69679	-1.0661
58779765	chr20:58779765:A:G	1.40347e-15	-1.23363	-1.72662
58780062	chr20:58780062:C:T	2.1186e-15	-1.8723	-0.676143
58780068	chr20:58780068:A:G	1.32727e-15	-1.31549	-1.70058
58780221	chr20:58780221:G:A	1.72544e-15	-1.21648	-1.53724
58780356	chr20:58780356:C:T	5.44094e-15	-2.31606e-10	-1.60524
58780730	chr20:58780730:T:C	3.82443e-15	-1.21901	-0.738773
58780833	chr20:58780833:G:A	1.12632e-14	-2.31606e-10	-0.877654
58780930	chr20:58780930:A:G	7.00115e-15	-1.35312	-9.89384e-10
58780950	chr20:58780950:CTTAT:C	3.42656e-14	-0.673459	0.908405
58781416	chr20:58781416:G:A	1.47573e-15	-1.31391	-1.59614
58782015	chr20:58782015:G:A	6.08283e-15	-2.31606e-10	-1.49373
58782137	chr20:58782137:A:G	4.57407e-15	-2.31606e-10	-1.77879
58782635	chr20:58782635:C:A	1.03431e-14	-2.31606e-10	-0.962874
58782821	chr20:58782821:C:T	8.3861e-15	-2.31606e-10	-1.17262
58782862	chr20:58782862:G:A	9.6992e-15	-2.31606e-10	-1.02715
58783099	chr20:58783099:T:C	6.67546e-15	-2.31606e-10	-1.40076
58783190	chr20:58783190:G:A	2.04133e-14	-2.31606e-10	-0.283012
58783811	chr20:58783811:T:C	6.77301e-15	-2.31606e-10	-1.38625
58783994	chr20:58783994:G:A	1.56896e-14	-2.31606e-10	-0.546201
58784176	chr20:58784176:G:A	5.4176e-15	-2.31606e-10	-1.60954
58784233	chr20:58784233:C:T	4.75389e-15	-2.31606e-10	-1.74023
58784361	chr20:58784361:A:G	2.69981e-14	-2.31606e-10	-0.0034304
58784388	chr20:58784388:G:A	6.27458e-15	-2.31606e-10	-1.46269
58784695	chr20:58784695:A:G	3.52846e-15	-0.50957	-1.52877
58784865	chr20:58784865:GC:G	1.77642e-14	-0.000887775	-0.421121
58785073	chr20:58785073:A:G	1.34663e-14	-0.128594	-0.57041
58785077	chr20:58785077:CAGG:C	1.8271e-15	-1.10665	-1.58982
58785136	chr20:58785136:GGGGGAGGAAAGC:G	4.46418e-15	-2.31606e-10	-1.80311
58785532	chr20:58785532:G:A	4.63845e-15	-0.252876	-1.51194
58785543	chr20:58785543:C:T	4.01052e-15	-1.91027	-9.89384e-10
58785544	chr20:58785544:G:A	4.4744e-15	-2.31606e-10	-1.80083
58785728	chr20:58785728:GAGAA:G	4.31721e-15	-2.31606e-10	-1.83659
58785874	chr20:58785874:T:C	1.02767e-13	-0.283099	1.61636
58786008	chr20:58786008:C:G	1.03719e-13	0.348452	0.994039
58786379	chr20:58786379:A:C	1.50522e-14	-0.175743	-0.41193
58786385	chr20:58786385:C:A	1.58367e-14	-0.215789	-0.32108
58786430	chr20:58786430:G:A	4.48553e-15	-2.31606e-10	-1.79834
58786824	chr20:58786824:T:G	1.82198e-14	-0.600658	0.203971
58786943	chr20:58786943:G:A	1.67143e-14	-1.61474	1.13181
58787115	chr20:58787115:T:C	2.5093e-15	-0.535526	-1.84366
58787326	chr20:58787326:G:A	2.71589e-15	-0.654068	-1.64601
58787469	chr20:58787469:A:G	7.21616e-14	1.0795	-0.0997925
58787745	chr20:58787745:C:A	2.18186e-14	-1.66433	1.4479
58787762	chr20:58787762:A:C	4.57871e-15	-2.31606e-10	-1.77778
58787810	chr20:58787810:C:T	4.75192e-15	-2.31606e-10	-1.74065
58788410	chr20:58788410:G:T	3.38391e-15	-1.81039	-0.26977
58788420	chr20:58788420:A:G	5.00785e-14	0.428142	0.186253
58788607	chr20:58788607:C:T	4.25455e-15	-2.31606e-10	-1.85121
58788669	chr20:58788669:T:C	3.78994e-14	1.92534	-1.5896
58788718	chr20:58788718:G:A	4.67104e-15	-2.31606e-10	-1.75782
58788724	chr20:58788724:G:A	4.37805e-15	-2.31606e-10	-1.82259
58789048	chr20:58789048:G:A	2.28468e-14	-2.31606e-10	-0.170384
58789105	chr20:58789105:C:T	4.61067e-15	-2.31606e-10	-1.77082
58789144	chr20:58789144:A:C	5.84296e-15	-2.31606e-10	-1.53396
58789173	chr20:58789173:G:A	3.56724e-15	-0.600083	-1.42732
58789504	chr20:58789504:A:G	5.55159e-15	-2.31606e-10	-1.58511
58789693	chr20:58789693:C:T	1.6281e-14	-2.31606e-10	-0.509199
58790082	chr20:58790082:G:T	9.78201e-15	0.176863	-1.19551
58790543	chr20:58790543:G:A	7.65054e-15	-1.89751	0.633095
58790662	chr20:58790662:G:A	2.9446e-15	-0.604001	-1.61522
58790787	chr20:58790787:G:A	9.13865e-15	-1.91794	0.831259
58790860	chr20:58790860:C:G	4.25432e-15	-2.31606e-10	-1.85126
58790908	chr20:58790908:C:T	4.36435e-15	-2.31606e-10	-1.82573
58790979	chr20:58790979:G:A	4.25508e-15	-2.31606e-10	-1.85108
58791345	chr20:58791345:G:A	7.33337e-15	-1.92048	0.613716
58792172	chr20:58792172:A:T	2.39295e-14	-2.31606e-10	-0.124085
58792192	chr20:58792192:T:C	6.98885e-15	-2.31606e-10	-1.35488
58792244	chr20:58792244:C:T	4.25426e-15	-2.31606e-10	-1.85128
58792315	chr20:58792315:C:G	6.72912e-15	-0.141022	-1.25173
58792629	chr20:58792629:T:C	1.99024e-15	-1.90791	-0.703034
58792681	chr20:58792681:C:A	8.12889e-15	-2.31606e-10	-1.20377
58793292	chr20:58793292:A:T	7.82509e-15	-2.31606e-10	-1.24186
58793409	chr20:58793409:C:A	2.03121e-15	-0.886252	-1.70431
58793831	chr20:58793831:C:T	4.42081e-15	-1.81287	-9.89384e-10
58793976	chr20:58793976:G:A	4.25747e-15	-1.85052	-9.89384e-10
58794253	chr20:58794253:C:T	4.98996e-15	-2.31606e-10	-1.69177
58794377	chr20:58794377:A:G	4.26173e-15	-2.31606e-10	-1.84952
58794386	chr20:58794386:G:A	4.25454e-15	-2.31606e-10	-1.85121
58794459	chr20:58794459:C:T	4.27019e-15	-2.31606e-10	-1.84754
58794677	chr20:58794677:C:T	5.10128e-15	-2.31606e-10	-1.6697
58794718	chr20:58794718:G:A	8.30864e-16	-1.89867	-1.58582
58795421	chr20:58795421:C:T	4.47099e-15	-2.31606e-10	-1.80159
58795422	chr20:58795422:A:G	9.34389e-14	2.82139	-1.58328
58795424	chr20:58795424:G:A	8.18022e-15	-2.31606e-10	-1.19748
58795502	chr20:58795502:A:C	6.25087e-15	-2.31606e-10	-1.46648
58795671	chr20:58795671:C:T	1.04682e-14	-2.31606e-10	-0.950859
58795790	chr20:58795790:G:A	4.27955e-15	-0.113439	-1.73191
58796332	chr20:58796332:C:T	3.97356e-15	-1.91953	-9.89384e-10
58796533	chr20:58796533:C:T	8.04442e-16	-1.66578	-1.85103
58796746	chr20:58796746:A:G	1.72482e-14	1.09347	-1.54495
58796750	chr20:58796750:C:T	1.3177e-14	-2.31606e-10	-0.720725
58796914	chr20:58796914:T:C	2.08611e-15	-1.92106	-0.642838
58796977	chr20:58796977:C:G	4.58734e-15	-0.265833	-1.51006
58796992	chr20:58796992:C:G	1.27383e-14	-2.31606e-10	-0.754581
58797137	chr20:58797137:C:T	3.61724e-13	4.24536	-1.65367
58797192	chr20:58797192:G:A	9.70649e-15	-2.31606e-10	-1.0264
58797252	chr20:58797252:C:T	1.18356e-14	-2.31606e-10	-0.828087
58797435	chr20:58797435:T:A	1.20623e-14	-2.31606e-10	-0.809115
58797647	chr20:58797647:A:G	9.11071e-15	0.293159	-1.3829
58798249	chr20:58798249:C:G	1.39969e-14	-1.29749	0.637131
58798285	chr20:58798285:C:T	7.17496e-14	2.76639	-1.79241
58798313	chr20:58798313:T:C	3.62857e-15	-0.243179	-1.76718
58798415	chr20:58798415:AATAAGT:A	4.25467e-15	-2.31606e-10	-1.85118
58798558	chr20:58798558:A:AG	2.6426e-15	-0.646398	-1.68104
58798804	chr20:58798804:C:T	2.82024e-14	-0.414648	0.454859
58798817	chr20:58798817:C:T	6.61959e-15	-2.31606e-10	-1.40916
58798827	chr20:58798827:C:T	3.42846e-14	-0.388224	0.623723
58799083	chr20:58799083:G:T	2.51072e-15	-0.73525	-1.64338
58799188	chr20:58799188:C:T	3.45569e-15	-1.61707	-0.442103
58799322	chr20:58799322:G:C	3.42789e-14	-0.334116	0.56945
58799429	chr20:58799429:G:A	3.35412e-15	-1.59631	-0.492699
58799587	chr20:58799587:A:T	3.92938e-14	-0.247852	0.619724
58799593	chr20:58799593:A:G	6.70282e-14	2.71122	-1.80531
58800068	chr20:58800068:A:G	6.9248e-15	-2.31606e-10	-1.36409
58800253	chr20:58800253:T:C	1.57533e-14	0.719486	-1.26163
58800577	chr20:58800577:G:A	2.78501e-15	-0.68467	-1.59027
58800738	chr20:58800738:G:A	4.25425e-15	-2.31606e-10	-1.85128
58801049	chr20:58801049:A:G	3.39396e-15	-0.271117	-1.80608
58801066	chr20:58801066:C:T	4.31672e-15	-2.31606e-10	-1.8367
58801170	chr20:58801170:C:T	5.59971e-15	-2.31606e-10	-1.57648
58801344	chr20:58801344:G:A	3.15008e-15	-0.300927	-1.85084
58801571	chr20:58801571:A:G	3.58252e-15	-0.27109	-1.75204
58801891	chr20:58801891:A:G	1.66031e-13	3.63547	-1.8225
58802019	chr20:58802019:T:TG	1.64664e-14	1.31264	-1.81051
58802045	chr20:58802045:A:G	1.66118e-14	1.3395	-1.82859
58802084	chr20:58802084:C:G	1.57577e-13	3.60728	-1.84656
58802111	chr20:58802111:G:A	4.29376e-15	-2.31606e-10	-1.84203
58802291	chr20:58802291:C:A	5.24063e-15	-2.31606e-10	-1.64276
58802344	chr20:58802344:C:T	5.96192e-15	-2.31606e-10	-1.5138
58802934	chr20:58802934:A:C	9.26077e-16	-1.72191	-1.65409
58802988	chr20:58802988:T:G	1.05439e-14	-0.943653	-9.89384e-10
58803039	chr20:58803039:G:A	4.4611e-15	-2.31606e-10	-1.8038
58803162	chr20:58803162:T:C	1.64092e-15	-1.02798	-1.77596
58803534	chr20:58803534:A:T	2.92564e-15	-0.396589	-1.82909
58803602	chr20:58803602:G:A	1.13944e-14	0.950099	-1.81617
58803676	chr20:58803676:C:T	4.39223e-15	-2.31606e-10	-1.81936
58804593	chr20:58804593:G:T	8.71405e-16	-1.58727	-1.84958
58804710	chr20:58804710:G:A	4.39922e-15	-2.31606e-10	-1.81777
58804795	chr20:58804795:G:A	3.19116e-14	1.92777	-1.764
58804819	chr20:58804819:T:A	4.95656e-15	-2.31606e-10	-1.69848
58804941	chr20:58804941:G:A	8.51894e-16	-1.61105	-1.84844
58805111	chr20:58805111:T:C	4.28927e-15	-2.31606e-10	-1.84308
58805493	chr20:58805493:G:A	2.53413e-15	-1.25917	-1.11018
58805590	chr20:58805590:T:C	4.28107e-15	-2.31606e-10	-1.84499
58805616	chr20:58805616:A:G	6.25018e-15	-2.31606e-10	-1.46659
58805725	chr20:58805725:T:C	4.28163e-15	-2.31606e-10	-1.84486
58805840	chr20:58805840:A:G	4.2793e-15	-2.31606e-10	-1.84541
58806384	chr20:58806384:T:C	5.88557e-14	2.58778	-1.81189
58806673	chr20:58806673:G:C	4.31589e-15	-2.31606e-10	-1.83689
58806788	chr20:58806788:A:AGCT	4.27126e-15	-2.31606e-10	-1.84729
58807048	chr20:58807048:C:T	2.01143e-13	2.00482	-9.89384e-10
58807157	chr20:58807157:A:C	5.46698e-15	-2.31606e-10	-1.60047
58807256	chr20:58807256:C:G	7.72546e-15	-2.31606e-10	-1.25468
58807465	chr20:58807465:A:G	2.95094e-15	-0.366572	-1.8505
58807888	chr20:58807888:T:C	1.02345e-15	-1.64995	-1.62607
58807946	chr20:58807946:G:A	5.45992e-15	-2.31606e-10	-1.60176
58808102	chr20:58808102:C:T	1.16733e-15	-1.73775	-1.40673
58808360	chr20:58808360:A:G	4.91825e-15	-0.0648299	-1.64141
58808631	chr20:58808631:C:T	1.18108e-15	-1.57801	-1.55476
58808983	chr20:58808983:T:C	4.25457e-15	-2.31606e-10	-1.8512
58809120	chr20:58809120:C:T	1.25214e-15	-1.25228	-1.82207
58809137	chr20:58809137:C:A	4.16118e-15	-1.8734	-9.89384e-10
58810043	chr20:58810043:GAA:G	1.71292e-15	-1.13788	-1.62311
58810478	chr20:58810478:AC:A	4.52971e-15	-2.31606e-10	-1.78854
58810577	chr20:58810577:AT:A	4.51746e-15	-2.31606e-10	-1.79125
58810690	chr20:58810690:T:C	3.96983e-15	-1.92047	-9.89384e-10
58811038	chr20:58811038:A:G	8.18356e-15	-2.31606e-10	-1.19707
58811195	chr20:58811195:C:A	9.21865e-16	-1.90513	-1.47543
58811346	chr20:58811346:G:A	5.92203e-15	-1.52052	-9.89384e-10
58811584	chr20:58811584:A:G	5.30579e-15	0.18796	-1.81836
58812207	chr20:58812207:A:G	4.41696e-15	0.00902927	-1.82277
58812569	chr20:58812569:G:A	9.52406e-15	-2.31606e-10	-1.04538
58812799	chr20:58812799:G:A	2.09557e-15	-0.734612	-1.82476
58812832	chr20:58812832:G:A	2.37857e-15	-0.589281	-1.84341
58813472	chr20:58813472:A:G	2.8681e-15	-0.558686	-1.68686
58813714	chr20:58813714:G:A	6.72015e-15	-2.31606e-10	-1.39409
58814079	chr20:58814079:G:C	5.06532e-15	0.106313	-1.78309
58814175	chr20:58814175:TCTC:T	8.32777e-15	-2.31606e-10	-1.1796
58814365	chr20:58814365:T:C	1.70112e-14	1.0656	-1.53092
58814582	chr20:58814582:G:C	2.96464e-14	0.090143	-9.89384e-10
58814801	chr20:58814801:A:G	4.11168e-14	0.417221	-9.89384e-10
58816009	chr20:58816009:C:T	6.28923e-15	-2.31606e-10	-1.46036
58816291	chr20:58816291:G:C	1.22321e-14	0.992418	-1.78755
58816379	chr20:58816379:C:T	6.63784e-15	-2.31606e-10	-1.40641
58816380	chr20:58816380:A:G	1.09198e-14	0.83866	-1.74728
58816878	chr20:58816878:T:C	9.84842e-15	0.740378	-1.75226
58817631	chr20:58817631:G:A	6.91874e-15	-1.36496	-9.89384e-10
58818104	chr20:58818104:A:G	1.52017e-15	-1.84434	-1.03603
58818559	chr20:58818559:G:C	1.68464e-14	0.312487	-0.787544
58818646	chr20:58818646:G:T	1.25613e-15	-1.82998	-1.24119
58818886	chr20:58818886:C:T	2.39216e-15	-0.575909	-1.85109
58819068	chr20:58819068:C:T	4.99832e-15	-2.31606e-10	-1.69009
58819365	chr20:58819365:C:T	4.64505e-15	0.00193995	-1.76533
58819726	chr20:58819726:C:T	4.74786e-15	-1.7415	-9.89384e-10
58819870	chr20:58819870:C:T	1.35258e-15	-1.16305	-1.83414
58820075	chr20:58820075:T:A	4.68906e-15	0.0133929	-1.76736
58820150	chr20:58820150:C:T	4.77468e-15	-2.31606e-10	-1.73587
58820355	chr20:58820355:G:T	5.57198e-15	-2.31606e-10	-1.58145
58821116	chr20:58821116:T:G	4.45326e-15	-1.80556	-9.89384e-10
58821256	chr20:58821256:C:T	6.05541e-15	-2.31606e-10	-1.49824
58821440	chr20:58821440:T:C	4.35342e-15	-0.00157929	-1.82666
58821467	chr20:58821467:C:T	5.40461e-15	-1.61194	-9.89384e-10
58821472	chr20:58821472:T:C	9.60209e-15	-2.31606e-10	-1.03722
58822370	chr20:58822370:G:A	5.66228e-15	-2.31606e-10	-1.56537
58822389	chr20:58822389:G:A	5.42208e-15	-2.31606e-10	-1.60872
58822450	chr20:58822450:A:G	1.12473e-14	0.488088	-1.36716
58822914	chr20:58822914:G:C	4.26766e-15	-2.31606e-10	-1.84813
58822939	chr20:58822939:T:C	8.87866e-15	0.692918	-1.80846
58822981	chr20:58822981:C:T	4.79046e-15	-2.31606e-10	-1.73257
58823004	chr20:58823004:G:A	8.35889e-15	-2.31606e-10	-1.17587
58823430	chr20:58823430:G:A	7.21458e-15	-2.31606e-10	-1.32309
58823486	chr20:58823486:G:A	1.45252e-15	-1.38761	-1.53829
58823559	chr20:58823559:A:G	4.69473e-15	-2.31606e-10	-1.75276
58824814	chr20:58824814:T:C	1.30058e-14	0.538303	-1.27211
58824842	chr20:58824842:TGA:T	4.05444e-15	-1.89938	-9.89384e-10
58825435	chr20:58825435:C:T	4.71705e-15	-2.31606e-10	-1.74801
58825466	chr20:58825466:C:A	4.32391e-15	-2.31606e-10	-1.83504
58826415	chr20:58826415:C:G	1.59983e-14	-0.526711	-9.89384e-10
58826847	chr20:58826847:G:A	5.96335e-14	0.78902	-9.89384e-10
58827048	chr20:58827048:A:G	9.74553e-15	-2.31606e-10	-1.02239
58827937	chr20:58827937:G:A	1.28242e-15	-1.25221	-1.79824
58827995	chr20:58827995:G:GTT	4.71415e-15	-0.206047	-1.54258
58828168	chr20:58828168:T:C	6.68423e-16	-1.86242	-1.83961
58829484	chr20:58829484:G:T	8.6521e-15	-2.31606e-10	-1.14139
58829784	chr20:58829784:A:G	5.56038e-13	3.02164	-9.89384e-10
58829850	chr20:58829850:G:A	4.37315e-15	-2.31606e-10	-1.82371
58830045	chr20:58830045:G:A	7.0871e-16	-1.83605	-1.80746
58830050	chr20:58830050:C:T	4.45911e-15	-2.31606e-10	-1.80425
58831013	chr20:58831013:A:C	2.99645e-14	1.13634	-1.03552
58831704	chr20:58831704:C:T	4.31101e-15	-0.348468	-1.48956
58831919	chr20:58831919:G:C	6.90758e-16	-1.82956	-1.8396
58832140	chr20:58832140:C:A	1.12601e-15	-1.67813	-1.50239
58832237	chr20:58832237:T:C	8.68035e-15	-2.31606e-10	-1.13813
58833195	chr20:58833195:T:C	4.71364e-15	-2.31606e-10	-1.74874
58833854	chr20:58833854:C:T	4.72215e-15	-2.31606e-10	-1.74693
58834158	chr20:58834158:T:A	4.46072e-15	-2.31606e-10	-1.80389
58834200	chr20:58834200:C:CT	7.82292e-14	1.06045	-9.89384e-10
58834449	chr20:58834449:C:T	1.33422e-15	-1.1819	-1.82895
58834695	chr20:58834695:T:C	3.12853e-14	0.720486	-0.576536
58835043	chr20:58835043:A:G	2.13459e-14	-2.31606e-10	-0.238336
58835285	chr20:58835285:G:A	5.69361e-14	1.54699	-0.804258
58835768	chr20:58835768:T:G	5.312e-15	-2.31606e-10	-1.62923
58835923	chr20:58835923:G:A	1.8093e-15	-1.04605	-1.66021
58836429	chr20:58836429:G:A	1.15045e-14	0.7134	-1.56986
58836762	chr20:58836762:T:C	4.81436e-15	-2.31606e-10	-1.72759
58836781	chr20:58836781:C:A	7.74164e-14	1.05	-9.89384e-10
58836784	chr20:58836784:ACTCCTT:A	8.03662e-14	1.0874	-9.89384e-10
58837426	chr20:58837426:C:T	4.28844e-15	-2.31606e-10	-1.84327
58837588	chr20:58837588:G:A	7.00408e-15	-2.31606e-10	-1.3527
58837690	chr20:58837690:G:A	4.09455e-13	2.71563	-9.89384e-10
58838132	chr20:58838132:T:C	7.78839e-15	0.180945	-1.42751
58838794	chr20:58838794:G:GT	7.86369e-15	-2.31606e-10	-1.23694
58839085	chr20:58839085:A:G	6.47928e-16	-1.88218	-1.851
58839225	chr20:58839225:G:T	4.88339e-15	-0.115771	-1.59759
58839319	chr20:58839319:T:G	5.31836e-15	-2.31606e-10	-1.62803
58839992	chr20:58839992:G:A	8.54839e-15	-1.15345	-9.89384e-10
58840400	chr20:58840400:C:T	4.97771e-15	0.00290923	-1.69713
58840907	chr20:58840907:C:T	8.27097e-15	0.184308	-1.37075
58840912	chr20:58840912:G:A	1.24101e-14	0.333316	-1.114
58840940	chr20:58840940:A:G	4.63397e-15	-0.224642	-1.54114
58841676	chr20:58841676:A:G	6.65717e-16	-1.85662	-1.84947
58841705	chr20:58841705:A:G	4.54097e-15	-0.223435	-1.56262
58842046	chr20:58842046:G:A	4.42833e-15	-2.31606e-10	-1.81117
58842401	chr20:58842401:C:G	4.73282e-15	-2.31606e-10	-1.74468
58842532	chr20:58842532:T:C	7.7592e-15	0.116277	-1.36659
58843016	chr20:58843016:T:C	4.13876e-15	-0.134282	-1.74452
58843218	chr20:58843218:C:A	1.09595e-14	-2.31606e-10	-0.904986
58843567	chr20:58843567:T:C	1.85054e-14	-2.31606e-10	-0.381135
58843927	chr20:58843927:TAC:T	5.65311e-15	-2.31606e-10	-1.56699
58844279	chr20:58844279:C:A	1.18647e-14	0.237423	-1.06305
58844933	chr20:58844933:T:C	1.06504e-14	0.120379	-1.05397
58845213	chr20:58845213:G:A	2.77908e-14	0.418894	-0.393387
58845218	chr20:58845218:A:G	4.41044e-15	-1.81522	-9.89384e-10
58845952	chr20:58845952:T:C	4.50307e-15	-2.31606e-10	-1.79444
58846270	chr20:58846270:G:A	5.00835e-15	-1.68809	-9.89384e-10
58846440	chr20:58846440:G:A	4.43585e-15	-2.31606e-10	-1.80948
58846459	chr20:58846459:A:G	4.44452e-15	-2.31606e-10	-1.80752
58846489	chr20:58846489:A:G	7.3809e-16	-1.75862	-1.84426
58846572	chr20:58846572:G:A	8.83838e-16	-1.57147	-1.85121
58846902	chr20:58846902:AC:A	4.64163e-15	-2.31606e-10	-1.76413
58847187	chr20:58847187:C:T	3.20203e-14	-2.31606e-10	0.167175
58847197	chr20:58847197:T:C	9.7046e-16	-1.61068	-1.7185
58847241	chr20:58847241:ACTACCTCTAATATCAGCCTTGCAT:A	1.52269e-15	-1.53598	-1.34274
58847292	chr20:58847292:A:C	4.28019e-15	-2.31606e-10	-1.8452
58848649	chr20:58848649:G:A	4.85977e-15	-2.31606e-10	-1.7182
58848738	chr20:58848738:C:T	5.02989e-15	-2.31606e-10	-1.6838
58849813	chr20:58849813:G:C	7.6086e-15	-1.26992	-9.89384e-10
58850211	chr20:58850211:T:A	1.62821e-14	0.859567	-1.3687
58850871	chr20:58850871:A:T	4.72117e-15	-2.31606e-10	-1.74714
58850966	chr20:58850966:T:A	2.02666e-15	-1.80516	-0.787645
58851183	chr20:58851183:A:G	4.391e-15	-2.31606e-10	-1.81964
58851406	chr20:58851406:T:C	4.27052e-15	-2.31606e-10	-1.84746
58851444	chr20:58851444:A:G	5.99054e-15	-0.0947503	-1.41426
58851473	chr20:58851473:T:C	1.04462e-15	-1.6674	-1.58814
58851548	chr20:58851548:C:A	7.48407e-15	-2.31606e-10	-1.28642
58851572	chr20:58851572:G:A	1.77887e-14	0.998075	-1.41871
58851777	chr20:58851777:A:C	8.33573e-15	-2.31606e-10	-1.17865
58851880	chr20:58851880:C:T	1.35847e-15	-1.92059	-1.07225
58852077	chr20:58852077:T:C	6.26696e-16	-1.92191	-1.84458
58852205	chr20:58852205:G:A	2.84428e-14	-2.31606e-10	0.048699
58852265	chr20:58852265:G:T	4.02242e-15	-1.90731	-9.89384e-10
58853245	chr20:58853245:T:C	7.95529e-15	-2.31606e-10	-1.22536
58853765	chr20:58853765:A:G	4.25533e-14	-2.31606e-10	0.451561
58853790	chr20:58853790:T:C	4.89731e-15	-2.31606e-10	-1.71051
58853892	chr20:58853892:G:A	2.94326e-14	-2.31606e-10	0.0829057
58854486	chr20:58854486:C:G	2.44734e-14	-2.31606e-10	-0.101609
58854492	chr20:58854492:AGATCCCGACTCCGGGACAGCACCAGCC:A	1.46498e-13	-2.31606e-10	1.68782
58855502	chr20:58855502:A:T	7.18943e-15	-2.31606e-10	-1.32658
58855513	chr20:58855513:A:T	5.74521e-15	0.283377	-1.83421
58855731	chr20:58855731:T:C	5.20207e-15	-2.31606e-10	-1.65014
58855962	chr20:58855962:ACT:A	6.10077e-15	-2.31606e-10	-1.49078
58856178	chr20:58856178:C:G	4.89622e-15	-2.31606e-10	-1.71073
58856610	chr20:58856610:A:G	4.24001e-14	-2.31606e-10	0.447955
58857111	chr20:58857111:A:C	2.13139e-14	-2.31606e-10	-0.239838
58857124	chr20:58857124:A:G	3.72101e-14	0.317383	-9.89384e-10
58857156	chr20:58857156:T:C	8.64549e-15	0.696209	-1.83837
58857828	chr20:58857828:T:C	6.75887e-15	-2.31606e-10	-1.38834
58857837	chr20:58857837:A:C	2.49542e-14	-0.0821548	-9.89384e-10
58858073	chr20:58858073:C:T	5.95673e-15	-1.51468	-9.89384e-10
58858089	chr20:58858089:C:G	4.31892e-15	-2.31606e-10	-1.83619
58858287	chr20:58858287:A:G	8.39123e-15	0.653904	-1.82591
58858434	chr20:58858434:TAA:T	4.57291e-15	-2.31606e-10	-1.77905
58859113	chr20:58859113:T:C	4.36962e-15	-2.31606e-10	-1.82452
58859214	chr20:58859214:G:A	5.0883e-14	-2.31606e-10	0.630333
58859405	chr20:58859405:T:G	7.48825e-15	-2.31606e-10	-1.28586
58859454	chr20:58859454:CCCAAAGTACTGGG:C	5.81341e-15	0.308339	-1.84737
58859780	chr20:58859780:C:A	9.51068e-15	-2.31606e-10	-1.04678
58859845	chr20:58859845:C:G	6.77185e-15	-1.38642	-9.89384e-10
58859867	chr20:58859867:G:A	5.05825e-15	0.167312	-1.84549
58860477	chr20:58860477:C:T	7.94795e-16	-1.89299	-1.63588
58861167	chr20:58861167:C:T	7.55057e-15	-2.31606e-10	-1.27757
58862117	chr20:58862117:T:G	7.11831e-15	-2.31606e-10	-1.33653
58862333	chr20:58862333:T:A	4.37478e-15	-2.31606e-10	-1.82334
58863763	chr20:58863763:A:G	9.79765e-16	-1.82966	-1.48998
58863866	chr20:58863866:G:A	1.25443e-14	0.519406	-1.28934
58863885	chr20:58863885:G:A	1.05636e-15	-1.76765	-1.47671
58864253	chr20:58864253:T:A	1.81166e-14	-1.79937	1.397
58865029	chr20:58865029:C:T	9.24571e-15	0.392523	-1.46756
58865133	chr20:58865133:T:C	8.47693e-16	-1.91981	-1.54462
58865332	chr20:58865332:C:T	5.43534e-14	-2.31606e-10	0.696311
58865425	chr20:58865425:T:A	5.65824e-15	-2.31606e-10	-1.56608
58865529	chr20:58865529:C:A	7.62095e-15	0.546953	-1.81525
58865690	chr20:58865690:T:C	8.09064e-16	-1.91913	-1.59194
58866351	chr20:58866351:A:C	4.29775e-15	-2.31606e-10	-1.8411
58866674	chr20:58866674:A:G	5.80608e-15	-2.31606e-10	-1.54029
58866688	chr20:58866688:CTCA:C	5.87789e-15	-2.31606e-10	-1.528
58866929	chr20:58866929:C:A	6.45904e-15	-2.31606e-10	-1.43372
58867635	chr20:58867635:G:A	4.40226e-15	-2.31606e-10	-1.81708
58867639	chr20:58867639:A:G	1.04321e-14	0.578215	-1.53252
58868024	chr20:58868024:T:TC	6.35731e-16	-1.91915	-1.83303
58868189	chr20:58868189:T:C	6.30575e-16	-1.91363	-1.84669
58868438	chr20:58868438:A:G	6.28334e-16	-1.91345	-1.85043
58868776	chr20:58868776:A:G	6.32851e-16	-1.91604	-1.84068
58868874	chr20:58868874:A:G	2.14589e-13	2.06953	-9.89384e-10
58869173	chr20:58869173:T:C	7.06019e-16	-1.8882	-1.75911
58869506	chr20:58869506:T:C	4.29211e-15	-2.31606e-10	-1.84242
58869770	chr20:58869770:C:T	5.08072e-15	-2.31606e-10	-1.67374
58869860	chr20:58869860:A:G	2.33332e-15	-0.605772	-1.84613
58869886	chr20:58869886:C:T	4.27481e-15	-2.31606e-10	-1.84646
58870011	chr20:58870011:A:G	6.21794e-15	-2.31606e-10	-1.47176
58870158	chr20:58870158:G:A	4.25499e-15	-0.737106	-1.114
58870670	chr20:58870670:G:T	3.21973e-14	1.48187	-1.30919
58870916	chr20:58870916:A:G	7.34477e-16	-1.91863	-1.68916
58870956	chr20:58870956:CT:C	9.10938e-15	-1.08989	-9.89384e-10
58871254	chr20:58871254:T:C	5.871e-15	-2.31606e-10	-1.52917
58871911	chr20:58871911:G:A	7.47391e-14	1.53922	-0.524416
58872185	chr20:58872185:C:T	9.34214e-15	-1.06466	-9.89384e-10
58872268	chr20:58872268:G:A	4.63882e-15	-1.76474	-9.89384e-10
58872756	chr20:58872756:CAG:C	5.6779e-15	-2.31606e-10	-1.56261
58872856	chr20:58872856:T:C	2.92306e-15	-1.22696	-0.999604
58873238	chr20:58873238:T:C	5.42075e-15	-2.31606e-10	-1.60896
58873430	chr20:58873430:G:A	5.45719e-15	-2.31606e-10	-1.60226
58873670	chr20:58873670:G:A	5.85742e-15	-2.31606e-10	-1.53149
58873691	chr20:58873691:C:T	1.16544e-15	-1.62558	-1.52052
58873782	chr20:58873782:C:T	3.36584e-14	1.35313	-1.13607
58874135	chr20:58874135:C:T	4.42919e-15	-2.31606e-10	-1.81098
58874875	chr20:58874875:G:A	4.808e-15	-2.31606e-10	-1.72892
58875360	chr20:58875360:C:T	8.82388e-14	2.93183	-1.75098
58877826	chr20:58877826:C:T	1.37801e-15	-1.18829	-1.79027
58877997	chr20:58877997:C:T	5.28798e-15	-2.31606e-10	-1.63376
58878464	chr20:58878464:A:C	6.30328e-15	-2.31606e-10	-1.45813
58878786	chr20:58878786:G:A	3.47943e-15	-0.223651	-1.82868
58878797	chr20:58878797:C:G	6.94049e-15	-0.975151	-0.386673
58878952	chr20:58878952:G:A	8.18966e-15	-1.19632	-9.89384e-10
58879211	chr20:58879211:A:G	8.48491e-15	-2.31606e-10	-1.16091
58879921	chr20:58879921:A:C	1.24737e-14	-2.31606e-10	-0.775578
58880191	chr20:58880191:A:T	5.70314e-15	-1.55818	-9.89384e-10
58880273	chr20:58880273:C:T	8.83812e-16	-1.85362	-1.56908
58880311	chr20:58880311:G:A	6.58599e-14	-2.31606e-10	0.888333
58880521	chr20:58880521:T:C	8.20125e-16	-1.88195	-1.61554
58881440	chr20:58881440:T:A	4.16608e-15	-0.428079	-1.44414
58881586	chr20:58881586:G:A	1.01518e-14	-2.31606e-10	-0.981542
58881859	chr20:58881859:T:C	7.13605e-15	-2.31606e-10	-1.33404
58882037	chr20:58882037:T:C	5.44734e-15	-2.31606e-10	-1.60407
58882245	chr20:58882245:A:G	7.79074e-15	0.506462	-1.75272
58882714	chr20:58882714:G:A	1.47505e-14	0.484656	-1.09258
58882853	chr20:58882853:G:T	4.16348e-15	-1.87284	-9.89384e-10
58883469	chr20:58883469:A:G	8.33025e-16	-1.91615	-1.56574
58883788	chr20:58883788:GAGAGTT:G	4.30578e-15	-2.31606e-10	-1.83924
58884029	chr20:58884029:T:C	4.59847e-15	-2.31606e-10	-1.77347
58884112	chr20:58884112:A:G	1.44491e-14	0.474552	-1.10311
58884284	chr20:58884284:C:T	1.53648e-14	-0.567118	-9.89384e-10
58884487	chr20:58884487:T:C	4.25425e-15	-2.31606e-10	-1.85128
58884511	chr20:58884511:T:C	5.83085e-15	-1.53603	-9.89384e-10
58884683	chr20:58884683:C:T	8.79465e-16	-1.90741	-1.52023
58884756	chr20:58884756:C:T	2.0346e-14	0.609334	-0.895645
58884813	chr20:58884813:T:C	8.32393e-15	-1.18006	-9.89384e-10
58884894	chr20:58884894:A:AG	8.31423e-16	-1.91329	-1.57052
58885356	chr20:58885356:C:G	4.82515e-15	-2.31606e-10	-1.72536
58885457	chr20:58885457:T:C	8.35488e-16	-1.90384	-1.5751
58886611	chr20:58886611:AC:A	4.93208e-15	-2.31606e-10	-1.70344
58886860	chr20:58886860:G:A	1.91851e-14	0.471375	-0.81644
58887435	chr20:58887435:T:C	3.99539e-15	-1.91405	-9.89384e-10
58887572	chr20:58887572:T:C	4.77755e-15	-2.31606e-10	-1.73527
58887573	chr20:58887573:G:A	7.38533e-16	-1.90389	-1.6984
58888121	chr20:58888121:C:G	4.35877e-15	-2.31606e-10	-1.82701
58888417	chr20:58888417:C:G	1.22046e-14	-0.18594	-0.611446
58889854	chr20:58889854:C:A	4.78319e-15	-2.31606e-10	-1.73409
58889933	chr20:58889933:A:C	2.07191e-14	-0.26814	-9.89384e-10
58890516	chr20:58890516:G:A	1.72196e-12	5.15133	-0.999313
58892182	chr20:58892182:C:T	5.23697e-15	-1.64345	-9.89384e-10
58893752	chr20:58893752:G:A	1.21805e-12	5.13617	-1.33036
58894000	chr20:58894000:C:T	9.98638e-13	5.03823	-1.43104
58894113	chr20:58894113:T:C	1.81915e-14	-2.31606e-10	-0.398244
58894172	chr20:58894172:C:G	4.79758e-14	0.937663	-0.366162
58894425	chr20:58894425:T:C	2.27603e-15	-0.642352	-1.83441
58894965	chr20:58894965:G:T	5.17482e-15	-2.31606e-10	-1.65539
58895361	chr20:58895361:AAAATT:A	4.26067e-15	-2.31606e-10	-1.84977
58895426	chr20:58895426:C:T	8.05146e-15	-2.31606e-10	-1.21334
58895462	chr20:58895462:G:A	1.9938e-15	-1.76718	-0.841975
58895534	chr20:58895534:AAAC:A	5.34196e-15	-2.31606e-10	-1.6236
58895951	chr20:58895951:C:T	4.25999e-15	-2.31606e-10	-1.84993
58896063	chr20:58896063:C:T	5.19982e-15	-2.31606e-10	-1.65057
58896755	chr20:58896755:G:A	4.33877e-15	-2.31606e-10	-1.83161
58896988	chr20:58896988:A:G	6.61693e-14	0.477917	0.415103
58897812	chr20:58897812:C:T	4.25905e-15	-2.31606e-10	-1.85015
58898188	chr20:58898188:G:A	9.37424e-15	-2.31606e-10	-1.06123
58898577	chr20:58898577:G:A	5.63427e-15	-2.31606e-10	-1.57033
58898590	chr20:58898590:C:A	2.20853e-14	-2.31606e-10	-0.204282
58898673	chr20:58898673:C:T	1.24406e-14	-0.77823	-9.89384e-10
58899144	chr20:58899144:A:G	5.1499e-15	-2.31606e-10	-1.66022
58899171	chr20:58899171:CAT:C	4.27171e-15	-2.31606e-10	-1.84718
58899468	chr20:58899468:C:T	1.89437e-14	-2.31606e-10	-0.357727
58899586	chr20:58899586:A:T	4.44675e-15	-2.31606e-10	-1.80702
58899735	chr20:58899735:A:G	6.17101e-15	-1.47933	-9.89384e-10
58900208	chr20:58900208:A:AT	1.17841e-14	-2.31606e-10	-0.832449
58900277	chr20:58900277:T:C	4.267e-15	-2.31606e-10	-1.84829
58900569	chr20:58900569:C:T	4.4897e-15	-2.31606e-10	-1.79741
58901754	chr20:58901754:T:C	9.34056e-14	0.879944	0.357811
58901774	chr20:58901774:A:G	1.46167e-14	-2.31606e-10	-0.617033
58901780	chr20:58901780:G:C	9.4634e-15	-2.31606e-10	-1.05176
58901932	chr20:58901932:C:T	3.19479e-14	-2.31606e-10	0.164909
58902035	chr20:58902035:T:C	2.36294e-11	5.43726	1.33379
58902156	chr20:58902156:A:G	2.12418e-11	5.42634	1.23819
58902256	chr20:58902256:G:T	4.41917e-15	-2.31606e-10	-1.81325
58902464	chr20:58902464:C:T	2.01561e-14	-0.295691	-9.89384e-10
58902589	chr20:58902589:C:A	1.57695e-14	-2.31606e-10	-0.541122
58903393	chr20:58903393:A:T	4.2348e-15	-0.0267804	-1.82908
58903743	chr20:58903743:G:A	1.37728e-14	-2.31606e-10	-0.676503
58903752	chr20:58903752:C:T	8.90968e-16	-1.564	-1.85065
58903884	chr20:58903884:G:A	3.2956e-15	-0.726482	-1.38013
58904078	chr20:58904078:A:G	1.3741e-15	-1.84512	-1.13628
58904221	chr20:58904221:C:T	7.96727e-16	-1.84928	-1.67716
58904303	chr20:58904303:T:TTTAACA	2.27526e-14	-2.31606e-10	-0.174517
58904438	chr20:58904438:G:A	4.29719e-15	-2.31606e-10	-1.84123
58904870	chr20:58904870:G:A	8.08454e-16	-1.76477	-1.74705
58904961	chr20:58904961:C:T	4.70285e-15	-2.31606e-10	-1.75103
58904988	chr20:58904988:C:T	4.61599e-15	-2.31606e-10	-1.76967
58905365	chr20:58905365:T:C	1.44848e-15	-1.08517	-1.84352
58905878	chr20:58905878:T:C	2.66597e-15	-0.475264	-1.84336
58906517	chr20:58906517:TA:T	6.34897e-15	-2.31606e-10	-1.4509
58907015	chr20:58907015:T:G	3.17692e-14	1.28378	-1.12448
58907296	chr20:58907296:G:A	5.94879e-15	-2.31606e-10	-1.51601
58907385	chr20:58907385:T:C	2.53555e-14	-0.0662016	-9.89384e-10
58907453	chr20:58907453:A:G	3.92152e-14	-2.31606e-10	0.369869
58907950	chr20:58907950:T:C	1.92042e-14	-2.31606e-10	-0.344068
58907969	chr20:58907969:C:A	5.32609e-15	-1.62658	-9.89384e-10
58908194	chr20:58908194:CA:C	1.80506e-14	-0.406016	-9.89384e-10
58908246	chr20:58908246:T:C	6.81678e-15	-2.31606e-10	-1.37981
58908484	chr20:58908484:A:G	1.49684e-14	-0.593254	-9.89384e-10
58908600	chr20:58908600:T:C	1.7887e-11	2.31212	4.18051
58908800	chr20:58908800:G:T	7.46336e-15	-2.31606e-10	-1.28919
58908867	chr20:58908867:C:G	1.28178e-14	-2.31606e-10	-0.748359
58909030	chr20:58909030:T:C	9.83182e-16	-1.78627	-1.52989
58909186	chr20:58909186:C:T	5.39389e-15	-1.71394	0.10001
58909271	chr20:58909271:C:G	1.44264e-15	-1.81216	-1.12057
58909308	chr20:58909308:G:A	1.58166e-14	-0.538139	-9.89384e-10
58910556	chr20:58910556:T:C	6.45781e-15	0.0862971	-1.5202
58910757	chr20:58910757:C:T	1.32028e-15	-1.89988	-1.12147
58911692	chr20:58911692:A:G	3.96445e-15	-1.92183	-9.89384e-10
58911925	chr20:58911925:C:T	8.41112e-13	0.644864	2.79066
58912233	chr20:58912233:A:G	4.35611e-15	-2.31606e-10	-1.82762
58912986	chr20:58912986:A:G	6.94553e-15	-2.31606e-10	-1.3611
58913112	chr20:58913112:C:T	6.53898e-15	-2.31606e-10	-1.42141
58913321	chr20:58913321:T:C	3.47651e-14	2.08318	-1.83376
58913546	chr20:58913546:A:T	2.60145e-13	2.26204	-9.89384e-10
58913604	chr20:58913604:T:C	4.35464e-15	-2.31606e-10	-1.82796
58913757	chr20:58913757:C:T	6.33302e-15	-2.31606e-10	-1.45342
58913851	chr20:58913851:T:A	9.56877e-15	-2.31606e-10	-1.04069
58913909	chr20:58913909:G:A	6.86146e-15	0.00975098	-1.38303
58914120	chr20:58914120:C:T	5.80147e-15	-2.31606e-10	-1.54109
58915180	chr20:58915180:T:C	6.03943e-14	-2.31606e-10	0.801698
58915193	chr20:58915193:C:A	1.26226e-14	1.00498	-1.76869
58915586	chr20:58915586:A:G	1.42079e-14	-0.645395	-9.89384e-10
58916062	chr20:58916062:G:T	4.49395e-15	-2.31606e-10	-1.79647
58916165	chr20:58916165:C:T	6.39333e-15	-2.31606e-10	-1.44394
58916166	chr20:58916166:G:A	3.46617e-14	2.02086	-1.77443
58916213	chr20:58916213:A:T	3.45702e-14	1.90037	-1.65658
58916347	chr20:58916347:C:A	4.60075e-14	0.529608	-9.89384e-10
58916416	chr20:58916416:G:A	4.59384e-15	-2.31606e-10	-1.77448
58916492	chr20:58916492:T:C	5.74003e-14	2.01891	-1.26806
58916628	chr20:58916628:G:A	7.8282e-15	-2.31606e-10	-1.24146
58916991	chr20:58916991:T:C	4.85432e-15	-2.31606e-10	-1.71933
58917449	chr20:58917449:G:A	3.69995e-14	2.14444	-1.83273
58917555	chr20:58917555:A:G	6.02482e-15	-2.31606e-10	-1.50331
58917646	chr20:58917646:G:A	1.18248e-14	-2.31606e-10	-0.829002
58917688	chr20:58917688:G:A	5.44915e-15	-2.31606e-10	-1.60374
58917734	chr20:58917734:C:T	4.98079e-15	-2.31606e-10	-1.69361
58917800	chr20:58917800:G:C	1.02939e-14	-2.31606e-10	-0.967646
58917943	chr20:58917943:A:T	4.49603e-15	-2.31606e-10	-1.796
58918157	chr20:58918157:G:A	4.32314e-15	-2.31606e-10	-1.83521
58918165	chr20:58918165:A:G	3.16727e-15	-0.557462	-1.58887
58918221	chr20:58918221:T:C	6.90148e-15	-2.31606e-10	-1.36746
58918437	chr20:58918437:G:A	1.14145e-14	-2.31606e-10	-0.864309
58918504	chr20:58918504:G:A	4.26527e-15	-2.31606e-10	-1.84869
58918703	chr20:58918703:A:C	5.00622e-15	-2.31606e-10	-1.68852
58918704	chr20:58918704:G:T	5.06139e-15	-2.31606e-10	-1.67755
58918769	chr20:58918769:T:G	4.74086e-15	-2.31606e-10	-1.74298
58919586	chr20:58919586:G:A	9.96864e-15	-2.31606e-10	-0.999752
58919652	chr20:58919652:C:CTAAAA	5.28417e-15	-2.31606e-10	-1.63448
58919803	chr20:58919803:G:A	1.88331e-14	0.945542	-1.30912
58920346	chr20:58920346:C:T	5.48003e-15	-2.31606e-10	-1.59809
58920675	chr20:58920675:A:T	5.19768e-15	-2.31606e-10	-1.65098
58920852	chr20:58920852:T:C	4.91174e-15	-2.31606e-10	-1.70757
58921479	chr20:58921479:T:G	4.25452e-15	-2.31606e-10	-1.85122
58921818	chr20:58921818:G:A	4.33528e-14	1.99837	-1.5282
58922260	chr20:58922260:T:C	3.14793e-14	-2.31606e-10	0.150132
58922431	chr20:58922431:A:G	4.65259e-15	-2.31606e-10	-1.76177
58923452	chr20:58923452:G:A	5.12335e-15	-2.31606e-10	-1.66539
58923525	chr20:58923525:G:A	1.92198e-14	-2.31606e-10	-0.343255
58923729	chr20:58923729:G:C	1.40532e-14	0.85724	-1.51358
58924259	chr20:58924259:G:T	7.00884e-14	0.960929	-0.0103677
58925219	chr20:58925219:ATATAT:A	5.37366e-15	-2.31606e-10	-1.61769
58925971	chr20:58925971:A:G	6.77391e-16	-1.87448	-1.81422
58926593	chr20:58926593:C:T	1.30316e-14	-2.31606e-10	-0.731821
58927039	chr20:58927039:C:T	1.08015e-14	-2.31606e-10	-0.919514
58927200	chr20:58927200:G:A	8.74494e-16	-1.82065	-1.61266
58927806	chr20:58927806:C:T	1.27633e-14	-2.31606e-10	-0.75262
58927809	chr20:58927809:A:G	4.52288e-15	-2.31606e-10	-1.79005
58928192	chr20:58928192:T:C	8.70137e-15	-2.31606e-10	-1.13572
58929056	chr20:58929056:A:G	7.53923e-16	-1.79427	-1.78739
58929426	chr20:58929426:A:G	4.61997e-15	-2.31606e-10	-1.76881
58929674	chr20:58929674:G:A	3.98504e-15	-1.91665	-9.89384e-10
58929697	chr20:58929697:G:A	9.46146e-15	-2.31606e-10	-1.05197
58929781	chr20:58929781:G:A	4.52816e-15	0.0135529	-1.80243
58929880	chr20:58929880:C:A	4.53531e-15	-2.31606e-10	-1.7873
58930189	chr20:58930189:G:A	1.70276e-14	-0.464362	-9.89384e-10
58930269	chr20:58930269:T:C	1.08503e-13	-2.31606e-10	1.38758
58930442	chr20:58930442:G:A	5.66377e-15	-2.31606e-10	-1.56511
58930462	chr20:58930462:TGAAG:T	4.30279e-15	-2.31606e-10	-1.83993
58930537	chr20:58930537:G:T	1.00022e-14	-0.996396	-9.89384e-10
58931278	chr20:58931278:A:G	1.02874e-14	-2.31606e-10	-0.968281
58931317	chr20:58931317:C:T	2.87603e-11	6.96755	-9.89384e-10
58931759	chr20:58931759:G:A	4.74457e-15	-1.7422	-9.89384e-10
58931931	chr20:58931931:C:T	8.72261e-15	-2.31606e-10	-1.13328
58932329	chr20:58932329:C:T	3.99872e-15	-1.91322	-9.89384e-10
58932598	chr20:58932598:G:A	7.74615e-15	-2.31606e-10	-1.252
58932697	chr20:58932697:T:C	8.54874e-15	-2.31606e-10	-1.15341
58932812	chr20:58932812:T:A	5.86172e-15	-2.31606e-10	-1.53075
58932817	chr20:58932817:T:C	4.49635e-15	-2.31606e-10	-1.79593
58932830	chr20:58932830:G:A	1.05518e-15	-1.50541	-1.74008
58932891	chr20:58932891:G:A	5.88512e-15	-2.31606e-10	-1.52677
58933677	chr20:58933677:A:G	1.10036e-14	-2.31606e-10	-0.900974
58934119	chr20:58934119:T:C	5.02829e-15	-2.31606e-10	-1.68412
58934573	chr20:58934573:A:G	8.9542e-15	-1.10707	-9.89384e-10
58934600	chr20:58934600:A:G	7.1475e-15	-2.31606e-10	-1.33243
58934675	chr20:58934675:TTAAAA:T	1.56191e-14	-2.31606e-10	-0.5507
58934684	chr20:58934684:G:T	5.16319e-15	-2.31606e-10	-1.65764
58934716	chr20:58934716:A:G	8.82465e-15	-2.31606e-10	-1.12165
58935106	chr20:58935106:T:C	5.35331e-15	-2.31606e-10	-1.62148
58935590	chr20:58935590:A:C	5.94013e-15	-2.31606e-10	-1.51747
58936599	chr20:58936599:G:A	4.29197e-14	0.460134	-9.89384e-10
58936610	chr20:58936610:T:C	4.55388e-15	-2.31606e-10	-1.78322
58936898	chr20:58936898:T:C	1.45575e-14	-2.31606e-10	-0.62109
58937312	chr20:58937312:C:T	1.94258e-14	1.27468	-1.60727
58937338	chr20:58937338:A:G	4.23552e-14	-2.31606e-10	0.446895
58937744	chr20:58937744:C:T	1.45906e-15	-1.90518	-1.01622
58937782	chr20:58937782:C:T	9.013e-15	-2.31606e-10	-1.10053
58937879	chr20:58937879:G:A	4.42267e-15	-2.31606e-10	-1.81245
58938057	chr20:58938057:G:A	2.84322e-14	-2.31606e-10	0.0483272
58938600	chr20:58938600:AATG:A	4.35222e-15	-2.31606e-10	-1.82851
58938812	chr20:58938812:C:T	3.96784e-15	-1.92098	-9.89384e-10
58939156	chr20:58939156:C:G	3.01804e-14	-2.31606e-10	0.107997
58939393	chr20:58939393:T:A	3.9641e-15	-1.92192	-9.89384e-10
58939519	chr20:58939519:T:C	6.76075e-15	-2.31606e-10	-1.38806
58940099	chr20:58940099:A:ATGGAAC	6.08621e-15	-2.31606e-10	-1.49317
58940176	chr20:58940176:C:G	5.04707e-14	-2.31606e-10	0.622197
58940476	chr20:58940476:G:A	7.87415e-15	-2.31606e-10	-1.23561
58940583	chr20:58940583:G:A	4.29062e-15	-2.31606e-10	-1.84277
58940929	chr20:58940929:G:A	7.2457e-15	-2.31606e-10	-1.31879
58940990	chr20:58940990:GAGGC:G	1.40902e-15	-1.91758	-1.03872
58941136	chr20:58941136:G:A	1.64965e-15	-1.1265	-1.67213
58941507	chr20:58941507:T:A	1.4715e-14	-2.31606e-10	-0.610329
58941718	chr20:58941718:TTC:T	1.63836e-15	-1.83217	-0.973325
58941783	chr20:58941783:T:C	6.66188e-15	-2.31606e-10	-1.40279
58941804	chr20:58941804:T:C	2.98163e-14	-2.31606e-10	0.0958583
58942504	chr20:58942504:T:C	4.66403e-15	-2.31606e-10	-1.75932
58942519	chr20:58942519:C:T	1.76402e-15	-0.976821	-1.75478
58943124	chr20:58943124:C:G	3.25542e-14	-2.31606e-10	0.183709
58943721	chr20:58943721:G:A	2.1725e-15	-0.757719	-1.7656
58943977	chr20:58943977:C:T	7.77675e-15	-1.24806	-9.89384e-10
58944660	chr20:58944660:T:C	6.79911e-15	-2.31606e-10	-1.38241
58944747	chr20:58944747:G:A	1.72171e-14	-2.31606e-10	-0.453295
58945125	chr20:58945125:C:T	3.9713e-15	-1.9201	-9.89384e-10
58945182	chr20:58945182:TAA:T	5.14705e-15	-2.31606e-10	-1.66077
58945186	chr20:58945186:C:G	5.14859e-15	-2.31606e-10	-1.66047
58945266	chr20:58945266:A:G	4.74352e-15	-2.31606e-10	-1.74242
58945427	chr20:58945427:G:A	3.69747e-14	-2.31606e-10	0.311038
58945485	chr20:58945485:C:T	3.25836e-14	0.28953	-0.104916
58945486	chr20:58945486:G:A	3.98932e-15	-1.91558	-9.89384e-10
58945494	chr20:58945494:T:A	4.34735e-15	-2.31606e-10	-1.82963
58945619	chr20:58945619:ACT:A	2.02726e-15	-0.768015	-1.8245
58945830	chr20:58945830:G:T	6.79792e-15	-2.31606e-10	-1.38258
58946517	chr20:58946517:A:G	1.03537e-14	-2.31606e-10	-0.961856
58946977	chr20:58946977:G:T	3.97294e-15	-1.91969	-9.89384e-10
58947277	chr20:58947277:A:T	4.96278e-14	-2.31606e-10	0.605355
58947379	chr20:58947379:G:T	1.38776e-15	-1.37147	-1.60004
58947887	chr20:58947887:T:G	6.22834e-15	-1.47009	-9.89384e-10
58948182	chr20:58948182:T:C	8.16925e-15	-2.31606e-10	-1.19882
58948194	chr20:58948194:A:G	1.04923e-14	-2.31606e-10	-0.948559
58948835	chr20:58948835:A:G	1.45208e-15	-1.1412	-1.785
58948989	chr20:58948989:G:A	2.83499e-14	-2.31606e-10	0.0454262
58949476	chr20:58949476:A:T	4.68571e-15	-2.31606e-10	-1.75468
58949679	chr20:58949679:A:ATTATATATTATATTTAT	1.35668e-14	-2.31606e-10	-0.691568
58949691	chr20:58949691:A:ATT	7.54571e-15	-2.31606e-10	-1.27822
58949695	chr20:58949695:TTCA:T	7.3642e-15	-2.31606e-10	-1.30257
58949993	chr20:58949993:G:A	5.34073e-15	-2.31606e-10	-1.62383
58950423	chr20:58950423:C:T	4.62091e-15	-0.850667	-0.917937
58950806	chr20:58950806:C:T	2.71411e-14	-2.31606e-10	0.00185365
58950946	chr20:58950946:A:G	4.38786e-15	-2.31606e-10	-1.82035
58950950	chr20:58950950:C:T	7.2664e-15	-2.31606e-10	-1.31594
58951158	chr20:58951158:C:T	7.50155e-15	-2.31606e-10	-1.28409
58951357	chr20:58951357:A:G	1.42731e-15	-1.19808	-1.74532
58951420	chr20:58951420:G:T	4.48893e-15	-2.31606e-10	-1.79758
58951833	chr20:58951833:A:G	4.56988e-15	-2.31606e-10	-1.77971
58952004	chr20:58952004:A:C	4.61797e-15	-2.31606e-10	-1.76924
58952554	chr20:58952554:C:T	4.2537e-15	-0.870208	-0.9812
58952884	chr20:58952884:C:T	6.87637e-15	-0.678123	-0.692984
58952933	chr20:58952933:T:C	1.35284e-14	-2.31606e-10	-0.694403
58953224	chr20:58953224:G:A	1.44538e-15	-1.20455	-1.72627
58953369	chr20:58953369:C:T	4.53431e-15	-2.31606e-10	-1.78752
58953844	chr20:58953844:A:G	5.1894e-15	-2.31606e-10	-1.65258
58953915	chr20:58953915:GA:G	3.98356e-15	-1.91702	-9.89384e-10
58953919	chr20:58953919:A:T	3.98377e-15	-1.91697	-9.89384e-10
58954155	chr20:58954155:A:T	5.37584e-15	-0.161091	-1.45619
58954987	chr20:58954987:G:A	7.05848e-15	-0.646909	-0.698058
58955006	chr20:58955006:C:T	7.51203e-15	-0.644899	-0.637791
58955150	chr20:58955150:A:T	3.96409e-15	-1.92192	-9.89384e-10
58955473	chr20:58955473:T:C	1.29822e-15	-1.20847	-1.82973
58955513	chr20:58955513:T:C	4.39251e-15	-2.31606e-10	-1.81929
58955576	chr20:58955576:G:A	4.2729e-15	-2.31606e-10	-1.8469
58955663	chr20:58955663:T:A	2.97526e-15	-0.580386	-1.62848
58955798	chr20:58955798:T:C	1.86795e-14	-2.31606e-10	-0.371768
58955838	chr20:58955838:G:A	3.96679e-15	-1.92124	-9.89384e-10
58955843	chr20:58955843:T:C	1.32e-13	-2.31606e-10	1.5836
58956107	chr20:58956107:T:C	6.3943e-15	-2.31606e-10	-1.44379
58956182	chr20:58956182:C:T	6.38807e-15	-2.31606e-10	-1.44476
58956684	chr20:58956684:AAT:A	4.49401e-15	-1.79645	-9.89384e-10
58956745	chr20:58956745:C:CAG	2.24036e-15	-0.828476	-1.66408
58956889	chr20:58956889:G:T	6.99653e-15	-0.588103	-0.76568
58957349	chr20:58957349:A:G	6.01603e-15	-0.616206	-0.888563
58957632	chr20:58957632:C:T	7.29547e-15	-2.31606e-10	-1.31194
58958136	chr20:58958136:A:G	5.15381e-15	-2.31606e-10	-1.65946
58958228	chr20:58958228:T:C	5.95944e-15	-2.31606e-10	-1.51422
58958372	chr20:58958372:A:G	4.50903e-15	-1.79312	-9.89384e-10
58958960	chr20:58958960:A:C	7.96129e-15	-2.31606e-10	-1.22461
58959212	chr20:58959212:C:T	6.69043e-15	-2.31606e-10	-1.39852
58959292	chr20:58959292:A:C	1.06378e-14	-2.31606e-10	-0.934786
58959669	chr20:58959669:T:G	1.03257e-14	-2.31606e-10	-0.96456
58959673	chr20:58959673:G:A	1.54151e-14	-0.56385	-9.89384e-10
58959851	chr20:58959851:C:T	4.27025e-15	-2.31606e-10	-1.84752
58960370	chr20:58960370:T:C	1.14779e-15	-1.87576	-1.28559
58960521	chr20:58960521:G:A	8.25449e-15	-1.18844	-9.89384e-10
58960647	chr20:58960647:G:A	4.92987e-15	-1.70388	-9.89384e-10
58961016	chr20:58961016:C:CAT	1.91234e-14	-2.31606e-10	-0.348286
58961072	chr20:58961072:G:T	8.08702e-15	-1.20894	-9.89384e-10
58961280	chr20:58961280:C:T	8.57752e-15	-2.31606e-10	-1.15005
58961388	chr20:58961388:A:G	8.36657e-15	-2.31606e-10	-1.17495
58961440	chr20:58961440:C:T	1.12656e-15	-1.66402	-1.51601
58961865	chr20:58961865:C:T	4.27611e-15	-2.31606e-10	-1.84615
58962387	chr20:58962387:C:T	2.27107e-14	-2.31606e-10	-0.176359
58962477	chr20:58962477:G:A	2.35282e-14	-2.31606e-10	-0.140998
58962514	chr20:58962514:G:A	5.52428e-15	-2.31606e-10	-1.59004
58962573	chr20:58962573:G:A	4.30269e-15	-2.31606e-10	-1.83996
58962620	chr20:58962620:C:T	7.37994e-15	-2.31606e-10	-1.30043
58962732	chr20:58962732:A:C	4.64446e-15	-2.31606e-10	-1.76352
58963120	chr20:58963120:A:G	7.95414e-15	0.625624	-1.85113
58963461	chr20:58963461:C:A	9.92377e-16	-1.53728	-1.76956
58963554	chr20:58963554:A:G	1.14e-14	-2.31606e-10	-0.86558
58963662	chr20:58963662:T:C	8.40241e-15	-2.31606e-10	-1.17068
58963793	chr20:58963793:C:CA	4.713e-14	-2.31606e-10	0.553713
58963968	chr20:58963968:G:A	4.61108e-15	-2.31606e-10	-1.77074
58964037	chr20:58964037:G:A	5.99581e-15	-2.31606e-10	-1.50814
58964050	chr20:58964050:G:A	2.30684e-12	-1.33568	5.78011
58964178	chr20:58964178:C:A	1.0294e-14	-2.31606e-10	-0.967637
58964277	chr20:58964277:C:T	2.50349e-15	-0.639878	-1.74163
58964353	chr20:58964353:A:C	3.98598e-15	-1.91641	-9.89384e-10
58965550	chr20:58965550:C:T	1.92721e-11	6.52056	0.0466581
58965661	chr20:58965661:C:T	5.91184e-15	-2.31606e-10	-1.52224
58965695	chr20:58965695:TGCCCCAAGCCTGG:T	1.03768e-14	-2.31606e-10	-0.959625
58965834	chr20:58965834:G:C	5.2726e-15	-2.31606e-10	-1.63667
58965915	chr20:58965915:A:G	5.17223e-15	-2.31606e-10	-1.65589
58965922	chr20:58965922:G:C	3.14518e-15	-1.45616	-0.697169
58966034	chr20:58966034:C:T	5.47646e-15	-2.31606e-10	-1.59874
58966262	chr20:58966262:T:C	1.91211e-13	-2.31606e-10	1.95418
58966823	chr20:58966823:C:T	5.60606e-15	-2.31606e-10	-1.57535
58967019	chr20:58967019:A:G	3.92485e-15	-0.988095	-0.943774
58967282	chr20:58967282:T:A	2.00572e-15	-1.19132	-1.41187
58967828	chr20:58967828:C:T	2.23362e-15	-1.49694	-0.998628
58967869	chr20:58967869:C:G	9.18227e-14	-2.31606e-10	1.22066
58967931	chr20:58967931:C:A	5.23369e-15	-2.31606e-10	-1.64408
58968215	chr20:58968215:GCCTT:G	7.99826e-16	-1.67161	-1.85095
58968236	chr20:58968236:T:C	7.67844e-16	-1.72356	-1.8398
58968674	chr20:58968674:C:T	5.61247e-15	-2.31606e-10	-1.57421
58968764	chr20:58968764:A:G	8.06703e-14	-2.31606e-10	1.09117
58968888	chr20:58968888:AACTT:A	5.46675e-15	-2.31606e-10	-1.60051
58969038	chr20:58969038:G:C	5.47796e-15	-2.31606e-10	-1.59846
58969219	chr20:58969219:C:A	4.66558e-15	-2.31606e-10	-1.75898
58969273	chr20:58969273:T:C	1.76526e-15	-1.39008	-1.34082
58969339	chr20:58969339:T:C	1.60438e-15	-1.37894	-1.44752
58969465	chr20:58969465:G:A	1.58777e-15	-1.41151	-1.42536
58969827	chr20:58969827:A:G	1.59126e-15	-1.37812	-1.45655
58970019	chr20:58970019:G:T	1.92164e-14	-2.31606e-10	-0.343431
58970049	chr20:58970049:ACAAT:A	1.67556e-15	-1.38515	-1.3979
58970594	chr20:58970594:C:T	5.75412e-15	-2.31606e-10	-1.54928
58970595	chr20:58970595:G:A	1.82171e-15	-1.47322	-1.2262
58970710	chr20:58970710:G:A	9.66113e-16	-1.82608	-1.50759
58970823	chr20:58970823:C:G	6.46682e-14	-2.31606e-10	0.870073
58971001	chr20:58971001:C:T	5.62586e-15	-2.31606e-10	-1.57182
58971246	chr20:58971246:C:T	8.02982e-16	-1.67018	-1.84844
58971485	chr20:58971485:T:A	1.87641e-15	-1.67805	-0.991787
58971613	chr20:58971613:T:C	2.30708e-15	-1.40076	-1.06246
58971843	chr20:58971843:TTATC:T	5.23982e-15	-2.31606e-10	-1.64291
58971855	chr20:58971855:C:A	1.32625e-14	-2.31606e-10	-0.714257
58971920	chr20:58971920:G:A	4.2701e-15	-2.31606e-10	-1.84756
58972240	chr20:58972240:A:G	1.01304e-13	-2.31606e-10	1.31893
58972508	chr20:58972508:C:T	1.21549e-14	-2.31606e-10	-0.801467
58972562	chr20:58972562:G:A	5.7927e-15	-2.31606e-10	-1.5426
58972808	chr20:58972808:T:A	5.02264e-15	-2.31606e-10	-1.68524
58972890	chr20:58972890:A:G	1.40101e-15	-1.4913	-1.4707
58973317	chr20:58973317:T:G	1.35858e-14	-0.690172	-9.89384e-10
58973392	chr20:58973392:C:T	6.63201e-16	-1.92199	-1.78788
58973885	chr20:58973885:A:G	5.66786e-15	-2.31606e-10	-1.56439
58973968	chr20:58973968:C:T	1.28026e-14	-0.749547	-9.89384e-10
58975717	chr20:58975717:T:G	2.11727e-13	-2.31606e-10	2.0561
58976044	chr20:58976044:G:A	1.11192e-15	-1.87886	-1.31425
58976799	chr20:58976799:CTT:C	4.928e-08	14.4998	-0.0860061
58976978	chr20:58976978:T:C	1.37815e-14	-0.72623	0.0503585
58977066	chr20:58977066:A:G	1.46686e-15	-1.44316	-1.47291
58977556	chr20:58977556:A:C	4.7531e-15	-2.31606e-10	-1.7404
58977836	chr20:58977836:C:T	8.22267e-14	1.11028	-9.89384e-10
58978176	chr20:58978176:A:C	3.45019e-14	-2.31606e-10	0.241818
58978342	chr20:58978342:C:T	2.12342e-14	-2.31606e-10	-0.243581
58978385	chr20:58978385:C:T	5.05826e-15	-2.31606e-10	-1.67817
58978457	chr20:58978457:TGCCC:T	9.31035e-16	-1.80963	-1.56103
58978526	chr20:58978526:GCATCTTCCCTGCCCCTGTTCCTGGCCCC:G	3.49123e-14	-2.31606e-10	0.253644
58978950	chr20:58978950:C:T	3.60219e-14	-2.31606e-10	0.284929
58979312	chr20:58979312:G:A	5.25493e-10	8.8822	0.990696
58979526	chr20:58979526:A:T	3.42949e-15	-1.26994	-0.796847
58979623	chr20:58979623:G:A	4.93615e-15	-1.59627	-0.106346
58979760	chr20:58979760:C:G	1.99155e-14	-2.31606e-10	-0.3077
58980053	chr20:58980053:C:G	2.46155e-14	-2.31606e-10	-0.0958196
58980281	chr20:58980281:TTTC:T	1.04911e-14	-2.31606e-10	-0.94867
58980337	chr20:58980337:G:A	1.86825e-15	-1.22859	-1.44561
58980587	chr20:58980587:T:G	2.25039e-14	-2.31606e-10	-0.185509
58980593	chr20:58980593:T:C	1.98357e-14	-2.31606e-10	-0.311715
58980662	chr20:58980662:T:C	5.15966e-15	-1.09013	-0.56819
58980935	chr20:58980935:C:T	4.28069e-15	-2.31606e-10	-1.84508
58981105	chr20:58981105:G:C	2.5634e-14	-2.31606e-10	-0.0552758
58981106	chr20:58981106:C:T	2.5634e-14	-2.31606e-10	-0.0552758
58981433	chr20:58981433:C:T	2.42683e-10	8.0881	1.01221
58981547	chr20:58981547:CCCGGGGTCCCGCGGCGCGGCCG:C	7.85248e-13	4.58543	-1.21863
58981914	chr20:58981914:T:C	2.20675e-15	-1.06312	-1.44455
58981963	chr20:58981963:A:ACT	1.81424e-15	-1.11752	-1.58601
58982217	chr20:58982217:C:T	4.27207e-15	-1.8471	-9.89384e-10
58982257	chr20:58982257:A:G	6.58625e-15	-2.31606e-10	-1.41421
58982489	chr20:58982489:T:C	1.4341e-07	13.8172	1.6648
58982524	chr20:58982524:A:G	9.92666e-09	13.6129	-0.80138
58982589	chr20:58982589:G:A	3.03191e-14	-2.31606e-10	0.112583
58982860	chr20:58982860:G:A	2.09891e-14	-2.31606e-10	-0.255192
58983203	chr20:58983203:C:A	3.98933e-15	-1.91557	-9.89384e-10
58983219	chr20:58983219:T:C	2.30059e-15	-0.826878	-1.63915
58983746	chr20:58983746:AT:A	5.22508e-12	5.26203	-9.89384e-10
58983954	chr20:58983954:A:G	9.27635e-15	-2.31606e-10	-1.07173
58984318	chr20:58984318:C:T	4.44433e-15	-2.31606e-10	-1.80757
58984575	chr20:58984575:A:G	2.32482e-08	14.4005	-0.738003
58984622	chr20:58984622:A:C	2.45115e-08	14.4373	-0.721886
58984787	chr20:58984787:G:A	3.36201e-08	14.7578	-0.726384
58985229	chr20:58985229:CT:C	2.35192e-14	-2.31606e-10	-0.141378
58985376	chr20:58985376:A:C	5.6891e-15	-2.31606e-10	-1.56065
58985625	chr20:58985625:A:G	1.93925e-14	-2.31606e-10	-0.334308
58985710	chr20:58985710:G:A	5.82518e-15	-2.31606e-10	-1.53701
58985722	chr20:58985722:C:T	2.30233e-08	14.367	-0.714169
58986063	chr20:58986063:A:T	1.99112e-14	-2.31606e-10	-0.307913
58986307	chr20:58986307:C:T	6.62555e-15	-2.31606e-10	-1.40826
58986364	chr20:58986364:A:T	8.13379e-15	-2.31606e-10	-1.20317
58986470	chr20:58986470:G:C	3.6306e-15	-0.49448	-1.51532
58986938	chr20:58986938:A:G	5.78851e-15	-2.31606e-10	-1.54332
58987114	chr20:58987114:C:T	1.72326e-14	-2.31606e-10	-0.452392
58987365	chr20:58987365:T:A	4.65384e-15	-1.7615	-9.89384e-10
58988006	chr20:58988006:C:T	0.000154943	16.7586	5.70852
58988339	chr20:58988339:T:C	5.78185e-15	-2.31606e-10	-1.54447
58988354	chr20:58988354:C:T	5.70375e-07	15.0463	1.8163
58988474	chr20:58988474:C:A	8.32017e-15	-2.31606e-10	-1.18051
58988554	chr20:58988554:A:C	2.35925e-08	14.4279	-0.750656
58988710	chr20:58988710:A:G	8.11219e-16	-1.74778	-1.76064
58988752	chr20:58988752:G:A	3.98048e-15	-1.91779	-9.89384e-10
58989269	chr20:58989269:G:A	2.41755e-14	-2.31606e-10	-0.113857
58989434	chr20:58989434:G:A	0.000129753	17.0474	5.24235
58989640	chr20:58989640:C:T	3.14009e-12	6.21566	-1.46285
58990056	chr20:58990056:G:A	4.67775e-15	-2.31606e-10	-1.75638
58990176	chr20:58990176:C:T	1.85225e-14	-2.31606e-10	-0.38021
58990232	chr20:58990232:G:A	4.7864e-15	-2.31606e-10	-1.73342
58990550	chr20:58990550:A:C	5.25986e-14	-2.31606e-10	0.663492
58990888	chr20:58990888:G:C	1.84139e-11	6.97795	-0.456284
58991107	chr20:58991107:G:A	4.76898e-15	-2.31606e-10	-1.73707
58991300	chr20:58991300:G:A	5.94525e-15	-2.31606e-10	-1.5166
58991473	chr20:58991473:A:AT	4.81124e-15	-2.31606e-10	-1.72824
58991582	chr20:58991582:C:T	2.61265e-15	-0.575952	-1.76288
58991594	chr20:58991594:A:G	4.81887e-15	-2.31606e-10	-1.72666
58991685	chr20:58991685:A:G	2.50357e-14	-2.31606e-10	-0.0788919
58991725	chr20:58991725:T:C	4.90721e-15	-2.31606e-10	-1.70849
58991830	chr20:58991830:A:G	1.88435e-14	-2.31606e-10	-0.363029
58992346	chr20:58992346:C:G	5.78185e-15	-2.31606e-10	-1.54447
58992488	chr20:58992488:A:G	2.39996e-11	6.8734	-0.0867999
58993122	chr20:58993122:C:T	4.37103e-15	-2.31606e-10	-1.8242
58993406	chr20:58993406:G:A	4.37426e-15	-2.31606e-10	-1.82346
58993606	chr20:58993606:G:A	2.28554e-14	-2.31606e-10	-0.170008
58994289	chr20:58994289:C:T	4.91159e-15	-2.31606e-10	-1.7076
58994372	chr20:58994372:C:T	4.00348e-15	-1.91203	-9.89384e-10
58994883	chr20:58994883:A:G	4.86651e-15	-2.31606e-10	-1.71682
58995401	chr20:58995401:C:T	7.02235e-16	-1.9215	-1.73119
58995513	chr20:58995513:G:A	2.39821e-11	6.75467	0.0311951
58995705	chr20:58995705:C:T	6.60057e-15	-2.31606e-10	-1.41204
58995837	chr20:58995837:CT:C	4.30656e-15	-2.31606e-10	-1.83906
58996571	chr20:58996571:A:G	5.42738e-15	-2.31606e-10	-1.60774
58996708	chr20:58996708:A:G	2.56835e-15	-0.969109	-1.38682
58997417	chr20:58997417:T:C	5.73928e-13	-2.31606e-10	3.05331
58997619	chr20:58997619:C:T	1.69486e-14	-2.31606e-10	-0.46901
58997917	chr20:58997917:T:C	5.4739e-15	-2.31606e-10	-1.59921
58998264	chr20:58998264:TAAA:T	1.17464e-06	16.9208	0.664215
58998362	chr20:58998362:GA:G	4.89184e-15	-2.31606e-10	-1.71163
58998548	chr20:58998548:A:AG	3.66403e-14	-2.31606e-10	0.301953
58998666	chr20:58998666:T:C	4.34998e-13	2.77614	-9.89384e-10
58998797	chr20:58998797:C:T	1.72199e-14	-0.453132	-9.89384e-10
58998800	chr20:58998800:C:T	9.52804e-16	-1.66316	-1.68438
58999408	chr20:58999408:A:G	2.38754e-11	6.7642	0.0172117
58999423	chr20:58999423:C:G	7.30823e-16	-1.77481	-1.83797
58999508	chr20:58999508:A:G	1.3553e-10	7.88112	0.636635
58999512	chr20:58999512:TC:T	5.55589e-11	6.91434	0.711659
58999559	chr20:58999559:A:ATTC	6.02147e-11	7.0039	0.702575
58999761	chr20:58999761:G:C	0.00011879	17.3681	4.83337
58999786	chr20:58999786:A:G	5.82878e-07	17.2024	-0.31812
58999796	chr20:58999796:A:G	1.63869e-11	6.72284	-0.317802
58999836	chr20:58999836:G:A	2.2419e-14	-2.31606e-10	-0.189287
59000047	chr20:59000047:C:T	7.54582e-15	-0.131345	-1.14686
59000302	chr20:59000302:C:T	4.25476e-15	-2.31606e-10	-1.85116
59000539	chr20:59000539:C:T	1.15346e-05	20.4489	-0.579475
59001119	chr20:59001119:G:A	4.41794e-12	5.58365	-0.489422
59001125	chr20:59001125:A:G	3.51405e-11	7.14955	0.0183604
59001292	chr20:59001292:C:A	9.3352e-16	-1.75151	-1.61647
59001340	chr20:59001340:C:T	7.53134e-15	-2.31606e-10	-1.28012
59001709	chr20:59001709:TGGACGCCTCAGGCGG:T	2.28396e-14	-2.31606e-10	-0.170702
59001773	chr20:59001773:C:T	9.09698e-15	-2.31606e-10	-1.09125
59001826	chr20:59001826:G:A	4.71636e-14	0.0823111	0.472116
59002132	chr20:59002132:A:G	2.05247e-14	0.18945	-0.467016
59002175	chr20:59002175:C:T	1.20329e-15	-1.7923	-1.32183
59002203	chr20:59002203:C:T	3.28148e-14	1.03439	-0.84271
59002671	chr20:59002671:A:ACTTTG	4.53209e-15	-2.31606e-10	-1.78801
59002805	chr20:59002805:C:T	8.56751e-16	-1.85192	-1.60189
59002880	chr20:59002880:A:G	1.50854e-09	9.76523	1.16222
59002905	chr20:59002905:A:G	4.68132e-15	-2.31606e-10	-1.75562
59003107	chr20:59003107:C:T	8.73214e-15	-2.31606e-10	-1.13219
59003213	chr20:59003213:C:T	5.90013e-15	-1.52422	-9.89384e-10
59003341	chr20:59003341:A:G	2.15592e-13	2.07419	-9.89384e-10
59003453	chr20:59003453:T:C	3.30851e-11	6.98789	0.119751
59003556	chr20:59003556:C:A	4.86665e-15	-1.71679	-9.89384e-10
59003559	chr20:59003559:A:G	5.16617e-11	6.59858	0.954696
59003736	chr20:59003736:G:A	2.85939e-14	-2.31606e-10	0.0539966
59003929	chr20:59003929:T:G	1.05733e-14	-2.31606e-10	-0.940868
59004010	chr20:59004010:T:C	4.99574e-15	-2.31606e-10	-1.69061
59004895	chr20:59004895:A:G	3.61139e-13	2.83931	-0.249248
59004920	chr20:59004920:T:C	7.03181e-08	13.5812	1.18813
59005013	chr20:59005013:T:C	9.00171e-15	-1.10178	-9.89384e-10
59005370	chr20:59005370:A:G	7.74047e-15	-2.31606e-10	-1.25273
59006507	chr20:59006507:C:T	3.32579e-14	-2.31606e-10	0.205094
59006654	chr20:59006654:T:A	4.99418e-15	-2.31606e-10	-1.69092
59007555	chr20:59007555:C:T	7.5121e-15	-2.31606e-10	-1.28268
59007902	chr20:59007902:G:A	4.29603e-15	-1.8415	-9.89384e-10
59008140	chr20:59008140:C:T	7.6324e-15	-2.31606e-10	-1.26679
59008539	chr20:59008539:T:A	5.01082e-15	-2.31606e-10	-1.6876
59008576	chr20:59008576:TATAGGAGCTGGG:T	6.01002e-15	0.269896	-1.77567
59008862	chr20:59008862:C:T	6.04739e-13	-2.31606e-10	3.1056
59008977	chr20:59008977:C:T	4.25476e-15	-2.31606e-10	-1.85116
59009184	chr20:59009184:C:T	4.99019e-14	-2.31606e-10	0.610862
59009397	chr20:59009397:C:T	4.23218e-15	-1.85648	-9.89384e-10
59009835	chr20:59009835:T:C	6.42348e-15	0.382394	-1.82163
59010246	chr20:59010246:A:G	5.75814e-15	0.300544	-1.84913
59010433	chr20:59010433:C:T	2.45241e-14	-2.31606e-10	-0.0995409
59010497	chr20:59010497:C:T	5.11941e-15	-2.31606e-10	-1.66616
59010734	chr20:59010734:T:C	5.17855e-14	1.37302	-0.725111
59010946	chr20:59010946:G:A	7.19453e-15	-2.31606e-10	-1.32588
59011058	chr20:59011058:A:G	4.18667e-12	-2.31606e-10	5.04046
59011394	chr20:59011394:G:A	5.63812e-14	-2.31606e-10	0.73294
59011985	chr20:59011985:C:A	6.63455e-15	0.354295	-1.7612
59012164	chr20:59012164:C:T	4.58794e-15	-1.77577	-9.89384e-10
59012609	chr20:59012609:A:G	3.21524e-14	-2.31606e-10	0.171289
59013285	chr20:59013285:CT:C	7.23598e-15	0.385161	-1.70529
59013312	chr20:59013312:C:T	4.63051e-15	-2.31606e-10	-1.76653
59014622	chr20:59014622:G:A	1.70134e-07	-2.31606e-10	15.6529
59014711	chr20:59014711:T:C	8.77198e-14	2.9873	-1.81235
59014777	chr20:59014777:T:C	3.33975e-10	-2.31606e-10	9.41962
59014940	chr20:59014940:A:G	1.16179e-08	14.6162	-1.64738
59015361	chr20:59015361:C:T	1.89732e-13	-2.31606e-10	1.94642
59015469	chr20:59015469:C:T	5.80451e-15	-2.31606e-10	-1.54056
59015896	chr20:59015896:G:A	5.24265e-12	-2.31606e-10	5.26539
59016071	chr20:59016071:G:A	7.62424e-11	9.00368	-1.06121
59016127	chr20:59016127:A:G	6.37008e-15	-2.31606e-10	-1.44758
59016626	chr20:59016626:C:T	1.23143e-14	-2.31606e-10	-0.788432
59017101	chr20:59017101:C:T	4.82776e-15	-2.31606e-10	-1.72481
59017265	chr20:59017265:T:C	4.18659e-15	-1.86731	-9.89384e-10
59017580	chr20:59017580:A:G	4.46675e-15	-2.31606e-10	-1.80254
59017918	chr20:59017918:G:A	4.32503e-15	-2.31606e-10	-1.83478
59018103	chr20:59018103:T:C	4.66029e-10	9.88324	-0.130436
59018118	chr20:59018118:G:A	4.01319e-15	-1.90961	-9.89384e-10
59018818	chr20:59018818:G:A	4.31877e-15	-2.31606e-10	-1.83623
59019135	chr20:59019135:C:T	5.16735e-15	-2.31606e-10	-1.65684
59019435	chr20:59019435:G:C	1.89929e-10	8.85521	-9.89384e-10
59019980	chr20:59019980:A:G	6.52275e-15	-2.31606e-10	-1.4239
59020071	chr20:59020071:A:G	5.93221e-15	-2.31606e-10	-1.5188
59020097	chr20:59020097:T:C	5.02522e-15	-2.31606e-10	-1.68473
59020473	chr20:59020473:T:G	7.18292e-15	-2.31606e-10	-1.32749
59020794	chr20:59020794:C:T	7.07015e-15	-2.31606e-10	-1.34331
59020888	chr20:59020888:A:G	8.99887e-15	-2.31606e-10	-1.1021
59021198	chr20:59021198:C:T	6.24868e-15	-0.154972	-1.31185
59021262	chr20:59021262:G:A	7.57108e-15	-2.31606e-10	-1.27486
59021306	chr20:59021306:A:C	7.27239e-15	-2.31606e-10	-1.31511
59021924	chr20:59021924:G:A	1.01247e-06	-2.31606e-10	17.4365
59021956	chr20:59021956:C:T	1.45923e-05	9.10708	10.9975
59022084	chr20:59022084:T:C	7.1743e-15	-2.31606e-10	-1.32869
59022520	chr20:59022520:T:C	6.72801e-15	-2.31606e-10	-1.39292
59022590	chr20:59022590:A:G	0.852094	18.5085	12.571
59022871	chr20:59022871:C:T	7.45608e-15	-2.31606e-10	-1.29017
59023039	chr20:59023039:T:G	6.20479e-15	-2.31606e-10	-1.47387
59024248	chr20:59024248:C:T	1.69782e-11	6.93207	-0.491579
59024254	chr20:59024254:A:G	4.26459e-15	-2.31606e-10	-1.84885
59024346	chr20:59024346:C:T	6.94654e-15	-2.31606e-10	-1.36095
59024347	chr20:59024347:G:A	0.147445	16.6386	12.6867
59024472	chr20:59024472:G:A	4.28349e-15	-2.31606e-10	-1.84443
59024997	chr20:59024997:G:A	3.06916e-14	-2.31606e-10	0.124793
59025520	chr20:59025520:T:C	7.65011e-15	-2.31606e-10	-1.26448
59025971	chr20:59025971:C:T	4.35777e-15	-2.31606e-10	-1.82724
59025998	chr20:59025998:G:A	4.84498e-15	-2.31606e-10	-1.72125
59026335	chr20:59026335:A:C	4.89767e-15	-2.31606e-10	-1.71044
59026664	chr20:59026664:C:T	4.35314e-15	-2.31606e-10	-1.8283
59026884	chr20:59026884:C:T	7.9455e-15	-2.31606e-10	-1.22659
59026940	chr20:59026940:A:G	3.39807e-08	9.09232	4.94978
59027294	chr20:59027294:C:T	1.60307e-14	-2.31606e-10	-0.524692
59027803	chr20:59027803:A:G	7.96126e-15	-2.31606e-10	-1.22461
59028112	chr20:59028112:C:T	1.45358e-14	-0.622581	-9.89384e-10
59028305	chr20:59028305:C:T	4.4007e-15	-2.31606e-10	-1.81743
59028358	chr20:59028358:TTTC:T	6.32791e-07	-2.31606e-10	16.9665
59029038	chr20:59029038:AAGT:A	7.64885e-15	-2.31606e-10	-1.26464
59029288	chr20:59029288:A:C	7.49676e-16	-1.76643	-1.82088
59030454	chr20:59030454:A:G	5.23441e-15	-2.31606e-10	-1.64394
59030494	chr20:59030494:T:A	3.69641e-13	-2.31606e-10	2.61333
59030592	chr20:59030592:C:T	3.71214e-14	-2.31606e-10	0.314998
59031100	chr20:59031100:C:T	4.93216e-07	-2.31606e-10	16.7173
59031650	chr20:59031650:G:A	6.43322e-15	-2.31606e-10	-1.43772
59031736	chr20:59031736:C:T	7.65558e-16	-1.88073	-1.68562
59031916	chr20:59031916:A:G	9.64391e-06	11.5613	8.12913
59031973	chr20:59031973:A:G	6.41759e-15	-2.31606e-10	-1.44015
59032131	chr20:59032131:C:A	4.42689e-15	-2.31606e-10	-1.8115
59032613	chr20:59032613:C:T	7.65528e-16	-1.89151	-1.67488
59032635	chr20:59032635:G:A	4.42968e-15	-2.31606e-10	-1.81087
59032759	chr20:59032759:T:A	5.77005e-15	-2.31606e-10	-1.54652
59032836	chr20:59032836:G:A	6.26192e-15	-2.31606e-10	-1.46471
59033351	chr20:59033351:AAAATC:A	1.67316e-05	10.1387	10.1027
59033832	chr20:59033832:T:G	5.04639e-15	-2.31606e-10	-1.68052
59033863	chr20:59033863:C:T	8.91962e-15	-1.11094	-9.89384e-10
59034535	chr20:59034535:A:G	6.45224e-16	-1.8862	-1.85116
59034715	chr20:59034715:A:G	4.25587e-15	-2.31606e-10	-1.8509
59035210	chr20:59035210:G:A	4.51065e-15	-2.31606e-10	-1.79276
59035559	chr20:59035559:T:A	1.191e-14	-0.82182	-9.89384e-10
59035832	chr20:59035832:A:G	4.25682e-15	-2.31606e-10	-1.85067
59037158	chr20:59037158:T:A	5.54166e-15	-2.31606e-10	-1.5869
59037852	chr20:59037852:ATG:A	5.17502e-15	-2.31606e-10	-1.65535
59037961	chr20:59037961:T:C	4.62225e-15	-2.31606e-10	-1.76831
59038318	chr20:59038318:T:C	6.14575e-09	4.17984	8.15224
59038421	chr20:59038421:T:C	1.87054e-14	-2.31606e-10	-0.370383
59038947	chr20:59038947:A:G	2.87367e-07	10.0372	6.13985
59039452	chr20:59039452:CACA:C	1.82326e-11	7.35107	-0.839304
59039715	chr20:59039715:T:G	2.00808e-12	4.30574	-9.89384e-10
59039768	chr20:59039768:C:T	1.71711e-11	7.3	-0.848217
59040353	chr20:59040353:G:C	4.30043e-15	-2.31606e-10	-1.84048
59040663	chr20:59040663:C:T	6.7964e-15	-2.31606e-10	-1.3828
59041433	chr20:59041433:C:T	1.58738e-14	-2.31606e-10	-0.534527
59041563	chr20:59041563:C:T	4.425e-15	-2.31606e-10	-1.81193
59041595	chr20:59041595:C:T	7.47306e-16	-1.82918	-1.7613
59041817	chr20:59041817:T:A	1.60397e-14	-2.31606e-10	-0.524128
59041818	chr20:59041818:A:T	1.60502e-14	-2.31606e-10	-0.523472
59042141	chr20:59042141:A:G	7.48603e-15	-2.31606e-10	-1.28616
59042239	chr20:59042239:G:A	1.03082e-14	-0.966253	-9.89384e-10
59042270	chr20:59042270:T:C	5.64581e-15	-2.31606e-10	-1.56828
59042389	chr20:59042389:G:T	7.31663e-12	5.59871	-9.89384e-10
59042443	chr20:59042443:G:C	1.50394e-11	-2.31606e-10	6.31923
59042522	chr20:59042522:G:A	1.8032e-13	-2.31606e-10	1.89554
59042643	chr20:59042643:T:G	9.808e-09	8.67427	4.12524
59042955	chr20:59042955:C:T	8.39962e-15	-2.31606e-10	-1.17101
59042993	chr20:59042993:T:C	4.83818e-15	-2.31606e-10	-1.72266
59043271	chr20:59043271:T:G	5.83336e-10	6.51134	3.46598
59043329	chr20:59043329:G:A	3.32575e-14	-2.31606e-10	0.205083
59043541	chr20:59043541:C:G	6.03374e-09	8.52978	3.7839
59043680	chr20:59043680:G:A	7.53125e-15	-2.31606e-10	-1.28014
59043732	chr20:59043732:C:T	1.12497e-09	9.34629	1.28778
59043739	chr20:59043739:T:C	1.94864e-15	-1.69657	-0.935497
59043747	chr20:59043747:T:C	3.67693e-08	9.83758	4.2834
59043849	chr20:59043849:C:G	1.81786e-14	-2.31606e-10	-0.398954
59044094	chr20:59044094:G:T	6.94163e-15	-2.31606e-10	-1.36166
59044515	chr20:59044515:C:A	6.80915e-15	-2.31606e-10	-1.38093
59044563	chr20:59044563:T:C	4.13103e-09	9.83371	2.10113
59045166	chr20:59045166:G:A	4.37567e-15	-2.31606e-10	-1.82314
59045388	chr20:59045388:G:A	5.02047e-14	-2.31606e-10	0.616912
59045619	chr20:59045619:G:T	4.3769e-15	-2.31606e-10	-1.82286
59045897	chr20:59045897:A:G	4.34811e-15	-2.31606e-10	-1.82945
59046400	chr20:59046400:T:C	8.25261e-16	-1.8354	-1.65585
59046678	chr20:59046678:C:T	2.58197e-11	-2.31606e-10	6.8597
59046996	chr20:59046996:C:T	3.97466e-15	-1.91926	-9.89384e-10
59047022	chr20:59047022:C:T	4.87024e-15	-1.71605	-9.89384e-10
59047404	chr20:59047404:G:A	4.26709e-15	-2.31606e-10	-1.84826
59047871	chr20:59047871:C:T	3.09277e-14	-2.31606e-10	0.132455
59048384	chr20:59048384:C:T	1.5548e-14	-2.31606e-10	-0.555263
59048496	chr20:59048496:A:G	1.21747e-15	-1.25656	-1.84586
59049012	chr20:59049012:ATATC:A	4.14455e-08	9.92051	4.32018
59049586	chr20:59049586:G:A	1.07563e-14	-0.923701	-9.89384e-10
59050515	chr20:59050515:A:T	1.93835e-14	-2.31606e-10	-0.334777
59051411	chr20:59051411:C:T	7.31128e-15	-2.31606e-10	-1.30978
59051513	chr20:59051513:A:C	4.18993e-08	10.0787	4.17287
59051785	chr20:59051785:A:G	1.59484e-14	-2.31606e-10	-0.529836
59052032	chr20:59052032:C:T	6.85452e-15	-2.31606e-10	-1.37429
59052166	chr20:59052166:A:G	4.25502e-15	-2.31606e-10	-1.8511
59053040	chr20:59053040:G:C	6.37233e-16	-1.90757	-1.84225
59053174	chr20:59053174:G:T	1.43025e-14	-2.31606e-10	-0.638764
59053940	chr20:59053940:G:A	1.43791e-14	-2.31606e-10	-0.633419
59054181	chr20:59054181:T:A	2.87355e-11	6.63393	0.332765
59054183	chr20:59054183:T:A	2.37859e-11	4.29693	2.48072
59054317	chr20:59054317:T:C	6.18803e-15	-2.31606e-10	-1.47658
59054984	chr20:59054984:G:C	4.0322e-14	0.397699	-9.89384e-10
59055322	chr20:59055322:A:T	6.6652e-15	-2.31606e-10	-1.4023
59055575	chr20:59055575:C:T	6.33844e-15	-1.45256	-9.89384e-10
59055634	chr20:59055634:A:G	5.36523e-15	-2.31606e-10	-1.61926
59055928	chr20:59055928:C:A	4.63106e-15	-2.31606e-10	-1.76641
59055957	chr20:59055957:A:G	4.57118e-15	-2.31606e-10	-1.77943
59055982	chr20:59055982:T:C	4.26187e-15	-2.31606e-10	-1.84949
59056036	chr20:59056036:G:A	5.15582e-11	-2.31606e-10	7.55127
59056047	chr20:59056047:T:C	5.37449e-15	-2.31606e-10	-1.61753
59056456	chr20:59056456:T:C	2.53927e-14	-2.31606e-10	-0.0647331
59056470	chr20:59056470:A:G	3.41784e-13	4.18883	-1.65385
59056799	chr20:59056799:T:G	3.02143e-13	4.06266	-1.65096
59056997	chr20:59056997:AAC:A	4.4332e-15	-2.31606e-10	-1.81007
59057182	chr20:59057182:G:A	3.33125e-14	-2.31606e-10	0.206736
59057860	chr20:59057860:C:T	5.08866e-15	-2.31606e-10	-1.67218
59058545	chr20:59058545:T:C	5.6627e-13	4.82176	-1.78188
59058837	chr20:59058837:T:G	2.54948e-14	-2.31606e-10	-0.0607206
59058931	chr20:59058931:G:T	2.23947e-14	-2.31606e-10	-0.190373
59059010	chr20:59059010:C:T	3.15896e-13	4.30126	-1.84505
59059036	chr20:59059036:C:T	2.98814e-14	-2.31606e-10	0.0980401
59059056	chr20:59059056:T:G	2.55325e-14	-2.31606e-10	-0.0592441
59059079	chr20:59059079:C:A	5.08226e-15	-2.31606e-10	-1.67344
59059333	chr20:59059333:T:A	2.60188e-14	-2.31606e-10	-0.0403768
59059437	chr20:59059437:C:T	1.38594e-14	-2.31606e-10	-0.670235
59059477	chr20:59059477:G:A	9.78427e-15	-2.31606e-10	-1.01842
59059523	chr20:59059523:A:G	2.00538e-14	-2.31606e-10	-0.30078
59059643	chr20:59059643:G:C	2.52781e-14	-2.31606e-10	-0.0692584
59059788	chr20:59059788:T:C	4.30711e-15	-2.31606e-10	-1.83893
59059821	chr20:59059821:A:G	1.76714e-12	5.95796	-1.78004
59059945	chr20:59059945:C:T	8.70401e-15	-2.31606e-10	-1.13541
59059993	chr20:59059993:A:G	6.5658e-11	-2.31606e-10	7.79302
59060144	chr20:59060144:A:G	6.31788e-16	-1.90857	-1.84983
59060270	chr20:59060270:C:T	5.75278e-15	-2.31606e-10	-1.54951
59060479	chr20:59060479:A:G	2.58443e-14	-2.31606e-10	-0.047108
59060496	chr20:59060496:G:A	1.01053e-14	-2.31606e-10	-0.986135
59060631	chr20:59060631:T:C	1.29766e-11	4.39355	1.77816
59060914	chr20:59060914:G:A	2.05444e-14	-2.31606e-10	-0.276607
59061566	chr20:59061566:T:C	1.19883e-14	-2.31606e-10	-0.815268
59061989	chr20:59061989:T:C	4.70539e-15	-2.31606e-10	-1.75049
59062295	chr20:59062295:T:C	2.21701e-14	-2.31606e-10	-0.20045
59062722	chr20:59062722:A:G	8.11648e-15	-2.31606e-10	-1.2053
59062934	chr20:59062934:A:G	2.22232e-14	-2.31606e-10	-0.198058
59063116	chr20:59063116:G:A	8.71606e-13	4.77353	-1.30239
59063738	chr20:59063738:T:G	2.23868e-13	-2.31606e-10	2.11186
59063760	chr20:59063760:T:C	1.64622e-13	3.01035	-1.20589
59064044	chr20:59064044:T:C	1.91119e-13	3.76473	-1.81103
59064531	chr20:59064531:G:A	4.16452e-12	3.90467	1.13049
59065240	chr20:59065240:T:C	5.13982e-11	-2.31606e-10	7.54816
59065917	chr20:59065917:T:A	4.25902e-15	-2.31606e-10	-1.85016
59066104	chr20:59066104:A:C	4.32267e-15	-2.31606e-10	-1.83532
59066640	chr20:59066640:C:G	1.58687e-14	-2.31606e-10	-0.534846
59067127	chr20:59067127:T:G	6.23756e-16	-1.92202	-1.84918
59067824	chr20:59067824:G:A	6.92029e-13	1.77242	1.46801
59067835	chr20:59067835:C:T	1.09507e-14	-2.31606e-10	-0.905795
59067890	chr20:59067890:C:T	5.05473e-15	-2.31606e-10	-1.67887
59067922	chr20:59067922:C:T	5.16808e-15	-2.31606e-10	-1.6567
59067997	chr20:59067997:T:A	1.42617e-14	-2.31606e-10	-0.641619
59068003	chr20:59068003:C:T	1.42162e-14	-2.31606e-10	-0.644815
59068182	chr20:59068182:T:C	4.26117e-15	-2.31606e-10	-1.84965
59068422	chr20:59068422:T:C	5.46917e-15	-2.31606e-10	-1.60007
59068468	chr20:59068468:G:A	5.4553e-15	-2.31606e-10	-1.60261
59068605	chr20:59068605:G:A	4.3884e-15	-1.82023	-9.89384e-10
59068749	chr20:59068749:A:G	5.33588e-15	-2.31606e-10	-1.62474
59069302	chr20:59069302:A:G	5.64346e-15	-2.31606e-10	-1.5687
59069344	chr20:59069344:A:G	6.253e-13	4.61228	-1.47325
59069468	chr20:59069468:A:G	5.78754e-15	-2.31606e-10	-1.54349
59069899	chr20:59069899:G:A	5.14207e-15	-2.31606e-10	-1.66174
59070098	chr20:59070098:A:G	2.34743e-14	-2.31606e-10	-0.14329
59070466	chr20:59070466:A:C	9.05655e-14	-2.31606e-10	1.20688
59070626	chr20:59070626:G:A	5.61492e-13	3.70509	-0.673688
59070824	chr20:59070824:G:A	4.93246e-15	-2.31606e-10	-1.70336
59070855	chr20:59070855:G:T	3.76278e-13	3.34905	-0.717914
59071284	chr20:59071284:G:T	5.82927e-13	3.82829	-0.759428
59071316	chr20:59071316:T:C	1.45404e-11	3.50326	2.78223
59071348	chr20:59071348:T:C	7.06635e-15	-2.31606e-10	-1.34385
59071538	chr20:59071538:A:G	5.6822e-15	-2.31606e-10	-1.56186
59071852	chr20:59071852:T:G	4.35065e-15	-2.31606e-10	-1.82887
59072366	chr20:59072366:G:C	6.36863e-16	-1.89913	-1.85127
59072710	chr20:59072710:A:C	4.95095e-15	-2.31606e-10	-1.69962
59072848	chr20:59072848:T:C	1.88511e-12	3.77275	0.469792
59072896	chr20:59072896:A:G	3.44239e-12	3.32231	1.52241
59073337	chr20:59073337:A:C	1.01738e-13	-2.31606e-10	1.3232
59073575	chr20:59073575:C:T	4.25437e-15	-2.31606e-10	-1.85125
59073734	chr20:59073734:C:T	8.2693e-14	-2.31606e-10	1.11594
59073936	chr20:59073936:C:T	6.364e-15	-2.31606e-10	-1.44854
59074019	chr20:59074019:C:T	6.39355e-15	-2.31606e-10	-1.44391
59074140	chr20:59074140:C:T	5.14789e-15	-2.31606e-10	-1.66061
59074402	chr20:59074402:C:T	1.54033e-14	-2.31606e-10	-0.564615
59074731	chr20:59074731:G:A	4.81467e-12	3.34461	1.83562
59075091	chr20:59075091:C:G	6.95358e-16	-1.81231	-1.85022
59075667	chr20:59075667:A:G	4.10083e-13	3.81198	-1.09481
59076593	chr20:59076593:C:T	3.29823e-12	3.27715	1.52479
59076744	chr20:59076744:G:A	3.38143e-14	-2.31606e-10	0.221686
59076757	chr20:59076757:AC:A	4.80444e-15	-2.31606e-10	-1.72966
59076769	chr20:59076769:A:T	4.87353e-15	-2.31606e-10	-1.71538
59077069	chr20:59077069:C:T	3.1987e-12	3.93456	0.836741
59077095	chr20:59077095:C:T	4.61887e-15	-2.31606e-10	-1.76905
59077237	chr20:59077237:T:C	1.06339e-13	-2.31606e-10	1.36744
59077468	chr20:59077468:G:A	4.27625e-15	-2.31606e-10	-1.84612
59077565	chr20:59077565:T:C	4.27679e-15	-2.31606e-10	-1.84599
59077690	chr20:59077690:C:T	4.9674e-15	-2.31606e-10	-1.6963
59078361	chr20:59078361:T:C	1.87542e-12	3.19753	1.03986
59078431	chr20:59078431:T:G	1.54912e-13	3.35557	-1.61191
59078448	chr20:59078448:A:G	1.82631e-13	3.40577	-1.49749
59078708	chr20:59078708:T:C	4.17882e-13	-2.31606e-10	2.736
59079221	chr20:59079221:G:A	8.86354e-15	-2.31606e-10	-1.11725
59079378	chr20:59079378:G:A	5.40806e-15	-2.31606e-10	-1.61131
59079421	chr20:59079421:C:T	4.57718e-15	-2.31606e-10	-1.77811
59079880	chr20:59079880:A:G	4.60772e-15	-2.31606e-10	-1.77146
59079929	chr20:59079929:G:A	3.09117e-14	-2.31606e-10	0.131937
59080102	chr20:59080102:T:G	4.58602e-15	-2.31606e-10	-1.77618
59080156	chr20:59080156:T:G	4.31907e-12	3.51645	1.55515
59080397	chr20:59080397:A:G	8.0503e-15	-2.31606e-10	-1.21349
59080479	chr20:59080479:T:C	4.71277e-12	3.32819	1.83064
59080602	chr20:59080602:T:C	3.00262e-13	3.49571	-1.09025
59080632	chr20:59080632:A:G	4.58875e-15	-2.31606e-10	-1.77559
59080943	chr20:59080943:T:A	9.19978e-15	-2.31606e-10	-1.08002
59081359	chr20:59081359:T:C	4.56456e-12	3.57783	1.54905
59081428	chr20:59081428:T:C	4.29175e-15	-2.31606e-10	-1.8425
59081498	chr20:59081498:G:A	4.8933e-15	-2.31606e-10	-1.71133
59081929	chr20:59081929:C:A	4.41761e-15	-2.31606e-10	-1.8136
59082374	chr20:59082374:T:C	9.31081e-14	0.30457	0.929995
59083607	chr20:59083607:T:A	2.63881e-14	-2.31606e-10	-0.026284
59083674	chr20:59083674:G:A	4.60904e-13	4.36142	-1.52743
59083713	chr20:59083713:T:A	4.14474e-12	3.45958	1.57082
59083728	chr20:59083728:A:G	2.77737e-13	3.3543	-1.02682
59083942	chr20:59083942:C:T	4.71998e-15	-2.31606e-10	-1.74739
59084069	chr20:59084069:A:G	4.34671e-12	3.48836	1.58962
59084524	chr20:59084524:A:T	6.42374e-15	-2.31606e-10	-1.4392
59085335	chr20:59085335:T:C	4.59392e-12	3.50734	1.62595
59085362	chr20:59085362:G:A	4.99272e-15	-2.31606e-10	-1.69122
59085747	chr20:59085747:A:T	4.13201e-13	-2.31606e-10	2.72474
59086019	chr20:59086019:T:C	1.19789e-14	-0.816052	-9.89384e-10
59086471	chr20:59086471:T:C	8.61947e-14	0.369312	0.7881
59086543	chr20:59086543:C:A	4.94488e-14	-2.31606e-10	0.601741
59087669	chr20:59087669:T:C	7.34375e-15	-2.31606e-10	-1.30535
59088089	chr20:59088089:T:C	4.47527e-15	-2.31606e-10	-1.80063
59088101	chr20:59088101:T:C	2.63932e-12	5.89943	-1.32035
59088949	chr20:59088949:G:A	3.84299e-14	-2.31606e-10	0.349639
59089880	chr20:59089880:G:A	5.86774e-15	-2.31606e-10	-1.52973
59090279	chr20:59090279:T:TG	3.35754e-13	4.07385	-1.55667
59090904	chr20:59090904:C:T	4.10243e-15	-1.88762	-9.89384e-10
59091051	chr20:59091051:A:C	5.12383e-12	3.88445	1.35801
59091126	chr20:59091126:T:C	6.85513e-16	-1.83669	-1.84009
59091599	chr20:59091599:G:A	2.69718e-13	3.93317	-1.63499
59091784	chr20:59091784:T:C	4.56122e-15	-2.31606e-10	-1.78161
59092466	chr20:59092466:T:C	6.08421e-15	-2.31606e-10	-1.4935
59092797	chr20:59092797:T:C	5.15347e-15	-2.31606e-10	-1.65953
59092969	chr20:59092969:C:T	6.49608e-16	-1.90765	-1.82293
59093487	chr20:59093487:G:C	1.96119e-13	3.51369	-1.53417
59093972	chr20:59093972:A:G	5.12873e-15	-2.31606e-10	-1.66434
59094899	chr20:59094899:G:C	1.4832e-12	5.2476	-1.24484
59095511	chr20:59095511:T:G	1.08802e-14	0.195209	-1.10747
59095714	chr20:59095714:T:A	7.41332e-15	-2.31606e-10	-1.29592
59095970	chr20:59095970:C:T	7.12396e-14	-2.31606e-10	0.966853
59096755	chr20:59096755:T:C	8.76336e-15	-1.12862	-9.89384e-10
59096964	chr20:59096964:G:A	9.7119e-15	0.384966	-1.41081
59097472	chr20:59097472:C:T	9.32021e-16	-1.52047	-1.84913
59097561	chr20:59097561:G:A	4.39217e-15	-2.31606e-10	-1.81937
59098138	chr20:59098138:G:A	1.6669e-12	5.28291	-1.16339
59098454	chr20:59098454:T:C	1.06213e-14	0.497655	-1.43399
59098498	chr20:59098498:G:A	6.97248e-14	-2.31606e-10	0.945359
59098967	chr20:59098967:G:A	4.50024e-14	-2.31606e-10	0.507519
59098996	chr20:59098996:T:C	6.35224e-15	-2.31606e-10	-1.45039
59099222	chr20:59099222:T:A	2.99862e-14	-2.31606e-10	0.101541
59099458	chr20:59099458:G:A	4.70716e-15	-2.31606e-10	-1.75011
59099463	chr20:59099463:G:A	4.46662e-13	4.30616	-1.50356
59099481	chr20:59099481:A:T	2.41217e-15	-1.24042	-1.17825
59099630	chr20:59099630:C:T	5.09581e-15	0.177937	-1.84871
59099689	chr20:59099689:A:G	4.38024e-15	-2.31606e-10	-1.82209
59100861	chr20:59100861:T:A	2.86781e-14	-2.31606e-10	0.0569389
59101237	chr20:59101237:G:A	1.15199e-14	-2.31606e-10	-0.855119
59101265	chr20:59101265:C:A	4.07283e-15	-1.89486	-9.89384e-10
59101309	chr20:59101309:C:T	1.02608e-13	-2.31606e-10	1.33172
59101523	chr20:59101523:CCTTT:C	6.19849e-14	0.827695	-9.89384e-10
59101635	chr20:59101635:T:G	1.39893e-14	-2.31606e-10	-0.660902
59101734	chr20:59101734:ATTCT:A	6.21677e-14	0.830639	-9.89384e-10
59102298	chr20:59102298:T:C	7.46104e-15	-2.31606e-10	-1.2895
59102308	chr20:59102308:C:T	4.81484e-15	-2.31606e-10	-1.72749
59102687	chr20:59102687:T:A	1.43376e-14	-2.31606e-10	-0.636314
59102915	chr20:59102915:T:G	1.40726e-14	-2.31606e-10	-0.654964
59103125	chr20:59103125:A:G	1.18302e-14	1.01786	-1.84639
59103134	chr20:59103134:A:G	7.25353e-15	-2.31606e-10	-1.31771
59103355	chr20:59103355:AG:A	4.8594e-15	-2.31606e-10	-1.71828
59103519	chr20:59103519:G:T	1.54238e-14	1.28726	-1.85054
59103853	chr20:59103853:TA:T	5.40516e-14	-2.31606e-10	0.690742
59103973	chr20:59103973:C:T	1.39161e-14	-2.31606e-10	-0.66615
59104522	chr20:59104522:G:A	6.18247e-13	3.12769	-9.89384e-10
59104741	chr20:59104741:T:C	4.33965e-15	-2.31606e-10	-1.8314
59105233	chr20:59105233:A:G	4.55976e-14	-2.31606e-10	0.520658
59105376	chr20:59105376:C:T	7.70446e-15	-2.31606e-10	-1.2574
59105559	chr20:59105559:G:A	1.21712e-14	-2.31606e-10	-0.800125
59105811	chr20:59105811:C:T	4.51057e-15	-1.79277	-9.89384e-10
59106023	chr20:59106023:A:G	5.94208e-15	-2.31606e-10	-1.51714
59106150	chr20:59106150:T:G	8.00301e-15	0.256564	-1.47594
59106615	chr20:59106615:C:T	4.34363e-15	-2.31606e-10	-1.83049
59107136	chr20:59107136:G:A	9.11382e-15	-2.31606e-10	-1.08941
59107250	chr20:59107250:G:T	4.77395e-15	-2.31606e-10	-1.73602
59107478	chr20:59107478:A:G	4.55237e-15	-2.31606e-10	-1.78355
59107755	chr20:59107755:T:C	6.17848e-15	-2.31606e-10	-1.47812
59107988	chr20:59107988:G:A	4.05475e-15	-1.89931	-9.89384e-10
59108284	chr20:59108284:C:T	6.06498e-14	-2.31606e-10	0.80592
59108475	chr20:59108475:T:G	2.10432e-15	-0.848832	-1.70637
59108854	chr20:59108854:AG:A	1.15582e-14	-2.31606e-10	-0.851798
59109090	chr20:59109090:G:C	1.73622e-15	-1.08663	-1.66086
59109135	chr20:59109135:T:C	1.58305e-15	-1.02456	-1.81529
59109175	chr20:59109175:C:A	9.23833e-15	-1.07584	-9.89384e-10
59109221	chr20:59109221:A:G	6.1616e-14	-2.31606e-10	0.821725
59109349	chr20:59109349:C:T	7.93073e-16	-1.7103	-1.82073
59109398	chr20:59109398:TTG:T	7.19482e-15	-2.31606e-10	-1.32584
59109557	chr20:59109557:A:G	1.67172e-15	-1.19313	-1.59222
59109626	chr20:59109626:C:T	1.05255e-14	-2.31606e-10	-0.9454
59109632	chr20:59109632:T:G	1.78525e-15	-0.933596	-1.78604
59109683	chr20:59109683:G:A	7.81077e-16	-1.72299	-1.82328
59109706	chr20:59109706:A:T	1.25218e-15	-1.80902	-1.26529
59109811	chr20:59109811:A:G	1.01152e-15	-1.45374	-1.834
59109932	chr20:59109932:G:A	7.55559e-16	-1.7493	-1.83019
59110222	chr20:59110222:C:T	4.95908e-15	-2.31606e-10	-1.69798
59110519	chr20:59110519:G:A	5.32326e-15	-2.31606e-10	-1.62711
59111187	chr20:59111187:A:G	1.22353e-14	-2.31606e-10	-0.794871
59111893	chr20:59111893:A:G	7.74807e-15	-2.31606e-10	-1.25175
59111941	chr20:59111941:G:A	8.09315e-15	-2.31606e-10	-1.20818
59112034	chr20:59112034:G:A	6.90333e-15	-2.31606e-10	-1.36719
59112830	chr20:59112830:A:T	1.11154e-14	-1.2395	0.348635
59113104	chr20:59113104:T:C	2.20983e-15	-1.85659	-0.649693
59113213	chr20:59113213:C:G	8.70156e-16	-1.60723	-1.83105
59113844	chr20:59113844:G:A	4.26291e-15	-2.31606e-10	-1.84924
59114133	chr20:59114133:T:C	9.74394e-15	-2.31606e-10	-1.02255
59116361	chr20:59116361:C:T	1.05402e-15	-1.39629	-1.8503
59116619	chr20:59116619:C:A	4.39019e-14	-2.31606e-10	0.482761
59116798	chr20:59116798:T:G	7.00889e-15	-2.31606e-10	-1.35202
59117296	chr20:59117296:T:C	3.84509e-15	-1.83422	-0.118179
59117302	chr20:59117302:A:C	3.86527e-15	-1.83744	-0.109727
59118238	chr20:59118238:G:A	2.41806e-14	-2.31606e-10	-0.113645
59118241	chr20:59118241:G:A	4.32325e-15	-2.31606e-10	-1.83519
59118378	chr20:59118378:G:A	1.09853e-15	-1.42938	-1.77585
59118572	chr20:59118572:AG:A	2.98329e-14	0.0964149	-9.89384e-10
59118692	chr20:59118692:G:C	6.98198e-13	3.24931	-9.89384e-10
59119244	chr20:59119244:A:G	5.44599e-14	0.698268	-9.89384e-10
59120013	chr20:59120013:G:T	4.59195e-15	-2.31606e-10	-1.77489
59120647	chr20:59120647:T:C	1.19894e-14	-2.31606e-10	-0.815176
59120756	chr20:59120756:G:C	4.27809e-15	-2.31606e-10	-1.84569
59120758	chr20:59120758:C:T	2.32045e-15	-0.720623	-1.73681
59120949	chr20:59120949:T:G	1.69645e-14	-0.468075	-9.89384e-10
59121185	chr20:59121185:A:T	1.11828e-15	-1.36752	-1.81988
59121753	chr20:59121753:C:G	9.08483e-16	-1.58554	-1.80964
59121934	chr20:59121934:G:A	1.04827e-15	-1.49489	-1.75717
59121959	chr20:59121959:G:C	1.62005e-14	-2.31606e-10	-0.514156
59121961	chr20:59121961:A:G	1.62005e-14	-2.31606e-10	-0.514156
59122040	chr20:59122040:C:T	3.41669e-15	-1.00345	-1.06708
59122935	chr20:59122935:C:G	4.99518e-15	-2.31606e-10	-1.69072
59123138	chr20:59123138:G:A	4.60691e-15	-2.31606e-10	-1.77164
59123179	chr20:59123179:C:T	7.69986e-15	-2.31606e-10	-1.25799
59123218	chr20:59123218:T:A	8.66075e-15	-2.31606e-10	-1.14039
59123225	chr20:59123225:G:C	2.89941e-13	-2.31606e-10	2.37048
59123622	chr20:59123622:C:T	4.54581e-15	-2.31606e-10	-1.78499
59123692	chr20:59123692:G:A	9.03985e-16	-1.61835	-1.78178
59123793	chr20:59123793:G:A	9.62884e-16	-1.57023	-1.76679
59124206	chr20:59124206:A:C	7.95944e-16	-1.6787	-1.84872
59124358	chr20:59124358:C:T	8.34387e-16	-1.65468	-1.82557
59124713	chr20:59124713:C:T	9.09565e-15	-2.31606e-10	-1.0914
59124923	chr20:59124923:T:C	2.83317e-13	-2.31606e-10	2.34737
59125315	chr20:59125315:G:A	8.74607e-16	-1.60153	-1.83164
59125323	chr20:59125323:A:C	8.43368e-16	-1.62362	-1.84593
59125356	chr20:59125356:T:A	8.52455e-16	-1.6288	-1.83003
59125427	chr20:59125427:G:A	6.40449e-15	-2.31606e-10	-1.4422
59125711	chr20:59125711:A:T	6.55694e-15	-1.89945	0.48078
59126565	chr20:59126565:T:C	4.78518e-15	-2.31606e-10	-1.73367
59126599	chr20:59126599:G:A	3.15557e-15	-0.510977	-1.63905
59126630	chr20:59126630:A:G	5.09456e-15	-2.31606e-10	-1.67102
59126927	chr20:59126927:T:C	3.26317e-15	-0.481734	-1.63476
59127218	chr20:59127218:A:G	7.54202e-15	-2.31606e-10	-1.27871
59127395	chr20:59127395:T:A	7.72306e-15	0.525714	-1.7807
59127556	chr20:59127556:C:A	1.57041e-14	0.159186	-0.704463
59127802	chr20:59127802:G:A	5.11988e-15	-2.31606e-10	-1.66607
59127809	chr20:59127809:C:T	1.30499e-14	-2.31606e-10	-0.730416
59128306	chr20:59128306:G:A	5.62732e-15	-1.57156	-9.89384e-10
59128950	chr20:59128950:C:T	5.13689e-15	-2.31606e-10	-1.66275
59129125	chr20:59129125:T:A	7.38999e-15	0.415563	-1.71463
59129196	chr20:59129196:G:A	5.31418e-15	-2.31606e-10	-1.62882
59129262	chr20:59129262:TTG:T	1.00275e-14	-2.31606e-10	-0.993866
59129324	chr20:59129324:C:T	1.06767e-15	-1.48817	-1.74555
59129507	chr20:59129507:T:C	2.15548e-14	0.611844	-0.840441
59129548	chr20:59129548:G:A	2.19741e-14	0.663738	-0.87307
59130430	chr20:59130430:T:C	2.62348e-15	-0.499366	-1.83533
59130459	chr20:59130459:T:C	2.50382e-14	0.691488	-0.770284
59130463	chr20:59130463:C:T	6.82508e-15	-2.31606e-10	-1.37859
59130557	chr20:59130557:T:A	2.37522e-14	0.635933	-0.767454
59130569	chr20:59130569:G:A	8.81332e-15	-2.31606e-10	-1.12293
59130707	chr20:59130707:C:G	7.01987e-15	-2.31606e-10	-1.35045
59130742	chr20:59130742:C:A	6.23525e-15	-2.31606e-10	-1.46898
59131029	chr20:59131029:G:A	4.19724e-15	-1.86477	-9.89384e-10
59131186	chr20:59131186:C:T	5.39795e-15	-2.31606e-10	-1.61318
59131351	chr20:59131351:C:T	9.88368e-15	0.82411	-1.83242
59131469	chr20:59131469:T:G	3.70551e-14	0.889467	-0.576258
59132391	chr20:59132391:C:T	4.36652e-15	-2.31606e-10	-1.82523
59132489	chr20:59132489:C:T	6.21561e-15	-2.31606e-10	-1.47213
59132558	chr20:59132558:C:T	1.52579e-15	-1.83518	-1.0415
59132664	chr20:59132664:T:C	2.96515e-15	-0.551632	-1.66064
59134110	chr20:59134110:A:G	8.37011e-15	0.651995	-1.82652
59134320	chr20:59134320:G:C	4.53302e-15	-1.86062	0.0728113
59134331	chr20:59134331:C:T	5.51023e-15	-2.31606e-10	-1.59259
59134689	chr20:59134689:C:T	9.50455e-15	0.767859	-1.81528
59134870	chr20:59134870:A:G	8.85635e-15	0.708818	-1.82688
59135469	chr20:59135469:C:T	7.66191e-15	-2.31606e-10	-1.26293
59135527	chr20:59135527:C:T	1.25647e-14	-2.31606e-10	-0.768305
59135592	chr20:59135592:G:A	5.56676e-15	0.262524	-1.84491
59135647	chr20:59135647:T:C	1.52733e-15	-1.90729	-0.968382
59135740	chr20:59135740:T:A	4.00556e-14	-2.31606e-10	0.391072
59136043	chr20:59136043:C:G	6.50938e-15	0.363935	-1.78989
59136831	chr20:59136831:G:A	8.42085e-15	0.657918	-1.8264
59137229	chr20:59137229:T:A	6.65479e-15	0.422155	-1.82601
59137243	chr20:59137243:A:G	4.59978e-15	-2.31606e-10	-1.77319
59137269	chr20:59137269:T:C	6.36974e-16	-1.90989	-1.84033
59137403	chr20:59137403:G:A	1.48684e-15	-1.6993	-1.20324
59137433	chr20:59137433:G:A	1.44661e-15	-1.86742	-1.06256
59138112	chr20:59138112:C:T	5.25495e-14	-2.31606e-10	0.662559
59138463	chr20:59138463:T:G	6.28175e-15	-2.31606e-10	-1.46155
59138910	chr20:59138910:G:A	4.77952e-15	-2.31606e-10	-1.73486
59138970	chr20:59138970:C:T	2.87988e-15	-0.443808	-1.79764
59139170	chr20:59139170:T:C	3.84727e-15	-1.87582	-0.0760118
59139218	chr20:59139218:C:T	6.45399e-16	-1.89669	-1.84039
59139491	chr20:59139491:T:G	4.95577e-15	-2.31606e-10	-1.69864
59139712	chr20:59139712:A:C	2.09496e-15	-0.708388	-1.85127
59139727	chr20:59139727:CTG:C	5.80449e-15	-2.31606e-10	-1.54056
59140054	chr20:59140054:A:G	6.83009e-16	-1.92204	-1.7584
59140415	chr20:59140415:C:A	6.17117e-15	-2.31606e-10	-1.47931
59140451	chr20:59140451:C:T	6.25983e-15	-2.31606e-10	-1.46504
59140599	chr20:59140599:C:T	2.6147e-14	-2.31606e-10	-0.035462
59141356	chr20:59141356:A:G	1.13406e-14	-2.31606e-10	-0.870806
59141621	chr20:59141621:A:G	5.65455e-15	-2.31606e-10	-1.56674
59141751	chr20:59141751:T:G	4.56118e-15	-2.31606e-10	-1.78162
59141918	chr20:59141918:G:A	1.77649e-15	-0.899315	-1.82524
59141929	chr20:59141929:C:T	1.1452e-15	-1.87627	-1.28734
59142422	chr20:59142422:C:T	4.07293e-14	-2.31606e-10	0.40775
59142495	chr20:59142495:G:A	7.50831e-14	-2.31606e-10	1.0194
59142690	chr20:59142690:T:C	9.39254e-15	-2.31606e-10	-1.05928
59143419	chr20:59143419:C:T	4.09142e-15	-0.119754	-1.77055
59143635	chr20:59143635:T:C	3.77047e-15	-0.252277	-1.71972
59143955	chr20:59143955:A:G	6.58015e-14	0.887446	-9.89384e-10
59144423	chr20:59144423:A:G	7.56552e-14	-2.31606e-10	1.02699
59144787	chr20:59144787:C:T	7.79537e-15	-1.24567	-9.89384e-10
59144917	chr20:59144917:G:A	5.83049e-15	-2.31606e-10	-1.5361
59145568	chr20:59145568:C:G	4.64006e-15	-2.31606e-10	-1.76447
59145783	chr20:59145783:A:G	9.6475e-16	-1.90213	-1.43296
59146338	chr20:59146338:G:A	5.94532e-15	-2.31606e-10	-1.51659
59147455	chr20:59147455:C:T	4.46823e-15	-2.31606e-10	-1.8022
59147680	chr20:59147680:T:A	5.54778e-15	-0.147785	-1.43801
59148075	chr20:59148075:C:T	5.41704e-15	-0.17722	-1.43243
59148147	chr20:59148147:A:G	4.46041e-14	-2.31606e-10	0.498629
59148999	chr20:59148999:T:C	6.70843e-15	-2.31606e-10	-1.39583
59149558	chr20:59149558:A:G	5.45762e-15	-1.60218	-9.89384e-10
59149716	chr20:59149716:C:T	3.71759e-14	-2.31606e-10	0.316465
59149931	chr20:59149931:A:T	1.03838e-13	-2.31606e-10	1.34363
59150034	chr20:59150034:G:A	5.90902e-15	0.325895	-1.84861
59150579	chr20:59150579:C:T	4.81581e-15	-2.31606e-10	-1.72729
59150608	chr20:59150608:G:A	6.43527e-15	-0.273632	-1.16377
59150750	chr20:59150750:C:T	4.50258e-15	-2.31606e-10	-1.79455
59150821	chr20:59150821:C:T	1.07958e-14	-2.31606e-10	-0.920044
59150974	chr20:59150974:A:G	3.29979e-15	-0.544772	-1.56057
59151050	chr20:59151050:T:G	4.11879e-15	-0.113112	-1.77053
59151062	chr20:59151062:G:A	5.13494e-15	-2.31606e-10	-1.66313
59151068	chr20:59151068:A:C	5.68229e-15	0.284449	-1.84629
59151254	chr20:59151254:C:G	9.62358e-15	-2.31606e-10	-1.03498
59151307	chr20:59151307:T:C	3.93606e-15	-0.165679	-1.76334
59151521	chr20:59151521:C:T	4.5144e-15	-2.31606e-10	-1.79192
59152001	chr20:59152001:G:A	4.95195e-15	-2.31606e-10	-1.69941
59152312	chr20:59152312:T:TGGGA	6.41754e-16	-1.92054	-1.82221
59152372	chr20:59152372:G:A	3.98936e-15	-1.91557	-9.89384e-10
59152572	chr20:59152572:A:G	7.65186e-15	-2.31606e-10	-1.26425
59153214	chr20:59153214:C:T	6.81635e-15	0.377694	-1.75757
59153293	chr20:59153293:G:A	6.4892e-16	-1.91735	-1.8143
59153623	chr20:59153623:AAATGTGGTTGGGGGCTGGTGACCCCATCAAGCTGAACTCCAGGAGGTCAAGGACAGGGC:A	4.07759e-15	-1.89369	-9.89384e-10
59153900	chr20:59153900:A:C	4.30023e-15	-2.31606e-10	-1.84053
59154160	chr20:59154160:C:T	6.42562e-15	0.321421	-1.76032
59154379	chr20:59154379:G:A	8.99052e-15	0.443754	-1.54678
59154489	chr20:59154489:C:G	5.42014e-15	-2.31606e-10	-1.60908
59154777	chr20:59154777:G:A	6.09619e-15	-1.49153	-9.89384e-10
59154993	chr20:59154993:C:T	8.0156e-15	-2.31606e-10	-1.21781
59155100	chr20:59155100:A:G	5.19109e-15	-1.65225	-9.89384e-10
59155193	chr20:59155193:A:G	5.13035e-15	0.187168	-1.85119
59155363	chr20:59155363:T:C	5.05895e-15	0.097781	-1.77582
59155511	chr20:59155511:T:C	5.55244e-15	-2.31606e-10	-1.58496
59155541	chr20:59155541:G:A	1.099e-13	-2.31606e-10	1.40037
59155633	chr20:59155633:G:A	5.06911e-15	-2.31606e-10	-1.67603
59156215	chr20:59156215:C:A	5.34225e-15	0.226736	-1.85029
59156698	chr20:59156698:G:A	4.66672e-15	-2.31606e-10	-1.75874
59156820	chr20:59156820:G:A	4.6612e-15	0.089698	-1.84962
59156877	chr20:59156877:T:C	4.26568e-15	-2.31606e-10	-1.84859
59156927	chr20:59156927:A:G	5.407e-15	-2.31606e-10	-1.6115
59157373	chr20:59157373:G:A	4.64537e-15	-2.31606e-10	-1.76333
59158011	chr20:59158011:A:G	1.06485e-14	-2.31606e-10	-0.93378
59158214	chr20:59158214:C:T	1.90087e-14	-2.31606e-10	-0.354302
59158233	chr20:59158233:T:C	2.10264e-14	-2.31606e-10	-0.253416
59158688	chr20:59158688:A:G	7.59562e-16	-1.73909	-1.83512
59158998	chr20:59158998:G:A	3.74869e-14	-2.31606e-10	0.324795
59159698	chr20:59159698:G:A	8.19506e-15	0.622067	-1.81773
59159857	chr20:59159857:G:A	2.26385e-14	0.531654	-0.711198
59160319	chr20:59160319:A:G	1.64916e-14	-2.31606e-10	-0.496348
59160393	chr20:59160393:G:A	4.65926e-15	0.0392982	-1.79964
59160402	chr20:59160402:A:C	5.59362e-15	0.252116	-1.82969
59160413	chr20:59160413:C:T	5.26721e-15	-1.6377	-9.89384e-10
59160414	chr20:59160414:G:A	7.00735e-15	-2.31606e-10	-1.35224
59160588	chr20:59160588:C:T	4.58628e-15	-2.31606e-10	-1.77613
59160624	chr20:59160624:G:A	1.51703e-14	-2.31606e-10	-0.579857
59160874	chr20:59160874:G:A	6.85577e-15	-2.31606e-10	-1.37411
59161117	chr20:59161117:T:C	7.21963e-15	-2.31606e-10	-1.32239
59162005	chr20:59162005:C:T	6.70141e-15	-2.31606e-10	-1.39688
59162144	chr20:59162144:T:G	6.55941e-15	-2.31606e-10	-1.4183
59162645	chr20:59162645:G:T	6.69301e-15	-2.31606e-10	-1.39813
59163629	chr20:59163629:T:G	6.53671e-15	-2.31606e-10	-1.42176
59163667	chr20:59163667:GT:G	1.03152e-14	-2.31606e-10	-0.965581
59164414	chr20:59164414:A:T	1.98444e-14	1.4233	-1.73458
59164754	chr20:59164754:C:T	5.82287e-15	0.130504	-1.66791
59164774	chr20:59164774:A:G	1.93163e-14	1.38672	-1.72496
59165145	chr20:59165145:C:G	4.26173e-15	-2.31606e-10	-1.84952
59165468	chr20:59165468:T:G	4.25798e-15	-2.31606e-10	-1.8504
59165550	chr20:59165550:G:A	2.14707e-14	1.46594	-1.69844
59166538	chr20:59166538:C:T	3.64035e-14	-2.31606e-10	0.29547
59166602	chr20:59166602:C:A	6.7039e-15	-2.31606e-10	-1.39651
59167362	chr20:59167362:GA:G	4.15517e-15	-1.87484	-9.89384e-10
59167685	chr20:59167685:C:T	9.92081e-15	-2.31606e-10	-1.00456
59168046	chr20:59168046:T:C	5.53989e-15	-1.58722	-9.89384e-10
59168280	chr20:59168280:A:G	2.51999e-15	-0.586323	-1.78862
59168526	chr20:59168526:G:T	8.21527e-15	-1.1932	-9.89384e-10
59169000	chr20:59169000:G:A	9.61319e-15	-2.31606e-10	-1.03606
59169076	chr20:59169076:G:C	3.82094e-13	2.64647	-9.89384e-10
59169654	chr20:59169654:A:T	9.31857e-15	-2.31606e-10	-1.06719
59169814	chr20:59169814:G:C	1.44082e-14	0.736686	-1.36809
59169816	chr20:59169816:T:C	1.27112e-14	0.822739	-1.57945
59170180	chr20:59170180:A:G	1.38951e-14	-2.31606e-10	-0.667664
59170569	chr20:59170569:G:A	1.13231e-14	0.836844	-1.7092
59170760	chr20:59170760:G:A	1.06177e-14	0.641801	-1.57847
59171717	chr20:59171717:A:G	1.07677e-14	-2.31606e-10	-0.922645
59171918	chr20:59171918:A:G	9.38645e-15	-2.31606e-10	-1.05993
59172851	chr20:59172851:C:T	8.73892e-15	-2.31606e-10	-1.13141
59173238	chr20:59173238:C:G	1.00902e-14	-2.31606e-10	-0.987634
59173314	chr20:59173314:T:A	1.14031e-15	-1.36006	-1.80784
59173424	chr20:59173424:A:G	7.1184e-15	-2.31606e-10	-1.33651
59173460	chr20:59173460:G:A	6.25561e-15	-2.31606e-10	-1.46572
59173534	chr20:59173534:G:A	1.24988e-14	1.02554	-1.7991
59173829	chr20:59173829:G:A	4.38991e-15	-2.31606e-10	-1.81989
59173853	chr20:59173853:A:G	5.93925e-15	-2.31606e-10	-1.51761
59173874	chr20:59173874:G:A	6.13812e-15	-2.31606e-10	-1.48468
59174182	chr20:59174182:G:A	5.35426e-15	-2.31606e-10	-1.6213
59174336	chr20:59174336:T:C	3.48765e-15	-0.330294	-1.71967
59174655	chr20:59174655:C:CAGT	4.83815e-15	-2.31606e-10	-1.72266
59174831	chr20:59174831:T:G	4.67684e-15	-2.31606e-10	-1.75657
59175432	chr20:59175432:T:A	1.19381e-15	-1.75301	-1.36903
59175433	chr20:59175433:A:T	3.04719e-15	-0.462804	-1.72217
59175478	chr20:59175478:C:T	3.30919e-14	1.43381	-1.23372
59175501	chr20:59175501:C:T	8.43383e-15	0.53666	-1.70361
59175694	chr20:59175694:T:A	1.39909e-14	-0.66079	-9.89384e-10
59175743	chr20:59175743:G:T	4.25512e-15	-2.31606e-10	-1.85107
59175795	chr20:59175795:G:A	4.32029e-15	-2.31606e-10	-1.83587
59176461	chr20:59176461:T:C	6.59477e-15	-2.31606e-10	-1.41292
59176626	chr20:59176626:C:T	4.94629e-13	2.90461	-9.89384e-10
59177015	chr20:59177015:G:GCA	1.61774e-15	-1.81093	-1.00724
59177080	chr20:59177080:G:A	1.60557e-14	-2.31606e-10	-0.52313
59177257	chr20:59177257:C:T	4.56998e-15	-2.31606e-10	-1.77969
59177666	chr20:59177666:T:G	4.80878e-13	2.87642	-9.89384e-10
59177682	chr20:59177682:C:T	6.79867e-13	-2.31606e-10	3.2227
59178027	chr20:59178027:G:T	1.11497e-14	-2.31606e-10	-0.887785
59178148	chr20:59178148:T:C	3.29976e-15	-0.418128	-1.68722
59178354	chr20:59178354:C:T	4.91294e-15	-2.31606e-10	-1.70732
59178363	chr20:59178363:G:A	6.01207e-15	-2.31606e-10	-1.50543
59178679	chr20:59178679:C:T	3.97319e-15	-1.91963	-9.89384e-10
59178785	chr20:59178785:A:G	4.27866e-15	-2.31606e-10	-1.84556
59178941	chr20:59178941:C:G	1.34947e-13	1.6167	-0.0110117
59179105	chr20:59179105:C:T	4.48176e-15	-2.31606e-10	-1.79918
59179335	chr20:59179335:G:A	4.29786e-15	-0.191072	-1.65001
59179653	chr20:59179653:C:T	4.54793e-15	-2.31606e-10	-1.78453
59180005	chr20:59180005:A:G	4.05215e-15	-0.255275	-1.64468
59180222	chr20:59180222:G:T	7.4952e-15	0.381539	-1.66647
59180261	chr20:59180261:ATT:A	8.21017e-16	-1.81209	-1.68432
59180264	chr20:59180264:T:C	8.18509e-16	-1.81207	-1.6874
59180392	chr20:59180392:G:A	2.87205e-15	-0.452206	-1.79196
59180427	chr20:59180427:T:A	9.62952e-15	-1.03436	-9.89384e-10
59180857	chr20:59180857:T:C	1.4147e-13	-2.31606e-10	1.65289
59180944	chr20:59180944:C:T	7.06159e-16	-1.81468	-1.83244
59181266	chr20:59181266:A:G	9.22094e-15	-2.31606e-10	-1.07772
59181437	chr20:59181437:A:T	4.93355e-15	-0.0680929	-1.63504
59181986	chr20:59181986:A:G	4.9617e-15	-2.31606e-10	-1.69745
59182011	chr20:59182011:C:G	5.29893e-15	-2.31606e-10	-1.63169
59182061	chr20:59182061:T:G	2.24497e-14	0.82028	-1.0082
59182294	chr20:59182294:A:G	5.06363e-15	-2.31606e-10	-1.67711
59182705	chr20:59182705:GTGTT:G	5.03745e-15	-0.0298017	-1.65249
59183025	chr20:59183025:A:G	3.78044e-15	-0.618706	-1.35065
59183262	chr20:59183262:C:T	7.13861e-15	-2.31606e-10	-1.33368
59183665	chr20:59183665:A:G	6.14124e-14	1.85184	-1.03343
59183765	chr20:59183765:C:T	4.50134e-15	-2.31606e-10	-1.79482
59184038	chr20:59184038:TC:T	5.45578e-15	-0.00499612	-1.59753
59184607	chr20:59184607:G:A	4.26106e-15	-2.31606e-10	-1.84968
59185082	chr20:59185082:T:TCATA	3.05519e-14	1.34852	-1.22829
59185111	chr20:59185111:T:C	4.45624e-15	-0.150592	-1.6543
59185122	chr20:59185122:C:T	4.81436e-15	-0.0823811	-1.64521
59185498	chr20:59185498:A:G	3.60515e-14	1.38285	-1.0971
59185667	chr20:59185667:C:T	9.64877e-15	-2.31606e-10	-1.03237
59185668	chr20:59185668:A:G	2.05733e-15	-0.736628	-1.84116
59185846	chr20:59185846:C:G	6.53972e-15	-2.31606e-10	-1.4213
59185869	chr20:59185869:G:A	5.38995e-15	-2.31606e-10	-1.61466
59186391	chr20:59186391:G:A	6.41167e-15	-2.31606e-10	-1.44108
59186419	chr20:59186419:G:A	6.39005e-15	-2.31606e-10	-1.44445
59186453	chr20:59186453:C:T	8.7193e-16	-1.6216	-1.81464
59186562	chr20:59186562:G:A	6.64649e-15	-2.31606e-10	-1.40511
59186920	chr20:59186920:T:C	8.27278e-15	-2.31606e-10	-1.18623
59186964	chr20:59186964:C:G	1.11351e-12	-2.31606e-10	3.71608
59187227	chr20:59187227:T:A	7.84839e-16	-1.69215	-1.84933
59187228	chr20:59187228:C:T	7.86479e-16	-1.69096	-1.84842
59187458	chr20:59187458:A:G	1.24937e-14	-2.31606e-10	-0.773976
59187677	chr20:59187677:A:G	4.23639e-15	-0.208901	-1.64658
59187839	chr20:59187839:G:GT	4.51941e-15	-2.31606e-10	-1.79081
59187980	chr20:59187980:T:C	3.27417e-15	-1.65109	-0.462039
59188266	chr20:59188266:G:A	2.6034e-13	2.26279	-9.89384e-10
59188281	chr20:59188281:A:T	4.85069e-15	-2.31606e-10	-1.72008
59188405	chr20:59188405:T:C	2.584e-15	-1.59245	-0.757408
59188444	chr20:59188444:G:A	1.1957e-15	-1.86154	-1.25893
59188687	chr20:59188687:T:TAAA	1.51048e-14	-2.31606e-10	-0.584184
59188932	chr20:59188932:G:A	4.48682e-14	0.504533	-9.89384e-10
59189243	chr20:59189243:G:A	1.64208e-15	-1.32869	-1.47455
59189354	chr20:59189354:T:C	1.38511e-14	-0.412943	-0.25789
59189366	chr20:59189366:G:A	9.37341e-15	-2.31606e-10	-1.06132
59189475	chr20:59189475:G:A	2.3349e-14	-0.148641	-9.89384e-10
59189700	chr20:59189700:G:A	1.01246e-14	-2.31606e-10	-0.984228
59189920	chr20:59189920:G:A	6.33772e-15	-2.31606e-10	-1.45268
59191184	chr20:59191184:G:T	4.4704e-15	-2.31606e-10	-1.80172
59191301	chr20:59191301:G:A	1.15758e-14	-2.31606e-10	-0.850284
59191664	chr20:59191664:G:A	4.68275e-15	-2.31606e-10	-1.75531
59191988	chr20:59191988:G:C	1.44295e-15	-1.34069	-1.59181
59192632	chr20:59192632:G:A	3.68054e-14	-2.31606e-10	0.306449
59192672	chr20:59192672:T:A	5.46216e-15	-0.271372	-1.32998
59192762	chr20:59192762:C:T	9.25452e-15	-2.31606e-10	-1.07408
59192905	chr20:59192905:A:G	5.76077e-15	-2.31606e-10	-1.54813
59193184	chr20:59193184:G:A	1.55974e-14	-2.31606e-10	-0.552091
59193344	chr20:59193344:T:C	1.02828e-15	-1.52778	-1.74353
59193362	chr20:59193362:G:A	9.128e-15	-2.31606e-10	-1.08785
59193602	chr20:59193602:T:C	1.08194e-15	-1.50214	-1.7183
59193688	chr20:59193688:C:T	9.36169e-16	-1.52481	-1.84034
59194183	chr20:59194183:C:T	4.26018e-15	-2.31606e-10	-1.84988
59194719	chr20:59194719:A:T	9.72205e-15	-2.31606e-10	-1.0248
59194799	chr20:59194799:A:G	1.04541e-15	-1.4598	-1.79499
59194911	chr20:59194911:G:C	1.76874e-14	-2.31606e-10	-0.426346
59194958	chr20:59194958:C:T	4.51578e-15	-1.79162	-9.89384e-10
59195345	chr20:59195345:G:T	2.22503e-14	-2.31606e-10	-0.19684
59195683	chr20:59195683:T:G	8.70942e-15	-2.31606e-10	-1.13479
59196126	chr20:59196126:A:G	6.70328e-15	-2.31606e-10	-1.3966
59196236	chr20:59196236:T:C	4.74527e-15	-2.31606e-10	-1.74205
59196349	chr20:59196349:T:A	1.48132e-15	-1.37841	-1.52785
59196677	chr20:59196677:T:G	4.25572e-15	-2.31606e-10	-1.85093
59196746	chr20:59196746:C:T	4.06609e-15	-1.89652	-9.89384e-10
59196838	chr20:59196838:C:T	3.97972e-15	-1.91799	-9.89384e-10
59196869	chr20:59196869:G:C	1.11257e-14	-2.31606e-10	-0.889942
59196870	chr20:59196870:G:C	1.10992e-14	-2.31606e-10	-0.892327
59197140	chr20:59197140:T:C	2.03156e-14	-0.684529	0.396722
59197307	chr20:59197307:A:G	1.39169e-15	-1.6117	-1.35697
59197330	chr20:59197330:G:A	1.2264e-15	-1.48678	-1.60833
59197763	chr20:59197763:T:C	4.9132e-15	-2.31606e-10	-1.70727
59197952	chr20:59197952:T:C	1.1216e-14	-0.758489	-0.123371
59197955	chr20:59197955:T:C	6.25245e-15	0.328236	-1.79446
59198066	chr20:59198066:G:A	1.72568e-15	-1.67111	-1.08246
59198207	chr20:59198207:A:C	4.37418e-15	-2.31606e-10	-1.82348
59198312	chr20:59198312:C:T	8.90007e-15	0.350194	-1.46333
59198345	chr20:59198345:T:C	9.1349e-15	0.376884	-1.46398
59198602	chr20:59198602:G:A	2.36847e-14	-0.753414	0.619049
59198719	chr20:59198719:G:A	6.08444e-15	-2.31606e-10	-1.49346
59199142	chr20:59199142:C:T	5.97001e-15	-2.31606e-10	-1.51245
59199438	chr20:59199438:T:C	1.30348e-15	-1.57689	-1.45727
59199805	chr20:59199805:T:C	1.0591e-15	-1.42915	-1.81263
59200150	chr20:59200150:A:G	1.29572e-15	-1.87597	-1.16416
59200768	chr20:59200768:C:T	7.4976e-15	-2.31606e-10	-1.28461
59200921	chr20:59200921:A:G	5.00327e-15	-2.31606e-10	-1.68911
59200983	chr20:59200983:T:C	1.37761e-15	-1.52731	-1.45154
59201206	chr20:59201206:C:T	6.50604e-15	-2.31606e-10	-1.42647
59201389	chr20:59201389:G:T	5.00224e-15	-2.31606e-10	-1.68931
59201765	chr20:59201765:C:T	4.26474e-15	-2.31606e-10	-1.84882
59201985	chr20:59201985:A:G	4.29595e-15	-2.31606e-10	-1.84152
59202265	chr20:59202265:TA:T	1.19423e-14	-2.31606e-10	-0.819114
59202384	chr20:59202384:C:A	1.01009e-15	-1.44195	-1.8472
59202698	chr20:59202698:T:C	2.29465e-15	-1.40011	-1.0685
59202839	chr20:59202839:C:T	7.66923e-16	-1.72198	-1.84258
59203897	chr20:59203897:C:T	4.81835e-15	-2.31606e-10	-1.72677
59204120	chr20:59204120:A:G	8.44525e-15	0.328259	-1.49385
59204322	chr20:59204322:G:A	7.69115e-15	0.203139	-1.46226
59204323	chr20:59204323:A:G	4.97894e-15	-2.31606e-10	-1.69398
59204389	chr20:59204389:T:TGCTGCATGTGACCCCC	2.4659e-14	-2.31606e-10	-0.0940547
59204456	chr20:59204456:T:C	2.42155e-14	-2.31606e-10	-0.112203
59204533	chr20:59204533:T:C	6.33055e-15	-2.31606e-10	-1.45381
59204627	chr20:59204627:T:C	2.25543e-14	-2.31606e-10	-0.183271
59204663	chr20:59204663:G:C	5.92932e-15	-2.31606e-10	-1.51929
59205061	chr20:59205061:T:G	8.35918e-15	0.288005	-1.46384
59205499	chr20:59205499:C:T	2.25053e-15	-0.909333	-1.5787
59205594	chr20:59205594:T:G	6.41625e-15	0.34003	-1.78039
59205656	chr20:59205656:G:A	5.46465e-15	-2.31606e-10	-1.6009
59205817	chr20:59205817:T:A	1.92639e-14	-2.31606e-10	-0.340964
59205849	chr20:59205849:A:G	1.21736e-15	-1.45499	-1.64753
59206040	chr20:59206040:T:C	7.51477e-15	-2.31606e-10	-1.28233
59206624	chr20:59206624:T:C	4.35166e-15	-2.31606e-10	-1.82864
59206958	chr20:59206958:G:A	5.19801e-15	-2.31606e-10	-1.65092
59207258	chr20:59207258:C:T	8.51487e-16	-1.65601	-1.80396
59207651	chr20:59207651:T:A	4.94609e-15	-2.31606e-10	-1.7006
59207669	chr20:59207669:T:C	4.91529e-15	-2.31606e-10	-1.70685
59207698	chr20:59207698:C:T	4.25427e-15	-2.31606e-10	-1.85127
59208199	chr20:59208199:G:A	1.18394e-15	-1.49045	-1.6399
59208504	chr20:59208504:T:G	7.23404e-15	-2.31606e-10	-1.3204
59208509	chr20:59208509:A:G	1.54576e-14	-2.31606e-10	-0.561095
59208651	chr20:59208651:C:T	1.64994e-14	-2.31606e-10	-0.49587
59208763	chr20:59208763:T:C	5.17095e-15	-2.31606e-10	-1.65614
59209221	chr20:59209221:T:C	5.26354e-15	0.1988	-1.83719
59209461	chr20:59209461:G:A	6.89487e-15	-2.31606e-10	-1.36842
59209470	chr20:59209470:G:T	6.56335e-16	-1.9179	-1.80238
59209472	chr20:59209472:A:G	1.55949e-14	0.729802	-1.28206
59209692	chr20:59209692:A:G	8.91346e-16	-1.63014	-1.78408
59209765	chr20:59209765:AGCTATTTCCT:A	1.52193e-15	-1.34577	-1.53345
59210002	chr20:59210002:T:C	1.17198e-15	-1.39631	-1.74419
59210073	chr20:59210073:A:C	2.41768e-14	-2.31606e-10	-0.113802
59210295	chr20:59210295:C:T	1.83125e-15	-1.64298	-1.05122
59210386	chr20:59210386:G:A	1.3729e-15	-1.43829	-1.54398
59210551	chr20:59210551:T:C	2.11836e-14	-2.31606e-10	-0.245971
59210626	chr20:59210626:C:T	5.28233e-15	-2.31606e-10	-1.63483
59210815	chr20:59210815:G:A	4.29394e-15	-2.31606e-10	-1.84199
59211135	chr20:59211135:A:G	3.05777e-14	-2.31606e-10	0.121073
59211683	chr20:59211683:G:A	5.04166e-15	-2.31606e-10	-1.68146
59211977	chr20:59211977:G:A	1.71627e-14	-0.45646	-9.89384e-10
59212050	chr20:59212050:C:T	1.82008e-15	-0.986299	-1.71402
59212540	chr20:59212540:A:T	1.71139e-15	-1.01417	-1.74772
59213115	chr20:59213115:T:G	4.95147e-15	0.116259	-1.81577
59213171	chr20:59213171:G:A	7.06002e-15	-2.31606e-10	-1.34475
59213485	chr20:59213485:T:C	4.9477e-15	-2.31606e-10	-1.70027
59214204	chr20:59214204:G:A	3.68771e-15	-0.189752	-1.80444
59214312	chr20:59214312:A:G	2.65925e-14	-2.31606e-10	-0.0185682
59214582	chr20:59214582:A:G	2.66815e-14	-2.31606e-10	-0.0152273
59214715	chr20:59214715:G:A	4.45405e-15	-2.31606e-10	-1.80538
59215106	chr20:59215106:C:T	8.11904e-15	-2.31606e-10	-1.20498
59215563	chr20:59215563:T:C	1.12656e-15	-1.48059	-1.69943
59215586	chr20:59215586:A:G	6.90152e-15	-2.31606e-10	-1.36746
59215937	chr20:59215937:G:A	1.87962e-15	-0.825635	-1.84249
59215938	chr20:59215938:GAATA:G	1.89953e-15	-0.815101	-1.84249
59216319	chr20:59216319:CA:C	4.21711e-15	-1.86005	-9.89384e-10
59216478	chr20:59216478:C:T	6.136e-15	-2.31606e-10	-1.48502
59216479	chr20:59216479:G:A	5.44854e-15	-2.31606e-10	-1.60385
59216510	chr20:59216510:C:T	6.76122e-15	-2.31606e-10	-1.38799
59216595	chr20:59216595:C:T	7.0846e-15	-2.31606e-10	-1.34127
59216602	chr20:59216602:TAGAG:T	4.18711e-15	-1.86719	-9.89384e-10
59217018	chr20:59217018:A:G	6.42036e-15	-2.31606e-10	-1.43972
59217141	chr20:59217141:A:G	4.26367e-15	-2.31606e-10	-1.84907
59217789	chr20:59217789:T:A	4.88517e-15	-1.71299	-9.89384e-10
59217811	chr20:59217811:T:C	8.62117e-14	1.15761	-9.89384e-10
59218138	chr20:59218138:A:G	7.32117e-15	-2.31606e-10	-1.30843
59218841	chr20:59218841:C:G	1.13211e-14	-2.31606e-10	-0.872525
59218944	chr20:59218944:T:C	7.98039e-15	-2.31606e-10	-1.22221
59219198	chr20:59219198:A:G	2.33237e-15	-0.609167	-1.84315
59220078	chr20:59220078:C:A	2.31336e-14	-2.31606e-10	-0.157909
59220468	chr20:59220468:A:G	3.19647e-15	-1.85515	-0.281995
59220797	chr20:59220797:TTCTC:T	4.54232e-15	-2.31606e-10	-1.78576
59220921	chr20:59220921:A:G	4.41428e-15	-1.81435	-9.89384e-10
59221452	chr20:59221452:A:G	9.39425e-16	-1.91111	-1.45057
59222073	chr20:59222073:T:C	6.56636e-15	-2.31606e-10	-1.41724
59222235	chr20:59222235:T:C	1.57933e-15	-1.86027	-0.981922
59223595	chr20:59223595:G:A	9.20718e-15	-2.31606e-10	-1.07921
59223734	chr20:59223734:G:A	5.00471e-15	-2.31606e-10	-1.68882
59224044	chr20:59224044:A:G	7.07945e-15	-2.31606e-10	-1.342
59224191	chr20:59224191:C:G	6.11581e-15	-1.48832	-9.89384e-10
59224232	chr20:59224232:C:T	6.94208e-15	-1.3616	-9.89384e-10
59224289	chr20:59224289:G:A	3.97758e-15	-1.91864	0.000113827
59224843	chr20:59224843:T:G	4.29185e-15	-2.31606e-10	-1.84248
59224858	chr20:59224858:G:A	4.32247e-15	-2.31606e-10	-1.83537
59225237	chr20:59225237:C:T	5.16065e-15	-1.65813	-9.89384e-10
59225251	chr20:59225251:T:C	5.468e-15	-1.67669	0.0764043
59225269	chr20:59225269:T:C	1.81076e-15	-1.89072	-0.814729
59225628	chr20:59225628:G:A	3.98554e-15	-1.91652	-9.89384e-10
59226142	chr20:59226142:T:C	1.01118e-13	-2.31606e-10	1.31709
59226244	chr20:59226244:C:T	4.25433e-15	-2.31606e-10	-1.85126
59226834	chr20:59226834:C:T	2.97546e-15	-1.84607	-0.362728
59226835	chr20:59226835:G:A	4.27888e-15	-2.31606e-10	-1.84551
59227130	chr20:59227130:C:T	7.95286e-15	-2.31606e-10	-1.22566
59227602	chr20:59227602:C:G	8.73245e-13	-2.31606e-10	3.47302
59227826	chr20:59227826:C:T	6.96776e-15	-2.31606e-10	-1.3579
59228166	chr20:59228166:G:A	6.14116e-15	-2.31606e-10	-1.48418
59228529	chr20:59228529:G:A	5.85848e-15	-2.31606e-10	-1.53131
59228699	chr20:59228699:A:G	8.44098e-15	-2.31606e-10	-1.1661
59228891	chr20:59228891:A:G	5.33258e-15	-2.31606e-10	-1.62536
59229461	chr20:59229461:G:T	4.29324e-15	-2.31606e-10	-1.84216
59229813	chr20:59229813:G:A	2.2903e-15	-1.01657	-1.45395
59231673	chr20:59231673:A:G	2.54345e-12	5.41211	-0.87003
59231732	chr20:59231732:C:T	5.95736e-15	-2.31606e-10	-1.51457
59231743	chr20:59231743:G:A	4.38558e-15	-2.31606e-10	-1.82087
59231756	chr20:59231756:G:A	4.32997e-15	-2.31606e-10	-1.83364
59232040	chr20:59232040:T:G	1.96594e-15	-1.3863	-1.23693
59232600	chr20:59232600:T:G	6.24142e-15	-2.31606e-10	-1.46799
59233745	chr20:59233745:C:G	4.6494e-15	-2.31606e-10	-1.76246
59234093	chr20:59234093:G:A	5.01809e-15	-2.31606e-10	-1.68615
59234095	chr20:59234095:A:T	7.93428e-16	-1.92209	-1.6085
59234288	chr20:59234288:G:A	1.13418e-15	-1.36421	-1.80908
59234575	chr20:59234575:T:A	5.49368e-15	-1.5956	-9.89384e-10
59234659	chr20:59234659:C:T	1.99273e-15	-1.00849	-1.6012
59234783	chr20:59234783:T:C	1.31854e-15	-1.2973	-1.72537
59235042	chr20:59235042:C:T	3.02221e-15	-1.85863	-0.334576
59235083	chr20:59235083:C:T	2.67003e-15	-1.88696	-0.430146
59235242	chr20:59235242:A:G	7.53482e-15	-2.31606e-10	-1.27966
59235386	chr20:59235386:G:A	4.30639e-15	-2.31606e-10	-1.8391
59235412	chr20:59235412:C:T	2.63334e-15	-1.90219	-0.428754
59235423	chr20:59235423:A:G	2.79546e-15	-1.89937	-0.371836
59235618	chr20:59235618:A:G	3.22106e-15	-1.90858	-0.22091
59236996	chr20:59236996:C:T	4.16681e-15	-1.87204	-9.89384e-10
59237289	chr20:59237289:T:C	9.4205e-16	-1.82676	-1.53214
59237409	chr20:59237409:C:T	1.77909e-14	-0.420508	-9.89384e-10
59237514	chr20:59237514:T:C	1.03331e-12	4.41905	-0.77773
59237638	chr20:59237638:C:G	1.49361e-12	4.74776	-0.738007
59237687	chr20:59237687:A:G	3.46097e-15	-1.92063	-0.137016
59238157	chr20:59238157:A:C	1.66169e-14	-0.488776	-9.89384e-10
59238532	chr20:59238532:G:A	1.25683e-15	-1.43553	-1.63507
59238721	chr20:59238721:T:C	4.46051e-15	-2.31606e-10	-1.80393
59238851	chr20:59238851:CCT:C	1.00476e-15	-1.56273	-1.73172
59239357	chr20:59239357:T:G	4.54337e-15	-2.31606e-10	-1.78553
59239464	chr20:59239464:C:T	8.49698e-16	-1.88792	-1.57415
59239471	chr20:59239471:A:G	6.02368e-15	-2.31606e-10	-1.5035
59239498	chr20:59239498:G:T	3.0193e-15	-1.17957	-1.0146
59239528	chr20:59239528:T:C	4.45893e-15	-2.31606e-10	-1.80429
59239691	chr20:59239691:C:T	1.23384e-14	-2.31606e-10	-0.786484
59239811	chr20:59239811:C:T	1.11955e-15	-1.5975	-1.58877
59239831	chr20:59239831:C:T	1.16902e-12	4.51741	-0.752685
59239832	chr20:59239832:A:G	1.32853e-14	-2.31606e-10	-0.712535
59240197	chr20:59240197:G:C	9.07084e-16	-1.8248	-1.57192
59240212	chr20:59240212:C:G	6.21575e-15	-1.47211	-9.89384e-10
59240741	chr20:59240741:G:A	1.06182e-15	-1.40901	-1.8302
59240985	chr20:59240985:C:T	4.57114e-15	-2.31606e-10	-1.77943
59241072	chr20:59241072:G:A	8.27399e-14	2.50687	-1.39037
59241477	chr20:59241477:A:G	1.00892e-14	-2.31606e-10	-0.987735
59241581	chr20:59241581:G:A	4.54191e-15	-2.31606e-10	-1.78585
59241798	chr20:59241798:T:C	6.41088e-15	-2.31606e-10	-1.4412
59242169	chr20:59242169:T:A	4.8802e-15	-2.31606e-10	-1.71401
59242173	chr20:59242173:C:T	5.00329e-15	-2.31606e-10	-1.6891
59243428	chr20:59243428:G:T	8.90232e-15	-2.31606e-10	-1.11288
59244481	chr20:59244481:T:C	4.98381e-15	-1.80646	0.113461
59244617	chr20:59244617:C:T	5.85365e-15	-1.53213	-9.89384e-10
59244702	chr20:59244702:T:C	4.2705e-15	-2.31606e-10	-1.84746
59244788	chr20:59244788:T:C	2.24318e-12	-2.31606e-10	4.41645
59245207	chr20:59245207:G:A	7.77661e-15	-2.31606e-10	-1.24808
59245447	chr20:59245447:C:T	6.58196e-16	-1.90939	-1.80806
59245536	chr20:59245536:T:G	5.08042e-15	-2.31606e-10	-1.6738
59245677	chr20:59245677:A:G	4.29068e-15	-2.31606e-10	-1.84275
59246171	chr20:59246171:A:G	5.88568e-15	-1.82537	0.298695
59246182	chr20:59246182:TG:T	1.24788e-14	-2.31606e-10	-0.775168
59246229	chr20:59246229:TTC:T	1.61064e-12	-2.31606e-10	4.08519
59246266	chr20:59246266:A:G	4.63179e-15	-2.31606e-10	-1.76625
59246501	chr20:59246501:A:G	2.63099e-15	-0.957582	-1.37426
59246622	chr20:59246622:CA:C	4.37722e-15	-2.31606e-10	-1.82278
59246711	chr20:59246711:A:G	1.50446e-14	-2.31606e-10	-0.588174
59246997	chr20:59246997:C:T	3.66039e-14	0.300958	-9.89384e-10
59247037	chr20:59247037:A:T	3.56349e-14	0.274129	-9.89384e-10
59247431	chr20:59247431:A:AGCACAGTTCTTG	4.15741e-15	-1.8743	-9.89384e-10
59248274	chr20:59248274:G:A	3.19406e-13	3.81795	-1.35068
59248648	chr20:59248648:T:C	4.06445e-15	-1.89692	-9.89384e-10
59248907	chr20:59248907:A:C	4.8045e-15	-2.31606e-10	-1.72964
59249254	chr20:59249254:A:G	1.25309e-14	0.376158	-1.14716
59249559	chr20:59249559:A:G	2.15024e-15	-0.709677	-1.82394
59249605	chr20:59249605:C:G	1.22816e-14	-2.31606e-10	-0.79109
59249846	chr20:59249846:A:C	1.43996e-14	0.542888	-1.17488
59249905	chr20:59249905:T:C	1.64125e-14	0.64776	-1.14892
59250376	chr20:59250376:G:A	4.57094e-14	0.523107	-9.89384e-10
59251065	chr20:59251065:A:C	4.30125e-15	-2.31606e-10	-1.84029
59251107	chr20:59251107:A:G	3.54611e-15	-0.82772	-1.20563
59251134	chr20:59251134:G:A	3.11493e-13	3.60947	-1.16729
59251277	chr20:59251277:C:T	3.77459e-13	4.42007	-1.7858
59251309	chr20:59251309:G:A	4.88711e-15	-1.7126	-9.89384e-10
59251642	chr20:59251642:G:A	4.27084e-15	-2.31606e-10	-1.84739
59251819	chr20:59251819:A:G	8.88628e-15	-2.31606e-10	-1.11469
59251841	chr20:59251841:A:G	7.48109e-14	1.01577	-9.89384e-10
59251960	chr20:59251960:A:G	1.30107e-14	-2.31606e-10	-0.733422
59252108	chr20:59252108:A:G	4.26447e-15	-2.31606e-10	-1.84888
59252158	chr20:59252158:G:A	1.15035e-15	-1.91282	-1.24631
59252326	chr20:59252326:A:G	1.18721e-15	-1.91534	-1.21224
59253079	chr20:59253079:A:G	9.03663e-15	-2.31606e-10	-1.09791
59253149	chr20:59253149:T:C	4.54551e-15	-2.31606e-10	-1.78506
59253316	chr20:59253316:G:A	3.99558e-15	-1.91401	-9.89384e-10
59253534	chr20:59253534:A:G	5.11607e-15	-2.31606e-10	-1.66681
59253577	chr20:59253577:C:T	1.5791e-14	-0.539757	-9.89384e-10
59254246	chr20:59254246:T:C	1.62843e-14	0.64222	-1.15122
59254472	chr20:59254472:C:T	4.81982e-15	-2.31606e-10	-1.72646
59254766	chr20:59254766:C:CTT	1.76616e-14	0.742717	-1.17052
59254849	chr20:59254849:A:G	1.63817e-14	-2.31606e-10	-0.503031
59254960	chr20:59254960:A:G	4.26539e-15	-2.31606e-10	-1.84866
59255010	chr20:59255010:G:A	8.18016e-15	-2.31606e-10	-1.19748
59255477	chr20:59255477:T:C	4.271e-15	-2.31606e-10	-1.84735
59255496	chr20:59255496:C:T	4.212e-15	-1.86126	-9.89384e-10
59255784	chr20:59255784:G:A	3.96829e-15	-1.92086	-9.89384e-10
59256599	chr20:59256599:C:T	3.23511e-13	3.26805	-0.788015
59257044	chr20:59257044:G:A	1.105e-14	0.226334	-1.1231
59257106	chr20:59257106:G:A	3.75232e-14	0.325763	-9.89384e-10
59257339	chr20:59257339:A:T	2.49291e-14	-0.0831589	-9.89384e-10
59258115	chr20:59258115:AT:A	1.52223e-15	-1.44636	-1.43265
59258139	chr20:59258139:G:A	3.96511e-15	-1.92166	-9.89384e-10
59258463	chr20:59258463:G:A	1.28468e-15	-1.42982	-1.61886
59258607	chr20:59258607:G:A	8.53568e-16	-1.89149	-1.56604
59258781	chr20:59258781:T:C	3.05885e-14	0.121427	-9.89384e-10
59258846	chr20:59258846:T:A	3.08783e-14	0.130857	-9.89384e-10
59258866	chr20:59258866:T:C	4.79786e-15	-1.73103	-9.89384e-10
59259075	chr20:59259075:ATTATT:A	4.86364e-15	-2.31606e-10	-1.71741
59259095	chr20:59259095:A:T	1.26406e-15	-1.44012	-1.62475
59259350	chr20:59259350:G:A	1.71875e-15	-1.17955	-1.57805
59259628	chr20:59259628:G:A	2.95089e-14	0.085494	-9.89384e-10
59259694	chr20:59259694:A:T	3.11737e-14	0.140377	-9.89384e-10
59260420	chr20:59260420:G:C	3.98184e-14	1.92173	-1.5366
59260590	chr20:59260590:T:C	3.66364e-14	0.301847	-9.89384e-10
59261090	chr20:59261090:G:A	4.2547e-15	-2.31606e-10	-1.85117
59261585	chr20:59261585:C:T	5.2998e-15	-2.31606e-10	-1.63153
59261752	chr20:59261752:T:C	6.53869e-15	-1.42146	-9.89384e-10
59262013	chr20:59262013:T:G	4.95499e-15	-2.31606e-10	-1.6988
59262428	chr20:59262428:C:G	3.26187e-14	0.18569	-9.89384e-10
59262711	chr20:59262711:G:A	8.54082e-16	-1.7568	-1.70012
59262845	chr20:59262845:G:A	1.75604e-15	-1.11986	-1.61627
59263002	chr20:59263002:C:T	8.87978e-16	-1.77973	-1.63827
59263297	chr20:59263297:A:T	1.72319e-15	-1.13734	-1.61768
59263731	chr20:59263731:T:C	7.17988e-16	-1.78024	-1.85026
59263775	chr20:59263775:A:G	3.30756e-14	0.199599	-9.89384e-10
59263903	chr20:59263903:T:G	9.34233e-16	-1.65839	-1.70884
59264060	chr20:59264060:A:G	9.33966e-16	-1.65954	-1.70798
59265086	chr20:59265086:T:C	6.88734e-15	0.261287	-1.6308
59265510	chr20:59265510:T:G	4.31591e-15	-2.31606e-10	-1.83689
59265653	chr20:59265653:T:C	3.15799e-14	0.153325	-9.89384e-10
59266631	chr20:59266631:G:A	6.7517e-16	-1.8729	-1.81909
59266802	chr20:59266802:T:C	4.05058e-15	-1.92209	0.0217505
59266911	chr20:59266911:A:C	6.80498e-16	-1.86464	-1.81949
59266914	chr20:59266914:C:G	8.12119e-16	-1.86982	-1.63749
59267254	chr20:59267254:A:G	4.29676e-15	-2.31606e-10	-1.84134
59267520	chr20:59267520:G:A	4.26494e-15	-2.31606e-10	-1.84877
59267543	chr20:59267543:T:A	4.26513e-15	-2.31606e-10	-1.84872
59267573	chr20:59267573:C:G	8.63726e-15	-2.31606e-10	-1.14311
59268215	chr20:59268215:G:T	4.2593e-15	-2.31606e-10	-1.85009
59268303	chr20:59268303:G:A	6.77485e-16	-1.86322	-1.82535
59268474	chr20:59268474:C:T	8.71162e-15	-2.31606e-10	-1.13454
59268548	chr20:59268548:G:GT	3.2764e-14	0.190133	-9.89384e-10
59268611	chr20:59268611:T:C	4.50772e-15	0.048277	-1.84168
59268693	chr20:59268693:T:C	2.33247e-14	1.5778	-1.72749
59268848	chr20:59268848:T:C	7.05308e-16	-1.83421	-1.81411
59271867	chr20:59271867:C:T	3.30562e-15	-1.85557	-0.248
59272357	chr20:59272357:C:T	7.71619e-16	-1.79409	-1.76437
59272431	chr20:59272431:T:A	7.1702e-16	-1.80197	-1.82988
59272902	chr20:59272902:G:C	4.29519e-15	-2.31606e-10	-1.8417
59272944	chr20:59272944:G:A	4.26784e-15	-2.31606e-10	-1.84809
59273224	chr20:59273224:A:G	3.63932e-15	-1.88054	-0.126861
59273290	chr20:59273290:T:C	1.24223e-13	-2.31606e-10	1.52288
59273564	chr20:59273564:A:G	2.8967e-15	-1.86942	-0.366204
59273574	chr20:59273574:A:G	5.03319e-15	-2.31606e-10	-1.68314
59273756	chr20:59273756:T:C	4.35533e-15	-2.31606e-10	-1.8278
59273830	chr20:59273830:A:G	6.84824e-15	-1.3752	-9.89384e-10
59274229	chr20:59274229:G:A	4.94051e-14	1.61866	-1.0178
59274772	chr20:59274772:C:G	4.48944e-15	-2.31606e-10	-1.79747
59274899	chr20:59274899:T:A	8.67681e-15	-2.31606e-10	-1.13854
59275432	chr20:59275432:C:A	4.26675e-15	-1.84835	-9.89384e-10
59275453	chr20:59275453:A:G	9.59605e-15	0.463503	-1.50135
59275777	chr20:59275777:T:C	1.10781e-14	-2.31606e-10	-0.894225
59275783	chr20:59275783:A:G	1.02058e-14	-2.31606e-10	-0.976241
59276086	chr20:59276086:T:A	7.18916e-16	-1.90491	-1.7243
59276135	chr20:59276135:A:G	1.35054e-13	-2.31606e-10	1.60648
59276301	chr20:59276301:T:C	4.60272e-15	-2.31606e-10	-1.77255
59276588	chr20:59276588:A:G	5.21022e-15	-1.64857	-9.89384e-10
59276718	chr20:59276718:A:C	3.23997e-14	0.178953	-9.89384e-10
59277004	chr20:59277004:C:T	5.19393e-15	-2.31606e-10	-1.65171
59277421	chr20:59277421:T:C	4.06133e-15	-1.89769	-9.89384e-10
59277469	chr20:59277469:A:G	1.78488e-15	-1.19091	-1.52894
59277492	chr20:59277492:G:A	6.79026e-16	-1.85251	-1.83379
59277750	chr20:59277750:C:T	6.93739e-16	-1.84114	-1.82372
59277807	chr20:59277807:C:T	5.09278e-15	-2.31606e-10	-1.67137
59277829	chr20:59277829:T:C	8.24395e-15	-2.31606e-10	-1.18972
59277898	chr20:59277898:G:A	6.69924e-16	-1.85213	-1.84766
59278184	chr20:59278184:G:A	6.33746e-16	-1.90513	-1.85017
59278441	chr20:59278441:A:G	2.84917e-15	-1.88371	-0.368461
59278630	chr20:59278630:T:C	1.13627e-15	-1.77808	-1.39336
59278767	chr20:59278767:G:A	1.40707e-13	-2.31606e-10	1.64748
59278811	chr20:59278811:C:T	5.16339e-15	-2.31606e-10	-1.6576
59278878	chr20:59278878:G:A	3.77359e-14	0.331416	-9.89384e-10
59278903	chr20:59278903:G:A	6.48676e-16	-1.92086	-1.81116
59278955	chr20:59278955:T:C	1.402e-15	-1.28022	-1.68108
59280331	chr20:59280331:A:G	4.55201e-15	-2.31606e-10	-1.78363
59280524	chr20:59280524:C:T	1.23954e-13	-2.31606e-10	1.52071
59280525	chr20:59280525:G:A	5.68652e-15	-2.31606e-10	-1.5611
59280634	chr20:59280634:G:A	3.77923e-14	0.332909	-9.89384e-10
59280653	chr20:59280653:G:A	1.27423e-15	-1.81242	-1.24443
59280688	chr20:59280688:C:T	2.11547e-14	0.0437901	-0.291123
59280843	chr20:59280843:A:G	1.31284e-15	-1.3115	-1.7155
59280919	chr20:59280919:G:A	4.36385e-15	-2.31606e-10	-1.82584
59280983	chr20:59280983:C:A	8.23823e-16	-1.70205	-1.79095
59281249	chr20:59281249:T:G	6.75536e-16	-1.88331	-1.80813
59281281	chr20:59281281:A:G	1.16208e-15	-1.83274	-1.31625
59281345	chr20:59281345:C:T	4.39339e-15	-2.31606e-10	-1.8191
59281354	chr20:59281354:G:A	4.1062e-15	-1.8867	-9.89384e-10
59281968	chr20:59281968:G:A	6.86139e-16	-1.87192	-1.80395
59282617	chr20:59282617:G:A	4.32658e-15	-2.31606e-10	-1.83442
59282719	chr20:59282719:T:C	1.00643e-14	0.249812	-1.24001
59282742	chr20:59282742:T:C	4.90776e-15	-2.31606e-10	-1.70838
59282993	chr20:59282993:G:T	4.47137e-15	-2.31606e-10	-1.8015
59283393	chr20:59283393:G:A	7.11036e-16	-1.85659	-1.78364
59283453	chr20:59283453:T:C	5.54286e-15	-2.31606e-10	-1.58669
59283493	chr20:59283493:C:T	7.87376e-15	-1.23566	-9.89384e-10
59283685	chr20:59283685:T:A	6.8028e-15	-2.31606e-10	-1.38186
59283914	chr20:59283914:G:T	1.74699e-14	-2.31606e-10	-0.438715
59284121	chr20:59284121:T:C	5.16215e-15	-2.31606e-10	-1.65784
59284422	chr20:59284422:C:T	6.66582e-15	-2.31606e-10	-1.4022
59285102	chr20:59285102:G:T	4.75139e-15	-2.31606e-10	-1.74076
59285280	chr20:59285280:A:C	6.52669e-14	2.62362	-1.74433
59285529	chr20:59285529:C:T	4.50227e-14	2.25897	-1.751
59285772	chr20:59285772:C:T	7.47638e-15	-2.31606e-10	-1.28745
59286101	chr20:59286101:G:A	1.05866e-13	-2.31606e-10	1.36298
59286398	chr20:59286398:C:T	3.03739e-14	0.114388	-9.89384e-10
59286462	chr20:59286462:G:C	7.01354e-16	-1.86588	-1.78806
59286684	chr20:59286684:A:G	5.72342e-15	-2.31606e-10	-1.55463
59286689	chr20:59286689:C:T	5.4939e-15	-2.31606e-10	-1.59556
59286709	chr20:59286709:T:G	6.70795e-15	-2.31606e-10	-1.3959
59287003	chr20:59287003:G:C	9.6333e-14	-2.31606e-10	1.26861
59287274	chr20:59287274:C:G	6.46968e-16	-1.90747	-1.82719
59287809	chr20:59287809:C:T	4.56421e-15	-2.31606e-10	-1.78095
59287903	chr20:59287903:C:T	5.53321e-15	-2.31606e-10	-1.58843
59287932	chr20:59287932:T:C	5.53823e-15	-2.31606e-10	-1.58752
59288249	chr20:59288249:CCTT:C	1.32756e-15	-1.18662	-1.82924
59288264	chr20:59288264:G:A	3.66176e-15	-0.989604	-1.01165
59288276	chr20:59288276:A:C	1.85132e-14	-0.38071	-9.89384e-10
59289088	chr20:59289088:C:T	1.13613e-11	0.0935421	5.94523
59289579	chr20:59289579:T:C	4.07029e-15	-1.89548	-9.89384e-10
59289688	chr20:59289688:A:AAATTGTGG	1.78412e-14	-2.31606e-10	-0.417685
59289713	chr20:59289713:T:C	3.93529e-14	-1.76807	2.14144
59289887	chr20:59289887:C:T	7.43869e-12	0.0870687	5.52818
59290033	chr20:59290033:A:C	4.50499e-14	0.508574	-9.89384e-10
59290099	chr20:59290099:C:T	3.27688e-14	-2.31606e-10	0.190279
59290987	chr20:59290987:G:A	4.28377e-14	0.458223	-9.89384e-10
59291596	chr20:59291596:C:T	2.64393e-13	2.27824	-9.89384e-10
59291787	chr20:59291787:C:T	5.34119e-12	7.10904	-1.82504
59291829	chr20:59291829:C:T	1.49053e-14	-0.597483	-9.89384e-10
59291832	chr20:59291832:C:T	7.1723e-15	-2.31606e-10	-1.32897
59292025	chr20:59292025:G:A	7.74029e-12	-2.31606e-10	5.655
59292246	chr20:59292246:G:A	4.59263e-14	0.527842	-9.89384e-10
59292256	chr20:59292256:G:A	4.51298e-14	-2.31606e-10	0.510346
59292394	chr20:59292394:G:A	4.33703e-14	0.470579	-9.89384e-10
59292423	chr20:59292423:G:A	1.09386e-14	-1.57061	0.663708
59292523	chr20:59292523:T:C	5.03746e-15	-0.832912	-0.849383
59292897	chr20:59292897:T:C	2.72776e-15	-1.80596	-0.489759
59293049	chr20:59293049:G:A	5.88208e-14	-2.31606e-10	0.775299
59293098	chr20:59293098:T:C	1.13372e-14	-0.0351799	-0.835927
59293571	chr20:59293571:A:G	6.25595e-15	-2.31606e-10	-1.46566
59293913	chr20:59293913:C:T	1.15294e-15	-1.90494	-1.25195
59294207	chr20:59294207:G:A	5.72974e-15	-2.31606e-10	-1.55353
59294484	chr20:59294484:A:G	2.69511e-14	-0.00517404	-9.89384e-10
59295041	chr20:59295041:T:A	4.44282e-15	-2.31606e-10	-1.80791
59295204	chr20:59295204:T:A	8.189e-16	-1.65445	-1.84454
59295381	chr20:59295381:GA:G	9.96822e-16	-1.67779	-1.62459
59295795	chr20:59295795:G:A	8.52041e-16	-1.71883	-1.74048
59295857	chr20:59295857:G:T	4.25757e-15	-2.31606e-10	-1.8505
59296114	chr20:59296114:T:C	5.32019e-15	-2.31606e-10	-1.62769
59296163	chr20:59296163:C:T	9.74549e-15	-2.31606e-10	-1.02239
59297198	chr20:59297198:T:C	2.62735e-14	-0.0306357	-9.89384e-10
59297213	chr20:59297213:G:A	3.13268e-14	0.145277	-9.89384e-10
59297472	chr20:59297472:T:C	6.82121e-16	-1.8312	-1.85054
59297571	chr20:59297571:T:C	6.30263e-15	-2.31606e-10	-1.45823
59297830	chr20:59297830:C:T	1.24208e-15	-1.88313	-1.19928
59298092	chr20:59298092:C:T	1.40475e-13	-2.31606e-10	1.64583
59298097	chr20:59298097:G:A	3.44271e-14	1.96091	-1.72126
59298231	chr20:59298231:C:T	9.59873e-15	-2.31606e-10	-1.03757
59298524	chr20:59298524:A:G	7.88263e-16	-1.84033	-1.69679
59298747	chr20:59298747:C:G	8.11649e-15	-2.31606e-10	-1.2053
59298797	chr20:59298797:C:T	1.11946e-14	-2.31606e-10	-0.883763
59298883	chr20:59298883:T:G	2.53383e-15	-0.713098	-1.65636
59299365	chr20:59299365:T:C	2.95085e-14	0.0854821	-9.89384e-10
59299383	chr20:59299383:C:T	2.35442e-14	1.62604	-1.76635
59299462	chr20:59299462:G:T	2.60411e-14	1.79492	-1.83444
59299469	chr20:59299469:G:T	5.80936e-15	-2.31606e-10	-1.53973
59299502	chr20:59299502:T:G	4.74323e-15	-2.31606e-10	-1.74248
59300344	chr20:59300344:C:T	5.49346e-15	-2.31606e-10	-1.59564
59300565	chr20:59300565:G:A	7.10012e-15	-1.33909	-9.89384e-10
59300736	chr20:59300736:T:A	1.22393e-14	-0.794541	-9.89384e-10
59300989	chr20:59300989:C:T	6.78531e-16	-1.83659	-1.85043
59301185	chr20:59301185:G:T	1.26687e-15	-1.82759	-1.23505
59301229	chr20:59301229:T:C	2.98605e-14	1.55074	-1.4534
59301745	chr20:59301745:G:A	4.16772e-15	-1.87183	-9.89384e-10
59302097	chr20:59302097:C:T	5.50215e-15	-2.31606e-10	-1.59406
59302566	chr20:59302566:A:G	3.14763e-15	-1.35129	-0.801255
59302829	chr20:59302829:T:C	3.48445e-15	-1.84755	-0.203333
59303025	chr20:59303025:T:C	1.5839e-14	-1.27599	0.739268
59303536	chr20:59303536:T:G	4.40412e-15	-1.34183	-0.474827
59303616	chr20:59303616:C:T	6.41106e-15	-1.44117	-9.89384e-10
59303882	chr20:59303882:G:A	5.4073e-15	0.21819	-1.82964
59304110	chr20:59304110:C:T	9.76411e-15	0.138359	-1.15884
59304416	chr20:59304416:C:T	4.54314e-15	-2.31606e-10	-1.78558
59305042	chr20:59305042:C:T	7.99173e-15	-2.31606e-10	-1.22079
59305323	chr20:59305323:A:G	7.47559e-15	-2.31606e-10	-1.28755
59305468	chr20:59305468:A:G	3.99626e-15	-1.91384	-9.89384e-10
59305563	chr20:59305563:T:C	3.16199e-15	-0.302739	-1.84526
59305708	chr20:59305708:C:T	4.20033e-15	-1.86403	-9.89384e-10
59305927	chr20:59305927:T:G	1.5976e-15	-1.38945	-1.44124
59305961	chr20:59305961:C:T	5.6775e-15	-2.31606e-10	-1.56269
59305993	chr20:59305993:G:A	5.94901e-15	-2.31606e-10	-1.51597
59306884	chr20:59306884:C:A	4.52652e-15	-2.31606e-10	-1.78924
59307455	chr20:59307455:C:T	1.20483e-14	-2.31606e-10	-0.81027
59307930	chr20:59307930:C:CAT	6.97644e-15	-2.31606e-10	-1.35666
59307989	chr20:59307989:A:G	5.92962e-15	-1.91941	0.400171
59307991	chr20:59307991:A:G	4.38514e-15	-2.31606e-10	-1.82098
59308176	chr20:59308176:T:C	4.31871e-15	-2.31606e-10	-1.83624
59308375	chr20:59308375:C:T	4.14362e-15	-1.87763	-9.89384e-10
59308485	chr20:59308485:C:T	3.60914e-15	-0.236663	-1.77907
59308546	chr20:59308546:C:A	6.42538e-15	-1.43894	-9.89384e-10
59308760	chr20:59308760:C:T	7.89483e-15	-1.70378	0.470787
59308773	chr20:59308773:C:T	4.25785e-15	-2.31606e-10	-1.85043
59309196	chr20:59309196:T:C	9.45725e-16	-1.58349	-1.77151
59309446	chr20:59309446:T:C	6.90345e-15	-1.79206	0.424881
59309707	chr20:59309707:C:T	3.04229e-15	-1.58951	-0.59707
59309911	chr20:59309911:G:A	5.71286e-15	-1.8495	0.293023
59310618	chr20:59310618:T:C	2.47122e-14	-2.31606e-10	-0.0918982
59310762	chr20:59310762:C:T	7.92848e-16	-1.89149	-1.63983
59310803	chr20:59310803:A:G	2.44787e-14	-2.31606e-10	-0.101395
59310829	chr20:59310829:C:CA	3.71235e-15	-1.75417	-0.233364
59310862	chr20:59310862:A:G	7.99644e-15	-1.2202	-9.89384e-10
59311195	chr20:59311195:G:A	1.13284e-14	-2.31606e-10	-0.871881
59311481	chr20:59311481:C:T	7.81722e-16	-1.92168	-1.62378
59311507	chr20:59311507:C:T	4.12031e-15	-1.88327	-9.89384e-10
59311904	chr20:59311904:A:G	7.99717e-15	-2.31606e-10	-1.22011
59312004	chr20:59312004:A:G	1.67617e-15	-1.8467	-0.935987
59312087	chr20:59312087:C:T	5.40878e-15	-2.31606e-10	-1.61117
59312863	chr20:59312863:G:A	2.16016e-15	-1.89146	-0.637559
59312916	chr20:59312916:T:G	2.14128e-15	-1.79135	-0.746445
59313086	chr20:59313086:C:T	2.06027e-14	-2.31606e-10	-0.273775
59313196	chr20:59313196:C:T	1.26134e-14	-2.31606e-10	-0.764439
59313382	chr20:59313382:T:C	4.78445e-15	-2.31606e-10	-1.73383
59314486	chr20:59314486:A:G	4.66434e-15	-2.31606e-10	-1.75925
59314786	chr20:59314786:C:T	4.20713e-15	-1.86242	-9.89384e-10
59314837	chr20:59314837:G:A	5.85405e-15	-2.31606e-10	-1.53206
59314884	chr20:59314884:A:G	4.13099e-15	-1.79558	-0.0851034
59315439	chr20:59315439:C:T	1.48896e-14	-0.598535	-9.89384e-10
59315899	chr20:59315899:A:G	4.70684e-15	-2.31606e-10	-1.75018
59316113	chr20:59316113:G:C	1.08281e-15	-1.84684	-1.3728
59316331	chr20:59316331:T:C	1.24151e-14	-2.31606e-10	-0.780286
59316650	chr20:59316650:T:C	7.53762e-15	-1.78799	0.5087
59316773	chr20:59316773:T:A	7.27615e-15	-1.77812	0.463523
59316965	chr20:59316965:C:T	4.03269e-15	-1.90476	-9.89384e-10
59317021	chr20:59317021:G:A	5.06733e-15	-2.31606e-10	-1.67638
59317474	chr20:59317474:C:T	6.75355e-15	-1.80837	0.419244
59317619	chr20:59317619:G:A	9.34746e-16	-1.51653	-1.85015
59317652	chr20:59317652:G:A	1.65059e-14	-2.31606e-10	-0.49548
59318198	chr20:59318198:A:T	5.94904e-15	-2.31606e-10	-1.51597
59319147	chr20:59319147:C:T	6.29622e-16	-1.91157	-1.85026
59319236	chr20:59319236:C:T	4.29492e-15	-2.31606e-10	-1.84176
59319341	chr20:59319341:A:G	4.45299e-15	-2.31606e-10	-1.80562
59319558	chr20:59319558:A:T	5.5446e-15	-2.31606e-10	-1.58637
59319583	chr20:59319583:G:A	4.26883e-15	-2.31606e-10	-1.84786
59319634	chr20:59319634:G:A	4.17138e-15	-1.87095	-9.89384e-10
59319935	chr20:59319935:G:C	2.1403e-14	-2.31606e-10	-0.235664
59320358	chr20:59320358:T:C	1.74452e-15	-1.86544	-0.877276
59321176	chr20:59321176:A:G	4.25522e-15	-2.31606e-10	-1.85105
59321627	chr20:59321627:G:A	5.09157e-15	-1.67161	-9.89384e-10
59322079	chr20:59322079:C:T	7.87293e-16	-1.90216	-1.63619
59323212	chr20:59323212:A:T	2.66294e-15	-1.65995	-0.659817
59323522	chr20:59323522:G:A	3.96728e-15	-1.92112	-9.89384e-10
59323610	chr20:59323610:G:A	2.14661e-15	-1.77481	-0.760499
59324068	chr20:59324068:G:A	2.27527e-15	-1.92137	-0.555726
59325059	chr20:59325059:A:G	4.61711e-15	-2.31606e-10	-1.76943
59325374	chr20:59325374:C:T	6.93393e-16	-1.89711	-1.76825
59325471	chr20:59325471:C:T	8.00501e-15	-2.31606e-10	-1.21913
59327257	chr20:59327257:C:CA	4.36798e-15	-2.31606e-10	-1.8249
59327482	chr20:59327482:G:A	4.49735e-15	-2.31606e-10	-1.79571
59327516	chr20:59327516:G:A	6.64405e-15	-1.40548	-9.89384e-10
59327590	chr20:59327590:G:A	6.51628e-15	-2.31606e-10	-1.42489
59327719	chr20:59327719:C:T	4.1467e-15	-1.87688	-9.89384e-10
59327972	chr20:59327972:G:A	5.23354e-15	-2.31606e-10	-1.64411
59328120	chr20:59328120:C:G	4.34764e-15	-2.31606e-10	-1.82956
59328126	chr20:59328126:C:T	6.8601e-16	-1.88605	-1.79001
59328134	chr20:59328134:A:G	4.7771e-15	-2.31606e-10	-1.73536
59328187	chr20:59328187:G:A	9.57714e-15	-2.31606e-10	-1.03982
59328491	chr20:59328491:T:G	2.42819e-15	-1.81508	-0.59697
59328817	chr20:59328817:CAT:C	1.23252e-14	-2.31606e-10	-0.787549
59329400	chr20:59329400:A:G	4.25659e-15	-2.31606e-10	-1.85073
59329650	chr20:59329650:G:GC	2.27918e-15	-1.91362	-0.561765
59329664	chr20:59329664:T:G	1.07567e-15	-1.90986	-1.31639
59329757	chr20:59329757:A:T	8.95364e-15	-2.31606e-10	-1.10714
59329782	chr20:59329782:T:A	2.86884e-15	-1.30975	-0.93554
59331069	chr20:59331069:T:TATC	4.01485e-15	-1.9092	-9.89384e-10
59332062	chr20:59332062:C:T	5.1186e-15	-2.31606e-10	-1.66631
59332389	chr20:59332389:T:C	4.30832e-15	-2.31606e-10	-1.83865
59332471	chr20:59332471:T:A	1.31502e-15	-1.34785	-1.67749
59332626	chr20:59332626:A:C	4.25956e-15	-2.31606e-10	-1.85003
59332636	chr20:59332636:C:T	4.26077e-15	-2.31606e-10	-1.84975
59332833	chr20:59332833:T:G	4.38644e-15	-2.31606e-10	-1.82068
59333343	chr20:59333343:T:C	4.85476e-15	-2.31606e-10	-1.71924
59333413	chr20:59333413:C:T	4.61233e-15	-2.31606e-10	-1.77046
59333696	chr20:59333696:C:T	6.30255e-16	-1.90955	-1.85128
59333984	chr20:59333984:G:A	5.41943e-15	-2.31606e-10	-1.60921
59336400	chr20:59336400:A:T	4.95907e-15	-2.31606e-10	-1.69798
59336449	chr20:59336449:A:G	4.53481e-15	-2.31606e-10	-1.78741
59336669	chr20:59336669:A:G	4.5795e-15	-2.31606e-10	-1.77761
59336687	chr20:59336687:G:A	4.76857e-15	-2.31606e-10	-1.73715
59336775	chr20:59336775:T:C	4.36308e-15	-2.31606e-10	-1.82602
59336900	chr20:59336900:T:C	4.4604e-15	-2.31606e-10	-1.80396
59337121	chr20:59337121:T:G	5.86067e-15	-0.0810711	-1.44986
59337209	chr20:59337209:G:A	4.37723e-15	-2.31606e-10	-1.82278
59337825	chr20:59337825:T:C	4.44912e-15	-2.31606e-10	-1.80649
59338340	chr20:59338340:T:C	6.54434e-16	-1.88531	-1.83787
59340650	chr20:59340650:G:T	4.06447e-15	-1.89691	-9.89384e-10
59340967	chr20:59340967:G:A	4.31155e-15	-2.31606e-10	-1.8379
59341302	chr20:59341302:A:G	1.33309e-15	-1.16671	-1.84499
59341365	chr20:59341365:T:C	4.78962e-15	-2.31606e-10	-1.73274
59341471	chr20:59341471:T:G	4.73232e-15	-2.31606e-10	-1.74478
59342388	chr20:59342388:C:T	4.43559e-15	-2.31606e-10	-1.80954
59342623	chr20:59342623:G:A	5.03357e-15	-2.31606e-10	-1.68307
59342634	chr20:59342634:T:C	6.30138e-15	-0.641395	-0.817033
59342873	chr20:59342873:C:T	5.32296e-15	-2.31606e-10	-1.62717
59342890	chr20:59342890:C:T	5.22008e-15	-2.31606e-10	-1.64668
59343267	chr20:59343267:G:A	5.34756e-15	-2.31606e-10	-1.62256
59343273	chr20:59343273:C:G	1.55838e-14	-0.552963	-9.89384e-10
59343851	chr20:59343851:G:A	4.4798e-15	-0.0556269	-1.74399
59343938	chr20:59343938:C:T	1.81322e-14	-2.31606e-10	-0.401505
59343940	chr20:59343940:G:T	5.1881e-15	-2.31606e-10	-1.65283
59343941	chr20:59343941:C:T	5.13658e-15	-2.31606e-10	-1.66281
59344391	chr20:59344391:G:C	4.06071e-15	-1.89784	-9.89384e-10
59344662	chr20:59344662:T:C	4.30818e-15	-2.31606e-10	-1.83868
59344739	chr20:59344739:T:C	4.25518e-15	-2.31606e-10	-1.85106
59345243	chr20:59345243:T:C	8.97047e-16	-1.62991	-1.77793
59345502	chr20:59345502:G:A	5.18297e-15	-1.29686	-0.356956
59345711	chr20:59345711:A:G	5.16795e-15	-1.65672	-9.89384e-10
59345784	chr20:59345784:A:T	4.35852e-15	-2.31606e-10	-1.82706
59345828	chr20:59345828:A:G	4.25571e-15	-2.31606e-10	-1.85094
59346478	chr20:59346478:T:C	4.29779e-15	-2.31606e-10	-1.8411
59346511	chr20:59346511:T:C	8.29656e-16	-1.66988	-1.81606
59346993	chr20:59346993:G:A	4.46305e-15	-2.31606e-10	-1.80337
59347053	chr20:59347053:T:C	6.72602e-15	-2.31606e-10	-1.39321
59347112	chr20:59347112:G:A	4.33898e-15	-2.31606e-10	-1.83156
59347491	chr20:59347491:G:A	4.27899e-15	-2.31606e-10	-1.84548
59347701	chr20:59347701:G:A	4.59313e-15	-2.31606e-10	-1.77463
59347798	chr20:59347798:G:A	4.84296e-15	-2.31606e-10	-1.72167
59347951	chr20:59347951:T:C	4.42788e-15	-2.31606e-10	-1.81128
59348231	chr20:59348231:A:G	4.4577e-15	-2.31606e-10	-1.80456
59348540	chr20:59348540:C:T	4.3229e-15	-2.31606e-10	-1.83527
59348707	chr20:59348707:C:A	4.25549e-15	-2.31606e-10	-1.85099
59348871	chr20:59348871:T:A	6.79798e-16	-1.855	-1.83015
59348951	chr20:59348951:T:C	4.94869e-15	-0.962778	-0.737297
59349086	chr20:59349086:G:A	4.40647e-15	-2.31606e-10	-1.81612
59349299	chr20:59349299:G:A	6.6232e-16	-1.9	-1.8112
59349505	chr20:59349505:A:G	4.39126e-15	-2.31606e-10	-1.81958
59349554	chr20:59349554:G:A	7.57246e-15	-1.27468	-9.89384e-10
59349769	chr20:59349769:A:C	1.16886e-15	-1.9193	-1.22387
59350050	chr20:59350050:C:A	4.2704e-15	-2.31606e-10	-1.84749
59350548	chr20:59350548:C:T	1.02199e-15	-1.81245	-1.465
59350637	chr20:59350637:A:T	1.39021e-14	-0.667156	-9.89384e-10
59350780	chr20:59350780:C:G	5.72461e-15	-2.31606e-10	-1.55442
59351036	chr20:59351036:G:A	8.95733e-15	-2.31606e-10	-1.10672
59351469	chr20:59351469:C:G	4.29623e-15	-2.31606e-10	-1.84146
59351470	chr20:59351470:C:T	4.29494e-15	-2.31606e-10	-1.84176
59351685	chr20:59351685:C:T	3.42076e-15	-1.25952	-0.809812
59351713	chr20:59351713:A:G	6.26165e-16	-1.91854	-1.84879
59351917	chr20:59351917:G:A	6.8131e-16	-1.90047	-1.78247
59352234	chr20:59352234:C:T	4.44562e-15	-2.31606e-10	-1.80728
59352379	chr20:59352379:C:T	3.93385e-15	-0.274126	-1.65545
59352925	chr20:59352925:C:G	4.26805e-15	-2.31606e-10	-1.84804
59353008	chr20:59353008:G:A	4.46981e-15	-2.31606e-10	-1.80185
59353045	chr20:59353045:G:T	6.84261e-16	-1.88806	-1.79056
59353052	chr20:59353052:C:G	4.26795e-15	-2.31606e-10	-1.84806
59353210	chr20:59353210:A:G	6.73574e-16	-1.8913	-1.80306
59353333	chr20:59353333:A:C	6.26877e-16	-1.91595	-1.85025
59353611	chr20:59353611:G:A	6.60679e-15	-2.31606e-10	-1.4111
59354339	chr20:59354339:G:A	6.99717e-16	-1.84825	-1.80803
59354369	chr20:59354369:C:A	4.57051e-15	-2.31606e-10	-1.77957
59354595	chr20:59354595:G:A	4.2984e-15	-2.31606e-10	-1.84095
59354937	chr20:59354937:G:A	1.09686e-14	-0.821991	-0.0821702
59356968	chr20:59356968:G:A	6.97246e-16	-1.90991	-1.7499
59357304	chr20:59357304:T:G	8.67283e-15	-2.31606e-10	-1.139
59357711	chr20:59357711:A:G	2.09253e-14	-0.258237	-9.89384e-10
59357894	chr20:59357894:G:A	1.1815e-15	-1.28249	-1.84992
59358096	chr20:59358096:G:A	4.39688e-15	-2.31606e-10	-1.8183
59358741	chr20:59358741:C:T	1.30084e-13	-2.31606e-10	1.56899
59359287	chr20:59359287:A:G	9.80235e-16	-1.57975	-1.73941
59359425	chr20:59359425:G:A	7.08904e-15	-2.31606e-10	-1.34065
59359746	chr20:59359746:C:T	3.96461e-15	-1.92179	-9.89384e-10
59360011	chr20:59360011:A:G	3.77373e-15	-0.12689	-1.84424
59360445	chr20:59360445:C:G	4.42728e-15	-2.31606e-10	-1.81141
59360884	chr20:59360884:G:A	2.10044e-15	-0.773829	-1.78322
59360984	chr20:59360984:T:C	1.6228e-14	-2.31606e-10	-0.512461
59361249	chr20:59361249:C:CA	3.15625e-14	1.25516	-1.10239
59361348	chr20:59361348:A:T	6.8042e-15	-0.521762	-0.859894
59361506	chr20:59361506:T:A	2.07344e-15	-1.26546	-1.30452
59362075	chr20:59362075:G:A	4.36459e-15	-2.31606e-10	-1.82567
59362106	chr20:59362106:T:G	4.4191e-15	-2.31606e-10	-1.81326
59362553	chr20:59362553:C:T	1.03685e-14	-0.673255	-0.287169
59362677	chr20:59362677:G:A	2.24146e-15	-0.889984	-1.60209
59362714	chr20:59362714:T:A	1.18623e-15	-1.8292	-1.29921
59363177	chr20:59363177:C:T	5.66115e-15	-2.31606e-10	-1.56557
59363221	chr20:59363221:A:G	2.85497e-14	-0.814548	0.866997
59363228	chr20:59363228:T:C	2.77407e-14	-2.31606e-10	0.0237023
59363367	chr20:59363367:C:T	1.29344e-15	-1.5715	-1.47039
59363760	chr20:59363760:A:G	1.8283e-13	-2.31606e-10	1.90936
59364147	chr20:59364147:C:T	1.80332e-15	-1.2143	-1.49527
59364214	chr20:59364214:C:T	5.45682e-15	-2.31606e-10	-1.60233
59364316	chr20:59364316:T:A	1.73208e-14	-0.424752	-0.0225389
59364437	chr20:59364437:C:T	4.0058e-15	-1.91145	-9.89384e-10
59364479	chr20:59364479:T:C	7.74129e-14	1.04996	-9.89384e-10
59365022	chr20:59365022:C:T	4.08957e-15	-1.89076	-9.89384e-10
59365467	chr20:59365467:G:A	4.25804e-15	-1.85039	-9.89384e-10
59365614	chr20:59365614:C:T	4.51024e-15	-2.31606e-10	-1.79285
59365687	chr20:59365687:G:A	4.50781e-15	-2.31606e-10	-1.79339
59365729	chr20:59365729:G:A	8.24944e-15	-2.31606e-10	-1.18905
59365905	chr20:59365905:C:T	3.97938e-15	-1.91807	-9.89384e-10
59366147	chr20:59366147:G:A	4.26439e-15	-2.31606e-10	-1.8489
59366167	chr20:59366167:C:T	1.9933e-14	-0.30682	-9.89384e-10
59366358	chr20:59366358:A:G	2.49588e-15	-1.91668	-0.467874
59366637	chr20:59366637:C:T	6.92301e-15	-0.68262	-0.681725
59367152	chr20:59367152:A:G	1.27804e-15	-1.321	-1.73287
59367198	chr20:59367198:T:TAA	4.29263e-15	-2.31606e-10	-1.8423
59367447	chr20:59367447:T:A	6.90958e-15	-2.31606e-10	-1.36629
59367685	chr20:59367685:C:T	1.39066e-14	1.1693	-1.83613
59367686	chr20:59367686:C:T	1.46738e-15	-1.23028	-1.68544
59368222	chr20:59368222:G:C	6.91818e-15	-1.36504	-9.89384e-10
59368365	chr20:59368365:G:A	4.22586e-15	-1.85797	-9.89384e-10
59368392	chr20:59368392:T:C	1.4924e-15	-1.15324	-1.74557
59368570	chr20:59368570:C:T	2.52215e-15	-1.55902	-0.81506
59369269	chr20:59369269:T:A	7.84383e-16	-1.89723	-1.64483
59369315	chr20:59369315:A:G	1.88321e-15	-1.20017	-1.46605
59369478	chr20:59369478:C:T	1.74581e-15	-1.47848	-1.2635
59370058	chr20:59370058:A:G	6.69728e-16	-1.85192	-1.84816
59370102	chr20:59370102:T:C	7.53679e-16	-1.86154	-1.72044
59370239	chr20:59370239:A:G	8.02819e-16	-1.91737	-1.60145
59370273	chr20:59370273:A:C	1.33742e-15	-1.92016	-1.08829
59370474	chr20:59370474:G:A	7.06611e-16	-1.83479	-1.81168
59370563	chr20:59370563:C:A	1.08502e-15	-1.63158	-1.58601
59370565	chr20:59370565:T:C	1.61096e-14	0.547608	-1.06739
59370629	chr20:59370629:A:G	1.09676e-15	-1.36634	-1.8405
59370675	chr20:59370675:T:C	2.10386e-15	-1.28501	-1.27042
59370802	chr20:59370802:T:C	2.6401e-15	-0.71355	-1.61483
59370989	chr20:59370989:T:TAGAGCA	4.3735e-15	-2.31606e-10	-1.82363
59371290	chr20:59371290:G:A	4.8258e-15	-2.31606e-10	-1.72522
59371629	chr20:59371629:C:T	2.028e-14	-2.31606e-10	-0.28956
59372006	chr20:59372006:GGT:G	4.27171e-15	-2.31606e-10	-1.84718
59372325	chr20:59372325:G:A	7.43036e-16	-1.84398	-1.75223
59372767	chr20:59372767:G:A	7.44143e-16	-1.74347	-1.85125
59373718	chr20:59373718:G:A	7.11601e-16	-1.8105	-1.82894
59374557	chr20:59374557:C:T	4.51012e-15	-1.79287	-9.89384e-10
59375567	chr20:59375567:A:G	1.21216e-15	-1.87872	-1.22807
59375632	chr20:59375632:C:T	6.32842e-15	-1.45415	-9.89384e-10
59375931	chr20:59375931:A:G	2.01071e-13	1.92777	0.0766885
59375978	chr20:59375978:AT:A	1.63747e-15	-1.24972	-1.55632
59376111	chr20:59376111:C:T	4.09584e-15	-1.88923	-9.89384e-10
59376225	chr20:59376225:C:T	4.01268e-15	-1.90974	-9.89384e-10
59376997	chr20:59376997:C:T	7.39412e-16	-1.91924	-1.68185
59377140	chr20:59377140:G:T	5.87229e-15	-1.52895	-9.89384e-10
59377348	chr20:59377348:G:T	1.09628e-15	-1.87652	-1.33076
59377404	chr20:59377404:C:T	8.75334e-16	-1.91144	-1.52091
59377424	chr20:59377424:C:T	1.11316e-15	-1.70411	-1.48788
59377447	chr20:59377447:T:C	7.9657e-16	-1.71364	-1.813
59377574	chr20:59377574:A:T	1.90581e-15	-1.71033	-0.943964
59377818	chr20:59377818:T:C	1.28375e-14	-2.31606e-10	-0.746829
59378108	chr20:59378108:C:T	8.27909e-16	-1.68918	-1.79887
59378329	chr20:59378329:G:A	4.06666e-15	-1.89637	-9.89384e-10
59378653	chr20:59378653:A:C	1.67872e-14	-2.31606e-10	-0.478578
59378853	chr20:59378853:A:G	1.03961e-14	-2.31606e-10	-0.957767
59379490	chr20:59379490:C:T	4.15561e-15	-1.87474	-9.89384e-10
59379609	chr20:59379609:C:T	4.34205e-15	-1.83085	-9.89384e-10
59380145	chr20:59380145:T:C	4.46292e-15	-1.80339	-9.89384e-10
59380172	chr20:59380172:A:G	1.68055e-14	-1.89334	1.41585
59380534	chr20:59380534:A:G	2.83506e-14	-2.31606e-10	0.0454521
59380977	chr20:59380977:C:T	4.15295e-15	-1.87538	-9.89384e-10
59381028	chr20:59381028:G:A	1.45292e-15	-1.91456	-1.01106
59381228	chr20:59381228:G:A	1.62996e-14	-0.508059	-9.89384e-10
59381398	chr20:59381398:A:G	1.33413e-15	-1.90729	-1.10362
59381801	chr20:59381801:C:G	4.83587e-15	-2.31606e-10	-1.72314
59381818	chr20:59381818:A:G	4.74764e-15	-1.74155	-9.89384e-10
59381880	chr20:59381880:C:T	1.0353e-15	-1.41489	-1.84962
59381966	chr20:59381966:C:T	8.50666e-16	-1.87062	-1.59031
59382183	chr20:59382183:T:C	1.74492e-15	-0.914781	-1.82771
59382217	chr20:59382217:T:G	1.22289e-15	-1.37691	-1.72107
59382502	chr20:59382502:G:A	4.68826e-14	-2.31606e-10	0.54845
59382526	chr20:59382526:C:T	1.10073e-15	-1.48562	-1.7176
59382755	chr20:59382755:T:C	1.00733e-14	-2.31606e-10	-0.989304
59382908	chr20:59382908:G:T	8.94649e-14	1.19465	-9.89384e-10
59382942	chr20:59382942:C:T	4.35073e-15	-2.31606e-10	-1.82885
59383204	chr20:59383204:T:C	5.30461e-15	-1.63062	-9.89384e-10
59385402	chr20:59385402:A:G	7.376e-15	-2.31606e-10	-1.30097
59385449	chr20:59385449:T:C	9.06194e-15	-1.09511	-9.89384e-10
59385634	chr20:59385634:T:C	4.68104e-15	-1.75568	-9.89384e-10
59386517	chr20:59386517:A:G	1.85608e-15	-0.88976	-1.79097
59387109	chr20:59387109:A:C	4.25463e-15	-2.31606e-10	-1.85119
59387116	chr20:59387116:G:A	4.27815e-15	-2.31606e-10	-1.84568
59387135	chr20:59387135:C:T	8.59623e-16	-1.61811	-1.83235
59387184	chr20:59387184:C:T	3.4368e-14	-2.31606e-10	0.237929
59387212	chr20:59387212:C:T	7.07943e-15	-2.31606e-10	-1.342
59387234	chr20:59387234:G:A	8.46037e-15	-2.31606e-10	-1.1638
59387688	chr20:59387688:G:A	6.96046e-15	-1.35895	-9.89384e-10
59388220	chr20:59388220:C:T	1.12697e-15	-1.54379	-1.63587
59388237	chr20:59388237:C:T	3.01326e-14	-2.31606e-10	0.106411
59389037	chr20:59389037:G:A	2.08882e-15	-1.35355	-1.20905
59389293	chr20:59389293:G:A	4.87849e-15	-2.31606e-10	-1.71436
59389807	chr20:59389807:C:T	4.28276e-15	-1.8446	-9.89384e-10
59389821	chr20:59389821:G:A	9.07449e-14	1.20886	-9.89384e-10
59389905	chr20:59389905:A:G	4.25589e-15	-2.31606e-10	-1.85089
59389910	chr20:59389910:C:T	4.28525e-15	-1.84402	-9.89384e-10
59390119	chr20:59390119:A:G	6.94098e-15	-2.31606e-10	-1.36175
59390163	chr20:59390163:C:A	1.3167e-15	-1.37059	-1.65348
59390578	chr20:59390578:G:A	4.48371e-15	-2.31606e-10	-1.79875
59391012	chr20:59391012:A:G	2.39128e-14	-2.31606e-10	-0.124781
59391556	chr20:59391556:C:T	4.33169e-15	-2.31606e-10	-1.83324
59391621	chr20:59391621:G:T	6.8476e-14	-2.31606e-10	0.927287
59391955	chr20:59391955:C:G	8.07314e-14	-2.31606e-10	1.09193
59391987	chr20:59391987:A:G	5.47919e-15	-2.31606e-10	-1.59824
59392668	chr20:59392668:A:G	4.25697e-15	-1.85064	-9.89384e-10
59392717	chr20:59392717:A:AT	8.2932e-15	-1.18376	-9.89384e-10
59392851	chr20:59392851:A:G	1.08856e-14	-2.31606e-10	-0.911751
59392883	chr20:59392883:T:C	8.36577e-16	-1.68678	-1.79085
59393220	chr20:59393220:T:G	9.77179e-16	-1.71744	-1.60484
59393236	chr20:59393236:C:T	4.51785e-15	-1.79116	-9.89384e-10
59393377	chr20:59393377:CCATCCATCTGT:C	8.24193e-15	-1.18996	-9.89384e-10
59394245	chr20:59394245:C:T	8.01481e-15	-2.31606e-10	-1.21791
59394503	chr20:59394503:G:A	7.03465e-15	-1.91274	0.564387
59394618	chr20:59394618:C:A	5.67773e-15	-1.56265	-9.89384e-10
59394831	chr20:59394831:G:A	1.13716e-15	-1.62442	-1.54625
59394985	chr20:59394985:A:G	4.49294e-15	-2.31606e-10	-1.79669
59395024	chr20:59395024:A:T	8.91995e-16	-1.85629	-1.55721
59395830	chr20:59395830:A:G	1.11683e-15	-1.50614	-1.68256
59395933	chr20:59395933:GTCCCTGGTGCTGGCTGTCCCTGAAGTTA:G	1.09591e-14	-1.52115	0.616125
59396008	chr20:59396008:A:G	6.05003e-15	-1.86278	0.363643
59396029	chr20:59396029:C:T	1.60063e-15	-1.90588	-0.922921
59396680	chr20:59396680:A:G	6.52161e-15	-2.31606e-10	-1.42407
59397445	chr20:59397445:G:A	1.06055e-15	-1.92083	-1.31958
59397468	chr20:59397468:A:G	4.26049e-15	-2.31606e-10	-1.84981
59397594	chr20:59397594:C:T	6.72768e-14	-1.25752	2.16714
59397744	chr20:59397744:C:G	5.77985e-15	-2.31606e-10	-1.54482
59398174	chr20:59398174:A:C	4.79858e-15	-2.31606e-10	-1.73088
59398179	chr20:59398179:TGAA:T	3.57244e-14	-2.31606e-10	0.276636
59398471	chr20:59398471:C:T	1.17778e-13	-2.31606e-10	1.46961
59398506	chr20:59398506:C:T	6.35297e-16	-1.90562	-1.84724
59398564	chr20:59398564:A:G	6.73827e-15	-2.31606e-10	-1.39139
59398971	chr20:59398971:G:A	4.6594e-15	-1.76031	-9.89384e-10
59399171	chr20:59399171:C:T	1.00817e-15	-1.44025	-1.85081
59399314	chr20:59399314:A:G	4.36918e-15	-2.31606e-10	-1.82462
59399536	chr20:59399536:C:T	1.40874e-15	-1.92209	-1.03441
59399951	chr20:59399951:A:G	1.20149e-15	-1.30006	-1.81558
59400055	chr20:59400055:AC:A	1.09123e-15	-1.85415	-1.35774
59400062	chr20:59400062:C:T	9.74865e-15	-2.31606e-10	-1.02207
59400123	chr20:59400123:G:A	1.84535e-14	-2.31606e-10	-0.38394
59400192	chr20:59400192:T:C	1.18026e-14	-2.31606e-10	-0.830875
59400822	chr20:59400822:G:A	5.80024e-15	-2.31606e-10	-1.5413
59400840	chr20:59400840:A:G	5.85202e-15	-2.31606e-10	-1.53241
59401317	chr20:59401317:A:G	4.49282e-15	-1.79671	-9.89384e-10
59401532	chr20:59401532:T:C	6.88649e-16	-1.91416	-1.75806
59401552	chr20:59401552:TTGTTTTTGTGTG:T	4.26972e-15	-2.31606e-10	-1.84765
59402521	chr20:59402521:A:G	1.31573e-14	-2.31606e-10	-0.722224
59402570	chr20:59402570:C:CA	4.33714e-15	-2.31606e-10	-1.83198
59403454	chr20:59403454:C:T	4.26705e-15	-2.31606e-10	-1.84827
59403723	chr20:59403723:C:T	8.88166e-15	-2.31606e-10	-1.11521
59403770	chr20:59403770:A:G	4.25477e-15	-2.31606e-10	-1.85115
59403825	chr20:59403825:T:G	7.73295e-15	-2.31606e-10	-1.25371
59403936	chr20:59403936:C:G	4.89945e-15	-2.31606e-10	-1.71007
59404031	chr20:59404031:A:G	1.46294e-15	-1.80988	-1.10887
59404549	chr20:59404549:G:T	8.09391e-16	-1.85773	-1.65294
59405031	chr20:59405031:C:T	4.28116e-15	-2.31606e-10	-1.84497
59405385	chr20:59405385:T:C	7.21294e-16	-1.82538	-1.80053
59405712	chr20:59405712:G:A	4.1039e-15	-1.88726	-9.89384e-10
59405854	chr20:59405854:C:A	1.38539e-15	-1.15079	-1.82243
59405883	chr20:59405883:GC:G	4.9901e-15	-2.31606e-10	-1.69174
59405901	chr20:59405901:A:G	6.28255e-15	-2.31606e-10	-1.46142
59405902	chr20:59405902:A:G	7.83598e-16	-1.88714	-1.65592
59406251	chr20:59406251:G:A	1.09521e-15	-1.68676	-1.52149
59406499	chr20:59406499:G:T	9.6656e-16	-1.68618	-1.64702
59406598	chr20:59406598:C:A	1.29375e-15	-1.21861	-1.82304
59407146	chr20:59407146:T:A	8.51704e-16	-1.61342	-1.84629
59407525	chr20:59407525:T:TTCCTTCCTAGCTCTGCTCTC	4.47594e-15	-1.80048	-9.89384e-10
59407528	chr20:59407528:C:T	5.94904e-15	-2.31606e-10	-1.51597
59407664	chr20:59407664:T:C	8.65398e-16	-1.63802	-1.80574
59408086	chr20:59408086:G:A	4.29543e-15	-2.31606e-10	-1.84164
59408211	chr20:59408211:C:T	4.56604e-15	-1.78055	-9.89384e-10
59408241	chr20:59408241:G:A	1.73742e-15	-1.61629	-1.1305
59408373	chr20:59408373:C:A	1.14288e-14	-0.863057	-9.89384e-10
59408419	chr20:59408419:C:T	2.2982e-15	-0.61759	-1.84948
59408571	chr20:59408571:A:G	7.73339e-15	-1.25365	-9.89384e-10
59408573	chr20:59408573:T:G	8.51231e-15	-2.31606e-10	-1.15768
59408711	chr20:59408711:G:A	6.83639e-16	-1.83563	-1.84389
59408750	chr20:59408750:C:T	4.3371e-15	-2.31606e-10	-1.83199
59409098	chr20:59409098:A:G	4.46984e-15	-2.31606e-10	-1.80184
59409325	chr20:59409325:G:A	2.73993e-15	-1.4467	-0.844564
59409715	chr20:59409715:G:A	4.25535e-15	-2.31606e-10	-1.85102
59409740	chr20:59409740:C:A	4.28351e-15	-2.31606e-10	-1.84442
59409815	chr20:59409815:T:C	1.04797e-15	-1.57057	-1.68177
59409846	chr20:59409846:A:T	8.25758e-16	-1.71277	-1.77788
59409847	chr20:59409847:A:T	2.46556e-15	-0.546453	-1.85032
59410331	chr20:59410331:A:G	8.74517e-15	-2.31606e-10	-1.1307
59411077	chr20:59411077:T:C	4.29865e-15	-2.31606e-10	-1.8409
59411230	chr20:59411230:C:A	1.26433e-15	-1.382	-1.68265
59411312	chr20:59411312:C:T	6.48202e-15	-2.31606e-10	-1.43016
59411365	chr20:59411365:G:A	6.87791e-16	-1.901	-1.77247
59411569	chr20:59411569:G:A	7.85142e-14	-2.31606e-10	1.06408
59411615	chr20:59411615:C:T	4.74304e-15	-2.31606e-10	-1.74252
59412203	chr20:59412203:A:G	1.31262e-15	-1.50001	-1.52717
59412328	chr20:59412328:G:T	5.65897e-15	-1.56596	-9.89384e-10
59412444	chr20:59412444:T:C	5.03668e-15	-1.16943	-0.513015
59412606	chr20:59412606:C:G	8.10289e-16	-1.90332	-1.60624
59412876	chr20:59412876:T:C	4.32556e-15	-2.31606e-10	-1.83466
59413448	chr20:59413448:A:G	4.45707e-15	-2.31606e-10	-1.80471
59413646	chr20:59413646:C:T	3.54764e-15	-1.68992	-0.342996
59413662	chr20:59413662:G:A	1.48946e-14	-2.31606e-10	-0.598201
59413699	chr20:59413699:A:C	1.25172e-14	-0.911785	0.139695
59413865	chr20:59413865:C:T	3.00924e-15	-1.26171	-0.935802
59414146	chr20:59414146:C:T	2.6458e-15	-1.25322	-1.073
59414385	chr20:59414385:A:G	6.47645e-15	-2.31606e-10	-1.43102
59414612	chr20:59414612:G:A	9.65867e-16	-1.67033	-1.6636
59414679	chr20:59414679:T:C	6.24761e-16	-1.91842	-1.85116
59414705	chr20:59414705:T:C	4.4006e-15	-2.31606e-10	-1.81746
59414762	chr20:59414762:A:G	5.89666e-15	-2.31606e-10	-1.52481
59415177	chr20:59415177:C:T	6.54852e-15	-1.41996	-9.89384e-10
59415240	chr20:59415240:C:G	1.20845e-15	-1.34545	-1.7644
59415269	chr20:59415269:T:A	4.26059e-15	-2.31606e-10	-1.84979
59415792	chr20:59415792:G:T	3.59811e-15	-1.35199	-0.666796
59415871	chr20:59415871:G:A	7.10295e-15	-1.33869	-9.89384e-10
59415920	chr20:59415920:A:T	4.90782e-15	-2.31606e-10	-1.70837
59416025	chr20:59416025:T:C	4.77992e-15	-2.31606e-10	-1.73477
59416331	chr20:59416331:G:A	4.25849e-15	-2.31606e-10	-1.85028
59416789	chr20:59416789:G:A	4.53711e-15	-1.78691	-9.89384e-10
59417050	chr20:59417050:C:T	7.47059e-14	-2.31606e-10	1.01436
59417075	chr20:59417075:G:A	4.26813e-15	-2.31606e-10	-1.84802
59417589	chr20:59417589:T:C	5.4962e-15	-1.59514	-9.89384e-10
59417603	chr20:59417603:T:C	8.7098e-15	-2.31606e-10	-1.13475
59417834	chr20:59417834:T:G	7.82059e-16	-1.92205	-1.62298
59417965	chr20:59417965:A:G	4.26663e-15	-2.31606e-10	-1.84837
59418245	chr20:59418245:A:G	6.40615e-15	-2.31606e-10	-1.44194
59418501	chr20:59418501:C:T	6.14305e-15	-1.48388	-9.89384e-10
59419060	chr20:59419060:A:G	5.77743e-15	-2.31606e-10	-1.54524
59419499	chr20:59419499:T:C	1.04904e-15	-1.8568	-1.39452
59419820	chr20:59419820:G:C	1.64853e-14	-2.31606e-10	-0.496729
59419837	chr20:59419837:A:T	4.97395e-15	-1.69498	-9.89384e-10
59420077	chr20:59420077:TGTG:T	5.22101e-15	-2.31606e-10	-1.64651
59420336	chr20:59420336:G:A	6.19651e-15	-1.47521	-9.89384e-10
59420393	chr20:59420393:C:A	8.3232e-16	-1.86121	-1.62152
59420451	chr20:59420451:A:G	4.13364e-15	-1.88004	-9.89384e-10
59420463	chr20:59420463:G:A	2.52839e-15	-0.774639	-1.59697
59420557	chr20:59420557:C:T	2.5822e-15	-1.34946	-1.0011
59420928	chr20:59420928:A:AAT	4.57088e-15	-1.77949	-9.89384e-10
59421205	chr20:59421205:T:TA	1.38686e-14	-2.31606e-10	-0.669572
59421211	chr20:59421211:C:A	1.3877e-14	-2.31606e-10	-0.668964
59421465	chr20:59421465:G:A	2.66517e-15	-1.45449	-0.864434
59421914	chr20:59421914:G:T	4.255e-15	-2.31606e-10	-1.8511
59421994	chr20:59421994:T:C	8.06615e-16	-1.84695	-1.66715
59422598	chr20:59422598:T:C	6.20613e-15	-1.47366	-9.89384e-10
59422783	chr20:59422783:T:A	2.1226e-15	-0.865993	-1.68056
59422930	chr20:59422930:G:A	6.11717e-15	-1.4881	-9.89384e-10
59423055	chr20:59423055:C:A	4.70037e-15	-2.31606e-10	-1.75155
59423339	chr20:59423339:G:C	4.41727e-15	-2.31606e-10	-1.81368
59423528	chr20:59423528:A:G	8.45114e-16	-1.62947	-1.83801
59423847	chr20:59423847:G:A	5.77742e-15	-2.31606e-10	-1.54524
59423898	chr20:59423898:A:G	8.55096e-16	-1.62426	-1.83147
59424326	chr20:59424326:G:A	4.28263e-15	-2.31606e-10	-1.84463
59424543	chr20:59424543:C:T	9.15541e-16	-1.89539	-1.49205
59424575	chr20:59424575:C:T	5.68649e-15	-1.5611	-9.89384e-10
59424576	chr20:59424576:G:A	1.45813e-15	-1.07427	-1.84777
59424672	chr20:59424672:T:G	8.04708e-15	-1.21389	-9.89384e-10
59425110	chr20:59425110:C:T	1.4211e-15	-1.09649	-1.85128
59425245	chr20:59425245:G:A	2.10669e-15	-0.742129	-1.81195
59425359	chr20:59425359:G:A	3.36858e-15	-0.603329	-1.48138
59425388	chr20:59425388:A:G	4.25881e-13	-2.31606e-10	2.75496
59425642	chr20:59425642:C:G	1.41861e-15	-1.38809	-1.56142
59425715	chr20:59425715:G:A	1.08397e-15	-1.37292	-1.84565
59425817	chr20:59425817:C:G	4.84455e-15	-2.31606e-10	-1.72134
59425899	chr20:59425899:G:A	1.45291e-15	-1.07502	-1.8506
59426026	chr20:59426026:TA:T	4.36783e-15	-2.31606e-10	-1.82493
59426066	chr20:59426066:C:T	1.52074e-15	-1.08452	-1.79548
59426288	chr20:59426288:T:C	1.78094e-14	-0.419472	-9.89384e-10
59426548	chr20:59426548:G:A	1.37446e-15	-1.5659	-1.41524
59426602	chr20:59426602:C:T	7.88203e-15	-2.31606e-10	-1.23461
59426649	chr20:59426649:T:C	4.51319e-15	-2.31606e-10	-1.79219
59427380	chr20:59427380:C:T	4.56343e-15	-2.31606e-10	-1.78112
59427930	chr20:59427930:A:G	8.15876e-16	-1.88579	-1.6169
59428147	chr20:59428147:CACTT:C	5.24815e-15	-1.64132	-9.89384e-10
59428155	chr20:59428155:CATTT:C	7.22045e-15	-1.32228	-9.89384e-10
59428939	chr20:59428939:G:T	1.06211e-15	-1.90235	-1.33659
59429018	chr20:59429018:G:A	1.84105e-14	-2.31606e-10	-0.386277
59429080	chr20:59429080:A:G	6.50172e-16	-1.9078	-1.82191
59429189	chr20:59429189:A:G	6.49705e-16	-1.90782	-1.82261
59429936	chr20:59429936:T:C	7.43225e-16	-1.92161	-1.67435
59430047	chr20:59430047:A:G	9.77112e-16	-1.88514	-1.43721
59430059	chr20:59430059:T:C	6.60337e-16	-1.89838	-1.81582
59430476	chr20:59430476:C:T	8.77714e-16	-1.72021	-1.70942
59430526	chr20:59430526:C:T	4.25451e-15	-2.31606e-10	-1.85122
59430583	chr20:59430583:C:T	4.40673e-15	-2.31606e-10	-1.81606
59431060	chr20:59431060:A:G	4.30151e-14	-2.31606e-10	0.462354
59431267	chr20:59431267:C:T	1.35799e-14	-2.31606e-10	-0.690603
59431396	chr20:59431396:C:T	1.2059e-14	-2.31606e-10	-0.809388
59431462	chr20:59431462:C:T	1.01941e-15	-1.65522	-1.62475
59431625	chr20:59431625:T:G	4.05599e-15	-1.899	-9.89384e-10
59431628	chr20:59431628:C:T	5.95132e-15	-2.31606e-10	-1.51558
59431937	chr20:59431937:C:T	9.95874e-15	-2.31606e-10	-1.00075
59431955	chr20:59431955:T:C	5.31727e-15	-2.31606e-10	-1.62824
59432179	chr20:59432179:A:G	3.96613e-15	-1.92141	-9.89384e-10
59432189	chr20:59432189:G:A	8.49828e-15	-2.31606e-10	-1.15933
59432611	chr20:59432611:T:G	6.00829e-15	-2.31606e-10	-1.50606
59432630	chr20:59432630:G:A	6.71247e-16	-1.91872	-1.77909
59432736	chr20:59432736:A:G	5.69569e-15	-1.55949	-9.89384e-10
59432767	chr20:59432767:C:T	4.44256e-15	-1.80797	-9.89384e-10
59432821	chr20:59432821:G:A	5.96034e-15	-2.31606e-10	-1.51407
59433115	chr20:59433115:G:A	6.24683e-15	-2.31606e-10	-1.46712
59433142	chr20:59433142:A:G	4.82945e-15	-2.31606e-10	-1.72446
59433363	chr20:59433363:G:A	5.58238e-15	-2.31606e-10	-1.57958
59433451	chr20:59433451:GT:G	4.96281e-15	-2.31606e-10	-1.69722
59433739	chr20:59433739:G:T	7.57883e-15	-1.27384	-9.89384e-10
59434142	chr20:59434142:C:T	9.11402e-16	-1.58598	-1.80599
59434376	chr20:59434376:A:C	5.76397e-15	-2.31606e-10	-1.54757
59434833	chr20:59434833:A:G	6.91473e-16	-1.85225	-1.81588
59435027	chr20:59435027:A:G	1.03766e-15	-1.41504	-1.84719
59435074	chr20:59435074:T:C	8.12647e-16	-1.82569	-1.68097
59435347	chr20:59435347:T:C	1.16393e-14	-2.31606e-10	-0.844811
59435359	chr20:59435359:A:G	6.38809e-15	-2.31606e-10	-1.44476
59435380	chr20:59435380:T:C	1.10561e-15	-1.39564	-1.80316
59436457	chr20:59436457:C:A	4.72981e-15	-2.31606e-10	-1.74531
59436559	chr20:59436559:C:T	1.10253e-14	-0.899002	-9.89384e-10
59436575	chr20:59436575:A:G	9.044e-16	-1.88397	-1.51571
59436594	chr20:59436594:C:T	4.96571e-15	-2.31606e-10	-1.69664
59436610	chr20:59436610:C:T	5.88842e-15	-2.31606e-10	-1.52621
59436713	chr20:59436713:C:G	6.06957e-15	-1.65308	0.157172
59436722	chr20:59436722:AAGG:A	4.65053e-15	-2.31606e-10	-1.76222
59436820	chr20:59436820:G:A	6.75508e-15	-1.75293	0.364027
59437264	chr20:59437264:G:T	4.2734e-15	-2.31606e-10	-1.84679
59437602	chr20:59437602:G:A	1.65718e-15	-0.947991	-1.84609
59437687	chr20:59437687:G:A	3.80153e-15	-1.91908	-0.0447183
59437862	chr20:59437862:G:A	1.87782e-14	-2.31606e-10	-0.366502
59438215	chr20:59438215:T:C	2.2513e-15	-1.28286	-1.20482
59438345	chr20:59438345:A:G	2.49087e-15	-1.89522	-0.49134
59438389	chr20:59438389:T:C	3.44863e-15	-1.52706	-0.534155
59438541	chr20:59438541:T:G	1.93086e-15	-1.25991	-1.38133
59439078	chr20:59439078:C:T	3.18999e-15	-1.91335	-0.225832
59439132	chr20:59439132:G:A	6.8184e-15	-2.31606e-10	-1.37957
59439173	chr20:59439173:C:T	5.35573e-15	-2.31606e-10	-1.62103
59439375	chr20:59439375:C:T	8.58744e-16	-1.9103	-1.54118
59439494	chr20:59439494:A:G	6.21519e-15	-2.31606e-10	-1.4722
59439734	chr20:59439734:G:A	4.5876e-15	-2.31606e-10	-1.77584
59440065	chr20:59440065:G:A	4.3378e-15	-2.31606e-10	-1.83183
59440114	chr20:59440114:A:G	8.69864e-16	-1.68518	-1.75343
59440216	chr20:59440216:C:T	4.31869e-15	-2.31606e-10	-1.83624
59440397	chr20:59440397:G:A	5.34364e-15	-2.31606e-10	-1.62329
59440426	chr20:59440426:A:C	6.35631e-16	-1.902	-1.85033
59440532	chr20:59440532:A:C	3.61334e-14	-2.31606e-10	0.288021
59440712	chr20:59440712:T:G	6.46989e-16	-1.90986	-1.82477
59440782	chr20:59440782:T:TG	3.02626e-14	-2.31606e-10	0.110715
59440933	chr20:59440933:G:A	6.63838e-14	-2.31606e-10	0.896257
59441010	chr20:59441010:C:T	4.35235e-15	-1.82848	-9.89384e-10
59441079	chr20:59441079:G:C	1.10919e-14	-0.892983	-9.89384e-10
59441132	chr20:59441132:C:T	4.25848e-15	-2.31606e-10	-1.85028
59441277	chr20:59441277:T:C	4.26432e-15	-1.84891	-9.89384e-10
59441522	chr20:59441522:A:C	4.06344e-15	-1.89717	-9.89384e-10
59441844	chr20:59441844:T:G	4.60663e-15	-2.31606e-10	-1.7717
59441947	chr20:59441947:G:A	5.11171e-15	-1.66766	-9.89384e-10
59442379	chr20:59442379:T:C	6.16991e-15	-2.31606e-10	-1.47951
59442996	chr20:59442996:T:C	4.44063e-15	-2.31606e-10	-1.8084
59443051	chr20:59443051:G:A	9.05668e-16	-1.57379	-1.82449
59443383	chr20:59443383:A:C	4.33278e-15	-2.31606e-10	-1.83299
59443406	chr20:59443406:TC:T	5.38892e-15	-1.61485	-9.89384e-10
59443427	chr20:59443427:A:G	4.40551e-15	-2.31606e-10	-1.81634
59443835	chr20:59443835:A:G	4.26428e-15	-2.31606e-10	-1.84892
59443946	chr20:59443946:C:T	5.71155e-15	-2.31606e-10	-1.55671
59444041	chr20:59444041:C:T	4.27237e-15	-2.31606e-10	-1.84703
59444402	chr20:59444402:A:G	4.10073e-14	-2.31606e-10	0.414553
59444589	chr20:59444589:A:G	1.9617e-14	-2.31606e-10	-0.322799
59444788	chr20:59444788:CA:C	5.00399e-15	-1.68896	-9.89384e-10
59444831	chr20:59444831:C:T	9.03259e-15	-2.31606e-10	-1.09836
59445100	chr20:59445100:C:G	2.38198e-13	-2.31606e-10	2.17391
59445443	chr20:59445443:C:T	8.318e-16	-1.91229	-1.57107
59445767	chr20:59445767:C:A	4.39606e-15	-2.31606e-10	-1.81849
59446023	chr20:59446023:C:T	1.45338e-13	-2.31606e-10	1.67987
59446328	chr20:59446328:C:T	5.85736e-15	-2.31606e-10	-1.5315
59446954	chr20:59446954:C:T	7.01363e-15	-1.35134	-9.89384e-10
59447153	chr20:59447153:C:T	9.74024e-16	-1.8963	-1.42922
59447715	chr20:59447715:A:G	5.0899e-15	-2.31606e-10	-1.67194
59448471	chr20:59448471:A:G	5.47036e-15	-1.59985	-9.89384e-10
59448521	chr20:59448521:G:A	7.95149e-15	-2.31606e-10	-1.22584
59448560	chr20:59448560:T:C	1.44151e-15	-1.08676	-1.84675
59448716	chr20:59448716:G:A	2.18567e-15	-0.73749	-1.77978
59449063	chr20:59449063:A:AT	7.24368e-16	-1.85616	-1.76549
59449103	chr20:59449103:G:A	9.86509e-15	-2.31606e-10	-1.01019
59449818	chr20:59449818:A:G	1.07006e-14	-2.31606e-10	-0.928898
59450367	chr20:59450367:A:G	7.68041e-16	-1.73788	-1.82523
59450640	chr20:59450640:A:T	4.2808e-15	-2.31606e-10	-1.84506
59451886	chr20:59451886:C:G	4.95519e-15	-2.31606e-10	-1.69876
59451910	chr20:59451910:A:G	2.36078e-15	-1.62662	-0.81359
59452063	chr20:59452063:A:C	6.57883e-15	-2.31606e-10	-1.41534
59452233	chr20:59452233:T:C	4.4224e-15	-2.31606e-10	-1.81251
59452270	chr20:59452270:T:A	4.72281e-15	-1.74679	-9.89384e-10
59452394	chr20:59452394:A:G	1.61793e-15	-1.71269	-1.10537
59452513	chr20:59452513:C:T	4.26007e-15	-2.31606e-10	-1.84991
59452652	chr20:59452652:C:T	4.75817e-15	-1.73933	-9.89384e-10
59452948	chr20:59452948:C:T	7.49402e-15	-1.28509	-9.89384e-10
59453141	chr20:59453141:A:C	1.16865e-15	-1.77448	-1.36887
59453267	chr20:59453267:C:T	1.41846e-15	-1.75897	-1.19065
59453337	chr20:59453337:T:C	4.62396e-15	-1.76795	-9.89384e-10
59454255	chr20:59454255:A:C	1.20693e-14	-1.65681	0.848284
59454361	chr20:59454361:A:C	4.68926e-15	-2.31606e-10	-1.75392
59454404	chr20:59454404:A:G	4.26291e-15	-2.31606e-10	-1.84924
59454797	chr20:59454797:G:A	2.96271e-14	-1.92201	2.01151
59455179	chr20:59455179:A:G	2.51719e-15	-1.66931	-0.706741
59455268	chr20:59455268:TCTC:T	7.48684e-15	-2.31606e-10	-1.28605
59455657	chr20:59455657:T:C	2.42287e-15	-1.86261	-0.551636
59455738	chr20:59455738:TTCTC:T	3.02917e-15	-0.339659	-1.85125
59455901	chr20:59455901:G:A	5.01084e-15	-2.31606e-10	-1.68759
59455997	chr20:59455997:G:A	2.97558e-14	-1.91697	2.0108
59456049	chr20:59456049:A:G	1.54835e-15	-1.56157	-1.30044
59456362	chr20:59456362:A:G	4.48524e-15	-2.31606e-10	-1.7984
59456521	chr20:59456521:G:C	4.27456e-15	-2.31606e-10	-1.84652
59456557	chr20:59456557:G:A	5.74587e-15	-2.31606e-10	-1.55072
59456644	chr20:59456644:G:C	6.87429e-15	-2.31606e-10	-1.37141
59456719	chr20:59456719:A:C	2.03209e-15	-0.74253	-1.8476
59457200	chr20:59457200:C:T	6.91383e-15	-2.31606e-10	-1.36567
59457222	chr20:59457222:A:G	9.27645e-15	-2.31606e-10	-1.07172
59457516	chr20:59457516:T:C	3.96774e-15	-1.921	-9.89384e-10
59457714	chr20:59457714:T:C	1.07374e-15	-1.40046	-1.82759
59457795	chr20:59457795:G:A	9.55003e-16	-1.8087	-1.53654
59457823	chr20:59457823:T:C	7.31758e-16	-1.86182	-1.74968
59457950	chr20:59457950:G:A	6.23313e-16	-1.92067	-1.85123
59457967	chr20:59457967:A:C	9.5196e-16	-1.52542	-1.82301
59458028	chr20:59458028:C:T	4.60132e-15	-2.31606e-10	-1.77285
59458130	chr20:59458130:C:T	5.00824e-15	-1.68811	-9.89384e-10
59458151	chr20:59458151:G:A	7.22326e-15	-2.31606e-10	-1.32189
59458231	chr20:59458231:C:G	7.0558e-15	-2.31606e-10	-1.34535
59458520	chr20:59458520:G:A	8.84267e-15	-1.11961	-9.89384e-10
59458582	chr20:59458582:C:T	4.62161e-15	-2.31606e-10	-1.76845
59459543	chr20:59459543:T:C	6.11847e-15	-1.57503	0.0871466
59459616	chr20:59459616:G:T	4.25865e-15	-2.31606e-10	-1.85024
59459631	chr20:59459631:G:A	1.35359e-15	-1.89772	-1.09872
59459869	chr20:59459869:C:T	5.13564e-15	-1.66299	-9.89384e-10
59460160	chr20:59460160:G:A	4.25426e-15	-2.31606e-10	-1.85127
59461107	chr20:59461107:A:G	4.78871e-15	-0.192371	-1.54056
59461298	chr20:59461298:G:A	6.97204e-15	-1.75706	0.399775
59461598	chr20:59461598:G:T	1.60961e-15	-1.27322	-1.54998
59461917	chr20:59461917:G:A	1.67667e-15	-1.24421	-1.53818
59462174	chr20:59462174:G:A	9.61206e-15	-2.31606e-10	-1.03618
59462338	chr20:59462338:C:T	1.70691e-14	-2.31606e-10	-0.461924
59462481	chr20:59462481:G:A	3.55825e-15	-1.89771	-0.132214
59462517	chr20:59462517:G:C	1.87803e-15	-0.988558	-1.68041
59462796	chr20:59462796:A:G	2.28697e-15	-0.740995	-1.73097
59463050	chr20:59463050:C:T	1.37986e-15	-1.59416	-1.38306
59463406	chr20:59463406:G:T	2.03929e-14	-0.28401	-9.89384e-10
59463597	chr20:59463597:C:A	1.23038e-15	-1.66745	-1.42442
59463649	chr20:59463649:C:T	5.2067e-15	-2.31606e-10	-1.64925
59463753	chr20:59463753:A:G	9.9445e-16	-1.65699	-1.64777
59463908	chr20:59463908:A:G	1.24374e-14	-2.31606e-10	-0.778485
59464324	chr20:59464324:C:T	5.06658e-15	-2.31606e-10	-1.67653
59464484	chr20:59464484:T:C	1.80068e-15	-1.28062	-1.43041
59464485	chr20:59464485:T:A	2.74991e-15	-0.670074	-1.61755
59464504	chr20:59464504:C:T	6.82445e-16	-1.88778	-1.79349
59464777	chr20:59464777:TG:T	1.86647e-14	-2.31606e-10	-0.372563
59464793	chr20:59464793:C:T	1.09948e-15	-1.65915	-1.5452
59464827	chr20:59464827:G:C	2.76673e-15	-1.81062	-0.470911
59464845	chr20:59464845:C:T	8.43321e-15	-2.31606e-10	-1.16702
59465433	chr20:59465433:T:C	3.98308e-15	-1.91714	-9.89384e-10
59465622	chr20:59465622:G:A	1.08179e-14	-0.917991	-9.89384e-10
59465640	chr20:59465640:C:A	4.40864e-15	-2.31606e-10	-1.81563
59465782	chr20:59465782:G:A	1.00852e-15	-1.79215	-1.49857
59465893	chr20:59465893:G:C	1.09017e-14	-2.31606e-10	-0.910277
59466444	chr20:59466444:G:C	1.69388e-15	-1.36956	-1.40262
59466547	chr20:59466547:C:A	7.93284e-15	-1.22819	-9.89384e-10
59466709	chr20:59466709:G:A	1.26594e-14	-2.31606e-10	-0.760795
59467111	chr20:59467111:G:A	6.32422e-15	-1.45481	-9.89384e-10
59467354	chr20:59467354:C:T	4.27615e-15	-2.31606e-10	-1.84614
59467490	chr20:59467490:C:T	4.46613e-15	-2.31606e-10	-1.80267
59467613	chr20:59467613:T:C	9.76982e-16	-1.4721	-1.85038
59467765	chr20:59467765:C:T	1.25925e-14	-2.31606e-10	-0.766095
59467810	chr20:59467810:C:T	1.95803e-14	-2.31606e-10	-0.324671
59467825	chr20:59467825:A:G	8.96456e-15	-2.31606e-10	-1.10592
59467854	chr20:59467854:T:C	5.27201e-15	-2.31606e-10	-1.63678
59467910	chr20:59467910:A:T	1.3347e-14	-0.707906	-9.89384e-10
59468007	chr20:59468007:T:C	1.4999e-14	-0.591211	-9.89384e-10
59468171	chr20:59468171:G:A	5.74535e-15	-2.31606e-10	-1.55081
59468543	chr20:59468543:G:C	8.24025e-16	-1.6524	-1.84035
59469113	chr20:59469113:A:AG	9.89461e-15	-2.31606e-10	-1.00721
59469247	chr20:59469247:T:A	1.62541e-15	-1.01435	-1.79909
59469591	chr20:59469591:G:T	1.09857e-15	-1.42884	-1.77634
59469771	chr20:59469771:C:T	2.1462e-15	-1.72354	-0.811957
59469787	chr20:59469787:A:G	8.99544e-15	-2.31606e-10	-1.10248
59469915	chr20:59469915:T:C	1.90392e-15	-1.00189	-1.65339
59470072	chr20:59470072:C:G	6.56311e-16	-1.91754	-1.80278
59470103	chr20:59470103:G:C	4.93297e-15	-2.31606e-10	-1.70326
59470139	chr20:59470139:A:G	1.56054e-15	-1.00289	-1.85128
59470250	chr20:59470250:C:A	4.38045e-15	-2.31606e-10	-1.82204
59471776	chr20:59471776:G:A	3.98508e-15	-1.91664	-9.89384e-10
59472346	chr20:59472346:T:C	9.93392e-15	-2.31606e-10	-1.00324
59472422	chr20:59472422:A:G	1.13805e-15	-1.33924	-1.83064
59472862	chr20:59472862:G:A	5.06762e-15	-1.92037	0.24404
59473100	chr20:59473100:G:A	9.24763e-15	-2.31606e-10	-1.07483
59473261	chr20:59473261:G:A	5.66941e-15	-1.92191	0.357804
59473677	chr20:59473677:C:T	1.28571e-14	-2.31606e-10	-0.745299
59473808	chr20:59473808:C:T	4.72196e-15	-2.31606e-10	-1.74697
59473829	chr20:59473829:C:T	4.75291e-15	-1.74044	-9.89384e-10
59474280	chr20:59474280:A:AT	4.69665e-15	-2.31606e-10	-1.75235
59474331	chr20:59474331:C:T	9.61475e-15	-2.31606e-10	-1.0359
59474381	chr20:59474381:C:T	4.93861e-15	-2.31606e-10	-1.70211
59475420	chr20:59475420:TAGA:T	1.32391e-15	-1.75031	-1.2683
59475475	chr20:59475475:G:A	4.27279e-15	-2.31606e-10	-1.84693
59475634	chr20:59475634:T:A	5.37719e-15	-2.31606e-10	-1.61703
59475905	chr20:59475905:C:T	9.2494e-15	-2.31606e-10	-1.07464
59475952	chr20:59475952:G:A	8.93837e-16	-1.8886	-1.52283
59476089	chr20:59476089:T:C	9.6413e-16	-1.63045	-1.70527
59476196	chr20:59476196:G:C	4.6163e-15	-2.31606e-10	-1.7696
59476200	chr20:59476200:T:C	4.18076e-15	-1.91019	0.0414857
59476802	chr20:59476802:C:T	6.01528e-15	-1.50489	-9.89384e-10
59476976	chr20:59476976:A:G	1.64493e-15	-1.21904	-1.58246
59477416	chr20:59477416:G:C	1.32761e-14	-2.31606e-10	-0.713234
59477939	chr20:59477939:A:G	1.63494e-15	-1.17751	-1.63008
59477951	chr20:59477951:T:C	3.76074e-15	-1.91814	-0.0564432
59477956	chr20:59477956:A:G	5.63738e-15	-2.31606e-10	-1.56978
59478020	chr20:59478020:A:G	9.54267e-16	-1.84944	-1.49657
59478425	chr20:59478425:G:A	4.27463e-15	-2.31606e-10	-1.8465
59478557	chr20:59478557:T:C	2.40326e-14	-2.31606e-10	-0.119785
59478726	chr20:59478726:G:A	4.26843e-15	-2.31606e-10	-1.84795
59478863	chr20:59478863:G:A	1.12819e-14	-2.31606e-10	-0.875994
59479010	chr20:59479010:C:T	4.28307e-15	-2.31606e-10	-1.84453
59479393	chr20:59479393:G:A	2.21472e-15	-1.7666	-0.737469
59479404	chr20:59479404:A:G	6.13918e-15	-2.31606e-10	-1.4845
59479458	chr20:59479458:T:C	1.10573e-14	-2.31606e-10	-0.896103
59479712	chr20:59479712:A:G	2.62317e-15	-1.61242	-0.722396
59479982	chr20:59479982:T:C	8.98153e-16	-1.69045	-1.71616
59479988	chr20:59479988:A:G	4.90435e-15	-1.76434	0.0552679
59480523	chr20:59480523:C:T	4.61401e-15	-2.31606e-10	-1.7701
59480578	chr20:59480578:T:C	4.26615e-15	-2.31606e-10	-1.84848
59480616	chr20:59480616:T:G	4.66283e-15	-2.31606e-10	-1.75957
59480633	chr20:59480633:C:T	4.53782e-15	-2.31606e-10	-1.78675
59480941	chr20:59480941:T:A	1.2257e-15	-1.31564	-1.78005
59480992	chr20:59480992:G:T	1.07109e-14	-2.31606e-10	-0.927939
59481138	chr20:59481138:C:T	4.44928e-15	-2.31606e-10	-1.80645
59481184	chr20:59481184:C:T	8.56298e-15	-2.31606e-10	-1.15175
59481466	chr20:59481466:T:C	7.67596e-15	-2.31606e-10	-1.2611
59481560	chr20:59481560:C:T	6.23895e-15	-2.31606e-10	-1.46838
59481841	chr20:59481841:C:T	4.2961e-15	-2.31606e-10	-1.84149
59481897	chr20:59481897:C:T	1.63569e-15	-1.83806	-0.969067
59482003	chr20:59482003:C:A	8.10011e-16	-1.66795	-1.84196
59482022	chr20:59482022:T:G	1.40525e-15	-1.69128	-1.2677
59482063	chr20:59482063:C:A	4.76141e-15	-1.89526	0.156607
59482107	chr20:59482107:A:T	4.26237e-15	-2.31606e-10	-1.84937
59482262	chr20:59482262:A:G	4.29861e-15	-2.31606e-10	-1.84091
59483007	chr20:59483007:G:A	4.38242e-15	-2.31606e-10	-1.8216
59483863	chr20:59483863:C:T	1.07135e-15	-1.71503	-1.51525
59484023	chr20:59484023:C:T	4.31152e-15	-2.31606e-10	-1.83791
59484352	chr20:59484352:T:C	4.26298e-15	-2.31606e-10	-1.84923
59484419	chr20:59484419:G:A	4.25438e-15	-2.31606e-10	-1.85125
59484704	chr20:59484704:G:A	9.37211e-16	-1.72672	-1.63732
59485097	chr20:59485097:G:A	8.28751e-16	-1.84153	-1.6455
59485155	chr20:59485155:C:T	4.30137e-15	-1.84026	-9.89384e-10
59485204	chr20:59485204:T:C	2.50882e-14	-2.31606e-10	-0.0767977
59485318	chr20:59485318:G:A	4.26959e-15	-2.31606e-10	-1.84768
59485528	chr20:59485528:G:A	8.07456e-16	-1.79362	-1.71945
59485737	chr20:59485737:T:C	8.64068e-16	-1.80451	-1.64079
59485758	chr20:59485758:T:C	1.08791e-14	-1.63369	0.721332
59486623	chr20:59486623:G:A	4.97637e-15	-2.31606e-10	-1.69449
59486790	chr20:59486790:A:G	6.21933e-15	-2.31606e-10	-1.47154
59486873	chr20:59486873:T:C	6.63424e-16	-1.89261	-1.81692
59486924	chr20:59486924:C:A	7.57117e-15	-2.31606e-10	-1.27485
59487091	chr20:59487091:G:A	9.42072e-16	-1.89554	-1.46333
59487491	chr20:59487491:A:G	8.76097e-16	-1.8567	-1.57477
59487624	chr20:59487624:G:A	4.28569e-15	-2.31606e-10	-1.84391
59487790	chr20:59487790:T:C	4.01204e-15	-1.90006	-0.0098397
59487924	chr20:59487924:T:G	1.1778e-15	-1.92198	-1.21357
59488152	chr20:59488152:T:C	9.46192e-16	-1.87122	-1.48329
59488199	chr20:59488199:G:A	2.58399e-15	-1.80662	-0.543238
59488348	chr20:59488348:T:C	1.33604e-15	-1.72458	-1.28491
59488519	chr20:59488519:G:A	5.00271e-15	-2.31606e-10	-1.68922
59488563	chr20:59488563:G:T	4.32089e-15	-2.31606e-10	-1.83574
59489034	chr20:59489034:G:T	1.03623e-14	-2.31606e-10	-0.961023
59489280	chr20:59489280:G:A	4.29067e-15	-2.31606e-10	-1.84275
59489685	chr20:59489685:A:T	5.66526e-15	-2.31606e-10	-1.56484
59489751	chr20:59489751:G:T	1.67548e-15	-1.81484	-0.968253
59489921	chr20:59489921:C:T	4.27519e-15	-2.31606e-10	-1.84637
59490042	chr20:59490042:A:G	1.92912e-15	-1.82102	-0.821109
59490145	chr20:59490145:G:A	1.33211e-15	-1.77156	-1.24087
59490388	chr20:59490388:G:A	5.76124e-15	-2.31606e-10	-1.54804
59490550	chr20:59490550:T:C	1.68155e-15	-0.967383	-1.8121
59490849	chr20:59490849:G:A	5.44128e-14	-2.31606e-10	0.697403
59490906	chr20:59490906:A:G	5.34116e-15	-2.31606e-10	-1.62375
59491202	chr20:59491202:C:G	4.04472e-15	-1.90179	-9.89384e-10
59491462	chr20:59491462:A:G	4.30162e-15	-2.31606e-10	-1.84021
59491559	chr20:59491559:CTT:C	8.76631e-16	-1.64936	-1.78151
59491778	chr20:59491778:G:A	4.71549e-15	-2.31606e-10	-1.74834
59491889	chr20:59491889:C:A	8.37384e-15	-2.31606e-10	-1.17408
59492121	chr20:59492121:T:C	1.0971e-14	-0.903941	-9.89384e-10
59492263	chr20:59492263:C:T	1.94533e-15	-1.87501	-0.758761
59492368	chr20:59492368:G:A	6.50072e-15	-1.42728	-9.89384e-10
59492420	chr20:59492420:T:C	5.13928e-15	-2.31606e-10	-1.66228
59492888	chr20:59492888:G:A	4.30266e-15	-2.31606e-10	-1.83996
59492905	chr20:59492905:G:A	1.80806e-15	-1.91676	-0.790186
59492914	chr20:59492914:G:A	1.14216e-15	-1.60956	-1.55672
59492958	chr20:59492958:A:G	1.12941e-14	-0.874916	-9.89384e-10
59492969	chr20:59492969:C:T	5.4153e-15	-2.31606e-10	-1.60997
59493115	chr20:59493115:A:G	5.05056e-15	-2.31606e-10	-1.6797
59493212	chr20:59493212:TCTC:T	4.62181e-15	-2.31606e-10	-1.76841
59493225	chr20:59493225:G:C	1.07162e-14	-0.927439	-9.89384e-10
59493547	chr20:59493547:G:C	4.30734e-15	-2.31606e-10	-1.83888
59494020	chr20:59494020:C:G	5.11067e-15	-2.31606e-10	-1.66787
59494210	chr20:59494210:T:G	5.56514e-15	-2.31606e-10	-1.58268
59494237	chr20:59494237:G:A	4.05434e-14	-2.31606e-10	0.403176
59494503	chr20:59494503:T:C	6.32554e-16	-1.90625	-1.85093
59494534	chr20:59494534:A:G	6.85921e-14	-2.31606e-10	0.92898
59494734	chr20:59494734:C:T	8.8182e-16	-1.88745	-1.53752
59494857	chr20:59494857:C:T	5.0661e-15	-1.67663	-9.89384e-10
59494864	chr20:59494864:C:T	7.98561e-15	-2.31606e-10	-1.22156
59494951	chr20:59494951:T:C	9.81395e-15	-1.26055	0.245159
59495070	chr20:59495070:C:T	1.26419e-15	-1.89129	-1.17347
59495489	chr20:59495489:T:C	1.04587e-15	-1.74399	-1.51035
59496316	chr20:59496316:A:G	8.07363e-16	-1.6834	-1.82978
59496458	chr20:59496458:C:T	4.25447e-15	-2.31606e-10	-1.85123
59496775	chr20:59496775:G:A	1.01093e-15	-1.64541	-1.64292
59496925	chr20:59496925:G:A	6.00648e-15	-2.31606e-10	-1.50636
59497038	chr20:59497038:C:T	1.18841e-15	-1.50763	-1.61895
59497234	chr20:59497234:C:T	5.09862e-15	-2.31606e-10	-1.67023
59497701	chr20:59497701:G:A	7.0383e-15	-2.31606e-10	-1.34783
59498658	chr20:59498658:T:C	1.64014e-15	-1.21119	-1.59323
59498865	chr20:59498865:A:G	1.37627e-15	-1.82412	-1.1557
59499432	chr20:59499432:C:T	1.67231e-15	-0.934447	-1.85054
59499742	chr20:59499742:A:C	1.27312e-14	-2.31606e-10	-0.755145
59499895	chr20:59499895:C:T	2.43628e-15	-1.28038	-1.12834
59500230	chr20:59500230:A:G	1.19424e-15	-1.43793	-1.68375
59500258	chr20:59500258:A:G	1.18475e-15	-1.44483	-1.68483
59500440	chr20:59500440:G:A	1.14008e-14	-2.31606e-10	-0.865515
59500486	chr20:59500486:A:G	1.23517e-15	-1.67152	-1.41647
59500797	chr20:59500797:C:T	7.89586e-16	-1.85397	-1.68147
59501311	chr20:59501311:C:T	6.99744e-16	-1.91016	-1.74608
59501979	chr20:59501979:G:A	8.23569e-16	-1.81479	-1.67852
59502537	chr20:59502537:C:T	1.02095e-15	-1.74611	-1.53235
59502600	chr20:59502600:G:A	2.32364e-15	-1.18785	-1.26821
59502847	chr20:59502847:C:T	4.57365e-15	-1.77889	-9.89384e-10
59503357	chr20:59503357:A:G	2.45685e-15	-1.63888	-0.761434
59503367	chr20:59503367:G:A	2.69676e-15	-1.46708	-0.840062
59503490	chr20:59503490:G:A	6.84353e-16	-1.83984	-1.83864
59503792	chr20:59503792:T:C	6.21256e-14	-1.77352	2.60348
59504183	chr20:59504183:G:A	4.1336e-15	-1.88005	-9.89384e-10
59504626	chr20:59504626:G:A	3.96693e-15	-1.9212	-9.89384e-10
59504650	chr20:59504650:T:G	4.02467e-15	-1.90675	-9.89384e-10
59504660	chr20:59504660:C:G	4.64835e-15	-2.31606e-10	-1.76268
59504878	chr20:59504878:G:A	4.80031e-15	-2.31606e-10	-1.73052
59505044	chr20:59505044:G:A	1.48664e-15	-1.16881	-1.73387
59505396	chr20:59505396:C:T	8.07151e-16	-1.7214	-1.79204
59505466	chr20:59505466:C:T	5.60057e-15	-2.31606e-10	-1.57633
59505580	chr20:59505580:G:A	1.46931e-15	-1.24918	-1.66522
59505583	chr20:59505583:T:C	4.039e-15	-1.9032	-9.89384e-10
59506103	chr20:59506103:G:T	1.43255e-15	-1.23781	-1.70193
59506165	chr20:59506165:C:T	4.26892e-15	-2.31606e-10	-1.84784
59506189	chr20:59506189:A:C	4.7447e-15	-2.31606e-10	-1.74217
59506513	chr20:59506513:C:T	6.39451e-16	-1.90289	-1.84345
59507284	chr20:59507284:G:A	7.39591e-15	-1.84563	0.547362
59507363	chr20:59507363:T:C	1.41718e-15	-1.26974	-1.68078
59507890	chr20:59507890:A:G	1.38605e-15	-1.25523	-1.7175
59508590	chr20:59508590:G:A	4.44081e-15	-2.31606e-10	-1.80836
59508664	chr20:59508664:T:C	1.51212e-15	-1.16258	-1.7231
59509067	chr20:59509067:A:G	4.27538e-15	-2.31606e-10	-1.84632
59509213	chr20:59509213:G:A	8.49759e-15	-1.15941	-9.89384e-10
59509262	chr20:59509262:A:T	4.56206e-15	-0.0200463	-1.76138
59509685	chr20:59509685:C:T	6.72777e-15	-2.31606e-10	-1.39295
59509752	chr20:59509752:T:C	4.03527e-15	-1.90412	-9.89384e-10
59510745	chr20:59510745:G:A	2.56781e-15	-0.811287	-1.54485
59510842	chr20:59510842:C:T	1.37837e-15	-1.29812	-1.68018
59511254	chr20:59511254:G:C	9.6145e-16	-1.91188	-1.42663
59511666	chr20:59511666:C:T	9.26904e-16	-1.57855	-1.79655
59511744	chr20:59511744:G:A	1.54696e-14	-0.565454	0.00513443
59511747	chr20:59511747:G:A	1.09037e-15	-1.88801	-1.32467
59511792	chr20:59511792:T:C	4.29141e-15	-2.31606e-10	-1.84258
59511829	chr20:59511829:A:G	4.59063e-15	-2.31606e-10	-1.77518
59511844	chr20:59511844:C:T	1.40071e-14	-2.31606e-10	-0.659631
59511869	chr20:59511869:C:T	4.84419e-15	-2.31606e-10	-1.72142
59511942	chr20:59511942:A:G	5.98717e-15	-1.50958	-9.89384e-10
59512079	chr20:59512079:C:T	9.63766e-16	-1.88884	-1.44726
59512266	chr20:59512266:T:A	8.78611e-16	-1.59797	-1.83064
59512389	chr20:59512389:A:T	1.44237e-15	-1.90832	-1.02459
59512544	chr20:59512544:T:C	2.4804e-15	-1.32641	-1.06437
59512571	chr20:59512571:C:T	9.63122e-16	-1.69685	-1.63992
59512613	chr20:59512613:T:C	4.39118e-15	-2.31606e-10	-1.8196
59512926	chr20:59512926:C:T	4.25513e-15	-2.31606e-10	-1.85107
59512933	chr20:59512933:C:T	6.4855e-16	-1.9197	-1.81251
59513139	chr20:59513139:C:T	3.87055e-15	-0.770536	-1.17526
59513203	chr20:59513203:C:T	1.23621e-15	-1.35928	-1.72786
59513410	chr20:59513410:T:A	5.79031e-15	-2.31606e-10	-1.54301
59513542	chr20:59513542:T:C	3.50756e-15	-0.437982	-1.60629
59513582	chr20:59513582:T:A	4.2661e-15	-2.31606e-10	-1.8485
59513671	chr20:59513671:A:G	4.33052e-15	-2.31606e-10	-1.83351
59513675	chr20:59513675:G:C	4.26801e-15	-2.31606e-10	-1.84805
59513855	chr20:59513855:T:C	1.27164e-14	-2.31606e-10	-0.756303
59513899	chr20:59513899:C:T	1.70787e-15	-0.944907	-1.81904
59513909	chr20:59513909:C:T	2.39621e-14	-2.31606e-10	-0.122724
59513935	chr20:59513935:C:T	9.65504e-15	-2.31606e-10	-1.03172
59513964	chr20:59513964:T:C	1.69287e-15	-1.6058	-1.16697
59513982	chr20:59513982:GTGCATTAGCAC:G	6.49596e-15	-2.31606e-10	-1.42802
59514111	chr20:59514111:T:C	3.0052e-15	-0.853238	-1.34562
59514166	chr20:59514166:C:T	1.15631e-14	-0.851377	-9.89384e-10
59514176	chr20:59514176:C:CAAAT	4.35908e-15	-2.31606e-10	-1.82693
59514178	chr20:59514178:TC:T	4.36024e-15	-2.31606e-10	-1.82667
59514467	chr20:59514467:A:G	8.11618e-16	-1.85721	-1.65072
59514726	chr20:59514726:T:A	1.21776e-15	-1.32147	-1.78072
59514861	chr20:59514861:G:A	5.27016e-15	-2.31606e-10	-1.63714
59514876	chr20:59514876:G:A	1.49269e-15	-1.21728	-1.68133
59515016	chr20:59515016:T:C	4.25978e-15	-2.31606e-10	-1.84998
59515301	chr20:59515301:G:A	2.05013e-15	-1.06813	-1.51316
59515454	chr20:59515454:G:C	9.2311e-15	-2.31606e-10	-1.07662
59515612	chr20:59515612:G:C	8.66869e-15	0.628299	-1.76778
59515627	chr20:59515627:A:G	1.46129e-14	-2.31606e-10	-0.617289
59515638	chr20:59515638:G:T	3.44086e-15	-1.00733	-1.05615
59515807	chr20:59515807:C:T	4.45437e-15	-1.80531	-9.89384e-10
59516169	chr20:59516169:A:G	5.36831e-15	-1.31072	-0.307967
59516215	chr20:59516215:C:T	4.08064e-15	-1.89294	-9.89384e-10
59516261	chr20:59516261:A:G	2.73116e-15	-1.34467	-0.949806
59516557	chr20:59516557:C:T	1.49041e-14	-2.31606e-10	-0.597558
59516633	chr20:59516633:A:C	1.13038e-14	-2.31606e-10	-0.874057
59516705	chr20:59516705:G:A	9.01349e-15	-2.31606e-10	-1.10047
59516874	chr20:59516874:G:A	7.20383e-15	-2.31606e-10	-1.32458
59516935	chr20:59516935:C:G	9.25072e-15	-2.31606e-10	-1.0745
59517084	chr20:59517084:C:T	1.26177e-14	-2.31606e-10	-0.764094
59517477	chr20:59517477:T:C	6.62424e-16	-1.91004	-1.801
59517541	chr20:59517541:C:T	5.96462e-15	-0.158152	-1.3552
59517558	chr20:59517558:C:T	3.00742e-15	-0.375987	-1.82213
59518215	chr20:59518215:G:C	9.04664e-14	-1.82484	3.03062
59518374	chr20:59518374:A:G	1.12483e-15	-1.48783	-1.69373
59518512	chr20:59518512:A:G	4.55647e-15	-2.31606e-10	-1.78265
59518850	chr20:59518850:T:C	1.10616e-14	0.143799	-1.03952
59519119	chr20:59519119:T:A	6.66224e-15	-2.31606e-10	-1.40274
59519368	chr20:59519368:G:A	3.96522e-15	-1.92164	-9.89384e-10
59519401	chr20:59519401:G:T	1.61847e-15	-1.40633	-1.41139
59519461	chr20:59519461:A:G	2.11269e-15	-1.18976	-1.36147
59519535	chr20:59519535:T:C	2.81095e-15	-1.82805	-0.437627
59519658	chr20:59519658:G:A	2.49175e-15	-1.91543	-0.470781
59520422	chr20:59520422:C:T	8.86481e-15	-1.11711	-9.89384e-10
59520498	chr20:59520498:G:A	4.42496e-15	-2.31606e-10	-1.81193
59520616	chr20:59520616:C:T	4.4463e-15	-2.31606e-10	-1.80712
59520752	chr20:59520752:C:T	6.45892e-16	-1.88672	-1.8496
59520778	chr20:59520778:G:A	1.55246e-14	-2.31606e-10	-0.556768
59520782	chr20:59520782:C:T	6.17629e-15	-2.31606e-10	-1.47848
59521043	chr20:59521043:A:G	6.22213e-15	-2.31606e-10	-1.47108
59521170	chr20:59521170:C:T	1.51855e-14	0.313614	-0.892467
59521317	chr20:59521317:G:A	4.2578e-15	-2.31606e-10	-1.85044
59521415	chr20:59521415:T:C	8.46722e-15	-2.31606e-10	-1.16299
59521448	chr20:59521448:C:T	9.4426e-15	-2.31606e-10	-1.05396
59521513	chr20:59521513:A:G	8.85588e-15	-2.31606e-10	-1.11812
59521686	chr20:59521686:G:A	5.68593e-15	-2.31606e-10	-1.5612
59522342	chr20:59522342:C:T	4.33483e-15	-2.31606e-10	-1.83251
59522928	chr20:59522928:C:T	9.8996e-16	-1.45922	-1.85007
59522929	chr20:59522929:G:A	1.8298e-15	-1.76406	-0.93093
59523033	chr20:59523033:C:T	1.11616e-15	-1.77599	-1.41332
59523074	chr20:59523074:C:T	1.05951e-14	-0.938805	-9.89384e-10
59523127	chr20:59523127:AAG:A	6.25108e-15	-2.31606e-10	-1.46644
59523336	chr20:59523336:C:T	4.31469e-15	-2.31606e-10	-1.83717
59523364	chr20:59523364:A:G	7.83962e-15	-2.31606e-10	-1.24001
59523407	chr20:59523407:A:C	6.38401e-15	-2.31606e-10	-1.4454
59523772	chr20:59523772:G:A	2.79746e-15	-1.12054	-1.14995
59523804	chr20:59523804:T:C	4.03749e-15	-1.01298	-0.890589
59523829	chr20:59523829:T:C	2.82151e-15	-1.29509	-0.966836
59524037	chr20:59524037:G:A	5.53677e-15	-2.31606e-10	-1.58779
59524455	chr20:59524455:G:A	7.83613e-15	-2.31606e-10	-1.24045
59524694	chr20:59524694:T:C	6.62343e-15	-2.31606e-10	-1.40858
59525022	chr20:59525022:A:T	3.97252e-15	-1.9198	-9.89384e-10
59525186	chr20:59525186:A:G	4.27549e-15	-2.31606e-10	-1.8463
59525528	chr20:59525528:T:A	7.48111e-16	-1.83902	-1.75038
59525536	chr20:59525536:G:T	7.33677e-15	-1.3063	-9.89384e-10
59525783	chr20:59525783:G:T	6.46762e-15	0.412992	-1.84538
59525796	chr20:59525796:G:C	8.03157e-15	0.629858	-1.84567
59525885	chr20:59525885:T:C	4.11473e-15	-1.88462	-9.89384e-10
59525955	chr20:59525955:G:A	6.56351e-14	0.592279	0.292636
59525960	chr20:59525960:T:C	6.59247e-15	0.392744	-1.80601
59526044	chr20:59526044:C:T	2.18017e-15	-1.92129	-0.598503
59526311	chr20:59526311:G:T	4.04674e-15	-1.90128	-9.89384e-10
59526507	chr20:59526507:G:A	1.023e-14	0.867236	-1.84111
59527068	chr20:59527068:G:C	1.18701e-14	-2.31606e-10	-0.82517
59527074	chr20:59527074:G:A	1.18617e-14	0.907272	-1.73316
59527075	chr20:59527075:C:T	4.30964e-15	-2.31606e-10	-1.83834
59527076	chr20:59527076:T:C	4.25263e-15	-1.85166	-9.89384e-10
59527182	chr20:59527182:A:G	6.91354e-15	-2.31606e-10	-1.36571
59527318	chr20:59527318:C:T	4.94361e-15	-0.205713	-1.49539
59527336	chr20:59527336:A:G	5.71518e-15	-2.31606e-10	-1.55607
59527429	chr20:59527429:C:A	4.1296e-15	-0.107985	-1.77303
59527615	chr20:59527615:A:T	3.33688e-15	-1.32543	-0.768729
59527734	chr20:59527734:G:A	1.97435e-15	-1.90088	-0.718074
59527978	chr20:59527978:A:G	1.22205e-14	-2.31606e-10	-0.796079
59527984	chr20:59527984:A:T	1.97357e-15	-1.90361	-0.715741
59528020	chr20:59528020:G:A	1.25569e-14	-2.31606e-10	-0.768925
59528211	chr20:59528211:C:T	1.16787e-14	-2.31606e-10	-0.841434
59528303	chr20:59528303:G:C	5.46375e-14	-0.724133	1.42566
59528478	chr20:59528478:G:A	1.69513e-15	-1.09515	-1.67629
59528497	chr20:59528497:A:G	1.9087e-14	0.554431	-0.904619
59528590	chr20:59528590:A:G	4.93862e-15	-1.50473	-0.197386
59528773	chr20:59528773:T:C	7.75264e-16	-1.90233	-1.65142
59528774	chr20:59528774:G:A	9.75705e-16	-1.84142	-1.48237
59528826	chr20:59528826:C:T	2.52587e-15	-1.38355	-0.989062
59529108	chr20:59529108:C:G	9.93365e-15	-2.31606e-10	-1.00327
59529344	chr20:59529344:G:C	4.27545e-15	-2.31606e-10	-1.84631
59529379	chr20:59529379:T:C	1.07197e-14	-2.31606e-10	-0.927115
59529510	chr20:59529510:A:G	7.96889e-16	-1.7713	-1.75493
59530000	chr20:59530000:T:C	5.83724e-15	-2.31606e-10	-1.53494
59530038	chr20:59530038:T:C	2.8225e-15	-1.88717	-0.3744
59530078	chr20:59530078:G:A	4.47565e-15	-2.31606e-10	-1.80054
59530618	chr20:59530618:AAAC:A	8.67847e-16	-1.69963	-1.7413
59530692	chr20:59530692:A:C	4.52786e-15	-1.86505	0.0761004
59530752	chr20:59530752:C:T	5.92133e-15	0.285053	-1.80569
59531024	chr20:59531024:A:G	1.05759e-14	-1.91564	0.975014
59531199	chr20:59531199:C:A	8.20212e-15	0.49419	-1.68899
59531320	chr20:59531320:A:G	2.10717e-14	-2.31606e-10	-0.251266
59531447	chr20:59531447:G:A	4.19665e-15	-1.86491	-9.89384e-10
59531518	chr20:59531518:C:T	1.78563e-15	-0.973586	-1.74584
59531757	chr20:59531757:T:A	7.67032e-14	-2.31606e-10	1.04075
59532665	chr20:59532665:T:C	1.27737e-14	-0.729108	-0.0226961
59532810	chr20:59532810:G:T	4.537e-15	-2.31606e-10	-1.78693
59534755	chr20:59534755:G:C	1.02614e-15	-1.44094	-1.83245
59535664	chr20:59535664:T:C	2.62931e-13	-1.75788	4.03057
59535820	chr20:59535820:G:A	4.51593e-15	-2.31606e-10	-1.79158
59536798	chr20:59536798:C:A	1.91442e-14	-1.84063	1.49344
59536850	chr20:59536850:C:T	5.20574e-15	-2.31606e-10	-1.64943
59536905	chr20:59536905:G:A	8.862e-15	-1.25597	0.138545
59537152	chr20:59537152:A:G	4.91422e-15	-1.70706	-9.89384e-10
59537154	chr20:59537154:G:A	4.71604e-15	-1.74823	-9.89384e-10
59537251	chr20:59537251:A:G	5.53612e-14	-2.31606e-10	0.714683
59537320	chr20:59537320:C:T	6.37212e-15	-1.44726	-9.89384e-10
59537379	chr20:59537379:G:A	2.37755e-14	-1.85941	1.72887
59537458	chr20:59537458:G:T	4.04182e-15	-1.9025	-9.89384e-10
59537586	chr20:59537586:C:T	4.42658e-15	-2.31606e-10	-1.81157
59537632	chr20:59537632:C:T	6.36849e-14	-2.31606e-10	0.85475
59537924	chr20:59537924:T:C	3.09667e-14	-1.8401	1.97382
59537934	chr20:59537934:C:T	3.04022e-14	-2.31606e-10	0.115317
59538469	chr20:59538469:G:T	2.12364e-14	-2.31606e-10	-0.24348
59538624	chr20:59538624:A:G	7.81159e-16	-1.69503	-1.85114
59538787	chr20:59538787:C:T	3.89753e-14	0.363731	-9.89384e-10
59538852	chr20:59538852:A:G	4.306e-15	-1.83919	-9.89384e-10
59539053	chr20:59539053:C:T	1.18174e-15	-1.4572	-1.67502
59539112	chr20:59539112:T:C	9.67546e-15	-0.851385	-0.178218
59540016	chr20:59540016:T:C	8.82222e-15	-1.12192	-9.89384e-10
59540152	chr20:59540152:T:A	4.74862e-15	-2.31606e-10	-1.74134
59540227	chr20:59540227:A:G	8.02378e-15	0.271374	-1.48816
59540251	chr20:59540251:T:C	4.7329e-15	0.0569208	-1.80158
59540295	chr20:59540295:T:A	1.79756e-13	-2.31606e-10	1.8924
59540562	chr20:59540562:G:A	2.72319e-15	-0.570565	-1.72683
59540946	chr20:59540946:C:G	6.31585e-15	0.267312	-1.72345
59541118	chr20:59541118:A:G	5.29404e-15	-2.31606e-10	-1.63262
59541155	chr20:59541155:T:C	4.67139e-15	-2.31606e-10	-1.75774
59541313	chr20:59541313:A:T	2.79038e-15	-0.494327	-1.77869
59542120	chr20:59542120:C:T	1.84319e-14	-2.31606e-10	-0.385116
59542333	chr20:59542333:C:T	1.25052e-14	-1.79842	1.02537
59542359	chr20:59542359:GCAA:G	9.55176e-15	-1.81412	0.771653
59542457	chr20:59542457:T:C	7.99609e-16	-1.70117	-1.82166
59542495	chr20:59542495:C:T	8.87142e-15	-1.21036	0.0940025
59542559	chr20:59542559:G:A	5.62741e-15	-0.2009	-1.37065
59542568	chr20:59542568:T:C	7.30007e-15	-2.31606e-10	-1.31131
59542584	chr20:59542584:G:A	2.2574e-14	-1.8563	1.67391
59542986	chr20:59542986:C:A	2.76184e-15	-0.514479	-1.76882
59543174	chr20:59543174:C:A	4.15618e-15	-1.8746	-9.89384e-10
59543372	chr20:59543372:G:A	2.45189e-14	-1.84388	1.74413
59543529	chr20:59543529:G:A	2.49331e-14	-1.85601	1.77301
59543557	chr20:59543557:G:A	9.26063e-15	-0.986421	-0.087004
59543577	chr20:59543577:C:T	1.2053e-15	-1.40487	-1.7076
59543632	chr20:59543632:G:A	2.50901e-14	-1.85926	1.78254
59543758	chr20:59543758:C:T	9.15318e-15	-1.0851	-9.89384e-10
59544311	chr20:59544311:AAAT:A	9.79773e-15	-1.00526	-0.0117823
59544617	chr20:59544617:T:A	4.28705e-15	-2.31606e-10	-1.8436
59545040	chr20:59545040:T:G	2.36251e-14	-1.87013	1.73324
59545253	chr20:59545253:C:T	6.40108e-16	-1.91996	-1.82535
59545900	chr20:59545900:C:T	1.91514e-14	-2.31606e-10	-0.346822
59546117	chr20:59546117:A:C	6.39866e-15	-2.31606e-10	-1.44311
59546224	chr20:59546224:A:G	7.86372e-16	-1.69488	-1.84464
59546232	chr20:59546232:C:T	2.67333e-15	-0.570377	-1.7455
59546334	chr20:59546334:G:A	2.70904e-14	-1.85819	1.85817
59546725	chr20:59546725:C:T	4.27422e-15	-2.31606e-10	-1.84659
59546873	chr20:59546873:T:TGG	8.91644e-16	-1.61355	-1.80034
59546975	chr20:59546975:A:T	8.68036e-15	-1.51101	0.372875
59547190	chr20:59547190:A:G	2.35127e-14	-2.31606e-10	-0.141655
59547577	chr20:59547577:C:T	8.66786e-15	-1.27625	0.136678
59548115	chr20:59548115:T:C	1.0898e-13	-2.31606e-10	1.39197
59548465	chr20:59548465:T:A	4.6235e-15	-2.31606e-10	-1.76804
59548886	chr20:59548886:A:C	8.66108e-16	-1.6202	-1.82274
59549197	chr20:59549197:G:C	1.02427e-13	-2.31606e-10	1.32996
59549273	chr20:59549273:T:G	1.57319e-13	-1.88106	3.64014
59549383	chr20:59549383:C:T	1.48261e-14	-0.602808	-9.89384e-10
59549565	chr20:59549565:T:G	5.43432e-15	-2.31606e-10	-1.60646
59550842	chr20:59550842:C:T	5.25982e-15	-2.31606e-10	-1.6391
59551751	chr20:59551751:A:G	3.17611e-15	-1.54655	-0.596985
59551773	chr20:59551773:G:T	5.95121e-15	-2.31606e-10	-1.5156
59552311	chr20:59552311:A:G	9.68728e-15	-0.181644	-0.846739
59552564	chr20:59552564:G:A	8.89151e-15	-0.26169	-0.852409
59552647	chr20:59552647:A:G	1.79839e-15	-1.40453	-1.30777
59552840	chr20:59552840:G:A	7.17846e-16	-1.87814	-1.75255
59553279	chr20:59553279:C:A	4.30574e-15	-2.31606e-10	-1.83925
59553340	chr20:59553340:C:A	7.35331e-14	-2.31606e-10	0.99854
59553501	chr20:59553501:G:A	4.92699e-15	-2.31606e-10	-1.70447
59553516	chr20:59553516:C:T	5.5661e-15	-2.31606e-10	-1.5825
59553544	chr20:59553544:C:A	2.13998e-13	-2.31606e-10	2.06677
59554027	chr20:59554027:G:A	4.38645e-15	-1.82068	-9.89384e-10
59554101	chr20:59554101:T:C	2.05496e-13	-1.89103	3.91726
59554609	chr20:59554609:T:C	2.1872e-13	-1.89148	3.98007
59554953	chr20:59554953:C:T	5.40773e-15	-2.31606e-10	-1.61137
59555224	chr20:59555224:T:A	5.03904e-15	-2.31606e-10	-1.68198
59555391	chr20:59555391:T:C	1.73783e-15	-1.22431	-1.52225
59555999	chr20:59555999:G:A	4.10287e-15	-0.330081	-1.55743
59556066	chr20:59556066:T:C	1.35879e-15	-1.15288	-1.83973
59556301	chr20:59556301:G:A	1.41919e-15	-1.43238	-1.51673
59556694	chr20:59556694:G:A	2.27971e-15	-0.883903	-1.59124
59557425	chr20:59557425:G:A	4.2995e-15	-2.31606e-10	-1.8407
59557563	chr20:59557563:C:A	8.1618e-15	-1.19973	-9.89384e-10
59557576	chr20:59557576:T:C	3.83441e-15	-1.43491	-0.520267
59557664	chr20:59557664:G:A	3.46763e-14	0.156429	0.0904316
59557816	chr20:59557816:C:A	4.35571e-15	-2.31606e-10	-1.82771
59557868	chr20:59557868:G:C	4.25629e-15	-2.31606e-10	-1.8508
59558491	chr20:59558491:TCGGC:T	4.45714e-15	-2.31606e-10	-1.80469
59558492	chr20:59558492:C:T	1.13948e-15	-1.85283	-1.3158
59558505	chr20:59558505:C:T	1.17921e-14	-2.31606e-10	-0.831768
59558585	chr20:59558585:A:G	9.10986e-14	0.230667	0.982079
59559055	chr20:59559055:A:G	6.29976e-15	-2.31606e-10	-1.45868
59559086	chr20:59559086:A:G	4.8739e-14	2.41447	-1.82719
59559160	chr20:59559160:G:A	1.47197e-15	-1.84722	-1.06537
59559196	chr20:59559196:T:C	1.46975e-15	-1.88962	-1.02448
59559197	chr20:59559197:G:A	1.97553e-15	-1.85016	-0.768202
59559210	chr20:59559210:G:A	2.66894e-15	-1.85347	-0.464047
59559540	chr20:59559540:C:T	4.41859e-15	-2.31606e-10	-1.81338
59559645	chr20:59559645:G:T	5.80704e-15	-1.54013	-9.89384e-10
59559924	chr20:59559924:G:A	4.2598e-15	-2.31606e-10	-1.84997
59562409	chr20:59562409:A:C	4.26404e-15	-2.31606e-10	-1.84898
59562547	chr20:59562547:G:A	8.74608e-16	-1.89405	-1.53913
59562649	chr20:59562649:A:G	2.60739e-13	-2.31606e-10	2.26432
59562677	chr20:59562677:T:C	4.30362e-15	-2.31606e-10	-1.83974
59562687	chr20:59562687:A:G	6.64565e-15	0.115691	-1.52092
59562711	chr20:59562711:G:A	6.85198e-16	-1.86891	-1.80833
59563012	chr20:59563012:C:T	3.40488e-14	-2.31606e-10	0.228599
59563490	chr20:59563490:C:T	6.29876e-15	-2.31606e-10	-1.45884
59563604	chr20:59563604:G:T	9.93064e-15	-2.31606e-10	-1.00357
59563630	chr20:59563630:C:T	2.64326e-15	-0.476301	-1.85088
59563654	chr20:59563654:G:A	6.13213e-15	-2.31606e-10	-1.48565
59563724	chr20:59563724:C:A	3.96531e-15	-1.92161	-9.89384e-10
59563788	chr20:59563788:C:T	5.38706e-15	-2.31606e-10	-1.6152
59563925	chr20:59563925:G:A	5.6952e-15	-2.31606e-10	-1.55957
59563962	chr20:59563962:G:A	1.61103e-14	-0.833089	0.313348
59564249	chr20:59564249:C:T	5.18677e-15	-2.31606e-10	-1.65308
59564316	chr20:59564316:C:T	1.28396e-14	-2.31606e-10	-0.746666
59564360	chr20:59564360:C:T	4.40121e-15	-1.81732	-9.89384e-10
59564416	chr20:59564416:G:C	5.33503e-15	-2.31606e-10	-1.6249
59564477	chr20:59564477:G:T	4.34035e-15	-2.31606e-10	-1.83124
59564493	chr20:59564493:A:G	5.72299e-15	-2.31606e-10	-1.55471
59564723	chr20:59564723:G:C	7.64712e-15	-2.31606e-10	-1.26487
59564729	chr20:59564729:GAAAC:G	4.88763e-15	-2.31606e-10	-1.71249
59564963	chr20:59564963:GAGAC:G	1.76939e-15	-1.73993	-0.988633
59565001	chr20:59565001:GAGAC:G	6.72306e-15	-2.31606e-10	-1.39365
59565061	chr20:59565061:GAGAC:G	3.15017e-15	-0.300511	-1.85123
59565299	chr20:59565299:G:GAGAC	6.94027e-15	-2.31606e-10	-1.36186
59565682	chr20:59565682:G:A	6.81738e-15	-2.31606e-10	-1.37972
59565950	chr20:59565950:G:C	5.20516e-15	-2.31606e-10	-1.64955
59566349	chr20:59566349:CTGGCCA:C	6.50588e-16	-1.91683	-1.81225
59566657	chr20:59566657:A:G	1.28382e-15	-1.33657	-1.71279
59567022	chr20:59567022:A:G	9.03562e-15	-2.31606e-10	-1.09802
59567243	chr20:59567243:T:A	4.4852e-15	-2.31606e-10	-1.79841
59567309	chr20:59567309:C:T	7.00132e-15	-2.31606e-10	-1.3531
59567352	chr20:59567352:C:A	7.00132e-15	-2.31606e-10	-1.3531
59567404	chr20:59567404:T:A	6.78292e-15	-2.31606e-10	-1.38479
59567635	chr20:59567635:T:A	6.82215e-15	-2.31606e-10	-1.37902
59567830	chr20:59567830:G:A	1.68486e-15	-1.85528	-0.922231
59567841	chr20:59567841:T:C	6.80504e-15	-2.31606e-10	-1.38153
59568051	chr20:59568051:TAG:T	4.33725e-15	-2.31606e-10	-1.83196
59568255	chr20:59568255:C:T	6.05935e-14	-2.31606e-10	0.804992
59568784	chr20:59568784:C:T	7.17682e-15	-2.31606e-10	-1.32834
59568963	chr20:59568963:A:G	5.96449e-15	-2.31606e-10	-1.51337
59568996	chr20:59568996:G:A	4.25467e-15	-2.31606e-10	-1.85118
59569044	chr20:59569044:C:T	1.62431e-15	-0.962981	-1.85113
59569132	chr20:59569132:C:A	1.20556e-14	-2.31606e-10	-0.809664
59569180	chr20:59569180:G:A	4.57017e-15	-2.31606e-10	-1.77965
59569329	chr20:59569329:A:G	3.01597e-15	-1.52857	-0.666709
59569684	chr20:59569684:C:T	3.54162e-15	-1.56279	-0.471822
59569706	chr20:59569706:A:G	6.77531e-16	-1.91994	-1.76855
59569911	chr20:59569911:T:G	3.20314e-15	-1.45489	-0.680178
59569935	chr20:59569935:A:G	6.84463e-16	-1.91691	-1.76141
59569970	chr20:59569970:C:T	3.30989e-15	-1.54409	-0.558187
59570017	chr20:59570017:T:A	4.25463e-15	-2.31606e-10	-1.85119
59570407	chr20:59570407:T:C	3.88899e-15	-1.5672	-0.37385
59570503	chr20:59570503:T:C	4.03657e-15	-1.9038	-9.89384e-10
59570691	chr20:59570691:A:G	6.83847e-16	-1.92209	-1.75713
59570819	chr20:59570819:G:A	3.94835e-15	-1.57921	-0.34669
59570899	chr20:59570899:A:G	2.85314e-15	-1.4874	-0.763376
59570912	chr20:59570912:C:A	1.87767e-14	-2.31606e-10	-0.36658
59570929	chr20:59570929:T:C	7.18905e-15	-2.31606e-10	-1.32664
59571288	chr20:59571288:G:A	6.61291e-16	-1.91653	-1.79622
59571386	chr20:59571386:C:G	4.00839e-15	-1.91081	-9.89384e-10
59571617	chr20:59571617:G:C	3.00035e-15	-1.63543	-0.565037
59571680	chr20:59571680:G:A	1.20393e-15	-1.26621	-1.84739
59571922	chr20:59571922:G:A	1.85599e-14	-2.31606e-10	-0.378195
59571976	chr20:59571976:C:A	1.30249e-14	-2.31606e-10	-0.732337
59572466	chr20:59572466:TATAAA:T	1.53464e-14	-2.31606e-10	-0.568315
59572550	chr20:59572550:C:T	4.00548e-15	-1.91153	-9.89384e-10
59573055	chr20:59573055:T:C	1.61886e-14	-2.31606e-10	-0.514889
59573241	chr20:59573241:C:A	1.54305e-14	-2.31606e-10	-0.56285
59573397	chr20:59573397:G:GAGAA	1.10622e-14	-2.31606e-10	-0.895667
59573552	chr20:59573552:C:T	1.16309e-14	-2.31606e-10	-0.845535
59573590	chr20:59573590:T:C	1.10871e-14	-2.31606e-10	-0.893415
59573644	chr20:59573644:T:G	4.27214e-15	-2.31606e-10	-1.84708
59573887	chr20:59573887:A:C	1.09232e-14	-2.31606e-10	-0.908312
59573896	chr20:59573896:C:T	3.97366e-15	-1.91951	-9.89384e-10
59574083	chr20:59574083:C:G	1.09938e-14	-2.31606e-10	-0.901866
59574180	chr20:59574180:T:G	1.10698e-14	-2.31606e-10	-0.894973
59574235	chr20:59574235:G:T	4.25684e-15	-2.31606e-10	-1.85067
59574333	chr20:59574333:T:C	2.3376e-14	-2.31606e-10	-0.147486
59575253	chr20:59575253:G:A	3.96564e-15	-1.92153	-9.89384e-10
59575612	chr20:59575612:C:T	6.45147e-16	-1.91925	-1.81822
59576009	chr20:59576009:T:G	7.71604e-16	-1.90138	-1.6571
59576094	chr20:59576094:C:T	4.56516e-15	-2.31606e-10	-1.78074
59576221	chr20:59576221:G:A	8.14076e-15	-1.20231	-9.89384e-10
59576630	chr20:59576630:T:C	6.48159e-16	-1.88907	-1.84374
59576839	chr20:59576839:C:T	6.50024e-16	-1.89915	-1.83079
59577488	chr20:59577488:G:A	5.01329e-15	-2.31606e-10	-1.6871
59577582	chr20:59577582:G:A	9.70463e-15	-2.31606e-10	-1.02659
59577631	chr20:59577631:G:A	8.42611e-15	-2.31606e-10	-1.16786
59577701	chr20:59577701:C:T	5.66935e-15	-2.31606e-10	-1.56412
59577964	chr20:59577964:C:T	3.96434e-15	-1.92186	-9.89384e-10
59577968	chr20:59577968:A:G	4.6514e-15	-2.31606e-10	-1.76203
59578052	chr20:59578052:T:C	7.11515e-16	-1.90921	-1.73035
59578064	chr20:59578064:C:T	4.86349e-15	-2.31606e-10	-1.71744
59578162	chr20:59578162:G:A	1.18345e-15	-1.87663	-1.25413
59578349	chr20:59578349:G:A	7.62502e-15	-2.31606e-10	-1.26776
59578629	chr20:59578629:C:T	4.42761e-15	-2.31606e-10	-1.81134
59578633	chr20:59578633:G:C	1.25542e-15	-1.8881	-1.18363
59578767	chr20:59578767:A:G	1.18384e-15	-1.88352	-1.24692
59578878	chr20:59578878:C:A	4.20512e-15	-1.86289	-9.89384e-10
59578985	chr20:59578985:T:C	7.66898e-15	-2.31606e-10	-1.26201
59579083	chr20:59579083:G:A	1.2179e-15	-1.88265	-1.21942
59579949	chr20:59579949:G:T	3.96841e-15	-1.92083	-9.89384e-10
59580252	chr20:59580252:G:A	8.91433e-16	-1.9212	-1.49292
59580698	chr20:59580698:C:T	4.52991e-15	-2.31606e-10	-1.7885
59580745	chr20:59580745:G:A	6.75664e-16	-1.86792	-1.82333
59580790	chr20:59580790:T:C	1.03699e-15	-1.87795	-1.38492
59581046	chr20:59581046:A:G	3.96342e-15	-1.92209	-9.89384e-10
59581055	chr20:59581055:T:C	3.9655e-15	-1.92156	-9.89384e-10
59581121	chr20:59581121:G:A	1.10562e-15	-1.9028	-1.296
59581165	chr20:59581165:A:G	4.2692e-15	-2.31606e-10	-1.84777
59581409	chr20:59581409:T:A	9.36048e-15	-2.31606e-10	-1.0627
59581442	chr20:59581442:T:C	1.35484e-15	-1.92064	-1.07487
59581616	chr20:59581616:T:C	7.37045e-15	-2.31606e-10	-1.30172
59581641	chr20:59581641:G:A	9.0845e-16	-1.87809	-1.51712
59581909	chr20:59581909:A:T	4.38902e-15	-2.31606e-10	-1.82009
59582108	chr20:59582108:A:G	8.90416e-15	-2.31606e-10	-1.11268
59582735	chr20:59582735:C:G	8.90298e-15	0.621245	-1.73406
59582789	chr20:59582789:A:G	6.70782e-15	0.448633	-1.84456
59583175	chr20:59583175:T:C	6.39419e-14	1.90036	-1.04158
59583554	chr20:59583554:C:A	4.0287e-15	-1.90575	-9.89384e-10
59583983	chr20:59583983:A:G	5.21844e-15	-2.31606e-10	-1.647
59584058	chr20:59584058:T:C	8.62491e-16	-1.87537	-1.57176
59584141	chr20:59584141:C:T	5.34213e-15	-2.31606e-10	-1.62357
59584349	chr20:59584349:CTG:C	6.33264e-16	-1.90832	-1.84774
59584534	chr20:59584534:A:G	4.11181e-15	-1.88533	-9.89384e-10
59584682	chr20:59584682:A:G	4.1359e-15	-1.87949	-9.89384e-10
59585020	chr20:59585020:T:C	9.09223e-15	-1.09178	-9.89384e-10
59585427	chr20:59585427:T:TG	4.27651e-15	-2.31606e-10	-1.84606
59585573	chr20:59585573:G:A	3.22775e-15	-1.78446	-0.342949
59585721	chr20:59585721:T:C	6.34255e-16	-1.91891	-1.83559
59586085	chr20:59586085:C:T	5.12983e-15	-2.31606e-10	-1.66412
59586507	chr20:59586507:T:A	3.97931e-15	-1.91809	-9.89384e-10
59587048	chr20:59587048:C:T	8.64166e-15	-2.31606e-10	-1.1426
59587459	chr20:59587459:G:C	6.68763e-15	-2.31606e-10	-1.39894
59587853	chr20:59587853:A:G	6.80839e-16	-1.91185	-1.77178
59587886	chr20:59587886:C:T	6.15041e-15	-2.31606e-10	-1.48268
59587958	chr20:59587958:G:A	6.77638e-16	-1.88289	-1.80545
59588167	chr20:59588167:G:A	7.20491e-16	-1.90747	-1.71955
59588292	chr20:59588292:C:T	8.60579e-16	-1.92103	-1.52831
59588350	chr20:59588350:G:A	6.95019e-16	-1.81191	-1.8511
59588595	chr20:59588595:G:A	7.9736e-16	-1.67528	-1.85036
59589161	chr20:59589161:C:T	4.87018e-15	-2.31606e-10	-1.71607
59589314	chr20:59589314:G:A	4.38402e-15	-2.31606e-10	-1.82123
59589524	chr20:59589524:T:C	5.4291e-15	-2.31606e-10	-1.60742
59589856	chr20:59589856:C:T	8.91167e-16	-1.60153	-1.81289
59589954	chr20:59589954:C:T	7.5137e-15	-1.28247	-9.89384e-10
59589958	chr20:59589958:G:A	6.00255e-15	-2.31606e-10	-1.50701
59590009	chr20:59590009:C:T	3.98281e-15	-1.91721	-9.89384e-10
59590219	chr20:59590219:T:C	6.00067e-15	-2.31606e-10	-1.50733
59590537	chr20:59590537:C:A	1.14022e-15	-1.75705	-1.41092
59590555	chr20:59590555:C:G	7.84538e-16	-1.82539	-1.71647
59590662	chr20:59590662:T:G	7.36429e-16	-1.81156	-1.79358
59590759	chr20:59590759:G:A	3.96517e-15	-1.92165	-9.89384e-10
59591192	chr20:59591192:C:G	6.00255e-15	-2.31606e-10	-1.50701
59591228	chr20:59591228:G:A	2.1785e-14	-1.91604	1.69806
59591411	chr20:59591411:C:T	4.45159e-15	-2.31606e-10	-1.80593
59591601	chr20:59591601:T:G	7.54837e-16	-1.83417	-1.74628
59592445	chr20:59592445:A:G	9.25977e-16	-1.57249	-1.80362
59592728	chr20:59592728:G:A	6.79536e-16	-1.89901	-1.78653
59592810	chr20:59592810:A:C	4.27411e-15	-2.31606e-10	-1.84662
59592816	chr20:59592816:T:A	4.27541e-15	-2.31606e-10	-1.84632
59592828	chr20:59592828:T:C	4.30038e-15	-2.31606e-10	-1.84049
59592869	chr20:59592869:C:T	4.30225e-15	-2.31606e-10	-1.84006
59593140	chr20:59593140:G:T	8.72705e-16	-1.64852	-1.78684
59593157	chr20:59593157:T:C	6.77985e-16	-1.91534	-1.77248
59593283	chr20:59593283:C:T	4.29226e-15	-2.31606e-10	-1.84238
59593330	chr20:59593330:G:A	4.29226e-15	-2.31606e-10	-1.84238
59593359	chr20:59593359:CTTG:C	4.26334e-15	-2.31606e-10	-1.84914
59593681	chr20:59593681:T:G	4.29436e-15	-2.31606e-10	-1.84189
59593876	chr20:59593876:C:T	8.64741e-16	-1.68144	-1.76308
59594069	chr20:59594069:G:A	4.25785e-15	-2.31606e-10	-1.85043
59594193	chr20:59594193:G:C	9.36623e-16	-1.53135	-1.83332
59594589	chr20:59594589:T:C	4.53803e-15	-1.7867	-9.89384e-10
59594931	chr20:59594931:T:C	4.2543e-15	-2.31606e-10	-1.85127
59594959	chr20:59594959:A:G	4.27597e-15	-2.31606e-10	-1.84618
59595122	chr20:59595122:T:C	4.2543e-15	-2.31606e-10	-1.85127
59595258	chr20:59595258:C:T	6.55101e-16	-1.92208	-1.80009
59595347	chr20:59595347:G:A	6.4044e-16	-1.91559	-1.82921
59595411	chr20:59595411:G:A	4.37862e-15	-2.31606e-10	-1.82246
59595418	chr20:59595418:C:T	7.74301e-15	-1.25241	-9.89384e-10
59595424	chr20:59595424:T:C	9.50367e-16	-1.91476	-1.43535
59595651	chr20:59595651:G:C	8.3504e-16	-1.6725	-1.80697
59595759	chr20:59595759:G:A	8.76112e-15	-2.31606e-10	-1.12887
59595762	chr20:59595762:G:A	6.93243e-15	-2.31606e-10	-1.36299
59595845	chr20:59595845:T:C	3.9636e-15	-1.92205	-9.89384e-10
59596000	chr20:59596000:C:T	9.84978e-15	-2.31606e-10	-1.01175
59596448	chr20:59596448:C:T	5.38506e-15	-2.31606e-10	-1.61557
59597067	chr20:59597067:G:A	4.29136e-15	-2.31606e-10	-1.84259
59597094	chr20:59597094:T:C	4.06178e-15	-1.89758	-9.89384e-10
59597291	chr20:59597291:T:C	7.50882e-16	-1.92087	-1.66483
59597356	chr20:59597356:T:C	5.7173e-15	-2.31606e-10	-1.5557
59598551	chr20:59598551:C:T	7.24327e-16	-1.78012	-1.84159
59598932	chr20:59598932:T:C	4.52122e-15	-2.31606e-10	-1.79041
59599448	chr20:59599448:C:T	2.86626e-15	-1.92207	-0.32412
59599512	chr20:59599512:ACT:A	4.27107e-15	-2.31606e-10	-1.84733
59599781	chr20:59599781:C:T	4.26627e-15	-2.31606e-10	-1.84846
59599848	chr20:59599848:G:C	5.65917e-15	-2.31606e-10	-1.56592
59599850	chr20:59599850:T:C	5.88191e-15	-2.31606e-10	-1.52731
59600131	chr20:59600131:G:A	1.68803e-15	-1.45514	-1.32049
59600200	chr20:59600200:T:C	1.65493e-15	-1.32927	-1.46617
59601158	chr20:59601158:C:T	1.64022e-14	-2.31606e-10	-0.501779
59601205	chr20:59601205:T:C	6.1751e-15	-2.31606e-10	-1.47867
59601220	chr20:59601220:C:T	1.43969e-14	-0.632183	-9.89384e-10
59602215	chr20:59602215:C:T	1.05191e-15	-1.91063	-1.33796
59602290	chr20:59602290:G:A	3.57737e-15	-1.39145	-0.633117
59602560	chr20:59602560:T:A	1.09384e-15	-1.3662	-1.8433
59602774	chr20:59602774:A:G	1.14059e-14	-2.31606e-10	-0.865063
59603172	chr20:59603172:C:G	7.70119e-16	-1.79421	-1.7662
59603467	chr20:59603467:G:A	4.28577e-15	-2.31606e-10	-1.8439
59603665	chr20:59603665:G:A	7.44753e-16	-1.86316	-1.73074
59603748	chr20:59603748:G:A	5.62582e-15	-2.31606e-10	-1.57183
59603808	chr20:59603808:AC:A	4.32158e-15	-2.31606e-10	-1.83558
59603890	chr20:59603890:C:T	3.26858e-15	-1.06737	-1.04747
59603909	chr20:59603909:G:T	5.72205e-15	-2.31606e-10	-1.55487
59604037	chr20:59604037:G:A	4.0721e-15	-1.89504	-9.89384e-10
59604343	chr20:59604343:G:C	1.11456e-14	-2.31606e-10	-0.88815
59604385	chr20:59604385:T:G	7.13659e-16	-1.92115	-1.7154
59604485	chr20:59604485:C:T	3.96579e-15	-1.92149	-9.89384e-10
59604486	chr20:59604486:G:A	4.61816e-15	-1.7692	-9.89384e-10
59604719	chr20:59604719:T:C	4.36327e-15	-2.31606e-10	-1.82597
59605164	chr20:59605164:C:A	4.38215e-15	-2.31606e-10	-1.82166
59605482	chr20:59605482:G:A	4.3418e-15	-2.31606e-10	-1.83091
59605756	chr20:59605756:G:C	7.37e-15	-1.30178	-9.89384e-10
59605886	chr20:59605886:G:C	4.9134e-15	-2.31606e-10	-1.70723
59606644	chr20:59606644:C:T	2.48204e-15	-1.43324	-0.956875
59606934	chr20:59606934:A:G	4.25451e-15	-2.31606e-10	-1.85122
59607608	chr20:59607608:T:C	4.38621e-15	-2.31606e-10	-1.82073
59608033	chr20:59608033:A:G	4.80501e-15	-1.72954	-9.89384e-10
59608344	chr20:59608344:A:G	4.30214e-15	-2.31606e-10	-1.84008
59608361	chr20:59608361:A:G	4.35282e-15	-2.31606e-10	-1.82837
59608779	chr20:59608779:C:A	5.99143e-15	-2.31606e-10	-1.50887
59609734	chr20:59609734:C:T	5.36848e-15	-1.61865	-9.89384e-10
59609903	chr20:59609903:A:C	4.28575e-15	-2.31606e-10	-1.8439
59610845	chr20:59610845:G:A	4.29712e-15	-2.31606e-10	-1.84125
59611668	chr20:59611668:A:G	5.44873e-15	-2.31606e-10	-1.60381
59611690	chr20:59611690:C:T	4.59535e-15	-2.31606e-10	-1.77415
59612260	chr20:59612260:G:A	1.3784e-15	-1.49495	-1.48333
59612675	chr20:59612675:C:T	1.45751e-15	-1.77657	-1.14589
59612833	chr20:59612833:G:A	1.35649e-15	-1.45997	-1.53432
59612891	chr20:59612891:C:T	5.66901e-15	-2.31606e-10	-1.56418
59613034	chr20:59613034:A:T	1.88679e-14	-0.361733	-9.89384e-10
59613299	chr20:59613299:C:T	1.18369e-15	-1.40426	-1.7263
59614229	chr20:59614229:C:T	3.99947e-15	-1.91303	-9.89384e-10
59614380	chr20:59614380:C:T	1.45931e-15	-1.54755	-1.37368
59614580	chr20:59614580:G:A	1.12848e-15	-1.78915	-1.38918
59614694	chr20:59614694:G:A	4.55347e-15	-2.31606e-10	-1.78331
59614966	chr20:59614966:C:T	6.68472e-14	-2.31606e-10	0.903214
59615102	chr20:59615102:A:G	9.34074e-16	-1.80005	-1.56735
59615666	chr20:59615666:G:A	8.35804e-16	-1.86513	-1.61343
59616046	chr20:59616046:G:A	9.81824e-16	-1.74457	-1.57297
59616144	chr20:59616144:ATTACT:A	4.53854e-15	-2.31606e-10	-1.78659
59616540	chr20:59616540:C:A	2.77139e-14	0.0227385	-9.89384e-10
59616641	chr20:59616641:G:A	1.7913e-14	-2.31606e-10	-0.413668
59617193	chr20:59617193:G:A	4.25427e-15	-2.31606e-10	-1.85127
59617809	chr20:59617809:CCTT:C	4.26554e-15	-2.31606e-10	-1.84863
59618010	chr20:59618010:C:T	6.67198e-15	-2.31606e-10	-1.40128
59618019	chr20:59618019:G:A	9.77414e-16	-1.76252	-1.55953
59618255	chr20:59618255:G:A	6.87576e-15	-2.31606e-10	-1.37119
59618992	chr20:59618992:G:A	1.35268e-15	-1.87044	-1.12667
59619325	chr20:59619325:C:T	9.6539e-16	-1.84055	-1.49387
59619362	chr20:59619362:G:T	1.77598e-14	-2.31606e-10	-0.422261
59619917	chr20:59619917:G:A	4.59492e-15	-2.31606e-10	-1.77425
59620272	chr20:59620272:A:G	4.25453e-15	-2.31606e-10	-1.85121
59620427	chr20:59620427:C:T	1.74807e-15	-1.91863	-0.822051
59620583	chr20:59620583:G:A	4.45539e-15	-2.31606e-10	-1.80508
59620745	chr20:59620745:A:G	6.8953e-15	-2.31606e-10	-1.36836
59620946	chr20:59620946:G:T	2.84502e-15	-1.92186	-0.331766
59621648	chr20:59621648:A:C	8.07897e-16	-1.88943	-1.62309
59621830	chr20:59621830:T:C	4.35809e-15	-2.31606e-10	-1.82716
59621991	chr20:59621991:A:C	6.68137e-14	-2.31606e-10	0.902712
59622106	chr20:59622106:GTT:G	3.96356e-15	-1.92205	-9.89384e-10
59622718	chr20:59622718:G:C	4.26589e-15	-1.84855	-9.89384e-10
59622788	chr20:59622788:G:A	4.34669e-15	-2.31606e-10	-1.82978
59623174	chr20:59623174:A:G	5.24306e-15	-2.31606e-10	-1.64229
59623219	chr20:59623219:T:C	4.25957e-15	-2.31606e-10	-1.85003
59623761	chr20:59623761:G:A	4.28145e-15	-2.31606e-10	-1.8449
59623955	chr20:59623955:G:A	3.96811e-15	-1.92091	-9.89384e-10
59624363	chr20:59624363:T:C	4.00725e-15	-1.91109	-9.89384e-10
59624654	chr20:59624654:A:C	6.87653e-16	-1.91919	-1.75448
59624749	chr20:59624749:A:C	3.98388e-15	-1.91694	-9.89384e-10
59624824	chr20:59624824:A:G	5.46924e-15	-2.31606e-10	-1.60006
59624846	chr20:59624846:A:C	1.42176e-14	-2.31606e-10	-0.644719
59624847	chr20:59624847:C:T	6.83159e-16	-1.91856	-1.76166
59624955	chr20:59624955:C:T	6.3904e-15	-2.31606e-10	-1.4444
59624964	chr20:59624964:A:G	8.36778e-15	-2.31606e-10	-1.17481
59625532	chr20:59625532:T:C	3.97702e-15	-1.91866	-9.89384e-10
59625792	chr20:59625792:C:T	8.22926e-14	-2.31606e-10	1.11108
59625923	chr20:59625923:C:T	4.46771e-15	-2.31606e-10	-1.80232
59626145	chr20:59626145:G:A	3.97725e-15	-1.9186	-9.89384e-10
59626816	chr20:59626816:C:T	9.84029e-15	-2.31606e-10	-1.01271
59626888	chr20:59626888:T:C	4.50413e-15	-2.31606e-10	-1.7942
59627303	chr20:59627303:C:T	6.74231e-16	-1.8718	-1.82158
59627398	chr20:59627398:G:A	3.96341e-15	-1.92209	-9.89384e-10
59627959	chr20:59627959:A:C	7.15666e-16	-1.78333	-1.85041
59628185	chr20:59628185:T:C	1.32369e-15	-1.92182	-1.09696
59628568	chr20:59628568:G:A	4.67064e-15	-2.31606e-10	-1.7579
59628683	chr20:59628683:C:T	2.32914e-14	-0.151113	-9.89384e-10
59628856	chr20:59628856:C:T	8.42893e-16	-1.62188	-1.84824
59628940	chr20:59628940:T:A	4.57898e-15	-2.31606e-10	-1.77772
59629077	chr20:59629077:T:G	3.9646e-15	-1.92179	-9.89384e-10
59629136	chr20:59629136:G:A	1.75536e-15	-1.72403	-1.0125
59629216	chr20:59629216:C:T	5.87343e-15	-2.31606e-10	-1.52876
59629409	chr20:59629409:G:A	4.66913e-15	-2.31606e-10	-1.75822
59629460	chr20:59629460:T:A	1.03764e-14	-2.31606e-10	-0.959664
59629879	chr20:59629879:C:A	6.59347e-16	-1.9197	-1.796
59630392	chr20:59630392:A:G	4.97725e-15	-2.31606e-10	-1.69432
59630507	chr20:59630507:A:G	1.23607e-15	-1.72342	-1.36384
59630508	chr20:59630508:T:C	7.07915e-15	-2.31606e-10	-1.34204
59630646	chr20:59630646:C:T	1.16331e-15	-1.7526	-1.39533
59630767	chr20:59630767:C:T	1.39865e-15	-1.72794	-1.23575
59630768	chr20:59630768:G:A	4.0195e-15	-1.90804	-9.89384e-10
59630912	chr20:59630912:A:T	4.31129e-15	-2.31606e-10	-1.83796
59630916	chr20:59630916:G:A	4.5767e-15	-2.31606e-10	-1.77822
59630949	chr20:59630949:C:T	1.00909e-15	-1.75865	-1.5315
59631036	chr20:59631036:G:A	7.64606e-16	-1.85524	-1.71235
59631163	chr20:59631163:T:G	7.41263e-16	-1.86244	-1.73616
59631317	chr20:59631317:ACT:A	4.57642e-15	-2.31606e-10	-1.77828
59631654	chr20:59631654:A:T	9.27527e-16	-1.68259	-1.69184
59631782	chr20:59631782:A:C	7.45963e-15	-2.31606e-10	-1.28969
59631966	chr20:59631966:A:G	8.44389e-16	-1.63101	-1.83733
59632271	chr20:59632271:G:A	6.6969e-15	-2.31606e-10	-1.39755
59632470	chr20:59632470:G:A	4.3176e-15	-2.31606e-10	-1.8365
59632709	chr20:59632709:A:G	8.56912e-16	-1.64215	-1.81147
59633357	chr20:59633357:C:T	8.74536e-16	-1.7261	-1.70716
59633476	chr20:59633476:G:A	7.40472e-15	-2.31606e-10	-1.29708
59633500	chr20:59633500:G:A	7.51837e-15	-2.31606e-10	-1.28185
59634158	chr20:59634158:T:C	8.26785e-16	-1.91241	-1.577
59634186	chr20:59634186:T:C	7.34133e-16	-1.78641	-1.82186
59634225	chr20:59634225:C:T	3.96541e-15	-1.92159	-9.89384e-10
59634308	chr20:59634308:A:G	4.27265e-15	-2.31606e-10	-1.84696
59634449	chr20:59634449:G:A	3.96383e-15	-1.92199	-9.89384e-10
59634606	chr20:59634606:C:T	1.14166e-14	-2.31606e-10	-0.864131
59634845	chr20:59634845:C:T	4.27105e-15	-2.31606e-10	-1.84734
59635264	chr20:59635264:TG:T	5.49787e-15	-2.31606e-10	-1.59484
59635361	chr20:59635361:A:G	4.35011e-15	-2.31606e-10	-1.82899
59635956	chr20:59635956:C:T	2.00448e-14	-2.31606e-10	-0.301229
59636091	chr20:59636091:G:A	4.26818e-15	-2.31606e-10	-1.84801
59636240	chr20:59636240:C:T	1.67973e-15	-1.12331	-1.65725
59636939	chr20:59636939:C:T	4.35777e-15	-2.31606e-10	-1.82724
59637082	chr20:59637082:C:T	4.5434e-15	-2.31606e-10	-1.78552
59637662	chr20:59637662:C:G	7.43198e-16	-1.87708	-1.71891
59637957	chr20:59637957:C:A	7.49951e-15	-2.31606e-10	-1.28436
59638046	chr20:59638046:G:T	7.85406e-16	-1.70078	-1.83997
59638327	chr20:59638327:C:T	7.83312e-16	-1.77386	-1.76957
59638374	chr20:59638374:TGGTGGATGGATG:T	3.96561e-15	-1.92154	-9.89384e-10
59638805	chr20:59638805:GATGGACGA:G	4.50489e-15	-2.31606e-10	-1.79403
59639227	chr20:59639227:C:A	6.69872e-16	-1.88134	-1.81853
59639405	chr20:59639405:C:T	4.48672e-15	-2.31606e-10	-1.79808
59639582	chr20:59639582:T:C	7.41511e-16	-1.77628	-1.82198
59639610	chr20:59639610:T:C	7.8951e-16	-1.68427	-1.85126
59639916	chr20:59639916:A:C	6.5786e-15	-2.31606e-10	-1.41537
59640143	chr20:59640143:C:T	1.32575e-15	-1.81297	-1.20425
59640161	chr20:59640161:A:C	7.59385e-16	-1.79408	-1.78036
59640727	chr20:59640727:T:G	1.47892e-15	-1.80135	-1.10654
59641193	chr20:59641193:G:A	4.48914e-15	-2.31606e-10	-1.79754
59641276	chr20:59641276:T:A	7.53463e-16	-1.78439	-1.79788
59641277	chr20:59641277:C:A	7.57715e-16	-1.78019	-1.79646
59641294	chr20:59641294:G:A	7.4065e-16	-1.79009	-1.80933
59641424	chr20:59641424:A:G	7.67664e-16	-1.77957	-1.78403
59641634	chr20:59641634:G:A	4.14673e-14	-2.31606e-10	0.425709
59642079	chr20:59642079:A:G	4.26007e-15	-2.31606e-10	-1.84991
59642358	chr20:59642358:A:C	4.55815e-15	-2.31606e-10	-1.78228
59642629	chr20:59642629:A:C	4.19143e-15	-1.86615	-9.89384e-10
59642859	chr20:59642859:C:G	4.28702e-15	-2.31606e-10	-1.84361
59642923	chr20:59642923:T:G	4.51819e-15	-2.31606e-10	-1.79108
59643057	chr20:59643057:G:A	8.3631e-16	-1.83669	-1.64126
59643193	chr20:59643193:G:C	2.48468e-14	1.6919	-1.77837
59643219	chr20:59643219:T:G	1.41164e-14	-0.296356	-0.355505
59643817	chr20:59643817:G:C	4.10185e-15	-1.88776	-9.89384e-10
59643833	chr20:59643833:G:A	9.03628e-15	0.662867	-1.76082
59644384	chr20:59644384:A:G	1.55437e-14	0.0978896	-0.653431
59644708	chr20:59644708:C:T	4.07356e-15	-1.89468	-9.89384e-10
59645017	chr20:59645017:C:T	9.424e-15	-2.31606e-10	-1.05594
59645283	chr20:59645283:G:A	4.15862e-15	-1.87401	-9.89384e-10
59645429	chr20:59645429:A:G	1.49499e-14	-2.31606e-10	-0.594491
59645695	chr20:59645695:T:C	5.38161e-15	-1.61621	-9.89384e-10
59645887	chr20:59645887:C:T	1.90409e-14	1.34593	-1.69854
59645963	chr20:59645963:C:T	2.35727e-14	1.54544	-1.68455
59646090	chr20:59646090:C:T	1.08821e-15	-1.4654	-1.74927
59646437	chr20:59646437:CT:C	8.46346e-15	0.433839	-1.59728
59646915	chr20:59646915:A:G	6.00321e-15	-1.5069	-9.89384e-10
59647507	chr20:59647507:A:G	6.16449e-15	-2.31606e-10	-1.48039
59647613	chr20:59647613:C:G	5.60897e-15	-1.38798	-0.186848
59648565	chr20:59648565:C:G	5.98083e-15	-2.31606e-10	-1.51064
59648652	chr20:59648652:G:A	4.25473e-15	-2.31606e-10	-1.85117
59649130	chr20:59649130:T:C	1.24419e-13	1.52446	-9.89384e-10
59649911	chr20:59649911:T:G	9.05418e-15	-2.31606e-10	-1.09597
59650372	chr20:59650372:ATTGT:A	4.11446e-15	-1.88469	-9.89384e-10
59650432	chr20:59650432:A:G	8.63681e-15	-2.31606e-10	-1.14316
59650624	chr20:59650624:C:T	4.25432e-15	-2.31606e-10	-1.85126
59651277	chr20:59651277:A:G	1.00382e-14	0.780378	-1.77318
59651283	chr20:59651283:G:A	4.99874e-15	-2.31606e-10	-1.69001
59651806	chr20:59651806:A:G	1.83278e-14	1.35253	-1.74331
59652081	chr20:59652081:G:A	6.84268e-16	-1.84484	-1.83376
59652180	chr20:59652180:A:G	8.124e-16	-1.74452	-1.76244
59652806	chr20:59652806:AC:A	9.29245e-16	-1.89271	-1.47987
59652927	chr20:59652927:T:C	4.12623e-15	-1.88183	-9.89384e-10
59653153	chr20:59653153:T:C	3.9807e-15	-1.91774	-9.89384e-10
59653320	chr20:59653320:G:A	9.89005e-15	-1.00767	-9.89384e-10
59653383	chr20:59653383:C:T	8.87685e-15	-1.11575	-9.89384e-10
59653405	chr20:59653405:G:A	8.62878e-15	-2.31606e-10	-1.14409
59653436	chr20:59653436:G:A	6.53243e-16	-1.87831	-1.8467
59653479	chr20:59653479:C:T	4.08092e-15	-1.89288	-9.89384e-10
59653500	chr20:59653500:T:C	4.41549e-15	-2.31606e-10	-1.81408
59653708	chr20:59653708:CTTA:C	5.54247e-15	-2.31606e-10	-1.58676
59654309	chr20:59654309:T:C	4.27644e-15	-2.31606e-10	-1.84607
59654381	chr20:59654381:A:G	4.44106e-15	-2.31606e-10	-1.8083
59654591	chr20:59654591:A:T	4.35977e-15	-2.31606e-10	-1.82678
59654860	chr20:59654860:C:T	4.33103e-15	-2.31606e-10	-1.83339
59654909	chr20:59654909:G:A	9.90543e-15	-2.31606e-10	-1.00611
59654971	chr20:59654971:A:T	4.33206e-15	-2.31606e-10	-1.83315
59655063	chr20:59655063:T:C	4.25823e-15	-2.31606e-10	-1.85034
59655077	chr20:59655077:A:T	4.33768e-15	-2.31606e-10	-1.83186
59655084	chr20:59655084:T:C	1.04189e-14	0.523919	-1.47949
59655276	chr20:59655276:A:G	4.42592e-15	-2.31606e-10	-1.81172
59655636	chr20:59655636:T:G	4.415e-15	-2.31606e-10	-1.81419
59655641	chr20:59655641:T:C	5.16965e-15	-1.65639	-9.89384e-10
59655818	chr20:59655818:T:G	4.2958e-15	-2.31606e-10	-1.84156
59656072	chr20:59656072:T:G	9.32035e-16	-1.88885	-1.48073
59656268	chr20:59656268:T:C	4.45139e-15	-1.58272	-0.223262
59656424	chr20:59656424:T:G	4.50077e-15	-2.31606e-10	-1.79495
59656502	chr20:59656502:C:T	4.47957e-15	-2.31606e-10	-1.79967
59657160	chr20:59657160:T:C	4.50604e-15	-2.31606e-10	-1.79378
59657183	chr20:59657183:C:G	6.60602e-15	-2.31606e-10	-1.41121
59657213	chr20:59657213:C:T	4.46336e-15	-2.31606e-10	-1.8033
59657364	chr20:59657364:C:T	4.51023e-15	-2.31606e-10	-1.79285
59657380	chr20:59657380:C:A	4.51216e-15	-2.31606e-10	-1.79242
59657681	chr20:59657681:T:C	7.27295e-15	0.526874	-1.84191
59657918	chr20:59657918:T:C	4.36255e-15	-2.31606e-10	-1.82614
59658033	chr20:59658033:C:T	4.35122e-15	-2.31606e-10	-1.82874
59658215	chr20:59658215:T:G	4.35305e-15	-2.31606e-10	-1.82832
59658335	chr20:59658335:T:TA	4.30434e-15	-2.31606e-10	-1.83957
59658547	chr20:59658547:T:C	4.31111e-15	-2.31606e-10	-1.838
59658643	chr20:59658643:T:C	4.31936e-15	-2.31606e-10	-1.83609
59658965	chr20:59658965:T:C	1.06054e-13	1.36475	-9.89384e-10
59659256	chr20:59659256:G:C	4.31975e-15	-2.31606e-10	-1.836
59659297	chr20:59659297:C:T	4.35522e-15	-2.31606e-10	-1.82782
59659609	chr20:59659609:G:C	4.32283e-15	-2.31606e-10	-1.83529
59659641	chr20:59659641:G:T	1.66934e-14	1.21882	-1.703
59659642	chr20:59659642:A:T	1.65684e-14	1.20404	-1.69573
59659660	chr20:59659660:C:T	7.42506e-16	-1.89346	-1.70346
59659868	chr20:59659868:C:T	4.35351e-15	-2.31606e-10	-1.82821
59659912	chr20:59659912:T:A	4.35305e-15	-2.31606e-10	-1.82832
59660316	chr20:59660316:A:T	4.39569e-15	-2.31606e-10	-1.81857
59660436	chr20:59660436:G:T	6.37468e-16	-1.89864	-1.85081
59660454	chr20:59660454:A:G	4.31573e-15	-2.31606e-10	-1.83693
59660471	chr20:59660471:G:A	2.52466e-14	-2.31606e-10	-0.0705051
59661078	chr20:59661078:G:A	4.96711e-15	-2.31606e-10	-1.69636
59661247	chr20:59661247:TTGATGGC:T	4.6156e-15	-2.31606e-10	-1.76975
59661378	chr20:59661378:C:T	8.35744e-14	1.12654	-9.89384e-10
59661393	chr20:59661393:G:C	4.3698e-15	-2.31606e-10	-1.82448
59661397	chr20:59661397:A:G	1.48613e-14	0.840643	-1.44108
59661756	chr20:59661756:G:A	9.80384e-15	-2.31606e-10	-1.01642
59662181	chr20:59662181:C:T	1.37512e-14	-2.31606e-10	-0.678068
59662214	chr20:59662214:GAC:G	4.98053e-15	-2.31606e-10	-1.69366
59662420	chr20:59662420:A:G	4.0749e-15	-1.89435	-9.89384e-10
59662539	chr20:59662539:C:G	1.00094e-14	0.830308	-1.82598
59662606	chr20:59662606:A:G	3.38216e-14	1.51929	-1.29739
59662970	chr20:59662970:C:T	8.26322e-16	-1.65105	-1.83891
59663623	chr20:59663623:C:T	8.94296e-16	-1.87594	-1.53498
59663673	chr20:59663673:G:C	8.88809e-16	-1.89465	-1.52242
59663675	chr20:59663675:G:A	7.08339e-15	-2.31606e-10	-1.34144
59663859	chr20:59663859:A:G	4.32797e-15	-2.31606e-10	-1.8341
59664657	chr20:59664657:A:G	4.25641e-15	-2.31606e-10	-1.85077
59664741	chr20:59664741:C:T	6.94412e-15	-2.31606e-10	-1.3613
59664810	chr20:59664810:G:A	1.60969e-14	-0.0437998	-0.47677
59664894	chr20:59664894:G:A	3.96525e-15	-1.92163	-9.89384e-10
59665680	chr20:59665680:C:G	4.54289e-15	-2.31606e-10	-1.78563
59665841	chr20:59665841:G:C	4.19844e-15	-1.86448	-9.89384e-10
59666225	chr20:59666225:G:A	2.52177e-14	0.00141521	-0.0730638
59666259	chr20:59666259:C:T	4.2805e-15	-2.31606e-10	-1.84513
59666339	chr20:59666339:C:T	7.232e-15	-1.32068	-9.89384e-10
59666606	chr20:59666606:T:C	5.17138e-15	-2.31606e-10	-1.65606
59666721	chr20:59666721:G:T	4.29979e-15	-2.31606e-10	-1.84063
59667209	chr20:59667209:T:A	6.39713e-15	-2.31606e-10	-1.44335
59667927	chr20:59667927:G:A	4.93929e-15	-1.70198	-9.89384e-10
59668011	chr20:59668011:C:T	1.91717e-14	-2.31606e-10	-0.345761
59668055	chr20:59668055:T:C	4.46753e-14	1.63064	-1.13042
59668480	chr20:59668480:G:A	3.82918e-14	1.46272	-1.11668
59668541	chr20:59668541:A:G	4.12085e-14	1.54456	-1.12511
59668863	chr20:59668863:G:A	3.27854e-14	1.01098	-0.820195
59669043	chr20:59669043:C:T	5.76251e-14	1.67345	-0.918689
59669203	chr20:59669203:G:A	8.23832e-15	-2.31606e-10	-1.1904
59669733	chr20:59669733:G:A	2.11953e-14	-2.31606e-10	-0.245417
59670082	chr20:59670082:C:G	2.57143e-14	1.03139	-1.08354
59670393	chr20:59670393:C:T	1.40263e-14	-2.31606e-10	-0.658264
59671467	chr20:59671467:C:G	4.81656e-14	1.10995	-0.534498
59671765	chr20:59671765:A:G	4.32234e-15	-2.31606e-10	-1.8354
59671774	chr20:59671774:G:T	4.34375e-15	-2.31606e-10	-1.83046
59671836	chr20:59671836:C:T	6.18545e-15	-2.31606e-10	-1.477
59672011	chr20:59672011:G:C	5.52339e-15	-2.31606e-10	-1.59021
59672080	chr20:59672080:G:A	6.59255e-16	-1.86539	-1.85045
59672181	chr20:59672181:T:C	7.23131e-16	-1.84013	-1.78323
59672718	chr20:59672718:G:A	1.17098e-14	-1.81986	0.981086
59673326	chr20:59673326:G:A	1.03871e-14	-2.31606e-10	-0.958635
59673327	chr20:59673327:A:T	1.05179e-14	-2.31606e-10	-0.946114
59673455	chr20:59673455:C:T	9.33069e-16	-1.91288	-1.45559
59673670	chr20:59673670:C:T	7.72718e-16	-1.91288	-1.64416
59673741	chr20:59673741:G:C	8.95489e-16	-1.91333	-1.49625
59674089	chr20:59674089:C:T	2.0417e-13	-2.31606e-10	2.01976
59675605	chr20:59675605:A:T	3.91262e-15	-1.92198	-0.0130066
59676028	chr20:59676028:C:T	7.50794e-16	-1.90714	-1.67868
59676037	chr20:59676037:T:C	5.63173e-15	-2.31606e-10	-1.57078
59676047	chr20:59676047:T:G	4.25566e-15	-2.31606e-10	-1.85095
59676076	chr20:59676076:T:C	1.57273e-15	-1.10139	-1.745
59676343	chr20:59676343:G:A	3.32372e-15	-1.36947	-0.728642
59676729	chr20:59676729:A:G	1.28206e-15	-1.48686	-1.56387
59676896	chr20:59676896:TG:T	3.12249e-15	-1.92201	-0.238553
59677079	chr20:59677079:A:C	2.3227e-15	-1.91224	-0.54423
59677381	chr20:59677381:G:T	6.78953e-16	-1.88184	-1.80456
59677513	chr20:59677513:A:G	6.73908e-15	-2.31606e-10	-1.39127
59677793	chr20:59677793:T:C	6.26467e-16	-1.91623	-1.85063
59677844	chr20:59677844:G:A	6.58261e-16	-1.89906	-1.81829
59677853	chr20:59677853:A:G	9.87658e-15	-2.31606e-10	-1.00903
59677879	chr20:59677879:TTTAA:T	3.33083e-15	-1.8965	-0.199473
59678449	chr20:59678449:C:T	6.35132e-16	-1.907	-1.84612
59678528	chr20:59678528:G:A	7.20416e-16	-1.87341	-1.75371
59678635	chr20:59678635:A:G	7.7146e-16	-1.91271	-1.64595
59678738	chr20:59678738:T:C	1.31851e-15	-1.91989	-1.1028
59678807	chr20:59678807:T:C	1.15725e-14	-2.31606e-10	-0.850565
59678883	chr20:59678883:A:C	1.23448e-15	-1.89785	-1.1907
59678916	chr20:59678916:A:G	8.56237e-16	-1.78369	-1.67071
59679482	chr20:59679482:C:T	4.13857e-15	-1.87885	-9.89384e-10
59679544	chr20:59679544:CCACATGTT:C	4.15132e-15	-1.87577	-9.89384e-10
59679789	chr20:59679789:G:A	7.34557e-16	-1.88503	-1.72266
59679831	chr20:59679831:G:T	8.96643e-15	-2.31606e-10	-1.10571
59680190	chr20:59680190:G:A	4.44517e-15	-1.80738	-9.89384e-10
59680198	chr20:59680198:CAGT:C	4.37773e-15	-1.82267	-9.89384e-10
59680342	chr20:59680342:G:A	1.10082e-15	-1.8441	-1.35904
59680346	chr20:59680346:C:T	4.43044e-15	-1.8107	-9.89384e-10
59680438	chr20:59680438:T:C	2.57941e-15	-1.8621	-0.48953
59680484	chr20:59680484:G:A	4.07546e-15	-1.89421	-9.89384e-10
59680593	chr20:59680593:G:A	4.98329e-15	-2.31606e-10	-1.69311
59680676	chr20:59680676:C:T	4.26977e-15	-2.31606e-10	-1.84764
59680700	chr20:59680700:C:T	4.62904e-15	-1.76685	-9.89384e-10
59680782	chr20:59680782:A:G	5.6773e-15	-2.31606e-10	-1.56272
59680969	chr20:59680969:G:T	4.46966e-15	-1.80188	-9.89384e-10
59681025	chr20:59681025:T:C	4.4687e-15	-1.8021	-9.89384e-10
59681063	chr20:59681063:T:G	4.46445e-15	-1.80305	-9.89384e-10
59681221	chr20:59681221:G:C	4.47496e-15	-1.8007	-9.89384e-10
59681277	chr20:59681277:C:T	6.76311e-15	-2.31606e-10	-1.38771
59681297	chr20:59681297:T:C	4.38906e-15	-1.82008	-9.89384e-10
59681367	chr20:59681367:T:A	4.50727e-15	-1.7935	-9.89384e-10
59681676	chr20:59681676:G:T	4.41853e-15	-2.31606e-10	-1.81339
59681686	chr20:59681686:C:T	8.15716e-15	-2.31606e-10	-1.2003
59681738	chr20:59681738:T:C	4.48697e-15	-1.79802	-9.89384e-10
59681881	chr20:59681881:A:G	7.62644e-15	-2.31606e-10	-1.26758
59681946	chr20:59681946:G:C	4.25426e-15	-2.31606e-10	-1.85128
59682023	chr20:59682023:AG:A	3.22621e-15	-1.7984	-0.329489
59682026	chr20:59682026:AAG:A	4.35649e-15	-1.82753	-9.89384e-10
59682065	chr20:59682065:C:T	4.34626e-15	-1.82988	-9.89384e-10
59682067	chr20:59682067:C:T	1.29233e-14	-0.740161	-9.89384e-10
59682168	chr20:59682168:C:T	1.11577e-15	-1.88959	-1.30006
59682184	chr20:59682184:A:G	4.48634e-15	-1.79816	-9.89384e-10
59682407	chr20:59682407:C:T	2.83878e-15	-1.78212	-0.473701
59682505	chr20:59682505:G:A	4.55702e-15	-1.78253	-9.89384e-10
59682581	chr20:59682581:A:G	4.33076e-15	-1.83345	-9.89384e-10
59682940	chr20:59682940:G:T	4.89465e-15	-1.88836	0.17731
59683051	chr20:59683051:G:A	3.686e-14	-2.31606e-10	0.307932
59683117	chr20:59683117:A:G	4.47307e-15	-1.80112	-9.89384e-10
59683632	chr20:59683632:A:G	2.83695e-15	-1.90507	-0.351395
59683936	chr20:59683936:G:A	4.56401e-15	-1.781	-9.89384e-10
59684181	chr20:59684181:C:T	1.10609e-15	-1.92165	-1.27671
59684252	chr20:59684252:C:T	4.52897e-15	-1.7887	-9.89384e-10
59684610	chr20:59684610:T:C	2.67566e-15	-1.70981	-0.605193
59684905	chr20:59684905:G:A	5.55171e-15	-2.31606e-10	-1.58509
59685407	chr20:59685407:C:T	1.47043e-15	-1.46314	-1.4505
59685471	chr20:59685471:A:G	7.15969e-15	-1.4846	0.153869
59685674	chr20:59685674:G:A	4.12845e-15	-1.8813	-9.89384e-10
59686052	chr20:59686052:C:A	4.15404e-15	-1.87512	-9.89384e-10
59686213	chr20:59686213:G:A	4.26608e-15	-2.31606e-10	-1.8485
59686260	chr20:59686260:G:A	4.16764e-15	-1.87185	-9.89384e-10
59686529	chr20:59686529:GGTGATGATGATGGTC:G	3.97283e-15	-1.91972	-9.89384e-10
59687027	chr20:59687027:G:A	1.34339e-14	-2.31606e-10	-0.701418
59687120	chr20:59687120:GATA:G	1.12219e-14	-1.20029	0.318962
59687123	chr20:59687123:A:G	3.35801e-14	-2.31606e-10	0.214738
59687279	chr20:59687279:A:G	2.50571e-15	-1.48689	-0.893733
59687658	chr20:59687658:C:T	1.99883e-15	-1.26882	-1.33781
59687764	chr20:59687764:C:G	7.14115e-16	-1.90138	-1.73453
59687786	chr20:59687786:G:A	1.303e-14	-1.2827	0.550755
59687816	chr20:59687816:G:A	5.84839e-15	-2.31606e-10	-1.53303
59687854	chr20:59687854:A:G	1.66962e-14	-2.31606e-10	-0.484017
59687877	chr20:59687877:T:A	9.38544e-15	-1.23114	0.171101
59687890	chr20:59687890:T:C	4.71086e-15	-2.31606e-10	-1.74933
59688163	chr20:59688163:C:A	1.08091e-15	-1.92118	-1.30021
59688586	chr20:59688586:A:G	8.22169e-15	-1.19242	-9.89384e-10
59688725	chr20:59688725:T:C	1.53394e-14	-2.31606e-10	-0.568769
59689287	chr20:59689287:A:G	1.41684e-14	-2.31606e-10	-0.648179
59689400	chr20:59689400:G:T	5.28223e-15	-1.63485	-9.89384e-10
59689602	chr20:59689602:A:G	7.82497e-15	-2.31606e-10	-1.24188
59689610	chr20:59689610:A:G	5.30766e-15	-2.31606e-10	-1.63004
59689652	chr20:59689652:T:C	1.55663e-15	-1.56377	-1.29291
59689733	chr20:59689733:T:C	6.10294e-14	0.81216	-9.89384e-10
59690050	chr20:59690050:C:G	4.32909e-15	-2.31606e-10	-1.83384
59690571	chr20:59690571:A:G	1.16577e-15	-1.89725	-1.24856
59690602	chr20:59690602:A:G	1.67056e-15	-1.55838	-1.22766
59690641	chr20:59690641:TCTC:T	4.15317e-15	-1.87533	-9.89384e-10
59690794	chr20:59690794:A:C	6.98068e-15	-2.31606e-10	-1.35605
59691132	chr20:59691132:C:T	5.61899e-15	-2.31606e-10	-1.57304
59691157	chr20:59691157:G:A	8.27701e-15	-1.18571	-9.89384e-10
59691777	chr20:59691777:G:A	1.2276e-14	-0.791549	-9.89384e-10
59691869	chr20:59691869:C:T	4.03237e-15	-1.90484	-9.89384e-10
59692185	chr20:59692185:G:A	2.87058e-15	-1.32387	-0.920818
59692222	chr20:59692222:C:T	4.43411e-15	-2.31606e-10	-1.80987
59692264	chr20:59692264:G:T	4.43462e-15	-2.31606e-10	-1.80976
59692593	chr20:59692593:G:T	9.25877e-16	-1.66336	-1.71285
59692606	chr20:59692606:C:G	9.08424e-16	-1.90362	-1.49162
59692715	chr20:59692715:A:G	1.14027e-15	-1.74444	-1.42349
59692803	chr20:59692803:A:G	1.43774e-14	-2.31606e-10	-0.633536
59692836	chr20:59692836:A:G	1.01423e-15	-1.66535	-1.61971
59692885	chr20:59692885:G:A	1.34011e-15	-1.81373	-1.19272
59692987	chr20:59692987:G:A	2.00478e-15	-1.53876	-1.0649
59693533	chr20:59693533:C:T	5.3087e-15	-1.62985	-9.89384e-10
59693549	chr20:59693549:G:A	5.04457e-15	-2.31606e-10	-1.68088
59693605	chr20:59693605:G:A	4.66083e-15	-1.76	-9.89384e-10
59693698	chr20:59693698:A:G	4.49436e-15	-1.56605	-0.230327
59693726	chr20:59693726:G:A	4.38848e-15	-2.31606e-10	-1.82021
59693737	chr20:59693737:C:G	4.79269e-15	-2.31606e-10	-1.73211
59693886	chr20:59693886:A:G	4.27129e-15	-2.31606e-10	-1.84728
59693982	chr20:59693982:T:G	2.24503e-15	-1.48784	-1.00263
59693991	chr20:59693991:G:T	1.45236e-15	-1.9218	-1.0042
59693994	chr20:59693994:C:T	3.96426e-15	-1.92188	-9.89384e-10
59694466	chr20:59694466:G:C	1.7625e-15	-1.91717	-0.815291
59694891	chr20:59694891:A:G	6.63782e-15	-2.31606e-10	-1.40641
59694973	chr20:59694973:G:A	3.07928e-14	-2.31606e-10	0.128085
59695280	chr20:59695280:T:C	5.82884e-15	-2.31606e-10	-1.53638
59695891	chr20:59695891:T:C	2.43934e-15	-1.39904	-1.00843
59696520	chr20:59696520:C:T	3.96908e-15	-1.92066	-9.89384e-10
59697110	chr20:59697110:T:C	7.0774e-15	-2.31606e-10	-1.34229
59697186	chr20:59697186:G:A	4.26905e-15	-2.31606e-10	-1.84781
59697366	chr20:59697366:C:T	3.96425e-15	-1.92188	-9.89384e-10
59697792	chr20:59697792:A:G	8.13391e-16	-1.73128	-1.77446
59697857	chr20:59697857:G:A	5.34503e-15	-2.31606e-10	-1.62303
59697985	chr20:59697985:CA:C	4.57502e-14	-2.31606e-10	0.523999
59698374	chr20:59698374:A:G	3.96512e-15	-1.92166	-9.89384e-10
59699090	chr20:59699090:A:G	1.93201e-14	-2.31606e-10	-0.338052
59699115	chr20:59699115:G:T	1.00338e-15	-1.85308	-1.44274
59699346	chr20:59699346:C:A	7.16395e-15	-1.59123	0.261096
59699465	chr20:59699465:T:C	6.33078e-15	-1.82058	0.366802
59699534	chr20:59699534:C:T	6.19368e-15	-2.31606e-10	-1.47567
59699918	chr20:59699918:C:T	5.77667e-15	-2.31606e-10	-1.54537
59699991	chr20:59699991:A:G	7.6218e-15	-2.31606e-10	-1.26818
59700337	chr20:59700337:CT:C	6.54494e-15	-1.4205	-9.89384e-10
59700397	chr20:59700397:A:G	5.20173e-15	-2.31606e-10	-1.65021
59700409	chr20:59700409:G:C	5.06766e-15	-2.31606e-10	-1.67632
59700781	chr20:59700781:T:C	2.48716e-15	-1.40243	-0.985622
59700994	chr20:59700994:A:G	1.53531e-15	-1.60886	-1.2616
59701141	chr20:59701141:C:T	1.47425e-15	-1.79556	-1.11548
59701387	chr20:59701387:C:T	4.75497e-15	-2.31606e-10	-1.74001
59701712	chr20:59701712:CA:C	4.00669e-15	-1.91123	-9.89384e-10
59701783	chr20:59701783:G:A	4.52755e-15	-2.31606e-10	-1.78902
59701980	chr20:59701980:T:C	4.79418e-15	-1.73179	-9.89384e-10
59702424	chr20:59702424:T:G	1.28059e-15	-1.37139	-1.68049
59702562	chr20:59702562:G:A	4.3774e-15	-2.31606e-10	-1.82274
59702705	chr20:59702705:A:G	4.28332e-15	-2.31606e-10	-1.84447
59702919	chr20:59702919:T:C	6.3763e-16	-1.89807	-1.85112
59702977	chr20:59702977:G:A	6.12404e-15	-2.31606e-10	-1.48697
59703153	chr20:59703153:G:A	5.52975e-15	-2.31606e-10	-1.58905
59703262	chr20:59703262:G:A	4.25629e-15	-2.31606e-10	-1.8508
59703356	chr20:59703356:G:A	5.16194e-15	-2.31606e-10	-1.65788
59703576	chr20:59703576:G:A	1.46701e-15	-1.11206	-1.80391
59703655	chr20:59703655:C:A	6.61446e-15	-2.31606e-10	-1.40994
59703778	chr20:59703778:C:T	1.73795e-15	-1.89446	-0.852033
59703863	chr20:59703863:A:G	1.12428e-14	-0.861146	-0.0183258
59704097	chr20:59704097:C:T	5.02819e-15	-2.31606e-10	-1.68414
59704241	chr20:59704241:C:G	5.28898e-15	-2.31606e-10	-1.63357
59705187	chr20:59705187:A:G	7.5733e-15	-1.04042	-0.234148
59705301	chr20:59705301:G:A	7.34938e-15	-2.31606e-10	-1.30458
59705338	chr20:59705338:C:T	4.03635e-15	-1.90385	-9.89384e-10
59705469	chr20:59705469:A:G	5.13683e-15	-2.31606e-10	-1.66276
59706264	chr20:59706264:C:T	1.77592e-15	-1.31832	-1.40656
59706302	chr20:59706302:G:T	8.75545e-16	-1.68878	-1.74333
59707377	chr20:59707377:C:A	4.3412e-15	-2.31606e-10	-1.83105
59707665	chr20:59707665:A:G	8.63866e-16	-1.62152	-1.82402
59707894	chr20:59707894:A:G	4.33659e-15	-2.31606e-10	-1.83211
59708115	chr20:59708115:G:A	4.08623e-15	-1.89157	-9.89384e-10
59708238	chr20:59708238:T:G	1.32432e-15	-1.84663	-1.17167
59708766	chr20:59708766:A:C	5.23838e-15	-2.31606e-10	-1.64318
59709199	chr20:59709199:T:C	5.59256e-15	-2.31606e-10	-1.57776
59709399	chr20:59709399:AC:A	5.78595e-15	-2.31606e-10	-1.54376
59709424	chr20:59709424:G:A	1.43522e-14	-2.31606e-10	-0.635296
59709506	chr20:59709506:T:G	2.65797e-15	-1.78682	-0.534809
59710025	chr20:59710025:A:G	4.01091e-15	-1.91018	-9.89384e-10
59710227	chr20:59710227:A:G	5.60985e-14	-0.593312	1.32123
59710243	chr20:59710243:A:C	2.63091e-15	-1.72542	-0.606445
59710375	chr20:59710375:C:T	1.0009e-14	-0.995711	-9.89384e-10
59710486	chr20:59710486:C:T	4.26367e-15	-2.31606e-10	-1.84907
59711026	chr20:59711026:T:C	4.76161e-15	-2.31606e-10	-1.73861
59711154	chr20:59711154:G:A	2.17419e-15	-0.857035	-1.66551
59711427	chr20:59711427:C:T	4.30581e-15	-2.31606e-10	-1.83923
59711735	chr20:59711735:C:T	6.71367e-16	-1.88005	-1.81759
59711766	chr20:59711766:G:A	4.41788e-15	-2.31606e-10	-1.81354
59712402	chr20:59712402:A:G	4.34451e-15	-2.31606e-10	-1.83028
59712526	chr20:59712526:G:A	4.70001e-15	-2.31606e-10	-1.75163
59712969	chr20:59712969:A:T	4.89505e-15	-2.31606e-10	-1.71097
59713136	chr20:59713136:G:A	6.83876e-16	-1.88301	-1.79617
59713226	chr20:59713226:T:G	7.38492e-15	-1.01782	-0.281932
59713263	chr20:59713263:T:C	1.60087e-15	-1.24218	-1.58647
59713304	chr20:59713304:G:A	3.9919e-15	-1.91493	-9.89384e-10
59713364	chr20:59713364:T:G	5.33414e-15	-2.31606e-10	-1.62507
59713374	chr20:59713374:G:A	1.73287e-15	-1.299	-1.45042
59713525	chr20:59713525:T:A	7.68342e-15	-0.507586	-0.752546
59713641	chr20:59713641:T:C	6.8839e-15	-2.31606e-10	-1.37001
59713738	chr20:59713738:TC:T	4.82784e-15	-2.31606e-10	-1.7248
59714207	chr20:59714207:A:G	4.306e-15	-2.31606e-10	-1.83919
59714777	chr20:59714777:A:C	1.00878e-15	-1.59174	-1.69871
59714824	chr20:59714824:C:T	4.34356e-15	-2.31606e-10	-1.8305
59714956	chr20:59714956:A:G	6.71543e-15	-2.31606e-10	-1.39479
59715378	chr20:59715378:G:A	4.57779e-15	-2.31606e-10	-1.77798
59715961	chr20:59715961:A:G	4.48232e-15	-2.31606e-10	-1.79906
59716317	chr20:59716317:A:G	6.43145e-16	-1.91808	-1.8225
59716756	chr20:59716756:C:T	2.72538e-15	-1.75871	-0.537881
59716912	chr20:59716912:G:A	8.88793e-15	-2.31606e-10	-1.1145
59717321	chr20:59717321:A:C	1.80497e-15	-1.39343	-1.31523
59717392	chr20:59717392:A:G	6.34209e-16	-1.91149	-1.84308
59717494	chr20:59717494:G:C	4.38326e-15	-2.31606e-10	-1.8214
59717858	chr20:59717858:A:C	5.9324e-15	-2.31606e-10	-1.51877
59717991	chr20:59717991:C:T	4.35308e-15	-2.31606e-10	-1.82831
59718091	chr20:59718091:C:T	3.57374e-14	-2.31606e-10	0.277
59718665	chr20:59718665:G:A	6.39403e-16	-1.90234	-1.84408
59718722	chr20:59718722:G:C	1.6338e-15	-1.57725	-1.23104
59719780	chr20:59719780:G:T	5.2214e-15	-2.31606e-10	-1.64643
59719868	chr20:59719868:T:C	4.99309e-15	-2.31606e-10	-1.69114
59719977	chr20:59719977:A:G	6.27098e-16	-1.91573	-1.85012
59720061	chr20:59720061:T:C	1.06604e-15	-1.88353	-1.35172
59720145	chr20:59720145:A:G	2.78785e-15	-1.5096	-0.764323
59720311	chr20:59720311:A:G	7.35668e-16	-1.91992	-1.68626
59720687	chr20:59720687:T:G	4.41049e-15	-2.31606e-10	-1.81521
59720822	chr20:59720822:C:T	1.0108e-15	-1.50775	-1.7807
59720898	chr20:59720898:C:T	4.34409e-15	-2.31606e-10	-1.83038
59720970	chr20:59720970:C:T	5.76795e-15	-2.31606e-10	-1.54688
59721103	chr20:59721103:C:T	1.70457e-14	-2.31606e-10	-0.463299
59721295	chr20:59721295:T:A	6.31868e-16	-1.91345	-1.84483
59721603	chr20:59721603:G:A	4.27402e-15	-2.31606e-10	-1.84664
59721679	chr20:59721679:C:T	7.31387e-16	-1.77	-1.84201
59721789	chr20:59721789:A:G	7.8917e-16	-1.89791	-1.63807
59721830	chr20:59721830:T:C	4.97298e-15	-1.69518	-9.89384e-10
59721912	chr20:59721912:A:G	8.87243e-16	-1.90704	-1.5118
59722099	chr20:59722099:G:A	6.47607e-15	-1.43108	-9.89384e-10
59722111	chr20:59722111:G:A	4.25469e-15	-2.31606e-10	-1.85117
59722188	chr20:59722188:T:C	7.16211e-16	-1.84859	-1.78439
59722212	chr20:59722212:G:A	6.23459e-16	-1.92075	-1.85092
59722440	chr20:59722440:A:G	4.2577e-15	-2.31606e-10	-1.85047
59722483	chr20:59722483:A:G	3.96795e-15	-1.92095	-9.89384e-10
59722830	chr20:59722830:G:A	6.13154e-15	-2.31606e-10	-1.48575
59723208	chr20:59723208:G:A	4.8305e-15	-2.31606e-10	-1.72425
59723267	chr20:59723267:T:A	5.52807e-15	-2.31606e-10	-1.58936
59723582	chr20:59723582:G:A	3.98147e-15	-1.91754	-9.89384e-10
59723730	chr20:59723730:C:T	8.10818e-15	0.461799	-1.66812
59723811	chr20:59723811:G:A	4.56992e-15	-2.31606e-10	-1.7797
59723956	chr20:59723956:T:C	4.38823e-15	-2.31606e-10	-1.82027
59724064	chr20:59724064:C:T	6.21968e-14	-2.31606e-10	0.831107
59724409	chr20:59724409:A:G	5.75376e-15	-1.91708	0.367739
59724430	chr20:59724430:G:A	1.12184e-15	-1.37491	-1.80932
59724442	chr20:59724442:G:A	4.48925e-15	-2.31606e-10	-1.79751
59724928	chr20:59724928:C:A	3.70431e-15	-1.69355	-0.296152
59725189	chr20:59725189:G:C	3.36175e-15	-1.81447	-0.27226
59725207	chr20:59725207:G:A	4.9168e-15	-1.70654	-9.89384e-10
59725209	chr20:59725209:GGTTGTGAGCCCAGGTGT:G	4.80585e-15	-2.31606e-10	-1.72936
59725210	chr20:59725210:G:C	4.54708e-15	-0.492816	-1.2919
59725211	chr20:59725211:T:C	6.6406e-15	-0.1972	-1.20879
59725229	chr20:59725229:TGTGTGCTCA:T	4.8335e-15	-2.31606e-10	-1.72363
59725471	chr20:59725471:C:T	4.29935e-15	-2.31606e-10	-1.84073
59725951	chr20:59725951:C:T	1.02928e-14	0.369997	-1.33775
59725968	chr20:59725968:T:C	1.83338e-15	-1.11889	-1.57414
59726675	chr20:59726675:G:A	4.41422e-15	-2.31606e-10	-1.81437
59726801	chr20:59726801:C:T	2.05121e-14	-0.278182	-9.89384e-10
59727009	chr20:59727009:T:C	8.3767e-15	0.310945	-1.48469
59727136	chr20:59727136:G:A	2.60608e-15	-0.525207	-1.81614
59727215	chr20:59727215:T:G	2.10419e-15	-0.852094	-1.70317
59727253	chr20:59727253:T:C	6.77065e-16	-1.8458	-1.84338
59727398	chr20:59727398:G:T	4.26773e-15	-2.31606e-10	-1.84811
59728101	chr20:59728101:G:A	7.78037e-16	-1.72132	-1.82885
59728102	chr20:59728102:C:T	1.47169e-15	-1.45265	-1.46013
59728454	chr20:59728454:C:T	5.64887e-15	-0.723702	-0.844038
59729866	chr20:59729866:T:C	4.70267e-15	-1.1973	-0.553766
59730029	chr20:59730029:C:T	4.1916e-15	-0.527636	-1.33848
59730148	chr20:59730148:C:T	3.16643e-14	-0.360185	0.516179
59730369	chr20:59730369:G:A	1.1546e-14	-2.31606e-10	-0.852862
59730514	chr20:59730514:G:A	4.26975e-15	-2.31606e-10	-1.84764
59730665	chr20:59730665:C:A	4.30981e-15	-2.31606e-10	-1.8383
59730810	chr20:59730810:C:T	2.78816e-15	-1.85943	-0.41438
59731014	chr20:59731014:A:G	8.65493e-15	-2.31606e-10	-1.14107
59731081	chr20:59731081:C:G	1.33434e-14	-2.31606e-10	-0.708175
59731275	chr20:59731275:T:C	9.51873e-15	-1.92109	0.875153
59731441	chr20:59731441:C:T	1.56435e-15	-1.92183	-0.92989
59731891	chr20:59731891:A:G	6.15846e-15	-1.48137	-9.89384e-10
59732094	chr20:59732094:C:G	1.69766e-15	-1.91517	-0.854776
59732133	chr20:59732133:G:A	5.27569e-15	-2.31606e-10	-1.63609
59732265	chr20:59732265:A:G	4.74389e-15	-2.31606e-10	-1.74234
59732267	chr20:59732267:G:T	4.40068e-15	-2.31606e-10	-1.81744
59732583	chr20:59732583:A:C	3.97521e-15	-1.91912	-9.89384e-10
59733057	chr20:59733057:T:G	1.78313e-15	-1.82412	-0.896702
59733234	chr20:59733234:C:T	4.25647e-15	-2.31606e-10	-1.85076
59733252	chr20:59733252:A:G	3.27313e-15	-1.85405	-0.259398
59733285	chr20:59733285:A:T	4.26792e-15	-2.31606e-10	-1.84807
59733324	chr20:59733324:C:A	1.50946e-14	-2.31606e-10	-0.58486
59733450	chr20:59733450:A:T	2.64887e-15	-1.33202	-0.993045
59733477	chr20:59733477:A:T	2.80657e-15	-1.77796	-0.489276
59733775	chr20:59733775:C:T	2.79994e-15	-0.655043	-1.61456
59734005	chr20:59734005:C:T	5.03962e-15	-0.877671	-0.804195
59734015	chr20:59734015:T:C	1.03694e-15	-1.49788	-1.76504
59734121	chr20:59734121:A:G	4.33252e-15	-2.31606e-10	-1.83305
59734328	chr20:59734328:T:G	4.17196e-15	-1.87081	-9.89384e-10
59734543	chr20:59734543:TTC:T	1.56648e-14	-2.31606e-10	-0.547783
59734553	chr20:59734553:T:G	1.02914e-15	-1.4279	-1.84257
59735469	chr20:59735469:C:T	4.35091e-15	-2.31606e-10	-1.82881
59735749	chr20:59735749:C:T	1.72085e-14	-0.311701	-0.142089
59735822	chr20:59735822:C:T	4.37337e-15	-2.31606e-10	-1.82366
59737239	chr20:59737239:C:T	1.19257e-14	0.116551	-0.937055
59737708	chr20:59737708:A:G	3.43512e-14	-1.91607	2.15351
59737769	chr20:59737769:AC:A	4.33324e-15	-2.31606e-10	-1.83288
59737802	chr20:59737802:G:C	1.43695e-14	-0.634086	-9.89384e-10
59737926	chr20:59737926:C:G	5.86277e-15	-2.31606e-10	-1.53057
59738022	chr20:59738022:T:C	6.02917e-15	-2.31606e-10	-1.50259
59738218	chr20:59738218:G:A	1.32314e-14	1.13148	-1.84808
59738499	chr20:59738499:A:AC	4.94792e-15	-1.70023	-9.89384e-10
59738571	chr20:59738571:T:C	7.83976e-15	-2.31606e-10	-1.23999
59738633	chr20:59738633:G:A	2.29146e-15	-1.5961	-0.873901
59738880	chr20:59738880:G:A	4.54942e-15	-2.31606e-10	-1.7842
59739303	chr20:59739303:G:C	4.49437e-15	-2.31606e-10	-1.79637
59739610	chr20:59739610:T:C	6.85493e-16	-1.89136	-1.78546
59739724	chr20:59739724:C:A	4.43901e-15	-2.31606e-10	-1.80877
59740238	chr20:59740238:A:G	4.5819e-15	-2.31606e-10	-1.77708
59740423	chr20:59740423:C:G	5.29737e-15	-2.31606e-10	-1.63199
59740570	chr20:59740570:T:C	5.89271e-15	-1.52548	-9.89384e-10
59740694	chr20:59740694:C:T	1.7323e-15	-1.37212	-1.37763
59740942	chr20:59740942:T:C	4.78826e-15	-2.31606e-10	-1.73303
59741136	chr20:59741136:C:T	7.54531e-16	-1.92162	-1.65924
59741286	chr20:59741286:C:T	1.13638e-15	-1.50561	-1.66574
59741394	chr20:59741394:T:TC	5.18886e-15	-2.31606e-10	-1.65268
59741431	chr20:59741431:T:A	6.40594e-16	-1.90134	-1.84322
59741509	chr20:59741509:C:T	6.23526e-16	-1.92113	-1.85044
59741874	chr20:59741874:T:C	5.81296e-15	-1.53911	-9.89384e-10
59741982	chr20:59741982:C:T	1.30345e-15	-1.27537	-1.75881
59742155	chr20:59742155:G:A	1.10315e-15	-1.3972	-1.80382
59742196	chr20:59742196:A:T	7.94542e-16	-1.71521	-1.81398
59742296	chr20:59742296:TC:T	1.52209e-15	-1.54669	-1.33242
59742451	chr20:59742451:T:A	4.47765e-15	-2.31606e-10	-1.8001
59742459	chr20:59742459:C:T	4.30399e-15	-2.31606e-10	-1.83965
59742769	chr20:59742769:G:A	1.08773e-15	-1.48438	-1.73072
59742849	chr20:59742849:C:T	5.13517e-15	-2.31606e-10	-1.66308
59742851	chr20:59742851:C:T	7.11979e-16	-1.8651	-1.7738
59742917	chr20:59742917:G:A	4.38079e-15	-2.31606e-10	-1.82197
59743035	chr20:59743035:A:G	4.67051e-15	-2.31606e-10	-1.75793
59743243	chr20:59743243:C:T	4.30335e-15	-2.31606e-10	-1.8398
59743315	chr20:59743315:G:A	4.36379e-15	-2.31606e-10	-1.82586
59743656	chr20:59743656:C:T	8.67818e-16	-1.89686	-1.54411
59743783	chr20:59743783:G:A	7.35963e-15	-1.30319	-9.89384e-10
59744082	chr20:59744082:G:A	7.66972e-15	-2.31606e-10	-1.26192
59744354	chr20:59744354:C:T	1.36779e-15	-1.59816	-1.38784
59744546	chr20:59744546:G:T	5.35378e-15	-2.31606e-10	-1.62139
59744584	chr20:59744584:T:A	5.08345e-15	-2.31606e-10	-1.67321
59744626	chr20:59744626:C:T	7.39956e-16	-1.84479	-1.75557
59744654	chr20:59744654:C:G	1.05738e-15	-1.73667	-1.50674
59744751	chr20:59744751:G:A	1.27436e-14	-1.41267	0.658502
59744935	chr20:59744935:G:A	7.1316e-16	-1.84024	-1.79701
59745017	chr20:59745017:A:G	4.04558e-15	-1.90157	-9.89384e-10
59745182	chr20:59745182:G:A	4.97977e-15	-2.31606e-10	-1.69381
59745257	chr20:59745257:A:G	1.11539e-15	-1.922	-1.268
59745262	chr20:59745262:A:T	9.19856e-15	-1.08015	-9.89384e-10
59745314	chr20:59745314:A:C	1.04284e-15	-1.40716	-1.85009
59745327	chr20:59745327:A:G	4.50292e-15	-2.31606e-10	-1.79447
59745465	chr20:59745465:T:TCCCCA	5.39355e-15	-2.31606e-10	-1.61399
59745692	chr20:59745692:TG:T	4.93648e-15	-2.31606e-10	-1.70254
59745769	chr20:59745769:G:A	1.99884e-14	-2.31606e-10	-0.304045
59745809	chr20:59745809:C:T	1.09584e-15	-1.49499	-1.71269
59745860	chr20:59745860:G:C	4.26939e-15	-2.31606e-10	-1.84773
59745887	chr20:59745887:G:A	7.33422e-16	-1.91655	-1.69268
59746042	chr20:59746042:C:T	8.15499e-16	-1.85738	-1.64577
59746177	chr20:59746177:C:T	6.56738e-15	-2.31606e-10	-1.41708
59746276	chr20:59746276:T:A	5.80184e-15	-2.31606e-10	-1.54102
59746437	chr20:59746437:G:A	4.32351e-15	-2.31606e-10	-1.83513
59746505	chr20:59746505:C:G	5.79046e-15	-2.31606e-10	-1.54298
59746652	chr20:59746652:C:T	7.1482e-16	-1.81403	-1.82089
59746710	chr20:59746710:G:T	5.86017e-15	-2.31606e-10	-1.53102
59746746	chr20:59746746:G:T	6.96256e-16	-1.83625	-1.82498
59746899	chr20:59746899:C:T	5.54789e-15	0.155469	-1.74125
59746970	chr20:59746970:T:TAA	7.12066e-16	-1.81498	-1.8238
59747057	chr20:59747057:G:A	4.42997e-15	-2.31606e-10	-1.8108
59747309	chr20:59747309:T:C	9.03586e-15	-1.098	-9.89384e-10
59747901	chr20:59747901:A:G	1.29103e-15	-1.23628	-1.80748
59747918	chr20:59747918:A:G	8.03306e-16	-1.78334	-1.73488
59747948	chr20:59747948:C:T	4.57761e-15	-2.31606e-10	-1.77802
59747981	chr20:59747981:C:T	8.37524e-16	-1.7709	-1.7056
59748026	chr20:59748026:C:T	9.17435e-16	-1.58795	-1.79742
59748131	chr20:59748131:A:G	8.75905e-16	-1.61475	-1.81695
59748162	chr20:59748162:A:C	9.70451e-16	-1.71088	-1.61831
59748465	chr20:59748465:C:T	9.65175e-16	-1.68987	-1.64477
59748616	chr20:59748616:A:G	9.80681e-16	-1.71234	-1.60637
59748767	chr20:59748767:C:CA	2.15386e-15	-1.80291	-0.729026
59748786	chr20:59748786:T:C	7.97842e-15	-2.31606e-10	-1.22246
59748859	chr20:59748859:A:G	1.26573e-15	-1.69589	-1.36765
59748935	chr20:59748935:C:T	5.47281e-15	-2.31606e-10	-1.5994
59748938	chr20:59748938:T:C	7.80892e-16	-1.7692	-1.77731
59748944	chr20:59748944:G:A	8.1529e-16	-1.75918	-1.74423
59748968	chr20:59748968:T:C	1.11213e-15	-1.55463	-1.63829
59749022	chr20:59749022:C:G	5.41856e-15	-2.31606e-10	-1.60937
59749115	chr20:59749115:G:A	4.25591e-15	-2.31606e-10	-1.85089
59749175	chr20:59749175:C:T	8.05419e-16	-1.75978	-1.7558
59749416	chr20:59749416:T:A	7.75331e-16	-1.80888	-1.74479
59749431	chr20:59749431:T:G	8.13769e-16	-1.75265	-1.75263
59749716	chr20:59749716:CAA:C	4.3939e-15	-2.31606e-10	-1.81898
59749947	chr20:59749947:G:A	7.5168e-16	-1.75405	-1.83059
59750076	chr20:59750076:A:T	4.43765e-15	-2.31606e-10	-1.80907
59750335	chr20:59750335:G:A	9.68352e-16	-1.54474	-1.78662
59750502	chr20:59750502:C:T	4.41865e-15	-2.31606e-10	-1.81336
59750505	chr20:59750505:G:A	8.62782e-15	-1.1442	-9.89384e-10
59750566	chr20:59750566:A:G	9.28802e-16	-1.83988	-1.53318
59750622	chr20:59750622:G:A	4.61264e-15	-2.31606e-10	-1.7704
59750658	chr20:59750658:C:G	9.68605e-16	-1.82456	-1.50653
59750667	chr20:59750667:C:T	1.6423e-12	4.10465	-9.89384e-10
59750673	chr20:59750673:TG:T	9.79272e-16	-1.82498	-1.49516
59750691	chr20:59750691:G:A	1.2058e-15	-1.40668	-1.70537
59750859	chr20:59750859:A:G	5.40092e-15	-2.31606e-10	-1.61263
59751020	chr20:59751020:G:A	1.41502e-15	-1.25643	-1.69563
59751319	chr20:59751319:C:T	4.57733e-15	-2.31606e-10	-1.77808
59751377	chr20:59751377:A:G	6.47643e-16	-1.88293	-1.85068
59751603	chr20:59751603:G:C	1.415e-15	-1.22121	-1.73085
59751710	chr20:59751710:C:T	5.20343e-15	-2.31606e-10	-1.64988
59751831	chr20:59751831:C:G	9.60769e-15	-1.03663	-9.89384e-10
59753164	chr20:59753164:A:T	9.17614e-15	-2.31606e-10	-1.08259
59753181	chr20:59753181:G:A	1.3246e-14	-2.31606e-10	-0.7155
59753194	chr20:59753194:C:T	5.18847e-15	-2.31606e-10	-1.65276
59753557	chr20:59753557:C:T	3.56305e-14	0.274005	-9.89384e-10
59753653	chr20:59753653:G:A	4.89957e-15	-2.31606e-10	-1.71005
59753872	chr20:59753872:G:A	1.02335e-14	-0.973532	-9.89384e-10
59754283	chr20:59754283:C:T	5.01706e-15	-2.31606e-10	-1.68635
59754544	chr20:59754544:C:A	8.15956e-16	-1.90999	-1.59261
59754594	chr20:59754594:G:T	9.73305e-15	-1.02367	-9.89384e-10
59754778	chr20:59754778:C:A	4.31029e-15	-0.738803	-1.09939
59755073	chr20:59755073:G:C	1.77218e-15	-1.52619	-1.2008
59755583	chr20:59755583:T:C	1.04269e-14	-0.954807	-9.89384e-10
59755603	chr20:59755603:C:T	5.80945e-15	-2.31606e-10	-1.53971
59755658	chr20:59755658:C:T	1.05335e-14	-0.944636	-9.89384e-10
59755858	chr20:59755858:T:G	8.90385e-16	-1.78088	-1.63442
59755960	chr20:59755960:A:G	5.52787e-15	-2.31606e-10	-1.58939
59756043	chr20:59756043:G:A	4.57658e-15	-2.31606e-10	-1.77824
59756053	chr20:59756053:C:CT	9.83696e-15	-1.01305	-9.89384e-10
59756188	chr20:59756188:C:T	3.16784e-15	-1.10379	-1.04236
59756225	chr20:59756225:G:A	1.04367e-14	-0.953865	-9.89384e-10
59756459	chr20:59756459:C:T	8.42034e-15	-2.31606e-10	-1.16855
59756473	chr20:59756473:G:A	6.45055e-15	-2.31606e-10	-1.43503
59756523	chr20:59756523:G:A	1.06414e-14	-0.934441	-9.89384e-10
59756567	chr20:59756567:GGTCTGAGAGTTGTGACTTCTGGA:G	1.13813e-14	-0.867223	-9.89384e-10
59756776	chr20:59756776:A:T	4.44662e-15	-1.80705	-9.89384e-10
59756919	chr20:59756919:C:T	4.25452e-15	-2.31606e-10	-1.85121
59757533	chr20:59757533:GA:G	9.41422e-16	-1.53716	-1.8224
59757543	chr20:59757543:G:C	7.0381e-16	-1.80175	-1.84869
59757570	chr20:59757570:A:G	8.1247e-16	-1.90933	-1.59754
59757617	chr20:59757617:G:C	1.10934e-14	-0.892848	-9.89384e-10
59757694	chr20:59757694:A:G	9.22912e-16	-1.56809	-1.81133
59757762	chr20:59757762:G:A	6.2025e-15	-2.31606e-10	-1.47424
59758033	chr20:59758033:C:T	4.25431e-15	-2.31606e-10	-1.85126
59758132	chr20:59758132:GC:G	1.04491e-15	-1.61905	-1.63622
59758263	chr20:59758263:C:T	1.10092e-14	-0.900468	-9.89384e-10
59758350	chr20:59758350:A:G	6.51624e-15	-2.31606e-10	-1.4249
59758357	chr20:59758357:A:G	5.09943e-15	-2.31606e-10	-1.67007
59758675	chr20:59758675:G:A	1.19663e-14	-0.817099	-9.89384e-10
59758757	chr20:59758757:C:T	5.29067e-15	-2.31606e-10	-1.63325
59758834	chr20:59758834:T:C	1.10649e-14	-0.895423	-9.89384e-10
59759029	chr20:59759029:T:C	1.54464e-15	-1.91946	-0.944947
59759128	chr20:59759128:T:C	4.29546e-15	-1.84164	-9.89384e-10
59759268	chr20:59759268:A:G	5.5767e-15	-2.31606e-10	-1.5806
59759430	chr20:59759430:G:A	4.77876e-15	-2.31606e-10	-1.73502
59759953	chr20:59759953:G:T	5.22862e-15	-2.31606e-10	-1.64505
59759999	chr20:59759999:C:T	7.37279e-15	-2.31606e-10	-1.3014
59760120	chr20:59760120:G:C	5.91977e-15	-2.31606e-10	-1.5209
59760154	chr20:59760154:A:T	1.12952e-14	-0.87482	-9.89384e-10
59760592	chr20:59760592:C:T	4.55712e-15	-2.31606e-10	-1.78251
59760593	chr20:59760593:G:A	4.47514e-15	-2.31606e-10	-1.80066
59760956	chr20:59760956:C:G	1.60052e-15	-1.02605	-1.80282
59761258	chr20:59761258:G:A	1.02518e-14	-0.971741	-9.89384e-10
59761364	chr20:59761364:G:A	4.81368e-15	-2.31606e-10	-1.72773
59762675	chr20:59762675:T:C	4.7263e-15	-2.31606e-10	-1.74605
59762858	chr20:59762858:T:C	7.45915e-15	-2.31606e-10	-1.28976
59762983	chr20:59762983:A:G	1.04645e-14	-0.951206	-9.89384e-10
59763062	chr20:59763062:A:G	4.26339e-15	-2.31606e-10	-1.84913
59763350	chr20:59763350:T:C	1.0332e-14	-0.963952	-9.89384e-10
59763368	chr20:59763368:A:T	4.27073e-15	-2.31606e-10	-1.84741
59764181	chr20:59764181:A:T	1.06925e-14	-0.929653	-9.89384e-10
59764197	chr20:59764197:T:C	5.06911e-15	-2.31606e-10	-1.67603
59764221	chr20:59764221:AG:A	4.72408e-15	-2.31606e-10	-1.74652
59764224	chr20:59764224:ACACTGACCCCAGGCTGCCCTTCCTCCCTGGTATGAGG:A	4.52924e-15	-2.31606e-10	-1.78864
59764579	chr20:59764579:A:G	8.9704e-15	-1.10527	-9.89384e-10
59764646	chr20:59764646:G:T	1.04483e-14	-0.952755	-9.89384e-10
59764672	chr20:59764672:A:G	6.56263e-15	-2.31606e-10	-1.4178
59764737	chr20:59764737:G:A	5.34813e-15	-1.62245	-9.89384e-10
59764808	chr20:59764808:A:G	1.06815e-14	-0.930684	-9.89384e-10
59764862	chr20:59764862:A:G	1.05785e-14	-0.940375	-9.89384e-10
59765024	chr20:59765024:A:G	8.46442e-16	-1.88928	-1.57663
59765038	chr20:59765038:T:C	4.77785e-15	-2.31606e-10	-1.73521
59765430	chr20:59765430:C:T	1.07402e-14	-0.9252	-9.89384e-10
59765524	chr20:59765524:C:T	8.18493e-15	-2.31606e-10	-1.1969
59765526	chr20:59765526:T:C	1.04403e-14	-0.953519	-9.89384e-10
59765608	chr20:59765608:A:G	1.03152e-14	-0.965575	-9.89384e-10
59765846	chr20:59765846:C:T	1.06799e-14	-0.930832	-9.89384e-10
59765894	chr20:59765894:C:T	1.18433e-14	-0.827434	-9.89384e-10
59766150	chr20:59766150:C:T	1.06385e-14	-0.934718	-9.89384e-10
59766220	chr20:59766220:T:C	4.25445e-15	-2.31606e-10	-1.85123
59766230	chr20:59766230:C:G	4.90896e-15	-2.31606e-10	-1.70813
59766465	chr20:59766465:A:G	5.34624e-15	-2.31606e-10	-1.6228
59766495	chr20:59766495:A:G	9.77675e-15	-1.01919	-9.89384e-10
59766788	chr20:59766788:G:C	4.32219e-15	-2.31606e-10	-1.83543
59766894	chr20:59766894:T:C	4.74624e-15	-2.31606e-10	-1.74184
59766902	chr20:59766902:A:C	6.56299e-14	-2.31606e-10	0.884835
59766903	chr20:59766903:C:T	9.89319e-15	-1.00735	-9.89384e-10
59766943	chr20:59766943:A:C	9.53105e-15	-1.04464	-9.89384e-10
59766947	chr20:59766947:G:A	1.00493e-14	-0.991696	-9.89384e-10
59767075	chr20:59767075:T:A	1.35378e-15	-1.31684	-1.67945
59767090	chr20:59767090:C:T	6.82695e-15	-1.37832	-9.89384e-10
59767294	chr20:59767294:C:T	6.05822e-15	-1.49778	-9.89384e-10
59767484	chr20:59767484:A:G	9.87351e-15	-1.00934	-9.89384e-10
59767553	chr20:59767553:G:A	7.86913e-16	-1.86327	-1.67556
59767629	chr20:59767629:CTG:C	1.05704e-14	-2.31606e-10	-0.94114
59767805	chr20:59767805:A:G	9.48904e-15	-1.04906	-9.89384e-10
59767865	chr20:59767865:A:G	1.00167e-14	-0.99494	-9.89384e-10
59767880	chr20:59767880:A:G	9.82287e-15	-1.01448	-9.89384e-10
59768286	chr20:59768286:T:C	9.69611e-15	-1.02747	-9.89384e-10
59768290	chr20:59768290:T:C	9.61443e-15	-1.03593	-9.89384e-10
59768322	chr20:59768322:G:A	5.15822e-15	-1.65861	-9.89384e-10
59768397	chr20:59768397:C:T	6.89362e-16	-1.81991	-1.85127
59768452	chr20:59768452:C:G	9.60312e-15	-1.03711	-9.89384e-10
59768674	chr20:59768674:G:A	7.76173e-15	-2.31606e-10	-1.24999
59768858	chr20:59768858:C:T	4.77597e-15	-2.31606e-10	-1.7356
59769166	chr20:59769166:T:C	9.67255e-15	-1.0299	-9.89384e-10
59769188	chr20:59769188:C:T	4.33711e-15	-2.31606e-10	-1.83199
59769480	chr20:59769480:C:G	7.18434e-15	-2.31606e-10	-1.32729
59769489	chr20:59769489:A:G	4.47741e-15	-2.31606e-10	-1.80015
59769826	chr20:59769826:T:C	5.31043e-15	-2.31606e-10	-1.62952
59769882	chr20:59769882:T:C	9.66318e-15	-1.03087	-9.89384e-10
59770275	chr20:59770275:G:A	5.01676e-15	-2.31606e-10	-1.68641
59770409	chr20:59770409:T:C	9.74683e-15	-1.02225	-9.89384e-10
59770450	chr20:59770450:C:T	4.3205e-15	-2.31606e-10	-1.83582
59770647	chr20:59770647:T:C	4.31827e-15	-2.31606e-10	-1.83634
59770780	chr20:59770780:G:A	4.82474e-15	-2.31606e-10	-1.72544
59771110	chr20:59771110:T:C	7.7738e-16	-1.92191	-1.62911
59771121	chr20:59771121:G:T	1.20184e-15	-1.91508	-1.20026
59771241	chr20:59771241:A:G	3.96561e-15	-1.92154	-9.89384e-10
59771280	chr20:59771280:G:A	5.02624e-15	-2.31606e-10	-1.68452
59771708	chr20:59771708:C:T	4.71799e-15	-2.31606e-10	-1.74781
59771785	chr20:59771785:A:G	4.73414e-15	-2.31606e-10	-1.7444
59771913	chr20:59771913:G:T	5.82648e-15	-1.53678	-9.89384e-10
59772106	chr20:59772106:CAGAGTCTTGCAT:C	8.76588e-16	-1.70846	-1.72245
59772243	chr20:59772243:A:G	6.12837e-15	-2.31606e-10	-1.48627
59772249	chr20:59772249:G:A	5.34078e-15	-2.31606e-10	-1.62383
59772330	chr20:59772330:T:A	4.82303e-15	-2.31606e-10	-1.72579
59773092	chr20:59773092:G:A	4.77849e-15	-2.31606e-10	-1.73507
59773157	chr20:59773157:G:C	5.25998e-15	-2.31606e-10	-1.63907
59773165	chr20:59773165:C:T	4.72428e-15	-2.31606e-10	-1.74648
59773288	chr20:59773288:C:T	5.93651e-15	-2.31606e-10	-1.51808
59773678	chr20:59773678:A:G	1.17466e-14	-0.835637	-9.89384e-10
59774108	chr20:59774108:T:C	8.56801e-15	-2.31606e-10	-1.15116
59774114	chr20:59774114:A:AT	4.31618e-15	-2.31606e-10	-1.83683
59774749	chr20:59774749:T:A	5.52274e-15	-2.31606e-10	-1.59032
59774752	chr20:59774752:G:A	9.01643e-16	-1.89028	-1.51246
59774800	chr20:59774800:G:T	4.27157e-15	-2.31606e-10	-1.84722
59774850	chr20:59774850:C:T	1.06859e-14	-2.31606e-10	-0.930274
59775084	chr20:59775084:CCCAT:C	1.15794e-15	-1.37017	-1.78239
59775257	chr20:59775257:A:G	1.2212e-15	-1.34181	-1.75756
59775315	chr20:59775315:G:A	2.232e-13	2.10887	-9.89384e-10
59775343	chr20:59775343:G:T	4.65246e-15	-2.31606e-10	-1.7618
59775478	chr20:59775478:T:C	1.04399e-15	-1.44438	-1.81176
59775685	chr20:59775685:G:A	9.52657e-15	-2.31606e-10	-1.04511
59775732	chr20:59775732:G:A	8.31097e-16	-1.80025	-1.68395
59775786	chr20:59775786:G:A	1.1398e-15	-1.42479	-1.74355
59775790	chr20:59775790:T:C	6.55722e-15	-2.31606e-10	-1.41863
59775945	chr20:59775945:C:G	1.06203e-15	-1.4791	-1.75992
59775975	chr20:59775975:T:A	1.17833e-15	-1.39164	-1.74346
59776045	chr20:59776045:A:C	1.17888e-15	-1.40145	-1.73319
59776153	chr20:59776153:A:G	4.79857e-15	-2.31606e-10	-1.73088
59776207	chr20:59776207:G:A	3.99225e-14	-2.31606e-10	0.387743
59776262	chr20:59776262:T:TG	1.13517e-15	-1.4233	-1.74911
59776574	chr20:59776574:G:A	6.99783e-16	-1.84668	-1.8095
59776629	chr20:59776629:C:T	6.55441e-15	-2.31606e-10	-1.41906
59776837	chr20:59776837:A:G	8.03221e-16	-1.74934	-1.76898
59776925	chr20:59776925:A:G	8.02507e-16	-1.78688	-1.73233
59776967	chr20:59776967:C:G	4.63409e-15	-2.31606e-10	-1.76576
59776980	chr20:59776980:A:G	1.15953e-14	-0.848595	-9.89384e-10
59777067	chr20:59777067:T:C	4.27477e-15	-2.31606e-10	-1.84647
59777255	chr20:59777255:A:G	5.15814e-15	-2.31606e-10	-1.65862
59777455	chr20:59777455:G:C	8.52253e-16	-1.86008	-1.59899
59777729	chr20:59777729:A:G	5.15995e-15	-2.31606e-10	-1.65827
59777735	chr20:59777735:G:C	8.58669e-16	-1.8739	-1.57767
59777772	chr20:59777772:G:C	8.43229e-16	-1.87873	-1.59099
59777841	chr20:59777841:T:G	8.53708e-16	-1.8739	-1.58346
59777866	chr20:59777866:A:G	8.18751e-16	-1.8809	-1.61827
59777909	chr20:59777909:C:T	8.50935e-16	-1.85365	-1.60696
59777938	chr20:59777938:T:C	8.59863e-16	-1.87373	-1.57645
59777978	chr20:59777978:T:G	1.21319e-14	-0.803356	-9.89384e-10
59778051	chr20:59778051:G:A	1.08776e-15	-1.56774	-1.64733
59778104	chr20:59778104:A:G	6.49709e-16	-1.87937	-1.85106
59778390	chr20:59778390:T:C	1.46279e-15	-1.1384	-1.78045
59778418	chr20:59778418:C:T	8.58863e-16	-1.70809	-1.74325
59778838	chr20:59778838:T:C	4.4749e-15	-2.31606e-10	-1.80071
59778925	chr20:59778925:C:T	4.3227e-15	-2.31606e-10	-1.83532
59779045	chr20:59779045:T:C	5.15915e-15	-2.31606e-10	-1.65843
59779140	chr20:59779140:A:G	1.17907e-14	-0.831886	-9.89384e-10
59779157	chr20:59779157:A:G	6.28483e-16	-1.91546	-1.84819
59779333	chr20:59779333:C:G	8.23938e-16	-1.83754	-1.65531
59779338	chr20:59779338:A:G	4.22464e-15	-1.85826	-9.89384e-10
59779713	chr20:59779713:C:A	6.65962e-16	-1.89909	-1.80663
59779870	chr20:59779870:G:A	8.49475e-16	-1.75824	-1.70409
59779894	chr20:59779894:G:A	8.80735e-16	-1.74947	-1.67672
59780118	chr20:59780118:G:A	6.40933e-16	-1.91843	-1.82559
59780138	chr20:59780138:A:C	6.81917e-15	-2.31606e-10	-1.37946
59780166	chr20:59780166:G:C	9.25033e-15	-2.31606e-10	-1.07454
59780211	chr20:59780211:C:T	8.83429e-16	-1.63015	-1.79299
59780468	chr20:59780468:T:C	1.60573e-15	-1.83973	-0.98589
59780487	chr20:59780487:A:AG	7.10968e-15	-2.31606e-10	-1.33774
59780506	chr20:59780506:A:G	7.32101e-16	-1.8788	-1.73223
59780559	chr20:59780559:T:C	7.30232e-16	-1.86517	-1.74842
59780736	chr20:59780736:T:C	8.18555e-16	-1.65157	-1.84784
59780936	chr20:59780936:G:A	6.60069e-16	-1.86399	-1.85062
59781171	chr20:59781171:A:G	1.49616e-15	-1.0517	-1.8446
59781254	chr20:59781254:C:T	7.52445e-16	-1.7567	-1.82692
59781255	chr20:59781255:A:G	7.26588e-16	-1.91245	-1.70614
59781513	chr20:59781513:G:A	4.67035e-15	-2.31606e-10	-1.75796
59781701	chr20:59781701:A:G	9.37499e-15	-2.31606e-10	-1.06115
59782175	chr20:59782175:G:A	5.53457e-15	-1.58818	-9.89384e-10
59782284	chr20:59782284:C:T	7.02919e-15	-2.31606e-10	-1.34913
59782290	chr20:59782290:T:A	6.42203e-15	-2.31606e-10	-1.43946
59782471	chr20:59782471:G:C	4.93346e-15	-2.31606e-10	-1.70316
59782504	chr20:59782504:G:A	4.25753e-15	-2.31606e-10	-1.85051
59782611	chr20:59782611:G:A	4.27637e-15	-2.31606e-10	-1.84609
59782659	chr20:59782659:T:C	4.26782e-15	-2.31606e-10	-1.84809
59782737	chr20:59782737:C:T	4.27307e-15	-2.31606e-10	-1.84686
59782884	chr20:59782884:T:C	7.8681e-16	-1.8731	-1.66587
59783124	chr20:59783124:A:C	1.34436e-15	-1.15388	-1.84939
59783212	chr20:59783212:C:G	6.23908e-16	-1.92025	-1.8507
59783536	chr20:59783536:A:G	4.43028e-15	-2.31606e-10	-1.81073
59783669	chr20:59783669:T:C	4.77346e-15	-2.31606e-10	-1.73613
59783780	chr20:59783780:G:A	5.53186e-15	-2.31606e-10	-1.58867
59783884	chr20:59783884:G:A	4.2794e-15	-2.31606e-10	-1.84538
59783892	chr20:59783892:C:T	4.26126e-15	-2.31606e-10	-1.84963
59784054	chr20:59784054:G:A	4.71565e-15	-2.31606e-10	-1.74831
59784107	chr20:59784107:G:A	4.72658e-15	-2.31606e-10	-1.74599
59784201	chr20:59784201:C:T	4.42855e-15	-2.31606e-10	-1.81113
59784272	chr20:59784272:G:T	4.71125e-15	-2.31606e-10	-1.74924
59784472	chr20:59784472:G:T	6.29116e-16	-1.92018	-1.84246
59784517	chr20:59784517:A:T	5.98144e-15	-2.31606e-10	-1.51054
59784605	chr20:59784605:A:G	4.84266e-15	-2.31606e-10	-1.72173
59784756	chr20:59784756:C:T	4.76139e-15	-2.31606e-10	-1.73866
59784770	chr20:59784770:A:G	4.98617e-15	-2.31606e-10	-1.69253
59784845	chr20:59784845:G:A	1.42587e-14	-0.641826	-9.89384e-10
59784880	chr20:59784880:A:G	6.88663e-16	-1.82328	-1.84892
59785105	chr20:59785105:A:C	4.45201e-15	-2.31606e-10	-1.80584
59785306	chr20:59785306:G:A	1.44361e-14	-0.629462	-9.89384e-10
59785332	chr20:59785332:C:T	4.81428e-15	-2.31606e-10	-1.72761
59785560	chr20:59785560:C:A	1.94913e-15	-0.85868	-1.77314
59785600	chr20:59785600:C:T	8.78928e-15	-2.31606e-10	-1.12566
59785929	chr20:59785929:C:T	6.22941e-15	-2.31606e-10	-1.46991
59786178	chr20:59786178:G:A	4.35618e-15	-2.31606e-10	-1.8276
59786366	chr20:59786366:A:C	1.06942e-14	-2.31606e-10	-0.929494
59786502	chr20:59786502:G:C	5.13091e-15	-2.31606e-10	-1.66391
59786562	chr20:59786562:G:A	2.89527e-14	-2.31606e-10	0.0664665
59786600	chr20:59786600:T:C	5.21135e-15	-2.31606e-10	-1.64836
59786975	chr20:59786975:G:C	6.03678e-15	-2.31606e-10	-1.50133
59786977	chr20:59786977:G:A	1.33034e-14	-0.711179	-9.89384e-10
59787364	chr20:59787364:A:C	8.85087e-16	-1.75212	-1.66915
59788034	chr20:59788034:A:C	6.43391e-16	-1.88933	-1.85087
59788091	chr20:59788091:A:T	7.00325e-16	-1.88649	-1.76892
59788095	chr20:59788095:T:C	1.41797e-14	-0.647385	-9.89384e-10
59788401	chr20:59788401:G:A	1.41475e-14	-0.649661	-9.89384e-10
59788765	chr20:59788765:G:A	1.28972e-14	-0.742188	-9.89384e-10
59788816	chr20:59788816:A:G	7.29713e-16	-1.92016	-1.69414
59789038	chr20:59789038:A:G	6.48491e-15	-2.31606e-10	-1.42972
59789094	chr20:59789094:G:A	1.43705e-14	-0.634016	-9.89384e-10
59789248	chr20:59789248:C:T	1.42661e-14	-0.641311	-9.89384e-10
59789287	chr20:59789287:G:A	1.41826e-14	-0.647181	-9.89384e-10
59789307	chr20:59789307:G:A	4.94876e-15	-2.31606e-10	-1.70006
59789382	chr20:59789382:A:G	1.25448e-14	-0.769888	-9.89384e-10
59789410	chr20:59789410:G:C	1.27356e-14	-0.754792	-9.89384e-10
59789542	chr20:59789542:A:G	8.58767e-15	-2.31606e-10	-1.14887
59789642	chr20:59789642:A:G	5.27761e-15	-2.31606e-10	-1.63572
59789970	chr20:59789970:C:T	4.38592e-15	-2.31606e-10	-1.8208
59790069	chr20:59790069:C:T	1.22832e-14	-2.31606e-10	-0.790968
59790238	chr20:59790238:A:G	4.26473e-15	-2.31606e-10	-1.84882
59790581	chr20:59790581:G:A	4.40324e-15	-2.31606e-10	-1.81686
59790783	chr20:59790783:T:C	9.73067e-16	-1.54832	-1.77818
59791021	chr20:59791021:C:T	1.21475e-14	-2.31606e-10	-0.802072
59791556	chr20:59791556:G:A	9.10089e-15	-2.31606e-10	-1.09082
```
