## Supplementary material for "Characterization of shared and ancestry-specific signals driving complex traits using multi-ancestry fine-mapping": susiex_nc2.cs80.cs

```
CS_ID	SNP	BP	REF_ALLELE	ALT_ALLELE	REF_FRQ	BETA	SE	-LOG10P	CS_PIP	OVRL_PIP
1	chr20:59022590:A:G	59022590	G,G	A,A	1,1	-inf,-inf	inf,inf	9.98146,7.25952	0.781773	0.781773
1	chr20:59024347:G:A	59024347	A,A	G,G	1,1	-inf,-inf	inf,inf	9.132,7.31261	0.217637	0.217637
2	chr20:58998264:TAAA:T	58998264	T,T	TAAA,TAAA	1,1	inf,inf	inf,inf	9.26034,1.63385	0.53609	0.53609
2	chr20:58988354:C:T	58988354	T,T	C,C	1,1	inf,inf	inf,inf	8.40714,2.2121	0.191407	0.191407
2	chr20:58982489:T:C	58982489	C,C	T,T	1,1	inf,inf	inf,inf	7.84643,2.13716	0.0543861	0.0543861
2	chr20:58984787:G:A	58984787	A,A	G,G	1,1	inf,inf	inf,inf	8.27563,0.889095	0.0405062	0.0405062
```
