## Supplementary material for "Characterization of shared and ancestry-specific signals driving complex traits using multi-ancestry fine-mapping": susiex_nc2.cs80.snp

```
BP	SNP	PIP(CS1)	LogBF(CS1,Pop1)	LogBF(CS1,Pop2)	PIP(CS2)	LogBF(CS2,Pop1)	LogBF(CS2,Pop2)
58501708	chr20:58501708:C:G	1.39617e-13	-1.55639	-1.76212	1.15738e-07	-1.31768	-1.80027
58502307	chr20:58502307:G:T	9.28012e-14	-1.91622	-1.81074	6.57477e-08	-1.85032	-1.83313
58502427	chr20:58502427:A:G	9.50333e-14	-1.88127	-1.82192	6.27948e-08	-1.90894	-1.82047
58502454	chr20:58502454:A:G	2.33629e-13	-1.63215	-1.17154	1.25737e-07	-1.77985	-1.25524
58502541	chr20:58502541:G:A	6.85104e-13	-2.31606e-10	-1.72785	4.75159e-07	-2.31606e-10	-1.70563
58502899	chr20:58502899:C:T	1.30091e-12	-2.31606e-10	-1.0866	8.36956e-07	-2.31606e-10	-1.13951
58503022	chr20:58503022:G:A	9.46306e-14	-1.8626	-1.84483	6.9471e-08	-1.77815	-1.85022
58503174	chr20:58503174:A:T	1.88265e-12	-2.31606e-10	-0.71698	1.35297e-06	-2.31606e-10	-0.659218
58503391	chr20:58503391:A:G	7.53491e-13	-2.31606e-10	-1.6327	5.03902e-07	-2.31606e-10	-1.6469
58503462	chr20:58503462:G:A	1.17324e-13	-1.90134	-1.59114	7.93682e-08	-1.91935	-1.57583
58504222	chr20:58504222:A:G	6.12236e-13	-2.31606e-10	-1.8403	4.12137e-07	-2.31606e-10	-1.84792
58504418	chr20:58504418:C:T	1.25802e-12	-1.12012	-9.89384e-10	9.39845e-07	-1.02356	-9.89384e-10
58504692	chr20:58504692:G:A	9.21154e-13	-2.31606e-10	-1.43179	6.06685e-07	-2.31606e-10	-1.46127
58505213	chr20:58505213:G:A	5.74927e-13	-1.90317	-9.89384e-10	4.00529e-07	-1.87649	-9.89384e-10
58506074	chr20:58506074:C:G	2.11547e-13	-1.78915	-1.11382	1.28077e-07	-1.82742	-1.18922
58506490	chr20:58506490:A:G	1.43883e-12	-0.985832	-9.89384e-10	9.53635e-07	-1.009	-9.89384e-10
58506551	chr20:58506551:A:G	9.47143e-12	-2.31606e-10	0.898618	6.97454e-06	-2.31606e-10	0.980744
58506823	chr20:58506823:T:A	1.06531e-13	-1.74648	-1.8425	7.43971e-08	-1.71997	-1.83989
58507837	chr20:58507837:C:T	1.13347e-13	-1.68087	-1.84609	7.97962e-08	-1.6432	-1.8466
58508072	chr20:58508072:G:A	1.68654e-12	-2.31606e-10	-0.826981	1.0914e-06	-2.31606e-10	-0.874064
58508470	chr20:58508470:C:G	1.14268e-13	-1.66757	-1.8513	8.05732e-08	-1.62884	-1.85127
58508630	chr20:58508630:C:A	5.8178e-12	-2.31606e-10	0.411261	3.59195e-06	-2.31606e-10	0.317174
58509330	chr20:58509330:A:G	7.09313e-13	-2.31606e-10	-1.69312	4.70403e-07	-2.31606e-10	-1.71569
58509527	chr20:58509527:C:T	1.04507e-13	-1.81149	-1.79667	7.30868e-08	-1.7857	-1.79193
58509719	chr20:58509719:A:G	2.66898e-12	-2.31606e-10	-0.367965	2.03823e-06	-2.31606e-10	-0.249442
58509818	chr20:58509818:A:G	6.05529e-13	-2.31606e-10	-1.85131	4.10965e-07	-2.31606e-10	-1.85077
58510059	chr20:58510059:C:CAATT	6.35164e-13	-2.31606e-10	-1.80353	4.32144e-07	-2.31606e-10	-1.80052
58510268	chr20:58510268:T:C	6.54808e-13	-2.31606e-10	-1.77307	4.49524e-07	-2.31606e-10	-1.76109
58510584	chr20:58510584:G:A	8.2623e-12	-0.84047	1.60251	2.94372e-06	-1.12021	1.23836
58510637	chr20:58510637:C:A	5.64125e-13	-1.92214	-9.89384e-10	3.83327e-07	-1.92039	-9.89384e-10
58510675	chr20:58510675:T:C	6.44732e-13	-2.31606e-10	-1.78858	4.43469e-07	-2.31606e-10	-1.77465
58510781	chr20:58510781:A:C	7.86445e-13	-0.935507	-0.654387	3.75195e-07	-1.13428	-0.807555
58511121	chr20:58511121:C:T	6.41078e-13	-2.31606e-10	-1.79427	4.4467e-07	-2.31606e-10	-1.77194
58511342	chr20:58511342:T:A	5.76194e-13	-1.90097	-9.89384e-10	3.84698e-07	-1.91682	-9.89384e-10
58511451	chr20:58511451:T:C	7.57297e-13	-1.09514	-0.532526	3.59653e-07	-1.28194	-0.702198
58511618	chr20:58511618:G:A	1.02606e-12	-1.17086	-0.153069	4.73165e-07	-1.36201	-0.34782
58512087	chr20:58512087:C:T	1.95966e-13	-1.92218	-1.05729	1.29789e-07	-1.92128	-1.08208
58512574	chr20:58512574:C:T	5.25061e-12	-0.890871	1.19955	2.44855e-06	-1.08239	1.01636
58512656	chr20:58512656:G:A	4.62398e-12	-1.10514	1.28674	2.31511e-06	-1.26847	1.14641
58513055	chr20:58513055:G:A	5.74426e-13	-1.90404	-9.89384e-10	3.84195e-07	-1.91813	-9.89384e-10
58513133	chr20:58513133:T:C	7.03339e-11	-0.864948	3.76854	2.91001e-05	-1.06953	3.47875
58513233	chr20:58513233:G:A	2.09403e-12	-1.90907	1.29849	1.21497e-06	-1.92145	1.15465
58513728	chr20:58513728:C:T	7.01936e-13	-2.31606e-10	-1.70357	4.69586e-07	-2.31606e-10	-1.71743
58513909	chr20:58513909:A:G	7.33764e-13	-2.31606e-10	-1.65923	4.89242e-07	-2.31606e-10	-1.67642
58514068	chr20:58514068:G:T	8.5202e-12	-1.71503	2.50781	9.91603e-06	-1.74539	3.07802
58514279	chr20:58514279:A:G	2.67974e-13	-1.26411	-1.40241	1.42071e-07	-1.44671	-1.46624
58514347	chr20:58514347:C:T	2.38613e-11	-0.920375	2.74297	1.13636e-05	-1.11545	2.58434
58514599	chr20:58514599:G:A	1.21618e-12	-2.31606e-10	-1.15395	8.85448e-07	-2.31606e-10	-1.08318
58514758	chr20:58514758:G:A	1.74479e-12	-1.83076	1.03773	1.13622e-06	-1.81136	0.977546
58514916	chr20:58514916:GT:G	1.18549e-13	-1.72222	-1.75987	7.59355e-08	-1.78923	-1.75016
58515403	chr20:58515403:C:G	9.72833e-14	-1.82981	-1.84998	6.98236e-08	-1.7759	-1.84741
58516230	chr20:58516230:A:G	5.25895e-13	-1.56177	-0.430544	4.01969e-07	-1.45985	-0.41305
58516544	chr20:58516544:A:G	9.74498e-13	-2.31606e-10	-1.37549	6.31857e-07	-2.31606e-10	-1.42061
58516808	chr20:58516808:T:C	5.82609e-13	-1.8899	-9.89384e-10	3.85694e-07	-1.91423	-9.89384e-10
58516931	chr20:58516931:A:T	3.5121e-11	-1.79405	4.00319	2.74101e-05	-1.72117	4.07056
58517074	chr20:58517074:G:A	1.10989e-12	-1.65737	0.411968	7.94086e-07	-1.67621	0.484124
58517278	chr20:58517278:C:T	1.05267e-11	-1.80891	2.81316	8.35674e-06	-1.74478	2.90632
58517370	chr20:58517370:G:A	7.47998e-13	-2.31606e-10	-1.64002	4.98553e-07	-2.31606e-10	-1.65757
58517386	chr20:58517386:T:C	9.77733e-13	-2.31606e-10	-1.37218	6.33873e-07	-2.31606e-10	-1.41743
58517423	chr20:58517423:C:A	9.76842e-13	-2.31606e-10	-1.37309	6.33332e-07	-2.31606e-10	-1.41828
58517446	chr20:58517446:G:A	6.85344e-13	-2.31606e-10	-1.7275	4.58691e-07	-2.31606e-10	-1.7409
58517567	chr20:58517567:C:T	2.07207e-12	-1.67494	1.05382	1.59079e-06	-1.59931	1.10202
58517652	chr20:58517652:A:G	7.34698e-13	-2.31606e-10	-1.65796	4.90083e-07	-2.31606e-10	-1.6747
58517990	chr20:58517990:C:T	1.7567e-12	-1.4449	0.658674	1.28177e-06	-1.33934	0.626064
58518133	chr20:58518133:C:A	9.65051e-14	-1.83813	-1.84969	6.3339e-08	-1.87828	-1.8425
58518348	chr20:58518348:C:T	9.40119e-14	-1.89043	-1.82356	6.12849e-08	-1.91278	-1.84097
58518392	chr20:58518392:G:A	2.44168e-13	-1.90679	-0.852769	1.52338e-07	-1.91892	-0.92426
58518528	chr20:58518528:GC:G	6.14486e-13	-2.31606e-10	-1.83663	4.1572e-07	-2.31606e-10	-1.83927
58518549	chr20:58518549:C:T	5.50691e-13	-1.89238	-0.0538584	4.34096e-07	-1.91902	0.123004
58518743	chr20:58518743:G:C	6.84252e-13	-2.31606e-10	-1.72909	4.61532e-07	-2.31606e-10	-1.73473
58518819	chr20:58518819:A:C	4.67315e-13	-1.87378	-0.236634	3.12623e-07	-1.91687	-0.207409
58518874	chr20:58518874:T:A	6.09358e-13	-2.31606e-10	-1.84501	4.14474e-07	-2.31606e-10	-1.84227
58518943	chr20:58518943:G:A	1.51343e-12	-2.31606e-10	-0.935285	1.02769e-06	-2.31606e-10	-0.934204
58519203	chr20:58519203:G:A	5.70845e-12	-2.31606e-10	0.392286	3.19422e-06	-2.31606e-10	0.199822
58519261	chr20:58519261:G:A	1.38907e-12	-2.31606e-10	-1.02102	8.63428e-07	-2.31606e-10	-1.10837
58519355	chr20:58519355:C:T	8.16752e-13	-2.31606e-10	-1.55208	5.36074e-07	-2.31606e-10	-1.585
58519658	chr20:58519658:C:T	2.27219e-13	-1.8209	-1.0106	1.74142e-07	-1.78319	-0.926215
58519689	chr20:58519689:C:T	6.29078e-13	-2.31606e-10	-1.81316	4.25654e-07	-2.31606e-10	-1.81565
58519791	chr20:58519791:A:T	1.12156e-13	-1.92181	-1.61572	8.04553e-08	-1.9163	-1.56528
58520691	chr20:58520691:A:G	1.00304e-12	-2.31606e-10	-1.34663	6.77925e-07	-2.31606e-10	-1.35024
58520757	chr20:58520757:C:G	9.333e-13	-2.31606e-10	-1.41869	7.32059e-07	-2.31606e-10	-1.27342
58520764	chr20:58520764:C:T	6.39388e-13	-1.7969	-9.89384e-10	3.93038e-07	-1.89537	-9.89384e-10
58520981	chr20:58520981:T:C	2.09233e-13	-1.81008	-1.10389	1.77111e-07	-1.75663	-0.935868
58520990	chr20:58520990:T:C	2.09353e-13	-1.92076	-0.992635	1.35099e-07	-1.92165	-1.04162
58521403	chr20:58521403:C:T	2.00321e-12	-2.31606e-10	-0.654911	1.27222e-06	-2.31606e-10	-0.72076
58521404	chr20:58521404:G:A	1.6109e-12	-2.31606e-10	-0.872866	1.18454e-06	-2.31606e-10	-0.792169
58521748	chr20:58521748:A:G	8.99408e-13	-2.31606e-10	-1.45568	6.47473e-07	-2.31606e-10	-1.3962
58521958	chr20:58521958:C:T	6.22013e-13	-1.82446	-9.89384e-10	4.14851e-07	-1.84136	-9.89384e-10
58522075	chr20:58522075:C:G	9.92201e-14	-1.85067	-1.80941	6.57749e-08	-1.89645	-1.78659
58523583	chr20:58523583:A:G	6.09738e-13	-1.84439	-9.89384e-10	4.0841e-07	-1.85701	-9.89384e-10
58524046	chr20:58524046:C:T	1.80398e-12	-2.31606e-10	-0.759665	1.41729e-06	-2.31606e-10	-0.612777
58524326	chr20:58524326:C:T	3.04817e-13	-1.4286	-1.1091	1.78747e-07	-1.49488	-1.18842
58524656	chr20:58524656:G:A	5.71422e-13	-1.90929	-9.89384e-10	3.923e-07	-1.89725	-9.89384e-10
58524678	chr20:58524678:G:A	2.0787e-12	-2.31606e-10	-0.61792	1.4084e-06	-2.31606e-10	-0.619065
58524756	chr20:58524756:T:C	3.50706e-13	-1.30522	-1.09224	2.03579e-07	-1.3782	-1.17503
58524767	chr20:58524767:C:T	1.47553e-12	-2.31606e-10	-0.960648	9.55445e-07	-2.31606e-10	-1.0071
58524837	chr20:58524837:G:A	1.01047e-13	-1.79236	-1.84947	6.57829e-08	-1.84099	-1.84192
58524856	chr20:58524856:C:T	3.43215e-13	-1.34383	-1.07523	1.99575e-07	-1.41558	-1.15751
58524857	chr20:58524857:C:T	7.01926e-13	-2.31606e-10	-1.70359	4.9709e-07	-2.31606e-10	-1.66051
58524858	chr20:58524858:G:A	9.77012e-14	-1.82418	-1.85132	6.37871e-08	-1.86534	-1.84838
58524916	chr20:58524916:C:T	8.06002e-12	-2.31606e-10	0.737255	5.13778e-06	-2.31606e-10	0.675099
58524965	chr20:58524965:AGCCTGGCACAGG:A	3.59491e-13	-1.2975	-1.07523	2.08405e-07	-1.37229	-1.15751
58525228	chr20:58525228:C:T	8.79548e-13	-2.31606e-10	-1.47801	5.61231e-07	-2.31606e-10	-1.53914
58525360	chr20:58525360:G:T	2.35323e-12	-2.31606e-10	-0.493873	1.46253e-06	-2.31606e-10	-0.581356
58525380	chr20:58525380:G:A	3.63629e-13	-1.26957	-1.09171	2.11127e-07	-1.34199	-1.17483
58525432	chr20:58525432:G:A	3.13417e-13	-1.36668	-1.1432	1.83298e-07	-1.43504	-1.22312
58525567	chr20:58525567:A:T	1.09862e-13	-1.83367	-1.72451	6.84774e-08	-1.87907	-1.7637
58525627	chr20:58525627:G:A	2.2107e-13	-1.3018	-1.55713	1.34379e-07	-1.37422	-1.59439
58525665	chr20:58525665:G:A	1.09725e-13	-1.84396	-1.71548	6.84788e-08	-1.88611	-1.75665
58525807	chr20:58525807:C:T	2.84428e-12	-2.31606e-10	-0.304353	2.04699e-06	-2.31606e-10	-0.245153
58525875	chr20:58525875:G:A	1.07296e-12	-2.31606e-10	-1.27924	6.81064e-07	-2.31606e-10	-1.34562
58526063	chr20:58526063:C:T	1.75317e-13	-1.84669	-1.24413	1.06369e-07	-1.88457	-1.3178
58526247	chr20:58526247:A:G	3.68529e-13	-1.92207	-0.425823	2.37686e-07	-1.92216	-0.476167
58526295	chr20:58526295:A:T	6.05642e-13	-2.31606e-10	-1.85113	4.13084e-07	-2.31606e-10	-1.84563
58526559	chr20:58526559:C:T	6.6628e-13	-2.31606e-10	-1.75571	4.4863e-07	-2.31606e-10	-1.76308
58526560	chr20:58526560:G:A	6.17662e-13	-1.9222	0.0907231	3.94968e-07	-1.9222	0.0317314
58526794	chr20:58526794:T:A	7.6204e-13	-2.31606e-10	-1.62142	5.63221e-07	-2.31606e-10	-1.53561
58527229	chr20:58527229:C:T	1.7391e-12	-2.31606e-10	-0.796295	1.20828e-06	-2.31606e-10	-0.772321
58527965	chr20:58527965:G:A	3.45065e-13	-1.92192	-0.491767	2.22227e-07	-1.92188	-0.543701
58528047	chr20:58528047:C:T	9.21316e-14	-1.90128	-1.83292	6.33552e-08	-1.90377	-1.81675
58528094	chr20:58528094:C:T	1.46971e-12	-2.31606e-10	-0.964599	1.01687e-06	-2.31606e-10	-0.944792
58528308	chr20:58528308:T:C	8.93031e-13	-2.31606e-10	-1.4628	5.67842e-07	-2.31606e-10	-1.52743
58528523	chr20:58528523:G:C	2.34492e-13	-1.48776	-1.31223	1.35121e-07	-1.58982	-1.37329
58528751	chr20:58528751:T:A	3.16073e-13	-1.91924	-0.582208	2.03333e-07	-1.9194	-0.63503
58528782	chr20:58528782:C:T	2.79315e-13	-1.4894	-1.13568	1.66795e-07	-1.5468	-1.20572
58529228	chr20:58529228:A:C	8.48256e-13	-2.31606e-10	-1.51423	5.40943e-07	-2.31606e-10	-1.57596
58529473	chr20:58529473:G:A	2.30092e-12	-2.31606e-10	-0.516354	1.4286e-06	-2.31606e-10	-0.604829
58529809	chr20:58529809:A:T	6.15597e-13	-1.83482	-9.89384e-10	4.36577e-07	-1.79031	-9.89384e-10
58530139	chr20:58530139:C:T	6.15918e-13	-1.8343	-9.89384e-10	4.36921e-07	-1.78952	-9.89384e-10
58530216	chr20:58530216:A:G	6.01932e-13	-1.92128	0.064006	3.84699e-07	-1.92147	0.00465908
58530507	chr20:58530507:CCTTT:C	5.87966e-13	-1.88075	-9.89384e-10	3.82714e-07	-1.92199	-9.89384e-10
58530669	chr20:58530669:C:T	3.49723e-13	-1.37232	-1.02796	2.04664e-07	-1.43801	-1.1099
58530671	chr20:58530671:T:G	2.28333e-12	-2.31606e-10	-0.524025	1.417e-06	-2.31606e-10	-0.612977
58530700	chr20:58530700:A:G	6.25336e-13	-2.31606e-10	-1.81913	4.24322e-07	-2.31606e-10	-1.81879
58531103	chr20:58531103:G:A	6.18167e-13	-1.83066	-9.89384e-10	4.11102e-07	-1.85044	-9.89384e-10
58531120	chr20:58531120:T:C	1.43374e-13	-1.89944	-1.39252	8.90945e-08	-1.90983	-1.46975
58531527	chr20:58531527:A:C	5.74652e-13	-1.90365	-9.89384e-10	3.96887e-07	-1.88563	-9.89384e-10
58531910	chr20:58531910:C:T	5.77982e-13	-1.89787	-9.89384e-10	4.02736e-07	-1.871	-9.89384e-10
58532173	chr20:58532173:G:A	3.43674e-13	-1.34682	-1.07091	2.01037e-07	-1.41511	-1.15068
58532269	chr20:58532269:G:A	3.46712e-13	-1.33545	-1.07347	2.02754e-07	-1.40451	-1.15277
58532355	chr20:58532355:C:T	6.77904e-13	-2.31606e-10	-1.73841	4.5697e-07	-2.31606e-10	-1.74466
58532775	chr20:58532775:G:A	6.05681e-13	-2.31606e-10	-1.85106	4.10768e-07	-2.31606e-10	-1.85125
58532831	chr20:58532831:T:C	8.3769e-13	-2.31606e-10	-1.52677	5.34324e-07	-2.31606e-10	-1.58828
58533069	chr20:58533069:C:G	3.22422e-13	-1.37416	-1.1074	1.89192e-07	-1.44224	-1.18427
58533139	chr20:58533139:G:A	8.15403e-13	-2.31606e-10	-1.55373	5.20748e-07	-2.31606e-10	-1.61401
58533212	chr20:58533212:A:AC	3.48654e-13	-1.35577	-1.04757	2.03454e-07	-1.4239	-1.12994
58533276	chr20:58533276:A:C	3.26486e-13	-1.38828	-1.08075	1.91774e-07	-1.45417	-1.15879
58533326	chr20:58533326:A:G	1.67011e-12	-2.31606e-10	-0.83677	1.13576e-06	-2.31606e-10	-0.834224
58533543	chr20:58533543:C:A	9.71001e-13	-2.31606e-10	-1.37909	6.19804e-07	-2.31606e-10	-1.43987
58533616	chr20:58533616:G:A	1.17332e-13	-1.81714	-1.67527	7.23514e-08	-1.85994	-1.7278
58533966	chr20:58533966:T:C	5.83673e-13	-1.88808	-9.89384e-10	4.06917e-07	-1.86067	-9.89384e-10
58533998	chr20:58533998:A:T	8.53533e-13	-2.31606e-10	-1.50803	6.48187e-07	-2.31606e-10	-1.3951
58534144	chr20:58534144:G:A	5.18693e-13	-1.90983	-0.0962739	3.31394e-07	-1.91024	-0.155725
58534272	chr20:58534272:C:T	3.40224e-13	-1.36504	-1.06277	1.99046e-07	-1.43271	-1.14303
58534472	chr20:58534472:C:T	8.32595e-13	-2.31606e-10	-1.53287	5.32087e-07	-2.31606e-10	-1.59247
58534550	chr20:58534550:G:A	2.28171e-12	-2.31606e-10	-0.524738	1.41181e-06	-2.31606e-10	-0.616653
58534585	chr20:58534585:G:C	1.85774e-12	-2.31606e-10	-0.7303	1.29069e-06	-2.31606e-10	-0.706345
58534600	chr20:58534600:C:G	5.2037e-13	-1.9083	-0.0945801	3.32342e-07	-1.90892	-0.154195
58534992	chr20:58534992:G:A	2.41257e-12	-2.31606e-10	-0.468969	1.67832e-06	-2.31606e-10	-0.443729
58534997	chr20:58534997:C:T	6.2013e-13	-1.82749	-9.89384e-10	4.40917e-07	-1.78042	-9.89384e-10
58535437	chr20:58535437:G:A	1.15026e-12	-2.31606e-10	-1.20967	9.2397e-07	-2.31606e-10	-1.0406
58535624	chr20:58535624:C:T	1.18817e-12	-1.17725	-9.89384e-10	7.72831e-07	-1.21922	-9.89384e-10
58535648	chr20:58535648:C:T	3.65928e-12	-0.0523945	-9.89384e-10	2.19853e-06	-0.173733	-9.89384e-10
58535966	chr20:58535966:G:C	6.0137e-13	-1.85821	-9.89384e-10	4.01999e-07	-1.87283	-9.89384e-10
58536171	chr20:58536171:A:G	1.05033e-12	-2.31606e-10	-1.30055	6.80881e-07	-2.31606e-10	-1.34589
58536201	chr20:58536201:G:A	2.11751e-13	-1.37412	-1.52788	1.28771e-07	-1.42459	-1.58665
58536393	chr20:58536393:A:G	6.02463e-13	-1.85639	-9.89384e-10	4.24384e-07	-1.81864	-9.89384e-10
58536408	chr20:58536408:G:T	3.20602e-13	-1.33545	-1.15177	1.88948e-07	-1.39531	-1.23249
58536531	chr20:58536531:G:GTGCCCTA	6.10223e-13	-1.84359	-9.89384e-10	4.31242e-07	-1.80261	-9.89384e-10
58536630	chr20:58536630:C:T	2.25334e-13	-1.37549	-1.46435	1.36981e-07	-1.42578	-1.52365
58536696	chr20:58536696:T:G	5.93598e-13	-1.87121	-9.89384e-10	3.91219e-07	-1.90001	-9.89384e-10
58537204	chr20:58537204:C:T	1.14556e-12	-2.31606e-10	-1.21376	7.39452e-07	-2.31606e-10	-1.26337
58537301	chr20:58537301:A:T	6.6036e-13	-2.31606e-10	-1.76463	4.48788e-07	-2.31606e-10	-1.76273
58537903	chr20:58537903:T:C	6.13507e-13	-1.83822	-9.89384e-10	4.34269e-07	-1.79561	-9.89384e-10
58537955	chr20:58537955:T:C	1.62631e-12	-2.31606e-10	-0.863351	1.01332e-06	-2.31606e-10	-0.948294
58538027	chr20:58538027:A:G	6.08157e-13	-1.84698	-9.89384e-10	4.29601e-07	-1.80642	-9.89384e-10
58538091	chr20:58538091:C:G	7.19374e-13	-2.31606e-10	-1.67904	4.96479e-07	-2.31606e-10	-1.66174
58538198	chr20:58538198:C:G	1.15437e-13	-1.91752	-1.59118	7.33189e-08	-1.92135	-1.65311
58538323	chr20:58538323:C:A	2.02731e-13	-1.4195	-1.52604	1.24045e-07	-1.4684	-1.58023
58538353	chr20:58538353:C:G	2.0842e-13	-1.39699	-1.52088	1.27331e-07	-1.44697	-1.57552
58538403	chr20:58538403:C:T	3.0529e-13	-1.0758	-1.46035	2.26709e-07	-0.891085	-1.55453
58538540	chr20:58538540:G:A	6.09705e-13	-1.84444	-9.89384e-10	4.3149e-07	-1.80203	-9.89384e-10
58538876	chr20:58538876:A:AG	6.25936e-13	-2.31606e-10	-1.81817	4.23826e-07	-2.31606e-10	-1.81995
58538917	chr20:58538917:G:T	1.38623e-12	-2.31606e-10	-1.02307	8.72606e-07	-2.31606e-10	-1.09779
58539684	chr20:58539684:A:C	1.17223e-12	-2.31606e-10	-1.19075	8.16348e-07	-2.31606e-10	-1.16444
58539916	chr20:58539916:C:T	9.2381e-13	-2.31606e-10	-1.42891	6.30217e-07	-2.31606e-10	-1.42321
58539996	chr20:58539996:A:C	5.87671e-13	-1.91728	0.0360321	3.82361e-07	-1.91619	-0.00672684
58540062	chr20:58540062:G:A	1.40219e-13	-1.83382	-1.48039	8.50763e-08	-1.87608	-1.54965
58540065	chr20:58540065:A:G	9.21673e-13	-2.31606e-10	-1.43123	6.28798e-07	-2.31606e-10	-1.42547
58540247	chr20:58540247:C:T	8.59907e-13	-1.92221	0.421618	5.63954e-07	-1.9222	0.387897
58540390	chr20:58540390:G:A	6.08359e-13	-0.0201783	-1.82647	5.82594e-07	0.325202	-1.82699
58540461	chr20:58540461:C:T	1.26441e-12	-2.31606e-10	-1.11505	9.49679e-07	-2.31606e-10	-1.01315
58540596	chr20:58540596:C:G	9.93991e-13	-2.31606e-10	-1.35569	6.4762e-07	-2.31606e-10	-1.39597
58540780	chr20:58540780:G:A	9.63779e-13	-2.31606e-10	-1.38655	6.25407e-07	-2.31606e-10	-1.43087
58540924	chr20:58540924:G:A	9.34078e-14	-1.87054	-1.8499	6.51789e-08	-1.84081	-1.85133
58540994	chr20:58540994:C:G	2.54767e-13	-1.39031	-1.32675	1.46807e-07	-1.46005	-1.42011
58541638	chr20:58541638:C:T	9.47577e-13	-2.31606e-10	-1.40351	6.12825e-07	-2.31606e-10	-1.4512
58542014	chr20:58542014:A:G	1.18079e-13	-1.65746	-1.8286	7.32344e-08	-1.76526	-1.81035
58542216	chr20:58542216:G:A	2.4909e-12	-0.437017	-9.89384e-10	1.55742e-06	-0.51849	-9.89384e-10
58543069	chr20:58543069:G:A	1.67576e-12	0.582497	-1.41589	1.81055e-06	0.979985	-1.34788
58543103	chr20:58543103:A:G	1.07837e-13	-1.89511	-1.68169	7.38705e-08	-1.91424	-1.65272
58543370	chr20:58543370:T:C	2.52089e-12	1.07625	-1.5013	3.55658e-06	1.65169	-1.34441
58543843	chr20:58543843:A:G	9.26302e-14	-1.89381	-1.835	6.13306e-08	-1.90429	-1.84871
58544164	chr20:58544164:G:A	1.68176e-13	-1.83022	-1.30219	9.85533e-08	-1.86196	-1.41672
58544326	chr20:58544326:G:A	5.99543e-13	-1.86125	-9.89384e-10	4.22585e-07	-1.82289	-9.89384e-10
58544521	chr20:58544521:G:A	8.43677e-13	-1.51965	-9.89384e-10	5.54498e-07	-1.55121	-9.89384e-10
58544677	chr20:58544677:T:G	6.33199e-13	-1.80663	-9.89384e-10	4.16824e-07	-1.83661	-9.89384e-10
58545217	chr20:58545217:A:G	1.27772e-13	-1.83909	-1.56808	7.73341e-08	-1.86912	-1.65202
58545284	chr20:58545284:C:T	6.01721e-13	-1.82909	-0.0285331	3.85852e-07	-1.83635	-0.0774728
58545386	chr20:58545386:G:A	2.13858e-12	-1.89056	1.30104	1.29158e-06	-1.89358	1.18792
58545891	chr20:58545891:A:G	1.21264e-13	-1.82341	-1.63603	7.39682e-08	-1.85631	-1.70934
58545906	chr20:58545906:A:T	2.47035e-13	-1.91325	-0.834637	1.4326e-07	-1.92204	-0.98257
58546017	chr20:58546017:A:G	8.87732e-14	-1.92092	-1.85041	6.09591e-08	-1.9082	-1.85088
58546079	chr20:58546079:C:T	1.51945e-13	-1.88082	-1.35307	9.05358e-08	-1.91453	-1.449
58546467	chr20:58546467:A:T	8.86005e-14	-1.92198	-1.8513	6.05542e-08	-1.91655	-1.84919
58546632	chr20:58546632:C:T	5.75069e-13	-1.90293	-9.89384e-10	3.87523e-07	-1.9095	-9.89384e-10
58547026	chr20:58547026:C:A	1.05156e-12	-2.31606e-10	-1.29939	6.97929e-07	-2.31606e-10	-1.32116
58547376	chr20:58547376:A:G	6.50059e-13	-2.31606e-10	-1.78035	4.61682e-07	-2.31606e-10	-1.7344
58547408	chr20:58547408:G:T	1.12199e-12	-1.82266	0.588099	7.14855e-07	-1.83196	0.534758
58547485	chr20:58547485:A:G	8.86958e-14	-1.92186	-1.85034	6.08601e-08	-1.91665	-1.84405
58548268	chr20:58548268:T:C	9.1667e-13	-2.31606e-10	-1.43667	6.2047e-07	-2.31606e-10	-1.4388
58548441	chr20:58548441:G:A	3.02063e-13	-1.91136	-0.635416	2.05642e-07	-1.88867	-0.654473
58548795	chr20:58548795:G:A	2.27047e-12	-2.31606e-10	-0.529675	1.43557e-06	-2.31606e-10	-0.599963
58549131	chr20:58549131:T:A	9.8888e-13	-2.31606e-10	-1.36084	6.6819e-07	-2.31606e-10	-1.3647
58549157	chr20:58549157:A:G	5.4772e-13	-0.34194	-1.60971	5.23495e-07	-0.0492888	-1.55946
58549424	chr20:58549424:G:A	2.08672e-12	-2.31606e-10	-0.614067	1.32311e-06	-2.31606e-10	-0.68154
58549479	chr20:58549479:G:A	5.9174e-13	-1.87435	-9.89384e-10	3.96855e-07	-1.88571	-9.89384e-10
58549716	chr20:58549716:A:G	1.47465e-12	-0.138163	-0.82308	1.74566e-06	0.551698	-0.956085
58549832	chr20:58549832:G:A	1.43357e-13	-1.77589	-1.51619	9.97279e-08	-1.72149	-1.54534
58550015	chr20:58550015:G:A	1.0039e-12	-2.31606e-10	-1.34577	6.55332e-07	-2.31606e-10	-1.38413
58550878	chr20:58550878:C:T	8.17203e-13	-0.66167	-0.889859	6.98083e-07	-0.339108	-0.98183
58551015	chr20:58551015:G:A	6.03096e-13	-1.85534	-9.89384e-10	4.02889e-07	-1.87062	-9.89384e-10
58551172	chr20:58551172:G:A	1.71137e-12	0.0927115	-0.905079	1.73807e-06	0.604121	-1.01287
58551208	chr20:58551208:C:T	3.83779e-12	-2.31606e-10	-0.00476397	2.69442e-06	-2.31606e-10	0.0296612
58551232	chr20:58551232:C:T	5.81109e-13	-1.89248	-9.89384e-10	3.94544e-07	-1.89155	-9.89384e-10
58551471	chr20:58551471:T:C	6.15771e-13	-2.31606e-10	-1.83454	4.15309e-07	-2.31606e-10	-1.84025
58551788	chr20:58551788:C:T	6.52736e-13	-1.77513	-0.00111498	4.14658e-07	-1.72311	-0.118718
58551789	chr20:58551789:G:A	7.39786e-13	-2.31606e-10	-1.65106	4.85365e-07	-2.31606e-10	-1.68438
58551950	chr20:58551950:G:A	5.97559e-13	-1.86456	-9.89384e-10	4.18706e-07	-1.83211	-9.89384e-10
58552173	chr20:58552173:G:A	1.22062e-12	-2.31606e-10	-1.1503	8.67928e-07	-2.31606e-10	-1.10317
58552669	chr20:58552669:A:G	4.48287e-12	-2.31606e-10	0.150603	4.14756e-06	-2.31606e-10	0.460998
58552676	chr20:58552676:C:T	6.72759e-13	-2.31606e-10	-1.74603	4.56356e-07	-2.31606e-10	-1.746
58552679	chr20:58552679:C:G	1.52211e-12	-2.31606e-10	-0.929567	1.05629e-06	-2.31606e-10	-0.906759
58552784	chr20:58552784:T:G	6.79195e-13	-2.31606e-10	-1.73651	4.50458e-07	-2.31606e-10	-1.75901
58553146	chr20:58553146:T:C	4.13597e-13	-1.7262	-0.506324	3.01572e-07	-1.65105	-0.509224
58553661	chr20:58553661:G:A	7.03152e-13	-2.31606e-10	-1.70184	4.76644e-07	-2.31606e-10	-1.70251
58554200	chr20:58554200:G:A	9.82475e-13	-2.31606e-10	-1.36734	6.31867e-07	-2.31606e-10	-1.4206
58554675	chr20:58554675:AAG:A	1.23833e-13	-1.61274	-1.82575	9.5223e-08	-1.50132	-1.81174
58554704	chr20:58554704:G:C	6.68551e-13	-2.31606e-10	-1.7523	4.38287e-07	-2.31606e-10	-1.7864
58554778	chr20:58554778:G:A	6.39623e-13	-2.31606e-10	-1.79654	4.25453e-07	-2.31606e-10	-1.81612
58554797	chr20:58554797:G:T	6.35535e-13	-2.31606e-10	-1.80295	4.46259e-07	-2.31606e-10	-1.76838
58555199	chr20:58555199:C:T	6.35686e-13	-2.31606e-10	-1.80271	4.56504e-07	-2.31606e-10	-1.74568
58555767	chr20:58555767:A:G	6.7492e-13	-2.31606e-10	-1.74282	4.65667e-07	-2.31606e-10	-1.72581
58555978	chr20:58555978:C:T	6.15494e-13	-2.31606e-10	-1.83499	4.2147e-07	-2.31606e-10	-1.82553
58556170	chr20:58556170:A:G	1.94935e-13	-1.57648	-1.40827	1.54232e-07	-1.47163	-1.35919
58556414	chr20:58556414:T:A	1.03485e-13	-1.78966	-1.82833	7.30415e-08	-1.72884	-1.84941
58556863	chr20:58556863:C:T	1.43028e-13	-1.59245	-1.70193	1.08284e-07	-1.49068	-1.69384
58556879	chr20:58556879:G:A	1.03664e-13	-1.77838	-1.83788	7.55988e-08	-1.70751	-1.83633
58557610	chr20:58557610:G:A	1.34337e-13	-1.66244	-1.69463	1.131e-07	-1.56476	-1.57624
58557658	chr20:58557658:A:G	8.78373e-13	-2.31606e-10	-1.47935	5.99471e-07	-2.31606e-10	-1.47323
58557938	chr20:58557938:A:G	1.42672e-13	-1.58837	-1.7085	1.14237e-07	-1.38997	-1.74103
58558136	chr20:58558136:A:G	6.44737e-13	-2.31606e-10	-1.78858	4.5852e-07	-2.31606e-10	-1.74127
58558218	chr20:58558218:T:C	1.19616e-13	-1.67283	-1.8003	9.99751e-08	-1.49117	-1.77319
58558600	chr20:58558600:G:A	9.38951e-14	-1.90334	-1.81189	6.73504e-08	-1.84899	-1.81037
58559310	chr20:58559310:G:A	1.02293e-13	-1.78527	-1.84431	8.18892e-08	-1.61566	-1.84825
58560042	chr20:58560042:AG:A	6.06178e-13	-2.31606e-10	-1.85024	4.16926e-07	-2.31606e-10	-1.83637
58560057	chr20:58560057:G:C	6.1787e-13	-2.31606e-10	-1.83114	4.12543e-07	-2.31606e-10	-1.84694
58560268	chr20:58560268:T:C	1.99447e-12	-0.659285	-9.89384e-10	1.20585e-06	-0.774341	-9.89384e-10
58560586	chr20:58560586:C:G	9.13767e-13	-2.31606e-10	-1.43984	6.14841e-07	-2.31606e-10	-1.44791
58560676	chr20:58560676:A:G	6.56734e-13	-2.31606e-10	-1.77014	4.68497e-07	-2.31606e-10	-1.71975
58560855	chr20:58560855:G:A	1.14604e-13	-1.88254	-1.63339	9.20598e-08	-1.81719	-1.52965
58561288	chr20:58561288:T:C	1.66307e-13	-1.87106	-1.27252	9.47279e-08	-1.91741	-1.40086
58561322	chr20:58561322:G:A	6.19588e-13	-2.31606e-10	-1.82836	4.21173e-07	-2.31606e-10	-1.82623
58561349	chr20:58561349:T:C	1.21163e-13	-1.61506	-1.84521	8.2087e-08	-1.61856	-1.84293
58562269	chr20:58562269:A:T	6.24399e-13	-2.31606e-10	-1.82063	4.13058e-07	-2.31606e-10	-1.84569
58562324	chr20:58562324:T:C	1.13125e-12	-1.22634	-9.89384e-10	7.08449e-07	-1.3062	-9.89384e-10
58562368	chr20:58562368:C:T	6.05973e-13	-2.31606e-10	-1.85058	4.11108e-07	-2.31606e-10	-1.85042
58562876	chr20:58562876:C:T	6.08376e-13	-2.31606e-10	-1.84662	4.12431e-07	-2.31606e-10	-1.84721
58562884	chr20:58562884:C:T	6.94177e-13	-2.31606e-10	-1.71469	4.96217e-07	-2.31606e-10	-1.66226
58563881	chr20:58563881:G:A	9.40621e-14	-1.91805	-1.79541	6.38855e-08	-1.88453	-1.82765
58563955	chr20:58563955:A:G	8.31636e-13	-2.31606e-10	-1.53402	5.82627e-07	-2.31606e-10	-1.50173
58564156	chr20:58564156:C:CA	6.06068e-13	-2.31606e-10	-1.85043	4.136e-07	-2.31606e-10	-1.84438
58564234	chr20:58564234:T:C	1.91511e-13	-1.50425	-1.49822	1.67896e-07	-1.22844	-1.51749
58564313	chr20:58564313:C:T	1.47895e-13	-1.53192	-1.729	1.31017e-07	-1.26573	-1.72822
58564314	chr20:58564314:G:A	7.4763e-13	-2.31606e-10	-1.64051	5.40996e-07	-2.31606e-10	-1.57586
58564448	chr20:58564448:C:T	9.11266e-13	-1.44258	-9.89384e-10	7.28786e-07	-1.2779	-9.89384e-10
58564459	chr20:58564459:C:T	7.07439e-13	-2.31606e-10	-1.69577	5.08687e-07	-2.31606e-10	-1.63744
58564479	chr20:58564479:A:G	8.32805e-13	-2.31606e-10	-1.53262	5.06569e-07	-2.31606e-10	-1.64162
58565123	chr20:58565123:C:T	9.38359e-13	-2.31606e-10	-1.41328	6.25388e-07	-2.31606e-10	-1.4309
58565143	chr20:58565143:G:C	9.46357e-14	-1.9188	-1.78859	6.4052e-08	-1.887	-1.82259
58565177	chr20:58565177:C:G	1.08225e-12	-2.31606e-10	-1.27062	8.02622e-07	-2.31606e-10	-1.18139
58565273	chr20:58565273:G:A	3.11434e-12	-2.31606e-10	-0.213646	2.14079e-06	-2.31606e-10	-0.200348
58565277	chr20:58565277:G:A	1.05799e-13	-1.76858	-1.8273	8.78442e-08	-1.56791	-1.8258
58565841	chr20:58565841:C:A	1.39594e-13	-1.88617	-1.43251	1.19992e-07	-1.82422	-1.25763
58565960	chr20:58565960:C:T	2.10605e-12	-2.31606e-10	-0.604846	1.46703e-06	-2.31606e-10	-0.578283
58566129	chr20:58566129:C:T	1.26317e-12	-2.31606e-10	-1.11604	7.64223e-07	-2.31606e-10	-1.23042
58566221	chr20:58566221:C:T	6.05562e-13	-2.31606e-10	-1.85126	4.12493e-07	-2.31606e-10	-1.84706
58566444	chr20:58566444:C:T	6.09712e-13	-2.31606e-10	-1.84443	4.12134e-07	-2.31606e-10	-1.84793
58566949	chr20:58566949:G:A	2.55581e-12	-2.31606e-10	-0.411294	1.80574e-06	-2.31606e-10	-0.370551
58567117	chr20:58567117:C:G	6.81594e-13	-2.31606e-10	-1.73298	4.84732e-07	-2.31606e-10	-1.68568
58567213	chr20:58567213:G:A	1.14165e-13	-1.87465	-1.64512	9.07382e-08	-1.7286	-1.6327
58567517	chr20:58567517:T:C	9.36168e-14	-1.89712	-1.82108	6.88476e-08	-1.79568	-1.8417
58567542	chr20:58567542:A:G	1.18171e-13	-1.74704	-1.73824	8.1226e-08	-1.85517	-1.61687
58567599	chr20:58567599:G:A	7.0983e-13	-2.31606e-10	-1.69239	5.0354e-07	-2.31606e-10	-1.64761
58568012	chr20:58568012:A:G	9.89583e-13	-2.31606e-10	-1.36013	7.16513e-07	-2.31606e-10	-1.29488
58568101	chr20:58568101:G:A	1.05703e-12	-2.31606e-10	-1.2942	7.15728e-07	-2.31606e-10	-1.29598
58568451	chr20:58568451:C:T	8.30657e-13	-2.31606e-10	-1.5352	5.79753e-07	-2.31606e-10	-1.50667
58568643	chr20:58568643:G:A	1.57427e-13	-1.46316	-1.73529	1.07315e-07	-1.48921	-1.70429
58568974	chr20:58568974:C:A	5.6472e-13	-1.92109	-9.89384e-10	3.83279e-07	-1.92051	-9.89384e-10
58569056	chr20:58569056:C:A	7.00676e-13	-2.31606e-10	-1.70537	4.64009e-07	-2.31606e-10	-1.72937
58569408	chr20:58569408:C:T	1.85467e-13	-1.3716	-1.66294	1.28989e-07	-1.37415	-1.6354
58569425	chr20:58569425:A:T	1.08431e-12	-2.31606e-10	-1.26871	6.91491e-07	-2.31606e-10	-1.33043
58569490	chr20:58569490:T:C	1.22776e-13	-1.62718	-1.81987	8.66057e-08	-1.59617	-1.81174
58570255	chr20:58570255:T:C	9.02094e-13	-2.31606e-10	-1.4527	5.63287e-07	-2.31606e-10	-1.53549
58570279	chr20:58570279:C:T	1.63173e-13	-1.37007	-1.79254	1.35244e-07	-1.1661	-1.79609
58570323	chr20:58570323:G:A	5.33515e-12	-2.31606e-10	0.324655	3.59009e-06	-2.31606e-10	0.316655
58570390	chr20:58570390:G:T	9.92642e-13	-2.31606e-10	-1.35705	6.78639e-07	-2.31606e-10	-1.34919
58570622	chr20:58570622:G:A	6.48274e-13	-2.31606e-10	-1.7831	4.77722e-07	-2.31606e-10	-1.70025
58570728	chr20:58570728:T:C	1.29576e-11	-2.31606e-10	1.21202	8.32653e-06	-2.31606e-10	1.15792
58571035	chr20:58571035:A:G	6.44098e-13	-2.31606e-10	-1.78957	4.73589e-07	-2.31606e-10	-1.70894
58571394	chr20:58571394:A:G	9.66876e-14	-1.92024	-1.76569	6.40096e-08	-1.88665	-1.82359
58571576	chr20:58571576:C:T	7.8197e-13	-2.31606e-10	-1.5956	4.98404e-07	-2.31606e-10	-1.65787
58571796	chr20:58571796:C:T	9.48507e-13	-2.31606e-10	-1.40253	6.46517e-07	-2.31606e-10	-1.39768
58572126	chr20:58572126:T:A	6.11579e-13	-2.31606e-10	-1.84137	4.15462e-07	-2.31606e-10	-1.83989
58573077	chr20:58573077:C:T	1.36312e-12	-2.31606e-10	-1.03988	8.72716e-07	-2.31606e-10	-1.09767
58573397	chr20:58573397:A:G	6.42265e-13	-2.31606e-10	-1.79242	4.46639e-07	-2.31606e-10	-1.76753
58573511	chr20:58573511:G:C	7.32772e-13	-2.31606e-10	-1.66058	4.78512e-07	-2.31606e-10	-1.6986
58573661	chr20:58573661:C:T	6.09375e-13	-2.31606e-10	-1.84498	4.16674e-07	-2.31606e-10	-1.83697
58573685	chr20:58573685:C:A	9.1144e-14	-1.90435	-1.84063	6.12861e-08	-1.9221	-1.83162
58573773	chr20:58573773:G:A	1.01776e-13	-1.92126	-1.71338	7.13611e-08	-1.88322	-1.7183
58574070	chr20:58574070:C:T	8.24626e-13	-2.31606e-10	-1.54249	5.82182e-07	-2.31606e-10	-1.50249
58574079	chr20:58574079:G:A	6.65634e-13	-2.31606e-10	-1.75668	4.76705e-07	-2.31606e-10	-1.70238
58574170	chr20:58574170:A:G	9.08996e-13	-2.31606e-10	-1.44508	5.97263e-07	-2.31606e-10	-1.47692
58574403	chr20:58574403:C:T	9.32233e-14	-1.87486	-1.84756	6.04725e-08	-1.91685	-1.85024
58574420	chr20:58574420:A:C	9.95146e-14	-1.90964	-1.74748	6.74294e-08	-1.90841	-1.74979
58574447	chr20:58574447:C:T	9.1194e-14	-1.90936	-1.83507	6.63384e-08	-1.84313	-1.83138
58575474	chr20:58575474:CT:C	1.16744e-13	-1.91095	-1.58648	8.82797e-08	-1.88145	-1.50731
58575621	chr20:58575621:T:C	1.28829e-12	-2.31606e-10	-1.09635	7.92008e-07	-2.31606e-10	-1.19471
58575624	chr20:58575624:T:A	9.44307e-14	-1.90713	-1.80243	6.85502e-08	-1.83601	-1.8057
58575639	chr20:58575639:A:G	6.07139e-13	-2.31606e-10	-1.84866	4.11335e-07	-2.31606e-10	-1.84987
58575790	chr20:58575790:T:C	1.68117e-13	-1.57895	-1.55381	1.28258e-07	-1.48597	-1.52927
58575915	chr20:58575915:T:C	1.31738e-12	-2.31606e-10	-1.07402	8.93734e-07	-2.31606e-10	-1.07387
58576127	chr20:58576127:T:C	2.57307e-13	-1.04341	-1.66374	1.54977e-07	-1.18299	-1.64301
58576141	chr20:58576141:C:T	1.08688e-12	-1.26635	-9.89384e-10	7.94011e-07	-1.19218	-9.89384e-10
58576382	chr20:58576382:C:T	8.46354e-13	-2.31606e-10	-1.51648	5.7044e-07	-2.31606e-10	-1.52287
58576398	chr20:58576398:G:A	1.40167e-13	-1.47596	-1.83862	8.69752e-08	-1.57791	-1.82574
58577156	chr20:58577156:C:T	7.5914e-13	-2.31606e-10	-1.62523	5.23509e-07	-2.31606e-10	-1.60872
58577267	chr20:58577267:G:C	1.63197e-12	-2.31606e-10	-0.859874	1.08253e-06	-2.31606e-10	-0.88222
58577326	chr20:58577326:A:G	1.01684e-13	-1.83857	-1.79698	6.98996e-08	-1.82221	-1.80001
58577349	chr20:58577349:C:T	1.50853e-13	-1.5336	-1.70752	9.07341e-08	-1.63234	-1.72901
58577459	chr20:58577459:C:T	6.65521e-13	-2.31606e-10	-1.75685	4.65684e-07	-2.31606e-10	-1.72577
58577563	chr20:58577563:C:T	1.3083e-12	-1.08094	-9.89384e-10	8.85937e-07	-1.08263	-9.89384e-10
58577564	chr20:58577564:G:A	2.3226e-12	-2.31606e-10	-0.506973	1.64781e-06	-2.31606e-10	-0.462075
58578234	chr20:58578234:T:C	6.05936e-13	-2.31606e-10	-1.85064	4.11271e-07	-2.31606e-10	-1.85003
58578428	chr20:58578428:G:T	6.93035e-13	-2.31606e-10	-1.71634	4.73089e-07	-2.31606e-10	-1.70999
58578482	chr20:58578482:G:A	9.42583e-14	-1.91142	-1.79996	6.50334e-08	-1.90777	-1.7866
58578788	chr20:58578788:C:G	2.24648e-13	-1.69869	-1.14419	2.20751e-07	-1.39853	-1.07371
58578867	chr20:58578867:A:G	1.69586e-13	-1.89903	-1.22503	1.21437e-07	-1.91949	-1.15039
58579369	chr20:58579369:G:A	5.83483e-13	-1.8884	-9.89384e-10	3.92973e-07	-1.89554	-9.89384e-10
58579468	chr20:58579468:G:C	7.80809e-13	-1.59709	-9.89384e-10	5.69518e-07	-1.52449	-9.89384e-10
58579539	chr20:58579539:G:T	1.42986e-13	-1.90202	-1.39264	1.14579e-07	-1.86008	-1.26793
58579749	chr20:58579749:T:C	1.62103e-13	-1.66992	-1.49926	1.19626e-07	-1.5301	-1.55481
58579778	chr20:58579778:C:G	9.673e-13	-2.31606e-10	-1.38291	7.25842e-07	-2.31606e-10	-1.28195
58580279	chr20:58580279:A:G	1.06961e-12	-2.31606e-10	-1.28236	7.42752e-07	-2.31606e-10	-1.25892
58580424	chr20:58580424:G:C	2.41977e-13	-1.55343	-1.21514	1.65727e-07	-1.63967	-1.11927
58580516	chr20:58580516:T:C	1.54988e-13	-1.86845	-1.34562	1.19356e-07	-1.77297	-1.31419
58580770	chr20:58580770:C:T	1.5798e-12	-2.31606e-10	-0.892363	1.1236e-06	-2.31606e-10	-0.844987
58580787	chr20:58580787:T:C	9.24652e-13	-2.31606e-10	-1.428	6.90281e-07	-2.31606e-10	-1.33218
58580868	chr20:58580868:C:T	1.06886e-13	-1.91314	-1.67252	7.44526e-08	-1.90671	-1.65241
58580880	chr20:58580880:C:T	1.24419e-13	-1.91806	-1.5157	8.47507e-08	-1.88902	-1.54054
58580977	chr20:58580977:G:A	1.22896e-13	-1.92127	-1.52481	9.33197e-08	-1.91595	-1.41729
58581189	chr20:58581189:T:G	7.20019e-13	-2.31606e-10	-1.67814	4.80603e-07	-2.31606e-10	-1.69424
58581257	chr20:58581257:G:A	1.123e-13	-1.87993	-1.65631	7.28194e-08	-1.92182	-1.65948
58581690	chr20:58581690:G:A	9.95323e-13	-2.31606e-10	-1.35435	6.63417e-07	-2.31606e-10	-1.37187
58581823	chr20:58581823:T:C	2.21503e-13	-1.52076	-1.33622	1.25814e-07	-1.63313	-1.40134
58582414	chr20:58582414:C:T	1.13418e-13	-1.84023	-1.6861	7.97818e-08	-1.77648	-1.7135
58583130	chr20:58583130:C:T	9.05066e-13	-2.31606e-10	-1.44941	5.72965e-07	-2.31606e-10	-1.51845
58583679	chr20:58583679:G:T	6.08827e-13	-2.31606e-10	-1.84588	4.12667e-07	-2.31606e-10	-1.84664
58583680	chr20:58583680:C:T	6.08827e-13	-2.31606e-10	-1.84588	4.12667e-07	-2.31606e-10	-1.84664
58583716	chr20:58583716:A:G	1.9642e-13	-1.45611	-1.52106	1.29274e-07	-1.5791	-1.42824
58584043	chr20:58584043:T:TG	7.14522e-13	-2.31606e-10	-1.6858	5.11046e-07	-2.31606e-10	-1.63282
58584212	chr20:58584212:G:A	1.14837e-12	-2.31606e-10	-1.21132	7.44138e-07	-2.31606e-10	-1.25705
58584427	chr20:58584427:T:C	8.11204e-13	-2.31606e-10	-1.5589	5.39755e-07	-2.31606e-10	-1.57816
58584433	chr20:58584433:C:T	6.89012e-13	-2.31606e-10	-1.72216	4.89945e-07	-2.31606e-10	-1.67498
58584439	chr20:58584439:G:A	1.15089e-12	-2.31606e-10	-1.20913	7.45319e-07	-2.31606e-10	-1.25546
58585316	chr20:58585316:T:C	1.29811e-12	-2.31606e-10	-1.08875	8.33225e-07	-2.31606e-10	-1.14397
58585585	chr20:58585585:C:T	3.06807e-13	-1.84303	-0.688171	2.23834e-07	-1.86819	-0.590179
58585665	chr20:58585665:A:G	7.26418e-13	-2.31606e-10	-1.66929	5.00881e-07	-2.31606e-10	-1.65291
58586335	chr20:58586335:T:C	7.46769e-13	-2.31606e-10	-1.64166	5.43512e-07	-2.31606e-10	-1.57122
58586455	chr20:58586455:C:T	1.81208e-13	-1.2078	-1.84997	1.06206e-07	-1.37	-1.8339
58586801	chr20:58586801:C:T	1.66336e-13	-1.37661	-1.7668	1.05657e-07	-1.51787	-1.69121
58586880	chr20:58586880:GA:G	6.18362e-13	-1.84288	0.0125353	5.0319e-07	-1.8663	0.217991
58587147	chr20:58587147:A:G	9.64269e-14	-1.85304	-1.83559	7.03689e-08	-1.77774	-1.83778
58587186	chr20:58587186:C:G	4.20056e-13	-1.87249	-0.344537	3.35301e-07	-1.89319	-0.161062
58587363	chr20:58587363:A:T	1.12725e-13	-1.68141	-1.85105	7.08993e-08	-1.76075	-1.84727
58587431	chr20:58587431:A:G	1.55675e-13	-1.51712	-1.69253	1.01364e-07	-1.6403	-1.61026
58587467	chr20:58587467:A:G	1.60693e-12	-2.31606e-10	-0.875334	1.15611e-06	-2.31606e-10	-0.816462
58587543	chr20:58587543:G:A	7.10746e-13	-2.31606e-10	-1.6911	4.87669e-07	-2.31606e-10	-1.67964
58588141	chr20:58588141:T:A	6.40367e-13	-2.31606e-10	-1.79538	4.22317e-07	-2.31606e-10	-1.82352
58588222	chr20:58588222:C:T	9.61818e-14	-1.86039	-1.83078	7.01471e-08	-1.78543	-1.83325
58588293	chr20:58588293:T:C	9.77427e-14	-1.86799	-1.80708	7.14141e-08	-1.80167	-1.79911
58588343	chr20:58588343:A:G	1.12628e-12	-1.23074	-9.89384e-10	6.83885e-07	-1.34149	-9.89384e-10
58588684	chr20:58588684:G:A	6.06155e-13	-2.31606e-10	-1.85028	4.1216e-07	-2.31606e-10	-1.84787
58588908	chr20:58588908:C:T	2.44959e-13	-1.04343	-1.71289	1.92419e-07	-0.923477	-1.68612
58589024	chr20:58589024:G:A	2.16511e-13	-1.09067	-1.78911	1.14214e-07	-1.31279	-1.81841
58589274	chr20:58589274:C:T	4.51471e-13	-0.412012	-1.73289	3.48025e-07	-0.37159	-1.64541
58589280	chr20:58589280:G:A	9.01924e-13	-2.31606e-10	-1.45289	6.11122e-07	-2.31606e-10	-1.45398
58589376	chr20:58589376:T:G	1.15931e-12	-1.20184	-9.89384e-10	7.41464e-07	-1.26065	-9.89384e-10
58589475	chr20:58589475:G:C	1.14164e-13	-1.92221	-1.59757	7.80467e-08	-1.91498	-1.59699
58589532	chr20:58589532:G:T	1.90964e-13	-1.92049	-1.08484	1.34049e-07	-1.90832	-1.06275
58589799	chr20:58589799:A:G	1.77051e-13	-1.33804	-1.74294	1.20156e-07	-1.43359	-1.6469
58589891	chr20:58589891:G:A	1.21036e-13	-1.6289	-1.83243	8.50233e-08	-1.67676	-1.74959
58590122	chr20:58590122:G:A	1.46299e-13	-1.64624	-1.62552	8.93691e-08	-1.74751	-1.62899
58590411	chr20:58590411:C:T	1.7208e-13	-1.30279	-1.80667	1.0354e-07	-1.39345	-1.83587
58590455	chr20:58590455:C:T	1.80798e-13	-1.25331	-1.80673	1.08383e-07	-1.34768	-1.83593
58590456	chr20:58590456:G:A	7.08719e-13	-2.31606e-10	-1.69396	5.04602e-07	-2.31606e-10	-1.64551
58590472	chr20:58590472:C:T	2.11125e-13	-1.4499	-1.45506	1.73207e-07	-1.38909	-1.32571
58590585	chr20:58590585:G:C	3.00823e-12	-0.0546211	-0.193687	1.99475e-06	-0.185682	-0.0853202
58590632	chr20:58590632:C:T	2.09355e-13	-1.10997	-1.80341	1.241e-07	-1.21266	-1.83553
58590780	chr20:58590780:T:C	1.63306e-13	-1.34125	-1.82054	9.76385e-08	-1.44019	-1.84781
58590980	chr20:58590980:G:T	2.97805e-13	-0.804469	-1.75651	1.56356e-07	-1.03333	-1.78381
58591105	chr20:58591105:C:T	1.70664e-12	-2.31606e-10	-0.815137	1.11399e-06	-2.31606e-10	-0.853573
58591136	chr20:58591136:T:C	3.16948e-13	-0.866988	-1.63169	1.59418e-07	-1.10531	-1.69244
58591718	chr20:58591718:C:G	2.01348e-13	-1.1016	-1.85078	1.1083e-07	-1.31118	-1.8501
58591755	chr20:58591755:G:A	6.26391e-13	-2.31606e-10	-1.81744	4.22306e-07	-2.31606e-10	-1.82355
58592021	chr20:58592021:A:G	6.14471e-13	-1.83665	-9.89384e-10	4.35515e-07	-1.79275	-9.89384e-10
58592169	chr20:58592169:A:G	3.63633e-12	-1.21216	1.15347	3.77288e-06	-1.37143	1.73775
58592214	chr20:58592214:T:C	4.74305e-13	-1.64878	-0.446787	4.07848e-07	-1.74257	-0.11581
58592297	chr20:58592297:T:C	1.29736e-13	-1.67056	-1.72136	7.6063e-08	-1.74574	-1.79198
58592582	chr20:58592582:G:A	5.7503e-13	-1.90299	-9.89384e-10	3.86429e-07	-1.91233	-9.89384e-10
58593118	chr20:58593118:G:A	6.53826e-13	-2.31606e-10	-1.77457	4.52673e-07	-2.31606e-10	-1.75411
58593396	chr20:58593396:T:C	5.18711e-13	-1.66961	-0.336463	4.51764e-07	-1.75005	-0.00607051
58593505	chr20:58593505:G:A	1.29781e-13	-1.56974	-1.82182	8.60744e-08	-1.62276	-1.7913
58593831	chr20:58593831:A:C	3.38912e-12	-2.31606e-10	-0.129091	2.55751e-06	-2.31606e-10	-0.0224879
58593873	chr20:58593873:G:A	2.76783e-13	-1.74327	-0.890917	2.4899e-07	-1.68972	-0.662148
58594389	chr20:58594389:G:T	1.2687e-12	-2.31606e-10	-1.11167	7.98688e-07	-2.31606e-10	-1.18631
58594530	chr20:58594530:C:G	6.34795e-13	-2.31606e-10	-1.80411	4.33373e-07	-2.31606e-10	-1.79768
58594588	chr20:58594588:G:A	7.11734e-13	-1.6246	-0.0651086	6.23866e-07	-1.7087	0.275361
58594651	chr20:58594651:T:G	6.23744e-13	-2.31606e-10	-1.82168	4.22443e-07	-2.31606e-10	-1.82322
58594667	chr20:58594667:T:C	1.84243e-13	-1.81397	-1.22719	1.149e-07	-1.87203	-1.25318
58594766	chr20:58594766:T:A	5.941e-13	-1.64494	-0.225432	5.2757e-07	-1.7269	0.125903
58594948	chr20:58594948:C:T	1.48362e-13	-1.84752	-1.41025	1.15288e-07	-1.8939	-1.22794
58594968	chr20:58594968:T:C	1.53049e-13	-1.61227	-1.61438	1.05939e-07	-1.74504	-1.46137
58595251	chr20:58595251:A:G	2.22839e-12	-0.371461	-0.176922	1.44552e-06	-0.515248	-0.0778077
58595340	chr20:58595340:C:T	1.23754e-13	-1.59113	-1.84799	8.13574e-08	-1.62875	-1.84168
58595363	chr20:58595363:T:C	1.57126e-12	-2.31606e-10	-0.897783	9.94095e-07	-2.31606e-10	-0.967445
58595381	chr20:58595381:C:T	3.03612e-12	-0.112853	-0.126228	1.94247e-06	-0.271348	-0.026215
58596167	chr20:58596167:A:G	1.23174e-13	-1.59368	-1.85014	8.07122e-08	-1.63133	-1.84706
58596179	chr20:58596179:T:C	2.20671e-13	-1.61173	-1.24901	1.17971e-07	-1.69511	-1.40373
58596289	chr20:58596289:G:A	2.14483e-13	-1.04106	-1.84813	1.41199e-07	-1.09608	-1.82303
58596469	chr20:58596469:C:T	1.40258e-13	-1.4654	-1.84853	9.12091e-08	-1.51185	-1.84427
58596484	chr20:58596484:T:C	3.52588e-13	-0.881198	-1.51092	2.27769e-07	-0.985612	-1.45533
58596540	chr20:58596540:G:A	2.70154e-13	-1.00605	-1.65237	1.73387e-07	-1.10156	-1.61219
58596569	chr20:58596569:G:A	1.39181e-12	-2.31606e-10	-1.01906	1.16253e-06	-2.31606e-10	-0.810922
58596642	chr20:58596642:C:A	1.29129e-13	-1.55768	-1.83892	8.4985e-08	-1.597	-1.8298
58597188	chr20:58597188:G:A	6.11316e-13	-2.31606e-10	-1.8418	4.14195e-07	-2.31606e-10	-1.84294
58597555	chr20:58597555:C:T	1.35468e-12	-2.31606e-10	-1.04609	9.64619e-07	-2.31606e-10	-0.997544
58597851	chr20:58597851:C:G	1.67036e-13	-1.29566	-1.84355	1.06585e-07	-1.47963	-1.72071
58597890	chr20:58597890:C:T	6.28145e-13	-2.31606e-10	-1.81465	4.29311e-07	-2.31606e-10	-1.8071
58597906	chr20:58597906:A:G	1.02425e-12	-2.31606e-10	-1.3257	6.58117e-07	-2.31606e-10	-1.37989
58598168	chr20:58598168:T:G	1.08885e-13	-1.89682	-1.67031	7.14927e-08	-1.91659	-1.68309
58598248	chr20:58598248:C:T	2.09935e-13	-1.10921	-1.80141	1.59951e-07	-1.02357	-1.77084
58598324	chr20:58598324:C:A	2.09163e-13	-1.11434	-1.79996	1.60545e-07	-1.02359	-1.76711
58598392	chr20:58598392:A:T	2.21953e-13	-1.0679	-1.78705	1.71384e-07	-0.974637	-1.75074
58598566	chr20:58598566:G:A	2.04721e-13	-1.13605	-1.79972	1.56882e-07	-1.04608	-1.7677
58598759	chr20:58598759:ATCTG:A	1.4236e-12	-0.505963	-0.490508	8.95885e-07	-0.628735	-0.442731
58598801	chr20:58598801:CCTAT:C	2.15352e-13	-1.12823	-1.75692	1.66758e-07	-1.03802	-1.71472
58598846	chr20:58598846:C:A	1.30984e-13	-1.72369	-1.65865	9.39082e-08	-1.82104	-1.50592
58598864	chr20:58598864:T:C	2.11885e-13	-1.09319	-1.80819	1.6222e-07	-1.00084	-1.77948
58598962	chr20:58598962:T:C	1.60139e-12	-2.31606e-10	-0.878792	1.06572e-06	-2.31606e-10	-0.897874
58599057	chr20:58599057:T:C	1.60984e-12	-2.31606e-10	-0.873526	1.41087e-06	-2.31606e-10	-0.617312
58599332	chr20:58599332:A:G	1.73151e-12	-2.31606e-10	-0.800669	1.13111e-06	-2.31606e-10	-0.838321
58599358	chr20:58599358:TTATC:T	1.68758e-13	-1.29295	-1.836	1.26166e-07	-1.21323	-1.81845
58599457	chr20:58599457:T:A	1.70183e-13	-1.2857	-1.83484	1.27423e-07	-1.20514	-1.81662
58599565	chr20:58599565:T:C	7.03377e-13	-2.31606e-10	-1.70152	4.57946e-07	-2.31606e-10	-1.74253
58599771	chr20:58599771:T:C	2.03271e-13	-1.90187	-1.041	1.55935e-07	-1.91826	-0.901576
58599846	chr20:58599846:C:T	1.60582e-12	-2.31606e-10	-0.876027	1.06844e-06	-2.31606e-10	-0.895318
58599897	chr20:58599897:A:G	2.02089e-13	-1.90342	-1.04528	1.55007e-07	-1.91892	-0.906888
58599991	chr20:58599991:C:T	1.99197e-13	-1.90829	-1.05484	1.53253e-07	-1.92073	-0.916452
58599995	chr20:58599995:C:T	8.3063e-13	-2.31606e-10	-1.53523	5.66786e-07	-2.31606e-10	-1.5293
58600002	chr20:58600002:A:G	1.98977e-13	-1.90356	-1.06066	1.52598e-07	-1.91897	-0.922503
58600069	chr20:58600069:T:A	1.98798e-13	-1.90649	-1.05864	1.52376e-07	-1.92011	-0.922822
58600190	chr20:58600190:G:A	2.09156e-13	-1.89443	-1.0199	1.60069e-07	-1.91415	-0.879522
58600403	chr20:58600403:G:A	1.48678e-12	-2.31606e-10	-0.953048	9.62659e-07	-2.31606e-10	-0.999578
58600602	chr20:58600602:C:T	1.04157e-12	-1.30893	-9.89384e-10	6.91761e-07	-1.33004	-9.89384e-10
58600623	chr20:58600623:C:G	1.46456e-12	-2.31606e-10	-0.968108	1.23223e-06	-2.31606e-10	-0.752699
58600653	chr20:58600653:C:T	1.62852e-12	-2.31606e-10	-0.861992	1.19185e-06	-2.31606e-10	-0.786015
58600773	chr20:58600773:A:G	2.00488e-13	-1.60777	-1.34889	1.04544e-07	-1.71037	-1.5093
58600889	chr20:58600889:T:G	7.5151e-13	-1.63533	-9.89384e-10	5.12581e-07	-1.62982	-9.89384e-10
58601069	chr20:58601069:T:C	1.96225e-13	-1.90189	-1.07626	1.50623e-07	-1.91827	-0.936231
58601242	chr20:58601242:C:A	1.25333e-12	-2.31606e-10	-1.12386	7.99824e-07	-2.31606e-10	-1.18488
58601421	chr20:58601421:G:A	9.73148e-14	-1.90759	-1.77187	6.28602e-08	-1.91897	-1.8094
58601614	chr20:58601614:T:C	6.1374e-13	-2.31606e-10	-1.83785	4.18815e-07	-2.31606e-10	-1.83185
58602121	chr20:58602121:G:A	1.89054e-13	-1.87972	-1.13567	1.41076e-07	-1.90568	-1.0143
58602133	chr20:58602133:C:A	1.14203e-13	-1.9155	-1.60393	7.15239e-08	-1.92197	-1.67728
58602294	chr20:58602294:G:A	1.72296e-12	-0.644699	-0.160917	1.09797e-06	-0.782928	-0.0851301
58602302	chr20:58602302:T:C	2.85893e-13	-0.959657	-1.64214	2.16705e-07	-0.92828	-1.56246
58602485	chr20:58602485:A:C	1.71607e-13	-1.27404	-1.83817	1.28657e-07	-1.19185	-1.82028
58602667	chr20:58602667:A:G	2.10339e-13	-1.23346	-1.67524	1.60497e-07	-1.16686	-1.62414
58602955	chr20:58602955:A:G	1.94014e-13	-1.56476	-1.42472	1.02826e-07	-1.6635	-1.57274
58603197	chr20:58603197:GT:G	6.07054e-13	-2.31606e-10	-1.8488	4.11432e-07	-2.31606e-10	-1.84963
58603349	chr20:58603349:G:A	1.5506e-13	-1.41628	-1.79733	8.58911e-08	-1.56488	-1.85132
58603376	chr20:58603376:C:G	1.35124e-13	-1.66449	-1.68673	7.8755e-08	-1.75545	-1.74749
58603603	chr20:58603603:T:C	1.41219e-13	-1.82545	-1.48165	8.88876e-08	-1.84299	-1.53891
58603860	chr20:58603860:A:G	1.64576e-13	-1.34079	-1.81326	9.4557e-08	-1.47679	-1.84328
58603989	chr20:58603989:T:C	2.52602e-13	-0.907841	-1.81776	1.99788e-07	-0.788032	-1.78399
58604233	chr20:58604233:C:G	1.11974e-13	-1.88736	-1.65179	7.33366e-08	-1.8566	-1.71762
58604261	chr20:58604261:A:G	1.22653e-11	1.53133	-0.374218	1.07338e-05	1.87317	-0.461301
58604312	chr20:58604312:C:T	9.89107e-13	-2.31606e-10	-1.36061	6.48125e-07	-2.31606e-10	-1.39519
58604322	chr20:58604322:C:T	7.04997e-13	-2.31606e-10	-1.69922	4.68379e-07	-2.31606e-10	-1.72
58604450	chr20:58604450:C:T	3.13351e-12	-2.31606e-10	-0.207509	2.23391e-06	-2.31606e-10	-0.157767
58604617	chr20:58604617:CT:C	6.75156e-13	-2.31606e-10	-1.74247	4.54559e-07	-2.31606e-10	-1.74995
58604953	chr20:58604953:A:G	9.50186e-14	-1.86815	-1.83519	7.37312e-08	-1.81884	-1.75001
58605349	chr20:58605349:C:A	1.25659e-12	-2.31606e-10	-1.12126	8.39006e-07	-2.31606e-10	-1.13706
58605718	chr20:58605718:T:C	1.89207e-13	-1.5034	-1.51118	1.08705e-07	-1.57115	-1.60949
58605880	chr20:58605880:C:T	6.24958e-13	-2.31606e-10	-1.81973	4.23234e-07	-2.31606e-10	-1.82135
58606114	chr20:58606114:G:A	2.30241e-13	-1.81611	-1.00218	1.54619e-07	-1.8404	-0.987914
58606293	chr20:58606293:G:T	4.14657e-13	-0.401059	-1.82891	1.81035e-07	-0.851232	-1.81935
58606374	chr20:58606374:G:A	1.59278e-13	-1.41789	-1.76887	9.1239e-08	-1.57727	-1.77852
58606719	chr20:58606719:C:T	8.23396e-13	-2.31606e-10	-1.54398	5.74832e-07	-2.31606e-10	-1.5152
58606805	chr20:58606805:T:C	6.34258e-13	-2.31606e-10	-1.80496	4.33997e-07	-2.31606e-10	-1.79624
58606872	chr20:58606872:G:A	3.12315e-13	-0.968283	-1.54512	1.57529e-07	-1.31376	-1.49591
58607548	chr20:58607548:C:G	1.50343e-12	-2.31606e-10	-0.941911	1.07435e-06	-2.31606e-10	-0.889809
58607567	chr20:58607567:G:T	9.32968e-14	-1.8748	-1.84683	6.38973e-08	-1.86174	-1.85026
58607770	chr20:58607770:T:C	9.84466e-14	-1.88786	-1.78005	6.27801e-08	-1.91912	-1.81052
58607854	chr20:58607854:G:A	2.04453e-13	-1.90722	-1.02986	1.21072e-07	-1.91737	-1.15552
58608200	chr20:58608200:T:C	1.06279e-13	-1.87731	-1.71403	8.81425e-08	-1.86157	-1.52875
58608596	chr20:58608596:A:G	6.43155e-13	-2.31606e-10	-1.79103	4.47054e-07	-2.31606e-10	-1.7666
58608675	chr20:58608675:G:A	1.08436e-13	-1.92053	-1.65074	7.99468e-08	-1.91937	-1.56854
58608778	chr20:58608778:T:C	6.14608e-13	-1.83643	-9.89384e-10	4.20758e-07	-1.82722	-9.89384e-10
58608858	chr20:58608858:G:A	1.55554e-13	-1.35927	-1.85115	7.74244e-08	-1.67024	-1.84974
58609221	chr20:58609221:T:C	1.30429e-13	-1.88638	-1.50021	8.76655e-08	-1.90059	-1.49515
58609232	chr20:58609232:T:C	1.87578e-13	-1.84944	-1.17378	1.42936e-07	-1.87678	-1.0301
58609659	chr20:58609659:G:A	1.6321e-12	-2.31606e-10	-0.859795	9.26893e-07	-2.31606e-10	-1.03744
58609668	chr20:58609668:A:G	6.60737e-13	-2.31606e-10	-1.76406	4.64327e-07	-2.31606e-10	-1.72869
58609934	chr20:58609934:AAGC:A	1.5359e-12	-2.31606e-10	-0.920543	9.77946e-07	-2.31606e-10	-0.983823
58610502	chr20:58610502:T:G	6.67322e-13	-2.31606e-10	-1.75414	4.52518e-07	-2.31606e-10	-1.75445
58611557	chr20:58611557:G:C	6.05534e-13	-2.31606e-10	-1.85131	4.11556e-07	-2.31606e-10	-1.84933
58612080	chr20:58612080:C:T	5.67549e-13	-1.91609	-9.89384e-10	3.82707e-07	-1.92201	-9.89384e-10
58612347	chr20:58612347:T:C	1.44658e-13	-1.92203	-1.36101	1.00816e-07	-1.90551	-1.35047
58612501	chr20:58612501:AG:A	1.19335e-13	-1.6269	-1.84859	1.06877e-07	-1.35448	-1.84312
58612553	chr20:58612553:C:T	3.73972e-13	-1.70439	-0.62885	2.51706e-07	-1.74699	-0.594024
58612680	chr20:58612680:A:G	5.24582e-12	-2.31606e-10	0.30777	4.86633e-06	-2.31606e-10	0.620817
58612913	chr20:58612913:C:T	1.54312e-13	-1.38488	-1.83356	9.13686e-08	-1.51041	-1.84396
58613362	chr20:58613362:C:A	6.56687e-13	-2.31606e-10	-1.77021	4.38008e-07	-2.31606e-10	-1.78704
58613391	chr20:58613391:G:A	1.51896e-12	-2.31606e-10	-0.931638	1.219e-06	-2.31606e-10	-0.763489
58613396	chr20:58613396:G:A	6.28901e-13	-2.31606e-10	-1.81344	4.30265e-07	-2.31606e-10	-1.80488
58613555	chr20:58613555:T:G	5.89163e-12	-2.31606e-10	0.42387	3.64961e-06	-2.31606e-10	0.333099
58613811	chr20:58613811:G:A	1.23661e-12	-2.31606e-10	-1.13728	8.12183e-07	-2.31606e-10	-1.16955
58614273	chr20:58614273:G:A	6.03116e-13	-1.85531	-9.89384e-10	3.95266e-07	-1.88972	-9.89384e-10
58614659	chr20:58614659:C:T	6.34397e-13	-2.31606e-10	-1.80474	4.41718e-07	-2.31606e-10	-1.7786
58614773	chr20:58614773:C:T	6.0667e-13	-2.31606e-10	-1.84943	4.16301e-07	-2.31606e-10	-1.83787
58614970	chr20:58614970:A:C	1.70696e-13	-1.68912	-1.42841	1.27521e-07	-1.58872	-1.43228
58614977	chr20:58614977:G:A	2.05625e-13	-1.61992	-1.31144	1.58362e-07	-1.47912	-1.32527
58615101	chr20:58615101:T:C	6.07039e-13	-2.31606e-10	-1.84882	4.13034e-07	-2.31606e-10	-1.84575
58615331	chr20:58615331:C:T	6.22137e-13	-2.31606e-10	-1.82426	4.23955e-07	-2.31606e-10	-1.81965
58615774	chr20:58615774:AG:A	6.2542e-13	-2.31606e-10	-1.81899	4.26291e-07	-2.31606e-10	-1.81416
58615818	chr20:58615818:A:G	3.26073e-12	-2.31606e-10	-0.16771	2.98454e-06	-2.31606e-10	0.131923
58616166	chr20:58616166:G:A	6.34528e-13	-2.31606e-10	-1.80453	4.38316e-07	-2.31606e-10	-1.78634
58616493	chr20:58616493:T:C	6.09797e-13	-2.31606e-10	-1.84429	4.14656e-07	-2.31606e-10	-1.84183
58617627	chr20:58617627:G:A	9.98885e-13	-2.31606e-10	-1.35078	7.02245e-07	-2.31606e-10	-1.31499
58617645	chr20:58617645:G:A	1.39917e-12	-1.01378	-9.89384e-10	7.79471e-07	-1.21066	-9.89384e-10
58617746	chr20:58617746:C:T	5.84266e-13	-1.56249	-0.324567	5.24146e-07	-1.36176	-0.245744
58617834	chr20:58617834:C:T	1.16711e-11	-2.31606e-10	1.10745	7.97453e-06	-2.31606e-10	1.11473
58617883	chr20:58617883:G:A	1.07796e-13	-1.90865	-1.66853	7.85491e-08	-1.92182	-1.58373
58617994	chr20:58617994:A:G	1.0571e-13	-1.8705	-1.72621	9.12159e-08	-1.83376	-1.52229
58618010	chr20:58618010:G:T	7.99181e-13	-2.31606e-10	-1.57383	6.01926e-07	-2.31606e-10	-1.46914
58618232	chr20:58618232:T:C	3.0373e-13	-1.41172	-1.12956	2.62872e-07	-1.22267	-1.07495
58618698	chr20:58618698:T:C	6.14752e-13	-1.8362	-9.89384e-10	4.12991e-07	-1.84585	-9.89384e-10
58618715	chr20:58618715:T:G	6.47547e-12	-2.31606e-10	0.518359	4.40913e-06	-2.31606e-10	0.522156
58618850	chr20:58618850:G:A	4.37084e-13	-1.06338	-1.11391	4.51896e-07	-1.00802	-0.747804
58618911	chr20:58618911:A:G	5.35959e-12	-2.31606e-10	0.329226	3.65096e-06	-2.31606e-10	0.333467
58619162	chr20:58619162:C:T	6.54815e-13	-1.77306	-9.89384e-10	4.17955e-07	-1.8339	-9.89384e-10
58619674	chr20:58619674:G:A	1.38668e-12	-2.31606e-10	-1.02275	1.03009e-06	-2.31606e-10	-0.931876
58619923	chr20:58619923:G:A	2.91092e-13	-0.889464	-1.69431	2.98012e-07	-0.534405	-1.63774
58620180	chr20:58620180:A:C	9.5753e-13	-1.39306	-9.89384e-10	5.91602e-07	-1.48644	-9.89384e-10
58620413	chr20:58620413:C:T	2.74166e-13	-1.04275	-1.60093	2.61886e-07	-0.767722	-1.53365
58620667	chr20:58620667:CACAT:C	2.05752e-13	-1.10983	-1.82091	1.95603e-07	-0.78338	-1.80981
58620700	chr20:58620700:A:G	6.84897e-13	-2.31606e-10	-1.72815	4.5657e-07	-2.31606e-10	-1.74553
58620934	chr20:58620934:G:A	1.55734e-12	-2.31606e-10	-0.906683	1.15523e-06	-2.31606e-10	-0.817221
58620973	chr20:58620973:C:T	1.64857e-12	-2.31606e-10	-0.849754	1.09515e-06	-2.31606e-10	-0.870627
58621028	chr20:58621028:C:T	1.17686e-13	-1.76018	-1.72921	9.62108e-08	-1.62912	-1.67361
58621045	chr20:58621045:G:A	1.88573e-13	-1.3449	-1.67303	1.77005e-07	-1.03438	-1.65872
58621057	chr20:58621057:A:G	1.7077e-13	-1.71215	-1.40495	1.63368e-07	-1.64065	-1.13262
58622182	chr20:58622182:G:A	2.27215e-13	-1.21614	-1.61538	2.34889e-07	-0.826222	-1.58394
58622484	chr20:58622484:G:A	8.61255e-13	-2.31606e-10	-1.49903	7.36881e-07	-2.31606e-10	-1.26685
58622882	chr20:58622882:T:C	9.63503e-14	-1.8679	-1.82153	8.09696e-08	-1.81647	-1.65873
58623440	chr20:58623440:TGTAA:T	3.36711e-12	-1.00064	0.865035	2.83667e-06	-0.867796	0.948906
58623457	chr20:58623457:T:G	7.37746e-13	-2.31606e-10	-1.65382	5.1472e-07	-2.31606e-10	-1.62565
58623852	chr20:58623852:T:C	5.97324e-13	-1.86496	-9.89384e-10	4.29498e-07	-1.80666	-9.89384e-10
58623873	chr20:58623873:A:C	9.86669e-13	-2.31606e-10	-1.36308	7.41359e-07	-2.31606e-10	-1.26079
58623906	chr20:58623906:T:G	1.39926e-13	-1.50153	-1.81477	8.92234e-08	-1.62926	-1.74887
58624057	chr20:58624057:C:T	2.1383e-12	-0.589653	-9.89384e-10	1.1879e-06	-0.789332	-9.89384e-10
58624574	chr20:58624574:G:T	1.18583e-13	-1.84268	-1.63912	8.56465e-08	-1.7143	-1.70475
58624590	chr20:58624590:C:T	1.08846e-12	-2.31606e-10	-1.2649	7.53566e-07	-2.31606e-10	-1.24446
58625125	chr20:58625125:C:T	1.98582e-13	-1.71215	-1.25407	1.37355e-07	-1.82622	-1.12049
58625184	chr20:58625184:C:T	6.95463e-13	-2.31606e-10	-1.71284	4.70997e-07	-2.31606e-10	-1.71443
58625269	chr20:58625269:T:C	8.26887e-13	-2.31606e-10	-1.53975	5.82886e-07	-2.31606e-10	-1.50129
58625487	chr20:58625487:A:G	4.56032e-12	1.11002	-0.942293	2.98751e-06	0.988472	-0.855554
58625582	chr20:58625582:G:A	1.75554e-12	-2.31606e-10	-0.786886	1.58595e-06	-2.31606e-10	-0.500337
58626218	chr20:58626218:C:T	7.91772e-13	-2.31606e-10	-1.58314	5.60871e-07	-2.31606e-10	-1.53979
58626549	chr20:58626549:G:A	1.16037e-13	-1.66415	-1.83935	7.11497e-08	-1.75625	-1.84825
58626632	chr20:58626632:G:A	8.58395e-13	-2.31606e-10	-1.50235	6.10928e-07	-2.31606e-10	-1.4543
58626741	chr20:58626741:C:T	6.17212e-13	-2.31606e-10	-1.8322	4.16193e-07	-2.31606e-10	-1.83813
58626963	chr20:58626963:A:AG	2.1631e-11	3.49967	-1.7752	2.284e-05	3.85439	-1.6874
58627042	chr20:58627042:T:C	7.62632e-13	-0.484101	-1.13654	5.92566e-07	-0.431405	-1.05341
58627092	chr20:58627092:CTGAGACCA:C	1.56229e-12	-0.855109	-0.0484001	1.84012e-06	-0.620988	0.269297
58627385	chr20:58627385:G:T	9.79641e-13	-2.31606e-10	-1.37023	6.42094e-07	-2.31606e-10	-1.40454
58627453	chr20:58627453:T:C	6.42113e-13	-2.31606e-10	-1.79265	4.26784e-07	-2.31606e-10	-1.813
58627459	chr20:58627459:C:T	7.20736e-13	-1.00654	-0.670604	7.5159e-07	-0.76723	-0.479856
58627460	chr20:58627460:A:G	2.60742e-12	1.1963	-1.5876	2.79654e-06	1.54476	-1.4779
58627494	chr20:58627494:C:T	2.14093e-12	0.95355	-1.54197	2.27497e-06	1.28133	-1.42089
58627591	chr20:58627591:A:G	4.59005e-13	-0.28756	-1.8408	2.9682e-07	-0.372212	-1.80394
58627678	chr20:58627678:C:G	1.8307e-12	0.810731	-1.55569	1.93069e-06	1.13108	-1.43472
58627780	chr20:58627780:C:A	7.80743e-13	-2.31606e-10	-1.59717	5.45288e-07	-2.31606e-10	-1.56796
58627817	chr20:58627817:T:C	7.12493e-13	-2.31606e-10	-1.68865	4.82192e-07	-2.31606e-10	-1.69094
58627924	chr20:58627924:A:G	3.86373e-11	3.81366	-1.5091	3.37696e-05	4.03677	-1.47873
58627947	chr20:58627947:T:C	1.85046e-12	0.821854	-1.55608	1.95322e-06	1.14298	-1.43502
58628023	chr20:58628023:G:A	1.91486e-12	0.813906	-1.51392	2.03289e-06	1.13238	-1.38445
58628097	chr20:58628097:G:C	6.94418e-13	-2.31606e-10	-1.71434	5.15159e-07	-2.31606e-10	-1.6248
58628123	chr20:58628123:C:G	3.89602e-13	-0.603757	-1.68853	2.57461e-07	-0.589451	-1.72896
58628375	chr20:58628375:G:A	3.22506e-13	-0.754397	-1.7269	2.73174e-07	-0.606466	-1.6527
58628461	chr20:58628461:C:G	6.0702e-13	-2.31606e-10	-1.84886	4.11689e-07	-2.31606e-10	-1.84901
58628535	chr20:58628535:G:A	1.18781e-12	-2.31606e-10	-1.17755	7.661e-07	-2.31606e-10	-1.22796
58628557	chr20:58628557:C:T	7.49333e-13	-2.31606e-10	-1.63823	5.21208e-07	-2.31606e-10	-1.61313
58628828	chr20:58628828:G:C	1.04976e-12	0.454315	-1.75541	7.81091e-07	0.515503	-1.72409
58628973	chr20:58628973:G:A	1.02748e-12	0.396226	-1.71878	1.02267e-06	0.690351	-1.62946
58629304	chr20:58629304:T:C	1.78949e-12	1.00762	-1.77535	2.19936e-06	1.56252	-1.73588
58629750	chr20:58629750:C:A	7.20895e-13	-2.31606e-10	-1.67692	4.91943e-07	-2.31606e-10	-1.67091
58629803	chr20:58629803:C:T	7.564e-13	-2.31606e-10	-1.62885	5.11247e-07	-2.31606e-10	-1.63242
58629847	chr20:58629847:T:C	3.16627e-13	-0.651267	-1.84843	2.16001e-07	-0.64277	-1.85122
58629922	chr20:58629922:G:A	1.44881e-11	2.8179	-1.49424	1.91437e-05	3.45295	-1.4625
58629991	chr20:58629991:G:A	2.45796e-11	3.1088	-1.25655	3.28107e-05	3.76023	-1.231
58629993	chr20:58629993:T:C	9.61154e-13	-2.31606e-10	-1.38928	6.31283e-07	-2.31606e-10	-1.42152
58630105	chr20:58630105:T:C	1.2105e-11	2.77485	-1.63089	1.55576e-05	3.39631	-1.61329
58630137	chr20:58630137:C:T	1.76116e-13	-1.80363	-1.28265	9.9189e-08	-1.82129	-1.45096
58630165	chr20:58630165:C:T	3.55975e-13	-0.7387	-1.64386	2.41329e-07	-0.685117	-1.698
58630232	chr20:58630232:CT:C	6.29193e-13	-2.31606e-10	-1.81298	4.18377e-07	-2.31606e-10	-1.8329
58630491	chr20:58630491:G:A	6.17775e-13	-2.31606e-10	-1.83129	4.1133e-07	-2.31606e-10	-1.84988
58630596	chr20:58630596:A:G	3.71229e-12	-0.505023	0.46701	5.94114e-06	-0.0303176	0.850697
58630780	chr20:58630780:T:C	2.32488e-12	0.51182	-1.01781	3.61939e-06	1.12633	-0.801545
58630833	chr20:58630833:G:A	6.27693e-13	-1.81537	-9.89384e-10	4.25049e-07	-1.81707	-9.89384e-10
58631002	chr20:58631002:C:T	5.60499e-12	-2.31606e-10	0.373996	3.57543e-06	-2.31606e-10	0.312563
58631423	chr20:58631423:C:T	5.40492e-13	-0.806988	-1.15795	3.26723e-07	-1.0069	-1.07327
58631484	chr20:58631484:A:G	1.9028e-12	0.35318	-1.05951	2.88868e-06	0.946696	-0.847418
58631494	chr20:58631494:A:G	1.74578e-11	3.21217	-1.70205	2.2771e-05	3.84664	-1.68267
58631557	chr20:58631557:G:A	2.48704e-12	0.712302	-1.15087	3.82029e-06	1.32139	-0.942586
58631680	chr20:58631680:G:A	4.44594e-13	-0.56814	-1.59211	3.01397e-07	-0.508021	-1.65283
58631814	chr20:58631814:T:C	2.94486e-12	0.863645	-1.13325	4.62223e-06	1.49498	-0.925622
58631878	chr20:58631878:C:A	1.16509e-12	-2.31606e-10	-1.19686	9.55995e-07	-2.31606e-10	-1.00652
58631887	chr20:58631887:C:T	3.24984e-12	-2.31606e-10	-0.171055	2.44821e-06	-2.31606e-10	-0.0661647
58631895	chr20:58631895:A:G	1.03898e-12	-2.31606e-10	-1.31142	6.77367e-07	-2.31606e-10	-1.35106
58632426	chr20:58632426:C:T	9.82862e-13	-2.31606e-10	-1.36695	6.43178e-07	-2.31606e-10	-1.40285
58632447	chr20:58632447:G:A	7.4457e-13	-2.31606e-10	-1.64461	5.22037e-07	-2.31606e-10	-1.61154
58632561	chr20:58632561:C:T	7.68469e-13	-2.31606e-10	-1.61302	5.86394e-07	-2.31606e-10	-1.49528
58632645	chr20:58632645:T:C	9.34282e-13	-0.318944	-1.0987	1.2018e-06	0.0906931	-0.868398
58633048	chr20:58633048:A:C	6.80818e-13	-0.560995	-1.17313	9.04716e-07	-0.111426	-0.95023
58633211	chr20:58633211:TG:T	7.6505e-13	-2.31606e-10	-1.61748	5.36126e-07	-2.31606e-10	-1.58491
58633374	chr20:58633374:G:T	7.15242e-13	-2.31606e-10	-1.6848	5.11714e-07	-2.31606e-10	-1.63151
58633946	chr20:58633946:T:C	5.07327e-13	-1.78103	-0.247235	3.09558e-07	-1.88766	-0.246467
58634191	chr20:58634191:A:G	6.3842e-13	-2.31606e-10	-1.79842	4.32559e-07	-2.31606e-10	-1.79956
58634216	chr20:58634216:T:G	7.27316e-13	-2.31606e-10	-1.66806	4.56673e-07	-2.31606e-10	-1.74531
58634313	chr20:58634313:C:T	1.82915e-13	-1.8497	-1.19869	1.44726e-07	-1.70273	-1.19171
58634415	chr20:58634415:C:T	2.09743e-12	-2.31606e-10	-0.60895	1.51823e-06	-2.31606e-10	-0.543976
58634632	chr20:58634632:G:A	2.54636e-13	-1.18717	-1.53041	2.28276e-07	-0.877182	-1.56154
58634843	chr20:58634843:C:T	6.31823e-13	-0.379851	-1.42896	4.59137e-07	-0.345579	-1.39435
58634976	chr20:58634976:G:C	1.58985e-12	-2.31606e-10	-0.886024	1.32485e-06	-2.31606e-10	-0.680223
58635063	chr20:58635063:G:A	7.11201e-13	-1.69046	-9.89384e-10	5.97021e-07	-1.47733	-9.89384e-10
58635198	chr20:58635198:G:A	1.37556e-12	0.21461	-1.24541	1.22264e-06	0.277995	-1.0385
58635440	chr20:58635440:G:A	6.65482e-13	-2.31606e-10	-1.7569	4.55107e-07	-2.31606e-10	-1.74874
58636635	chr20:58636635:G:A	6.06366e-13	-2.31606e-10	-1.84993	4.12813e-07	-2.31606e-10	-1.84628
58636950	chr20:58636950:T:C	6.12629e-13	-2.31606e-10	-1.83966	4.23519e-07	-2.31606e-10	-1.82068
58637092	chr20:58637092:C:T	1.18682e-12	-0.411024	-0.76736	1.25908e-06	-0.336662	-0.394481
58637274	chr20:58637274:C:T	7.14823e-13	-0.717822	-0.967561	6.77239e-07	-0.598306	-0.752947
58637369	chr20:58637369:A:G	1.01242e-12	-0.435107	-0.902211	1.03182e-06	-0.383843	-0.546353
58637388	chr20:58637388:T:C	1.79474e-12	-2.31606e-10	-0.764803	1.60551e-06	-2.31606e-10	-0.488081
58637670	chr20:58637670:C:T	1.05456e-12	-0.911389	-0.385152	1.91141e-06	-0.270138	-0.0435448
58637764	chr20:58637764:C:T	6.29341e-13	-2.31606e-10	-1.81274	4.36596e-07	-2.31606e-10	-1.79027
58637840	chr20:58637840:G:A	8.62756e-13	-2.31606e-10	-1.49728	5.8121e-07	-2.31606e-10	-1.50417
58637973	chr20:58637973:C:T	6.39615e-13	-2.31606e-10	-1.79655	4.31122e-07	-2.31606e-10	-1.80289
58638072	chr20:58638072:C:T	1.92271e-12	-2.31606e-10	-0.695927	1.74732e-06	-2.31606e-10	-0.40344
58638076	chr20:58638076:A:T	2.58034e-12	-2.31606e-10	-0.401739	1.92746e-06	-2.31606e-10	-0.305319
58638114	chr20:58638114:C:T	1.52551e-12	-2.31606e-10	-0.927332	1.32419e-06	-2.31606e-10	-0.680719
58638301	chr20:58638301:C:G	1.29018e-12	-0.193907	-0.900972	4.7344e-07	-0.786473	-0.922779
58638367	chr20:58638367:T:G	2.26837e-12	-2.31606e-10	-0.5306	1.67725e-06	-2.31606e-10	-0.444367
58638479	chr20:58638479:A:T	2.08443e-12	-2.31606e-10	-0.615165	1.53272e-06	-2.31606e-10	-0.534476
58638503	chr20:58638503:G:A	2.16778e-12	-2.31606e-10	-0.57596	1.59854e-06	-2.31606e-10	-0.492433
58638812	chr20:58638812:C:T	1.17101e-12	-2.31606e-10	-1.19179	9.82017e-07	-2.31606e-10	-0.979669
58639665	chr20:58639665:C:T	6.26155e-13	-2.31606e-10	-1.81782	4.51031e-07	-2.31606e-10	-1.75774
58639875	chr20:58639875:C:T	1.85795e-12	-2.31606e-10	-0.730186	1.3473e-06	-2.31606e-10	-0.66342
58640621	chr20:58640621:G:A	8.81298e-13	-2.31606e-10	-1.47602	5.91169e-07	-2.31606e-10	-1.48717
58641482	chr20:58641482:A:G	2.54929e-13	-1.00558	-1.71085	1.95714e-07	-0.84583	-1.74679
58641715	chr20:58641715:T:A	9.11968e-13	-2.31606e-10	-1.44181	6.1065e-07	-2.31606e-10	-1.45475
58641951	chr20:58641951:C:T	9.13854e-13	-2.31606e-10	-1.43975	6.10227e-07	-2.31606e-10	-1.45545
58642316	chr20:58642316:C:T	8.8406e-13	-2.31606e-10	-1.47289	5.94312e-07	-2.31606e-10	-1.48187
58642673	chr20:58642673:G:A	6.3229e-13	-2.31606e-10	-1.80807	4.2651e-07	-2.31606e-10	-1.81364
58642691	chr20:58642691:C:T	7.1254e-13	-2.31606e-10	-1.68858	4.77235e-07	-2.31606e-10	-1.70127
58642698	chr20:58642698:G:T	7.28719e-13	-2.31606e-10	-1.66613	4.87629e-07	-2.31606e-10	-1.67972
58643036	chr20:58643036:G:C	8.35144e-13	-2.31606e-10	-1.52981	5.90115e-07	-2.31606e-10	-1.48896
58643066	chr20:58643066:T:C	6.37101e-13	-2.31606e-10	-1.80049	4.29017e-07	-2.31606e-10	-1.80778
58643079	chr20:58643079:C:T	7.91018e-13	-2.31606e-10	-1.5841	5.59692e-07	-2.31606e-10	-1.54189
58643118	chr20:58643118:G:A	1.05704e-12	-2.31606e-10	-1.29419	8.04144e-07	-2.31606e-10	-1.1795
58643257	chr20:58643257:G:A	8.60378e-13	-2.31606e-10	-1.50005	6.1078e-07	-2.31606e-10	-1.45454
58643305	chr20:58643305:T:C	1.66598e-12	-2.31606e-10	-0.839251	1.23783e-06	-2.31606e-10	-0.748159
58643328	chr20:58643328:C:T	6.33961e-13	-1.80543	-9.89384e-10	4.65964e-07	-1.72517	-9.89384e-10
58643783	chr20:58643783:G:C	6.18229e-13	-2.31606e-10	-1.83056	4.42639e-07	-2.31606e-10	-1.77652
58643914	chr20:58643914:T:C	6.24211e-13	-2.31606e-10	-1.82093	4.21437e-07	-2.31606e-10	-1.82561
58644164	chr20:58644164:T:C	8.41905e-13	-2.31606e-10	-1.52175	5.67528e-07	-2.31606e-10	-1.52799
58644473	chr20:58644473:T:C	1.07765e-12	-1.27488	-9.89384e-10	1.5345e-06	-0.533317	-9.89384e-10
58644490	chr20:58644490:A:G	7.01904e-13	-2.31606e-10	-1.70362	4.71048e-07	-2.31606e-10	-1.71432
58645631	chr20:58645631:T:C	1.80992e-12	-2.31606e-10	-0.756381	1.62141e-06	-2.31606e-10	-0.478227
58645912	chr20:58645912:A:G	8.0722e-13	-2.31606e-10	-1.56382	5.59443e-07	-2.31606e-10	-1.54234
58646109	chr20:58646109:C:G	2.12166e-13	-1.2104	-1.68965	1.66798e-07	-1.03275	-1.71975
58646125	chr20:58646125:A:T	7.49326e-13	-2.31606e-10	-1.63824	5.00822e-07	-2.31606e-10	-1.65303
58646277	chr20:58646277:C:CTT	6.53285e-13	-2.31606e-10	-1.7754	4.38973e-07	-2.31606e-10	-1.78484
58646353	chr20:58646353:C:G	1.61017e-12	-2.31606e-10	-0.873319	1.3082e-06	-2.31606e-10	-0.69287
58647013	chr20:58647013:G:T	1.75513e-12	-2.31606e-10	-0.787119	1.52885e-06	-2.31606e-10	-0.537004
58647157	chr20:58647157:C:T	1.05221e-12	-2.31606e-10	-1.29877	8.21602e-07	-2.31606e-10	-1.15802
58647313	chr20:58647313:C:G	3.07462e-12	-0.741033	0.514552	5.97059e-06	-0.0706391	0.895963
58647314	chr20:58647314:C:G	5.37792e-12	-2.31606e-10	0.332639	3.22934e-06	-2.31606e-10	0.210755
58647670	chr20:58647670:G:A	5.66073e-13	-1.91869	-9.89384e-10	3.90155e-07	-1.90273	-9.89384e-10
58647831	chr20:58647831:A:G	6.18491e-13	-2.31606e-10	-1.83013	4.13443e-07	-2.31606e-10	-1.84476
58648158	chr20:58648158:A:G	7.29848e-13	-1.66458	-9.89384e-10	4.27856e-07	-1.81049	-9.89384e-10
58648672	chr20:58648672:C:T	1.05338e-12	-2.31606e-10	-1.29766	8.06247e-07	-2.31606e-10	-1.17689
58648997	chr20:58648997:A:G	1.46787e-13	-1.88934	-1.3791	1.26146e-07	-1.83395	-1.19788
58649180	chr20:58649180:A:T	7.3999e-13	-1.65078	-9.89384e-10	6.20879e-07	-1.43814	-9.89384e-10
58649439	chr20:58649439:G:A	1.28701e-12	-2.31606e-10	-1.09734	9.41193e-07	-2.31606e-10	-1.02213
58651023	chr20:58651023:C:G	2.74837e-13	-0.807511	-1.83373	2.36446e-07	-0.599488	-1.80407
58651037	chr20:58651037:G:T	6.21246e-13	-2.31606e-10	-1.82569	4.44453e-07	-2.31606e-10	-1.77243
58651187	chr20:58651187:G:C	1.91311e-13	-1.15559	-1.84793	1.4813e-07	-1.02083	-1.85036
58651263	chr20:58651263:T:C	1.19736e-12	-2.31606e-10	-1.16954	1.17905e-06	-2.31606e-10	-0.79681
58654047	chr20:58654047:G:T	7.61919e-13	-1.62158	-9.89384e-10	6.31656e-07	-1.42093	-9.89384e-10
58654779	chr20:58654779:G:C	7.9695e-13	-2.31606e-10	-1.57663	5.74595e-07	-2.31606e-10	-1.51561
58655199	chr20:58655199:A:T	6.09181e-13	-2.31606e-10	-1.8453	4.1732e-07	-2.31606e-10	-1.83542
58655280	chr20:58655280:A:T	2.64967e-13	-1.00239	-1.67543	2.10799e-07	-0.777859	-1.74051
58655582	chr20:58655582:A:G	2.65253e-13	-1.00307	-1.67367	2.11116e-07	-0.777013	-1.73986
58655745	chr20:58655745:A:G	2.52732e-13	-1.0128	-1.71229	2.02245e-07	-0.789778	-1.77002
58656426	chr20:58656426:A:G	6.71568e-13	-2.31606e-10	-1.7478	4.87735e-07	-2.31606e-10	-1.67951
58656652	chr20:58656652:A:G	6.71279e-13	-2.31606e-10	-1.74823	4.87468e-07	-2.31606e-10	-1.68005
58656859	chr20:58656859:G:A	2.85221e-13	-0.937403	-1.66675	2.2745e-07	-0.707435	-1.73491
58657059	chr20:58657059:G:C	9.06423e-13	-1.44791	-9.89384e-10	4.93104e-07	-1.66856	-9.89384e-10
58658237	chr20:58658237:A:C	6.23582e-13	-2.31606e-10	-1.82194	4.19474e-07	-2.31606e-10	-1.83028
58658439	chr20:58658439:A:G	8.72212e-13	-2.31606e-10	-1.48638	6.51526e-07	-2.31606e-10	-1.38996
58659426	chr20:58659426:A:G	2.31203e-13	-1.16801	-1.64611	1.79252e-07	-0.964286	-1.7162
58660318	chr20:58660318:T:C	2.70217e-13	-1.417	-1.24119	1.54821e-07	-1.67643	-1.15057
58660624	chr20:58660624:C:G	2.92085e-12	-2.31606e-10	-0.277785	2.21205e-06	-2.31606e-10	-0.167603
58660758	chr20:58660758:T:C	3.31957e-13	-0.784243	-1.66817	2.74959e-07	-0.516501	-1.73616
58661026	chr20:58661026:A:T	7.59576e-13	-1.62466	-9.89384e-10	5.57045e-07	-1.54663	-9.89384e-10
58661536	chr20:58661536:T:A	2.01214e-11	1.65212	-9.89384e-10	1.55927e-05	1.78528	-9.89384e-10
58661998	chr20:58661998:T:C	2.79858e-13	-1.00368	-1.61945	2.18647e-07	-0.789718	-1.6921
58662046	chr20:58662046:G:A	2.91819e-13	-1.58196	-0.999326	2.87332e-07	-1.511	-0.697638
58662234	chr20:58662234:CATCTGGGAGTGCCT:C	9.85932e-13	-2.31606e-10	-1.36383	6.09945e-07	-2.31606e-10	-1.45591
58662604	chr20:58662604:C:A	6.13628e-13	-2.31606e-10	-1.83803	4.15377e-07	-2.31606e-10	-1.84009
58662614	chr20:58662614:G:A	1.37373e-12	0.709909	-1.74204	8.26734e-07	0.5465	-1.69829
58662670	chr20:58662670:G:A	6.06127e-13	-2.31606e-10	-1.85033	4.11067e-07	-2.31606e-10	-1.85052
58662729	chr20:58662729:T:C	3.69925e-13	-1.26941	-1.0747	2.3493e-07	-1.23955	-1.17044
58662753	chr20:58662753:C:G	2.59354e-12	-2.31606e-10	-0.396639	1.96825e-06	-2.31606e-10	-0.284377
58663007	chr20:58663007:G:A	7.41191e-13	-2.31606e-10	-1.64916	4.88972e-07	-2.31606e-10	-1.67697
58663197	chr20:58663197:A:G	6.03207e-12	-2.31606e-10	0.447429	5.44863e-06	-2.31606e-10	0.733842
58663771	chr20:58663771:G:A	1.55211e-12	0.777167	-1.68721	1.00348e-06	0.678489	-1.63653
58663912	chr20:58663912:A:G	9.07837e-13	-2.31606e-10	-1.44635	6.52855e-07	-2.31606e-10	-1.38792
58664110	chr20:58664110:A:G	6.49404e-13	-2.31606e-10	-1.78136	4.68579e-07	-2.31606e-10	-1.71957
58664363	chr20:58664363:T:C	1.69698e-12	-0.820811	-9.89384e-10	4.23448e-06	0.481738	-9.89384e-10
58664502	chr20:58664502:G:C	2.12208e-13	-1.23115	-1.6687	1.63688e-07	-1.03805	-1.73327
58665005	chr20:58665005:C:T	7.17972e-13	-1.68099	-9.89384e-10	5.435e-07	-1.57125	-9.89384e-10
58665080	chr20:58665080:T:C	2.67135e-13	-0.999974	-1.66969	2.11622e-07	-0.780693	-1.73378
58665082	chr20:58665082:T:C	1.56231e-13	-1.5362	-1.66988	8.16774e-08	-1.74827	-1.71823
58665218	chr20:58665218:C:T	1.87266e-13	-1.53656	-1.48832	9.52939e-08	-1.74961	-1.5627
58665393	chr20:58665393:A:T	3.31397e-13	-0.620617	-1.83348	1.89583e-07	-0.849465	-1.77498
58665786	chr20:58665786:C:T	1.8088e-13	-1.2085	-1.85109	1.25009e-07	-1.20872	-1.83218
58666427	chr20:58666427:T:G	6.3089e-13	-2.31606e-10	-1.81029	4.15628e-07	-2.31606e-10	-1.83949
58667111	chr20:58667111:T:C	4.62168e-12	-2.31606e-10	0.181098	4.14957e-06	-2.31606e-10	0.461484
58667214	chr20:58667214:A:G	1.29653e-12	-2.31606e-10	-1.08997	1.03521e-06	-2.31606e-10	-0.926913
58668169	chr20:58668169:C:G	5.64087e-13	-1.92221	-9.89384e-10	3.9405e-07	-1.8928	-9.89384e-10
58668252	chr20:58668252:T:G	4.72603e-12	-2.31606e-10	0.203424	3.34424e-06	-2.31606e-10	0.245719
58668283	chr20:58668283:C:T	2.80959e-12	-2.31606e-10	-0.316622	2.30526e-06	-2.31606e-10	-0.126329
58668352	chr20:58668352:C:T	2.49386e-13	-1.03131	-1.70711	1.9827e-07	-0.816725	-1.76292
58668791	chr20:58668791:T:A	6.06212e-13	-2.31606e-10	-1.85019	4.11588e-07	-2.31606e-10	-1.84925
58668885	chr20:58668885:A:G	6.0777e-13	-2.31606e-10	-1.84762	4.12896e-07	-2.31606e-10	-1.84608
58669145	chr20:58669145:A:G	1.08074e-12	-0.389912	-0.882101	1.04955e-06	-0.125687	-0.787473
58669340	chr20:58669340:G:A	5.64172e-13	-1.92206	-9.89384e-10	3.95351e-07	-1.8895	-9.89384e-10
58670051	chr20:58670051:C:T	4.15879e-13	-0.497059	-1.72996	2.0742e-07	-0.736137	-1.79839
58670137	chr20:58670137:G:A	3.36755e-13	-1.90141	-0.536649	2.40775e-07	-1.8713	-0.514117
58671567	chr20:58671567:C:T	6.3068e-13	-2.31606e-10	-1.81062	4.28411e-07	-2.31606e-10	-1.80919
58671609	chr20:58671609:C:CA	6.17078e-13	-2.31606e-10	-1.83242	4.18793e-07	-2.31606e-10	-1.8319
58671625	chr20:58671625:T:C	4.43672e-12	-2.31606e-10	0.140254	3.99291e-06	-2.31606e-10	0.422999
58671732	chr20:58671732:C:A	6.70488e-13	-2.31606e-10	-1.74941	4.86747e-07	-2.31606e-10	-1.68153
58672079	chr20:58672079:T:A	6.14831e-13	-2.31606e-10	-1.83607	4.10747e-07	-2.31606e-10	-1.8513
58672085	chr20:58672085:C:T	6.1276e-13	-2.31606e-10	-1.83944	4.23333e-07	-2.31606e-10	-1.82112
58672354	chr20:58672354:T:A	6.96777e-13	-2.31606e-10	-1.71095	5.13464e-07	-2.31606e-10	-1.6281
58672421	chr20:58672421:AAC:A	1.22453e-13	-1.65487	-1.79482	7.14955e-08	-1.82706	-1.77258
58672678	chr20:58672678:G:A	1.95903e-12	-2.31606e-10	-0.677213	1.26815e-06	-2.31606e-10	-0.723962
58672746	chr20:58672746:C:T	9.32665e-13	-2.31606e-10	-1.41937	6.70406e-07	-2.31606e-10	-1.36139
58672857	chr20:58672857:G:A	6.71279e-13	-2.31606e-10	-1.74823	4.87468e-07	-2.31606e-10	-1.68005
58673073	chr20:58673073:T:C	8.63204e-13	-2.31606e-10	-1.49677	6.09348e-07	-2.31606e-10	-1.45689
58673308	chr20:58673308:T:C	8.76179e-13	-2.31606e-10	-1.48185	6.27162e-07	-2.31606e-10	-1.42807
58674190	chr20:58674190:G:A	2.09134e-13	-1.38847	-1.52598	1.02577e-07	-1.64718	-1.59148
58674342	chr20:58674342:T:A	1.97252e-11	1.63223	-9.89384e-10	1.60761e-05	1.81581	-9.89384e-10
58674715	chr20:58674715:A:G	2.43839e-13	-1.57451	-1.18639	1.47872e-07	-1.77788	-1.09505
58675079	chr20:58675079:A:G	9.00732e-13	-2.31606e-10	-1.45421	6.68199e-07	-2.31606e-10	-1.36469
58675143	chr20:58675143:CT:C	8.10141e-13	-2.31606e-10	-1.56021	5.17162e-07	-2.31606e-10	-1.62092
58675708	chr20:58675708:G:A	3.19233e-13	-0.814685	-1.67681	1.91051e-07	-1.04948	-1.56725
58675728	chr20:58675728:T:C	1.34347e-12	0.258161	-1.31257	1.39516e-06	0.558343	-1.18685
58675848	chr20:58675848:C:T	6.07461e-13	-1.84813	-9.89384e-10	4.39394e-07	-1.78388	-9.89384e-10
58675930	chr20:58675930:G:C	3.71001e-13	-1.26397	-1.07724	2.68019e-07	-1.19918	-1.07904
58676474	chr20:58676474:G:T	2.32763e-13	-1.07068	-1.73672	1.89319e-07	-0.84824	-1.7776
58677469	chr20:58677469:G:T	7.25928e-13	-2.31606e-10	-1.66997	4.70724e-07	-2.31606e-10	-1.715
58677872	chr20:58677872:G:C	1.4915e-12	-2.31606e-10	-0.94988	1.19443e-06	-2.31606e-10	-0.78385
58678154	chr20:58678154:C:A	6.43546e-13	-1.79042	-9.89384e-10	5.03725e-07	-1.64725	-9.89384e-10
58678190	chr20:58678190:C:T	5.61335e-13	-1.41563	-0.511469	3.80302e-07	-1.28536	-0.642951
58678219	chr20:58678219:C:T	9.79376e-14	-1.84581	-1.82727	6.89689e-08	-1.85076	-1.78487
58678240	chr20:58678240:A:G	2.4259e-13	-1.91918	-0.846858	1.90264e-07	-1.83416	-0.786707
58678288	chr20:58678288:A:G	7.93652e-12	-2.31606e-10	0.721813	6.26095e-06	-2.31606e-10	0.87281
58678351	chr20:58678351:T:C	6.17799e-13	-2.31606e-10	-1.83125	4.11001e-07	-2.31606e-10	-1.85068
58678371	chr20:58678371:G:A	5.30933e-12	0.319804	-9.89384e-10	2.91811e-06	0.109414	-9.89384e-10
58679109	chr20:58679109:T:C	1.93891e-12	-2.31606e-10	-0.687536	1.40302e-06	-2.31606e-10	-0.622894
58679485	chr20:58679485:C:T	6.44389e-13	-2.31606e-10	-1.78911	4.60984e-07	-2.31606e-10	-1.73591
58679671	chr20:58679671:A:G	4.53417e-12	-2.31606e-10	0.161982	4.03078e-06	-2.31606e-10	0.432439
58679824	chr20:58679824:A:G	2.49195e-12	-2.31606e-10	-0.436596	1.58424e-06	-2.31606e-10	-0.501418
58680411	chr20:58680411:C:T	1.22041e-12	0.241347	-1.39182	8.31353e-07	0.300016	-1.44624
58681476	chr20:58681476:G:A	4.71339e-13	-0.435839	-1.666	3.37473e-07	-0.38185	-1.66594
58682196	chr20:58682196:T:C	2.51929e-12	-2.31606e-10	-0.425684	1.60814e-06	-2.31606e-10	-0.486441
58682263	chr20:58682263:A:G	7.47102e-13	-2.31606e-10	-1.64121	5.32139e-07	-2.31606e-10	-1.59237
58682724	chr20:58682724:T:TA	1.37464e-11	1.27112	-9.89384e-10	1.11419e-05	1.44919	-9.89384e-10
58682972	chr20:58682972:T:G	5.75696e-13	-1.90184	-9.89384e-10	4.00579e-07	-1.87636	-9.89384e-10
58683107	chr20:58683107:A:T	1.53765e-12	0.747823	-1.66723	9.43416e-07	0.492337	-1.51211
58683378	chr20:58683378:C:G	9.39428e-13	-2.31606e-10	-1.41215	7.10703e-07	-2.31606e-10	-1.30302
58683744	chr20:58683744:A:C	2.6138e-13	-1.92167	-0.769768	1.82871e-07	-1.91683	-0.743669
58683998	chr20:58683998:G:C	2.93969e-12	-2.31606e-10	-0.271357	2.44938e-06	-2.31606e-10	-0.0656876
58684054	chr20:58684054:G:A	6.23428e-13	-2.31606e-10	-1.82218	4.21159e-07	-2.31606e-10	-1.82627
58684058	chr20:58684058:G:A	6.53923e-13	-2.31606e-10	-1.77443	4.32803e-07	-2.31606e-10	-1.79899
58684231	chr20:58684231:A:G	6.05524e-13	-2.31606e-10	-1.85132	4.16085e-07	-2.31606e-10	-1.83839
58684565	chr20:58684565:C:A	2.28414e-12	-2.31606e-10	-0.523671	1.64216e-06	-2.31606e-10	-0.46551
58684840	chr20:58684840:C:T	5.80356e-13	-1.89378	-9.89384e-10	3.84976e-07	-1.9161	-9.89384e-10
58685051	chr20:58685051:A:G	1.95042e-12	1.16963	-1.85125	9.24958e-07	0.744725	-1.78425
58686042	chr20:58686042:G:A	4.62723e-13	-0.319734	-1.80055	3.31988e-07	-0.268604	-1.79557
58686280	chr20:58686280:T:C	7.19593e-12	2.33562	-1.71177	2.32038e-06	1.72133	-1.84112
58686290	chr20:58686290:T:G	6.01093e-13	-1.85867	-9.89384e-10	3.95926e-07	-1.88805	-9.89384e-10
58686407	chr20:58686407:T:C	9.54178e-13	-2.31606e-10	-1.39657	6.92887e-07	-2.31606e-10	-1.32841
58686470	chr20:58686470:C:T	6.1205e-13	-2.31606e-10	-1.8406	4.14418e-07	-2.31606e-10	-1.8424
58686488	chr20:58686488:CAA:C	3.59088e-12	1.77893	-1.85019	1.59775e-06	1.30624	-1.79917
58686608	chr20:58686608:C:G	6.50222e-13	-2.31606e-10	-1.7801	4.26215e-07	-2.31606e-10	-1.81433
58686794	chr20:58686794:G:A	3.64142e-13	-0.846294	-1.51358	2.00525e-07	-0.924306	-1.64403
58687009	chr20:58687009:C:T	2.95077e-13	-1.07899	-1.49119	1.62307e-07	-1.15205	-1.62774
58687321	chr20:58687321:AG:A	1.46217e-12	-2.31606e-10	-0.969738	1.05342e-06	-2.31606e-10	-0.909479
58687765	chr20:58687765:C:T	6.07665e-13	-2.31606e-10	-1.84779	4.10734e-07	-2.31606e-10	-1.85133
58687918	chr20:58687918:G:A	3.25083e-12	-0.170751	-9.89384e-10	1.89875e-06	-0.320326	-9.89384e-10
58688017	chr20:58688017:G:A	2.47053e-12	-0.445229	-9.89384e-10	1.20045e-06	-0.778828	-9.89384e-10
58688026	chr20:58688026:C:T	7.71995e-13	-0.362828	-1.24561	4.17165e-07	-0.405583	-1.43021
58688253	chr20:58688253:C:T	4.39121e-13	-0.508923	-1.66372	2.46572e-07	-0.603918	-1.75771
58688334	chr20:58688334:T:C	1.31381e-11	3.0644	-1.83855	4.68077e-06	2.4166	-1.83465
58688673	chr20:58688673:TGTGTGTGTGGTGTGTGTGTG:T	2.66918e-11	1.93469	-9.89384e-10	1.02472e-05	1.36549	-9.89384e-10
58688977	chr20:58688977:G:A	5.96533e-12	-2.31606e-10	0.436302	5.09681e-06	-2.31606e-10	0.667094
58689306	chr20:58689306:A:G	2.03785e-11	-2.31606e-10	1.66482	2.07455e-05	-2.31606e-10	2.07081
58689370	chr20:58689370:C:T	5.99409e-12	-2.31606e-10	0.441113	5.10424e-06	-2.31606e-10	0.668549
58689798	chr20:58689798:C:G	4.40032e-12	-2.31606e-10	0.132015	3.70801e-06	-2.31606e-10	0.348974
58689850	chr20:58689850:C:T	1.25789e-11	2.99325	-1.81089	4.22792e-06	2.32677	-1.84658
58691012	chr20:58691012:C:A	4.63546e-12	-2.31606e-10	0.184074	3.9003e-06	-2.31606e-10	0.399532
58691078	chr20:58691078:G:A	3.35049e-13	-0.784804	-1.65834	1.91478e-07	-0.869463	-1.74504
58691536	chr20:58691536:C:G	6.66828e-11	2.82256	0.0277227	1.64267e-05	2.20076	-0.363375
58691644	chr20:58691644:T:C	2.95641e-12	1.45171	-1.71739	1.288e-06	1.01833	-1.72676
58691857	chr20:58691857:T:C	1.09985e-11	2.87864	-1.83055	3.87259e-06	2.22801	-1.8356
58692292	chr20:58692292:G:C	1.32921e-13	-1.53729	-1.83037	9.85937e-08	-1.47576	-1.80251
58692377	chr20:58692377:A:G	1.30231e-11	3.04831	-1.83125	4.53368e-06	2.38531	-1.8353
58692755	chr20:58692755:G:C	7.01969e-13	-1.70353	-9.89384e-10	7.49559e-07	-1.24979	-9.89384e-10
58692886	chr20:58692886:T:C	3.88801e-12	1.13587	-1.12763	1.53956e-06	0.741485	-1.27151
58693454	chr20:58693454:GCC:G	6.09027e-13	-2.31606e-10	-1.84555	4.12334e-07	-2.31606e-10	-1.84744
58693513	chr20:58693513:G:T	1.26187e-12	-1.11706	-9.89384e-10	1.13433e-06	-0.835476	-9.89384e-10
58693590	chr20:58693590:C:T	6.11633e-13	-2.31606e-10	-1.84128	4.26675e-07	-2.31606e-10	-1.81325
58694154	chr20:58694154:T:A	6.82958e-11	2.93063	-0.0564473	1.70306e-05	2.25824	-0.384745
58694211	chr20:58694211:G:C	6.63573e-11	2.88581	-0.0404141	1.652e-05	2.21519	-0.372133
58694439	chr20:58694439:G:A	9.98801e-14	-1.85042	-1.80302	6.62875e-08	-1.84275	-1.83253
58694879	chr20:58694879:T:C	7.25443e-13	0.150702	-1.82134	3.55378e-07	-0.180448	-1.81565
58695609	chr20:58695609:G:A	1.51363e-13	-1.65921	-1.57853	1.1177e-07	-1.63248	-1.52035
58695756	chr20:58695756:C:T	1.36107e-13	-1.49326	-1.85071	1.03491e-07	-1.37858	-1.85122
58696475	chr20:58696475:C:T	2.67917e-11	3.36864	-1.43021	7.07481e-06	2.66875	-1.67374
58696756	chr20:58696756:G:A	7.01481e-13	0.0993384	-1.80356	3.8181e-07	-0.108725	-1.81563
58696878	chr20:58696878:G:A	1.76604e-13	-1.36881	-1.7147	1.39081e-07	-1.24538	-1.68884
58697096	chr20:58697096:T:G	6.43215e-13	-2.31606e-10	-1.79094	4.54054e-07	-2.31606e-10	-1.75106
58697561	chr20:58697561:T:C	1.66968e-12	0.254734	-1.09176	1.62823e-06	0.538125	-1.01215
58698489	chr20:58698489:G:A	1.46442e-11	2.81308	-1.4787	5.03747e-06	2.35835	-1.70296
58698608	chr20:58698608:T:G	9.98503e-14	-1.9165	-1.73725	6.76716e-08	-1.90414	-1.75047
58698829	chr20:58698829:T:C	1.58262e-12	0.160925	-1.05151	1.52687e-06	0.442743	-0.981044
58699021	chr20:58699021:T:A	2.47145e-12	0.405516	-0.850372	1.07766e-06	0.165239	-1.05197
58699328	chr20:58699328:G:A	1.40112e-12	-2.31606e-10	-1.01239	1.07781e-06	-2.31606e-10	-0.886592
58699504	chr20:58699504:G:T	3.62514e-13	-0.600569	-1.76378	2.17798e-07	-0.701396	-1.78431
58699684	chr20:58699684:T:C	7.65277e-13	-1.61718	-9.89384e-10	5.25181e-07	-1.60553	-9.89384e-10
58699703	chr20:58699703:C:A	6.33969e-11	2.79822	0.00153466	1.75242e-05	2.33811	-0.43605
58699710	chr20:58699710:A:C	8.52511e-13	-0.00524142	-1.50399	6.37806e-07	0.180852	-1.5921
58700893	chr20:58700893:A:C	1.07963e-12	-1.27304	-9.89384e-10	9.56047e-07	-1.00647	-9.89384e-10
58701017	chr20:58701017:A:C	1.81282e-12	-2.31606e-10	-0.754775	1.28441e-06	-2.31606e-10	-0.711223
58701767	chr20:58701767:C:T	1.45458e-12	-2.31606e-10	-0.974942	1.14023e-06	-2.31606e-10	-0.830288
58701835	chr20:58701835:C:T	1.36654e-11	2.94321	-1.678	4.94274e-06	2.47152	-1.83512
58701923	chr20:58701923:A:G	1.49328e-13	-1.69145	-1.55983	7.50143e-08	-1.84407	-1.70753
58702203	chr20:58702203:G:T	2.4019e-13	-1.24066	-1.53533	2.30512e-07	-0.975239	-1.45374
58702297	chr20:58702297:G:T	1.18715e-13	-1.70864	-1.77206	9.68231e-08	-1.5137	-1.78269
58702412	chr20:58702412:C:T	1.40353e-13	-1.47149	-1.84177	1.07056e-07	-1.35745	-1.83847
58703188	chr20:58703188:C:T	1.35657e-13	-1.79105	-1.55624	7.1544e-08	-1.89555	-1.70342
58703394	chr20:58703394:G:A	9.99962e-13	0.439737	-1.78944	6.33375e-07	0.368486	-1.7867
58703396	chr20:58703396:TTA:T	6.06769e-13	-2.31606e-10	-1.84927	4.19301e-07	-2.31606e-10	-1.83069
58703473	chr20:58703473:G:A	7.29395e-13	-1.6652	-9.89384e-10	6.1545e-07	-1.44692	-9.89384e-10
58703529	chr20:58703529:G:A	1.54068e-13	-1.36893	-1.85109	1.19166e-07	-1.23796	-1.8508
58703761	chr20:58703761:GGCCTTCCCTAGAGGCCACAGCTGCACA:G	5.84921e-13	-0.146525	-1.73941	3.23681e-07	-0.323539	-1.76598
58704029	chr20:58704029:C:T	6.14681e-13	-2.31606e-10	-1.83631	4.12759e-07	-2.31606e-10	-1.84641
58704798	chr20:58704798:C:T	1.27983e-13	-1.72235	-1.68317	6.78497e-08	-1.86075	-1.79123
58705156	chr20:58705156:T:A	1.67702e-13	-1.34346	-1.79177	8.78577e-08	-1.55374	-1.83982
58705209	chr20:58705209:T:C	9.02979e-13	0.186084	-1.6378	4.87282e-07	0.00146052	-1.68189
58705415	chr20:58705415:A:C	1.17893e-13	-1.70469	-1.78294	9.67359e-08	-1.50709	-1.79021
58705424	chr20:58705424:G:A	9.74405e-13	-2.31606e-10	-1.37559	6.75108e-07	-2.31606e-10	-1.3544
58705519	chr20:58705519:T:C	3.2557e-12	0.998151	-1.16741	2.99486e-06	1.23759	-1.10222
58705942	chr20:58705942:T:C	1.30082e-13	-1.68591	-1.70335	6.86091e-08	-1.83826	-1.8026
58706036	chr20:58706036:A:C	1.08287e-13	-1.88938	-1.68325	6.43432e-08	-1.9182	-1.78684
58706382	chr20:58706382:A:G	1.42855e-13	-1.48585	-1.80973	1.07741e-07	-1.36703	-1.82252
58706452	chr20:58706452:G:A	1.29167e-11	2.62184	-1.41298	4.51434e-06	2.18902	-1.64329
58706793	chr20:58706793:C:T	2.61905e-13	-0.908364	-1.78107	1.41341e-07	-1.08278	-1.83532
58707325	chr20:58707325:T:C	1.34389e-13	-1.65426	-1.70242	6.95896e-08	-1.81947	-1.80719
58707456	chr20:58707456:C:T	6.05526e-13	-2.31606e-10	-1.85132	4.14814e-07	-2.31606e-10	-1.84145
58707465	chr20:58707465:G:A	9.4761e-13	0.171012	-1.57449	5.15052e-07	-0.0134737	-1.61153
58707991	chr20:58707991:G:A	7.09733e-13	-2.31606e-10	-1.69253	4.43795e-07	-2.31606e-10	-1.77391
58708415	chr20:58708415:C:T	1.12192e-13	-1.74301	-1.7942	8.96353e-08	-1.57427	-1.79926
58708772	chr20:58708772:A:G	1.25927e-13	-1.71094	-1.71078	6.69722e-08	-1.85331	-1.81169
58708841	chr20:58708841:T:C	3.79753e-12	0.881774	-0.897084	3.50025e-06	1.11939	-0.828081
58708846	chr20:58708846:G:T	6.28291e-13	-2.31606e-10	-1.81441	4.18543e-07	-2.31606e-10	-1.8325
58709080	chr20:58709080:G:A	1.15107e-13	-1.75378	-1.75777	9.19405e-08	-1.58101	-1.76713
58709418	chr20:58709418:G:A	7.28594e-13	-0.0702414	-1.59606	4.01248e-07	-0.243748	-1.63095
58709594	chr20:58709594:A:G	6.15236e-13	-2.31606e-10	-1.83541	4.11144e-07	-2.31606e-10	-1.85033
58709703	chr20:58709703:G:C	1.13376e-13	-1.88445	-1.64226	6.59787e-08	-1.91943	-1.76052
58710324	chr20:58710324:G:C	1.05007e-13	-1.89858	-1.70481	6.35019e-08	-1.91355	-1.80466
58710691	chr20:58710691:G:C	6.06324e-13	-2.31606e-10	-1.85	4.16222e-07	-2.31606e-10	-1.83806
58710833	chr20:58710833:C:G	9.92356e-13	-1.35734	-9.89384e-10	8.67686e-07	-1.10345	-9.89384e-10
58711226	chr20:58711226:C:T	1.41798e-12	-1.00043	-9.89384e-10	6.86211e-07	-1.33809	-9.89384e-10
58711279	chr20:58711279:T:C	7.15442e-13	-2.31606e-10	-1.68452	4.64116e-07	-2.31606e-10	-1.72914
58711520	chr20:58711520:T:C	1.69893e-13	-1.8047	-1.31755	1.32392e-07	-1.69628	-1.28723
58711941	chr20:58711941:T:A	6.32568e-13	-2.31606e-10	-1.80763	4.15924e-07	-2.31606e-10	-1.83877
58711957	chr20:58711957:CA:C	6.84748e-13	-0.206459	-1.52191	4.5732e-07	-0.693064	-1.05083
58712024	chr20:58712024:T:C	6.8998e-13	-2.31606e-10	-1.72075	4.6178e-07	-2.31606e-10	-1.73419
58712380	chr20:58712380:C:G	5.39054e-12	-2.31606e-10	0.334984	4.06267e-06	-2.31606e-10	0.440319
58712486	chr20:58712486:A:G	3.99691e-12	-2.31606e-10	0.0358592	3.61515e-06	-2.31606e-10	0.323612
58713052	chr20:58713052:G:A	1.08361e-12	-2.31606e-10	-1.26936	8.19009e-07	-2.31606e-10	-1.16118
58713226	chr20:58713226:G:C	6.41025e-13	-2.31606e-10	-1.79435	4.29788e-07	-2.31606e-10	-1.80599
58713688	chr20:58713688:G:A	4.53941e-12	1.94727	-1.78414	1.80475e-06	1.48013	-1.85123
58713735	chr20:58713735:C:T	6.6863e-13	-2.31606e-10	-1.75219	4.59623e-07	-2.31606e-10	-1.73887
58713961	chr20:58713961:C:T	1.46524e-13	-1.46356	-1.80667	8.46069e-08	-1.63015	-1.80111
58714255	chr20:58714255:TC:T	1.58172e-11	3.17534	-1.7639	1.06874e-05	3.19785	-1.79031
58714442	chr20:58714442:G:A	6.0552e-13	-2.31606e-10	-1.85133	4.13619e-07	-2.31606e-10	-1.84433
58714520	chr20:58714520:G:A	6.10088e-13	-2.31606e-10	-1.84381	4.10877e-07	-2.31606e-10	-1.85098
58714589	chr20:58714589:T:C	6.05748e-13	-2.31606e-10	-1.85095	4.11453e-07	-2.31606e-10	-1.84958
58714680	chr20:58714680:T:C	6.05678e-13	-2.31606e-10	-1.85107	4.11374e-07	-2.31606e-10	-1.84977
58714957	chr20:58714957:C:T	2.98831e-13	-0.716191	-1.84135	1.4317e-07	-1.06705	-1.83819
58715352	chr20:58715352:G:A	1.21884e-12	-1.15176	-9.89384e-10	5.94332e-07	-1.48184	-9.89384e-10
58715428	chr20:58715428:T:C	6.07918e-13	-2.31606e-10	-1.84738	4.18979e-07	-2.31606e-10	-1.83146
58715649	chr20:58715649:T:C	1.47494e-12	0.545435	-1.50648	1.60745e-06	0.951318	-1.43819
58715790	chr20:58715790:C:T	1.50993e-12	0.640293	-1.57789	1.60804e-06	1.04206	-1.52857
58715855	chr20:58715855:T:C	2.68566e-13	-0.834381	-1.82994	1.32789e-07	-1.176	-1.80451
58716012	chr20:58716012:A:G	3.45465e-11	3.06004	-0.867396	2.58961e-05	3.13338	-0.840813
58716273	chr20:58716273:A:G	2.87909e-13	-0.764715	-1.83006	1.39494e-07	-1.10516	-1.8261
58716374	chr20:58716374:A:G	9.71676e-13	0.166276	-1.54467	9.29748e-07	0.51029	-1.54465
58716479	chr20:58716479:G:A	1.63199e-12	-2.31606e-10	-0.859864	1.27697e-06	-2.31606e-10	-0.717033
58716486	chr20:58716486:C:A	7.79629e-12	-2.31606e-10	0.703987	6.66211e-06	-2.31606e-10	0.934914
58716647	chr20:58716647:G:A	8.76412e-13	-2.31606e-10	-1.48158	5.16654e-07	-2.31606e-10	-1.6219
58716927	chr20:58716927:T:C	1.10429e-12	0.275402	-1.52586	1.10459e-06	0.615395	-1.47745
58717039	chr20:58717039:T:A	2.94345e-13	-0.751009	-1.82165	1.42333e-07	-1.09388	-1.81722
58717061	chr20:58717061:G:A	1.05567e-13	-1.89409	-1.70398	7.11729e-08	-1.85248	-1.75169
58717067	chr20:58717067:A:C	2.57438e-13	-1.59294	-1.11369	1.4819e-07	-1.82803	-1.04275
58717165	chr20:58717165:T:C	1.78928e-12	1.07444	-1.84229	7.43239e-07	0.565222	-1.82348
58717242	chr20:58717242:G:T	7.75637e-13	-1.60373	-9.89384e-10	5.09683e-07	-1.63549	-9.89384e-10
58717771	chr20:58717771:G:A	9.13372e-13	-2.31606e-10	-1.44027	6.91833e-07	-2.31606e-10	-1.32993
58717832	chr20:58717832:G:A	1.13942e-11	2.80726	-1.72382	7.63182e-06	2.81875	-1.74794
58717958	chr20:58717958:C:T	1.02623e-13	-1.91192	-1.71444	6.8693e-08	-1.87763	-1.762
58718033	chr20:58718033:A:G	1.26814e-12	0.392385	-1.5045	1.34619e-06	0.780388	-1.44463
58718062	chr20:58718062:T:C	1.24153e-12	0.413791	-1.54711	1.31221e-06	0.800253	-1.49007
58718294	chr20:58718294:G:T	5.37704e-12	2.00388	-1.67141	2.1002e-06	1.54897	-1.76846
58718393	chr20:58718393:C:T	5.94244e-13	-1.87013	-9.89384e-10	3.89916e-07	-1.90335	-9.89384e-10
58718421	chr20:58718421:G:A	1.68725e-11	3.19235	-1.71632	1.12301e-05	3.19846	-1.74138
58718548	chr20:58718548:T:C	6.6219e-13	-2.31606e-10	-1.76186	4.5499e-07	-2.31606e-10	-1.749
58718963	chr20:58718963:T:C	4.63823e-13	-0.426342	-1.69157	2.18119e-07	-0.847099	-1.63714
58719220	chr20:58719220:T:G	7.47942e-13	-1.64009	-9.89384e-10	4.48753e-07	-1.7628	-9.89384e-10
58719751	chr20:58719751:A:T	6.12669e-13	-2.31606e-10	-1.83959	4.10809e-07	-2.31606e-10	-1.85115
58719809	chr20:58719809:G:A	6.73818e-13	-2.31606e-10	-1.74446	4.2869e-07	-2.31606e-10	-1.80854
58720073	chr20:58720073:A:G	2.54518e-13	-1.01326	-1.70479	2.24338e-07	-0.771118	-1.68501
58720221	chr20:58720221:G:A	1.72445e-13	-1.36459	-1.74275	1.41738e-07	-1.12233	-1.79297
58720485	chr20:58720485:A:T	3.79661e-13	-0.524394	-1.79374	1.83395e-07	-0.971287	-1.68635
58720629	chr20:58720629:G:T	1.30638e-12	0.645376	-1.72777	9.37222e-07	0.623984	-1.65034
58720638	chr20:58720638:T:A	6.3299e-13	-2.31606e-10	-1.80696	4.18217e-07	-2.31606e-10	-1.83328
58720883	chr20:58720883:C:T	4.57533e-12	2.0206	-1.84958	2.0189e-06	1.58565	-1.84462
58721097	chr20:58721097:G:A	8.11857e-13	-2.31606e-10	-1.55809	5.61686e-07	-2.31606e-10	-1.53833
58721208	chr20:58721208:A:T	6.1864e-13	-2.31606e-10	-1.82989	4.1115e-07	-2.31606e-10	-1.85032
58721228	chr20:58721228:G:T	6.32615e-13	-2.31606e-10	-1.80756	4.14627e-07	-2.31606e-10	-1.8419
58721381	chr20:58721381:C:T	6.82349e-13	-2.31606e-10	-1.73188	4.97017e-07	-2.31606e-10	-1.66065
58722584	chr20:58722584:C:T	2.01639e-12	-2.31606e-10	-0.648355	1.54005e-06	-2.31606e-10	-0.529709
58722973	chr20:58722973:G:A	1.86159e-13	-1.40476	-1.62605	1.17504e-07	-1.44071	-1.66209
58722988	chr20:58722988:G:A	5.1878e-12	0.296649	-9.89384e-10	4.11076e-06	0.452087	-9.89384e-10
58723048	chr20:58723048:C:T	2.22548e-13	-1.37825	-1.47402	1.63939e-07	-1.44078	-1.329
58723259	chr20:58723259:A:C	9.26529e-12	-2.31606e-10	0.876614	8.5649e-06	-2.31606e-10	1.18615
58723571	chr20:58723571:G:A	2.21316e-13	-1.43541	-1.42241	1.6401e-07	-1.49977	-1.26958
58723589	chr20:58723589:C:T	7.44049e-13	-2.31606e-10	-1.64531	5.31266e-07	-2.31606e-10	-1.59401
58723597	chr20:58723597:G:A	8.87693e-13	-2.31606e-10	-1.46879	5.26624e-07	-2.31606e-10	-1.60279
58723611	chr20:58723611:C:T	1.15753e-12	-2.31606e-10	-1.20337	1.01224e-06	-2.31606e-10	-0.949355
58723974	chr20:58723974:GGAGGAGGAA:G	6.39224e-13	-0.128977	-1.66818	6.04845e-07	0.104877	-1.56918
58724465	chr20:58724465:G:A	6.09347e-13	-2.31606e-10	-1.84503	4.16972e-07	-2.31606e-10	-1.83626
58724510	chr20:58724510:T:C	1.8876e-13	-1.4833	-1.53364	1.18189e-07	-1.51708	-1.5799
58724996	chr20:58724996:T:C	1.2116e-12	-2.31606e-10	-1.15772	6.84037e-07	-2.31606e-10	-1.34127
58725196	chr20:58725196:G:A	7.52966e-13	-0.0523638	-1.58103	5.36023e-07	-0.035338	-1.54976
58725432	chr20:58725432:A:G	9.12068e-12	-2.31606e-10	0.860883	7.56759e-06	-2.31606e-10	1.06235
58725688	chr20:58725688:C:G	2.14096e-13	-1.45159	-1.4394	1.33852e-07	-1.48555	-1.48699
58726001	chr20:58726001:C:A	2.25656e-13	-1.36114	-1.47726	1.65223e-07	-1.38702	-1.37496
58726228	chr20:58726228:C:T	1.82998e-13	-1.51253	-1.53541	1.16973e-07	-1.54531	-1.56202
58726258	chr20:58726258:T:C	9.35898e-13	-0.473796	-0.942114	1.06441e-06	-0.242071	-0.65703
58726259	chr20:58726259:G:A	9.34144e-12	-2.31606e-10	0.884799	8.7331e-06	-2.31606e-10	1.2056
58726260	chr20:58726260:C:T	1.07112e-12	-2.31606e-10	-1.28095	6.16894e-07	-2.31606e-10	-1.44458
58726342	chr20:58726342:T:C	6.73964e-13	-2.31606e-10	-1.74424	5.07761e-07	-2.31606e-10	-1.63927
58726545	chr20:58726545:T:C	7.60472e-12	2.51257	-1.83346	3.13433e-06	2.02359	-1.84269
58726599	chr20:58726599:T:G	8.51369e-12	-2.31606e-10	0.792014	7.04179e-06	-2.31606e-10	0.99034
58726750	chr20:58726750:T:C	6.48688e-13	-2.31606e-10	-1.78247	4.27682e-07	-2.31606e-10	-1.8109
58726853	chr20:58726853:G:A	1.79938e-13	-1.48121	-1.58359	1.13877e-07	-1.51486	-1.6193
58727119	chr20:58727119:G:A	1.59221e-13	-1.34377	-1.84336	1.45086e-07	-1.04551	-1.84644
58727742	chr20:58727742:A:G	6.41002e-13	-2.31606e-10	-1.79438	4.23749e-07	-2.31606e-10	-1.82014
58728086	chr20:58728086:C:T	1.74488e-13	-1.43244	-1.66312	1.10619e-07	-1.46859	-1.69459
58728144	chr20:58728144:G:A	1.79546e-13	-1.46139	-1.60559	1.31428e-07	-1.48613	-1.50469
58728390	chr20:58728390:T:A	5.14918e-12	-2.31606e-10	0.289175	4.26656e-06	-2.31606e-10	0.489286
58729174	chr20:58729174:T:TA	1.54832e-13	-1.5921	-1.62298	1.11554e-07	-1.61856	-1.53621
58729217	chr20:58729217:C:T	1.47331e-12	-0.496222	-0.46593	1.72807e-06	-0.278035	-0.136483
58729256	chr20:58729256:G:A	7.13843e-12	-2.31606e-10	0.615832	6.38672e-06	-2.31606e-10	0.892699
58729268	chr20:58729268:G:A	6.33123e-12	-2.31606e-10	0.495833	5.62811e-06	-2.31606e-10	0.766252
58729356	chr20:58729356:T:G	6.0617e-13	-2.31606e-10	-1.85026	4.1167e-07	-2.31606e-10	-1.84905
58729573	chr20:58729573:A:G	1.53536e-13	-1.60403	-1.61945	9.76425e-08	-1.63993	-1.64803
58729599	chr20:58729599:C:A	6.24308e-13	-2.31606e-10	-1.82077	4.16307e-07	-2.31606e-10	-1.83785
58729728	chr20:58729728:A:G	5.94459e-12	-2.31606e-10	0.432819	5.23652e-06	-2.31606e-10	0.694135
58730574	chr20:58730574:T:C	9.43425e-13	-2.31606e-10	-1.4079	5.51525e-07	-2.31606e-10	-1.55659
58730689	chr20:58730689:C:T	6.25265e-13	-2.31606e-10	-1.81924	4.30536e-07	-2.31606e-10	-1.80425
58730714	chr20:58730714:G:T	1.04739e-13	-1.85587	-1.75008	7.32401e-08	-1.79127	-1.78426
58730795	chr20:58730795:G:A	2.03719e-13	-1.11723	-1.82344	1.80438e-07	-0.830399	-1.84349
58731656	chr20:58731656:G:A	1.86581e-13	-1.1795	-1.84905	1.76949e-07	-0.842998	-1.85042
58732473	chr20:58732473:T:C	1.68622e-13	-1.28031	-1.84945	1.55757e-07	-0.969739	-1.85124
58732861	chr20:58732861:T:A	1.8269e-13	-1.19856	-1.85107	1.72878e-07	-0.867852	-1.84884
58733001	chr20:58733001:T:C	6.56784e-13	-2.31606e-10	-1.77006	4.88752e-07	-2.31606e-10	-1.67742
58733138	chr20:58733138:G:A	7.09166e-13	-2.31606e-10	-1.69333	5.22082e-07	-2.31606e-10	-1.61145
58733726	chr20:58733726:T:C	5.6409e-13	-1.9222	-9.89384e-10	3.89465e-07	-1.9045	-9.89384e-10
58734178	chr20:58734178:A:G	1.69826e-12	-0.53166	-0.288395	1.97765e-06	-0.324929	0.0453178
58734779	chr20:58734779:T:G	7.54845e-13	-2.31606e-10	-1.6309	5.90644e-07	-2.31606e-10	-1.48806
58734817	chr20:58734817:G:A	7.93336e-12	-2.31606e-10	0.721416	7.70734e-06	-2.31606e-10	1.08065
58734872	chr20:58734872:C:A	6.7834e-13	-2.31606e-10	-1.73777	5.13517e-07	-2.31606e-10	-1.62799
58735671	chr20:58735671:T:C	1.50803e-13	-1.42218	-1.81926	1.34167e-07	-1.14305	-1.82714
58735750	chr20:58735750:G:T	1.55356e-13	-1.367	-1.8447	1.39641e-07	-1.08194	-1.84826
58736191	chr20:58736191:GTGA:G	7.00231e-13	-2.31606e-10	-1.70601	5.3439e-07	-2.31606e-10	-1.58815
58736710	chr20:58736710:A:G	7.16686e-13	-1.68278	-9.89384e-10	4.50235e-07	-1.75951	-9.89384e-10
58737096	chr20:58737096:C:T	7.61312e-13	-2.31606e-10	-1.62237	5.53608e-07	-2.31606e-10	-1.55282
58737398	chr20:58737398:G:A	1.56775e-13	-1.3645	-1.83811	1.41865e-07	-1.06915	-1.84525
58737555	chr20:58737555:G:A	1.01652e-12	-1.33328	-9.89384e-10	1.07758e-06	-0.886804	-9.89384e-10
58737762	chr20:58737762:G:A	6.19515e-13	-2.31606e-10	-1.82848	4.13976e-07	-2.31606e-10	-1.84347
58737895	chr20:58737895:T:A	8.5246e-13	-2.31606e-10	-1.50929	6.27787e-07	-2.31606e-10	-1.42708
58738433	chr20:58738433:C:T	6.40673e-13	-2.31606e-10	-1.7949	4.61982e-07	-2.31606e-10	-1.73375
58738697	chr20:58738697:A:G	1.06117e-12	-2.31606e-10	-1.29029	7.67583e-07	-2.31606e-10	-1.22603
58738874	chr20:58738874:A:C	7.3687e-13	-2.31606e-10	-1.65501	5.22632e-07	-2.31606e-10	-1.6104
58739080	chr20:58739080:C:T	2.47806e-13	-1.69196	-1.05282	1.87448e-07	-1.76093	-0.874853
58739505	chr20:58739505:A:G	6.05854e-13	-2.31606e-10	-1.85078	4.11897e-07	-2.31606e-10	-1.8485
58739538	chr20:58739538:A:C	9.54798e-13	-1.39592	-9.89384e-10	6.54846e-07	-1.38488	-9.89384e-10
58739921	chr20:58739921:T:C	6.91043e-12	-2.31606e-10	0.583371	9.23805e-06	-2.31606e-10	1.26181
58740225	chr20:58740225:T:G	6.08745e-13	-2.31606e-10	-1.84602	4.14687e-07	-2.31606e-10	-1.84175
58740425	chr20:58740425:C:T	6.35213e-13	-2.31606e-10	-1.80346	4.58099e-07	-2.31606e-10	-1.74219
58740496	chr20:58740496:C:G	1.02503e-12	-2.31606e-10	-1.32494	6.77763e-07	-2.31606e-10	-1.35048
58740708	chr20:58740708:G:A	1.16367e-12	-1.19808	-9.89384e-10	6.3527e-07	-1.41523	-9.89384e-10
58740712	chr20:58740712:G:A	6.06208e-13	-2.31606e-10	-1.85019	4.14792e-07	-2.31606e-10	-1.8415
58740969	chr20:58740969:G:T	1.82247e-12	-2.31606e-10	-0.74947	1.42203e-06	-2.31606e-10	-0.609434
58741054	chr20:58741054:C:T	1.25599e-12	-2.31606e-10	-1.12174	8.36787e-07	-2.31606e-10	-1.13971
58741175	chr20:58741175:C:T	3.82213e-13	-1.59871	-0.71273	4.06461e-07	-1.36914	-0.492653
58741408	chr20:58741408:G:C	1.89472e-13	-1.51048	-1.5027	2.18785e-07	-1.24815	-1.23303
58741983	chr20:58741983:A:G	7.87315e-13	-0.226818	-1.36197	7.47178e-07	-0.0718222	-1.18115
58742079	chr20:58742079:T:C	1.93772e-11	1.61443	-9.89384e-10	1.40991e-05	1.68459	-9.89384e-10
58742096	chr20:58742096:T:A	6.28252e-13	-2.31606e-10	-1.81447	4.38678e-07	-2.31606e-10	-1.78551
58742191	chr20:58742191:G:A	1.5304e-12	0.0933459	-1.01748	1.25088e-06	0.0682161	-0.805888
58742392	chr20:58742392:C:T	7.54486e-13	0.135226	-1.76661	6.60646e-07	0.313445	-1.6895
58742447	chr20:58742447:A:G	4.09065e-13	-0.69896	-1.54458	2.77228e-07	-0.857038	-1.3874
58742772	chr20:58742772:G:C	1.37801e-11	2.76793	-1.49437	5.16465e-06	2.28806	-1.60774
58742826	chr20:58742826:G:A	9.89875e-13	-2.31606e-10	-1.35984	6.53152e-07	-2.31606e-10	-1.38747
58743193	chr20:58743193:G:A	5.64548e-13	-1.92139	-9.89384e-10	3.84608e-07	-1.91705	-9.89384e-10
58743381	chr20:58743381:C:G	9.68153e-14	-1.92125	-1.76336	6.66141e-08	-1.88166	-1.7887
58743388	chr20:58743388:G:T	6.05721e-13	-2.31606e-10	-1.851	4.15535e-07	-2.31606e-10	-1.83971
58743738	chr20:58743738:T:C	1.40599e-13	-1.91207	-1.39944	1.44101e-07	-1.82192	-1.07684
58743829	chr20:58743829:G:A	6.21823e-13	-2.31606e-10	-1.82476	4.45377e-07	-2.31606e-10	-1.77036
58744072	chr20:58744072:G:A	4.09173e-12	-2.31606e-10	0.059306	2.94568e-06	-2.31606e-10	0.118819
58744114	chr20:58744114:A:G	1.34449e-12	-1.05365	-9.89384e-10	2.31503e-06	-0.122099	-9.89384e-10
58744431	chr20:58744431:G:A	1.00788e-12	-2.31606e-10	-1.34181	6.63319e-07	-2.31606e-10	-1.37202
58744613	chr20:58744613:T:C	7.89653e-12	-2.31606e-10	0.716762	7.37014e-06	-2.31606e-10	1.03592
58744698	chr20:58744698:ATTGT:A	9.4937e-13	-2.31606e-10	-1.40162	7.05119e-07	-2.31606e-10	-1.31091
58744965	chr20:58744965:C:T	9.03519e-13	-2.31606e-10	-1.45112	5.98875e-07	-2.31606e-10	-1.47423
58744977	chr20:58744977:T:C	1.78164e-11	-2.31606e-10	1.53046	2.04063e-05	-2.31606e-10	2.05432
58745489	chr20:58745489:C:T	2.72593e-12	-0.346852	-9.89384e-10	2.19494e-06	-0.175368	-9.89384e-10
58745567	chr20:58745567:G:A	4.37335e-13	-0.556703	-1.62001	3.92665e-07	-0.399919	-1.4964
58745666	chr20:58745666:G:A	6.73959e-13	-2.31606e-10	-1.74425	4.764e-07	-2.31606e-10	-1.70302
58745918	chr20:58745918:G:A	2.73282e-11	1.54976	0.408495	2.53481e-05	1.56276	0.70842
58746069	chr20:58746069:G:T	8.17618e-13	-2.31606e-10	-1.55102	5.2889e-07	-2.31606e-10	-1.5985
58746278	chr20:58746278:G:A	1.48704e-12	-2.31606e-10	-0.952877	7.49052e-07	-2.31606e-10	-1.25047
58746365	chr20:58746365:C:G	1.50327e-13	-1.41448	-1.83012	1.12454e-07	-1.33653	-1.8102
58746491	chr20:58746491:C:T	2.1918e-13	-1.89548	-0.972039	1.49551e-07	-1.92008	-0.941563
58746633	chr20:58746633:C:T	7.28135e-13	-2.31606e-10	-1.66693	5.86566e-07	-2.31606e-10	-1.49499
58746640	chr20:58746640:G:A	6.06396e-13	-2.31606e-10	-1.84988	4.17398e-07	-2.31606e-10	-1.83524
58746765	chr20:58746765:G:A	6.08013e-13	-2.31606e-10	-1.84722	4.10849e-07	-2.31606e-10	-1.85105
58746769	chr20:58746769:G:C	8.00329e-13	-2.31606e-10	-1.57239	5.35956e-07	-2.31606e-10	-1.58523
58746979	chr20:58746979:G:A	2.37678e-12	-2.31606e-10	-0.483916	1.76055e-06	-2.31606e-10	-0.395896
58747094	chr20:58747094:A:G	1.12968e-12	-2.31606e-10	-1.22772	8.24952e-07	-2.31606e-10	-1.15395
58747218	chr20:58747218:T:A	6.48422e-13	-2.31606e-10	-1.78288	4.91891e-07	-2.31606e-10	-1.67102
58747262	chr20:58747262:G:T	7.2148e-13	-2.31606e-10	-1.67611	4.41757e-07	-2.31606e-10	-1.77852
58747367	chr20:58747367:C:T	1.96803e-13	-1.31942	-1.6558	1.13334e-07	-1.4528	-1.68614
58747831	chr20:58747831:C:T	1.0416e-12	-2.31606e-10	-1.3089	8.43993e-07	-2.31606e-10	-1.13113
58748247	chr20:58748247:G:A	9.11413e-13	-2.31606e-10	-1.44242	6.08859e-07	-2.31606e-10	-1.45769
58748934	chr20:58748934:G:A	2.62096e-12	-2.31606e-10	-0.386121	2.21613e-06	-2.31606e-10	-0.165761
58749087	chr20:58749087:G:A	6.27104e-13	-2.31606e-10	-1.8163	4.66992e-07	-2.31606e-10	-1.72296
58749977	chr20:58749977:GGGCGGCTGGATTGAA:G	1.95335e-13	-1.57623	-1.40648	1.15462e-07	-1.6679	-1.45244
58749994	chr20:58749994:A:AGT	2.09757e-13	-1.58428	-1.32719	1.23627e-07	-1.67483	-1.37718
58750369	chr20:58750369:C:T	7.96431e-13	-1.57728	-9.89384e-10	7.89573e-07	-1.19779	-9.89384e-10
58750864	chr20:58750864:G:A	1.04153e-12	-2.31606e-10	-1.30897	7.01676e-07	-2.31606e-10	-1.3158
58750954	chr20:58750954:ACT:A	1.08723e-13	-1.90756	-1.66105	8.751e-08	-1.8303	-1.56722
58751313	chr20:58751313:G:C	8.09119e-13	-2.31606e-10	-1.56147	5.41163e-07	-2.31606e-10	-1.57556
58751433	chr20:58751433:A:G	1.1026e-13	-1.75317	-1.8014	7.22249e-08	-1.82294	-1.76655
58751486	chr20:58751486:G:A	9.21712e-13	-2.31606e-10	-1.43118	8.05116e-07	-2.31606e-10	-1.17829
58751653	chr20:58751653:G:A	1.80918e-12	-2.31606e-10	-0.756787	1.25834e-06	-2.31606e-10	-0.731732
58751767	chr20:58751767:C:G	1.56261e-13	-1.62747	-1.57842	9.73632e-08	-1.74724	-1.54359
58751820	chr20:58751820:A:G	1.48836e-13	-1.64833	-1.60624	9.30897e-08	-1.76376	-1.57195
58752445	chr20:58752445:G:C	8.78548e-13	-2.31606e-10	-1.47915	7.509e-07	-2.31606e-10	-1.24801
58752563	chr20:58752563:C:T	1.11651e-13	-1.70885	-1.83319	7.20217e-08	-1.80372	-1.78859
58752720	chr20:58752720:C:T	9.46811e-13	-2.31606e-10	-1.40432	6.3746e-07	-2.31606e-10	-1.41178
58752835	chr20:58752835:G:A	6.6268e-13	-2.31606e-10	-1.76112	4.57996e-07	-2.31606e-10	-1.74242
58753438	chr20:58753438:C:G	2.13293e-12	-0.592163	-9.89384e-10	2.13555e-06	-0.202797	-9.89384e-10
58753465	chr20:58753465:C:T	9.42061e-13	-2.31606e-10	-1.40935	7.16965e-07	-2.31606e-10	-1.29425
58753543	chr20:58753543:T:C	1.06093e-12	-2.31606e-10	-1.29052	6.91463e-07	-2.31606e-10	-1.33047
58753943	chr20:58753943:G:A	2.30612e-12	-2.31606e-10	-0.514093	1.10906e-06	-2.31606e-10	-0.858009
58754233	chr20:58754233:A:G	9.89833e-12	0.942705	-9.89384e-10	1.15258e-05	1.48307	-9.89384e-10
58754458	chr20:58754458:G:A	7.51575e-13	-2.31606e-10	-1.63525	5.02798e-07	-2.31606e-10	-1.64909
58754784	chr20:58754784:G:A	6.62121e-13	-2.31606e-10	-1.76197	4.18996e-07	-2.31606e-10	-1.83142
58754935	chr20:58754935:G:A	1.76955e-13	-1.31924	-1.76228	8.56427e-08	-1.59594	-1.82315
58754978	chr20:58754978:T:G	1.23339e-12	-2.31606e-10	-1.13989	9.28005e-07	-2.31606e-10	-1.03624
58755102	chr20:58755102:C:G	3.32628e-13	-1.64959	-0.800803	2.09179e-07	-1.77042	-0.755664
58755274	chr20:58755274:C:T	1.6147e-13	-1.49875	-1.67435	7.94643e-08	-1.73151	-1.76246
58755375	chr20:58755375:G:A	1.12526e-13	-1.74878	-1.78545	9.3172e-08	-1.52085	-1.81398
58755464	chr20:58755464:A:G	1.57131e-12	0.116066	-1.01382	3.54143e-07	-0.764222	-1.23535
58755513	chr20:58755513:T:C	3.12573e-13	-0.662778	-1.8498	1.07931e-07	-1.35903	-1.82876
58755624	chr20:58755624:A:T	6.93937e-13	-2.31606e-10	-1.71504	5.03664e-07	-2.31606e-10	-1.64737
58756025	chr20:58756025:T:C	2.71366e-13	-0.807168	-1.84678	3.33197e-07	-0.283906	-1.77664
58756076	chr20:58756076:C:G	7.32536e-11	2.94427	-9.89384e-10	2.43728e-05	2.23195	-9.89384e-10
58756077	chr20:58756077:G:A	2.05095e-13	-1.80091	-1.13304	1.37961e-07	-1.83938	-1.10293
58756080	chr20:58756080:TAA:T	7.5161e-13	-2.31606e-10	-1.6352	6.07035e-07	-2.31606e-10	-1.46069
58756372	chr20:58756372:C:T	3.15013e-13	-0.792781	-1.71202	1.34142e-07	-1.47913	-1.49125
58756426	chr20:58756426:C:T	7.70968e-13	-2.31606e-10	-1.60977	4.61816e-07	-2.31606e-10	-1.73411
58756603	chr20:58756603:G:A	5.6655e-13	-1.91785	-9.89384e-10	3.82637e-07	-1.92219	-9.89384e-10
58757407	chr20:58757407:CTCAAACA:C	4.98164e-13	-0.278084	-1.7684	1.85557e-07	-0.879398	-1.76651
58757430	chr20:58757430:T:C	1.36396e-11	1.26332	-9.89384e-10	1.69458e-05	1.8685	-9.89384e-10
58757530	chr20:58757530:C:T	6.15986e-13	-2.31606e-10	-1.83419	4.12198e-07	-2.31606e-10	-1.84777
58758179	chr20:58758179:C:T	1.30679e-13	-1.57841	-1.80627	6.96478e-08	-1.78156	-1.84427
58758556	chr20:58758556:T:G	6.08509e-13	-2.31606e-10	-1.84641	4.28998e-07	-2.31606e-10	-1.80782
58759079	chr20:58759079:A:G	5.77617e-13	-1.89851	-9.89384e-10	4.17534e-07	-1.83491	-9.89384e-10
58760121	chr20:58760121:G:A	7.22349e-13	-2.31606e-10	-1.67491	4.87958e-07	-2.31606e-10	-1.67905
58760263	chr20:58760263:C:A	8.97806e-13	-2.31606e-10	-1.45746	6.13448e-07	-2.31606e-10	-1.45018
58760338	chr20:58760338:T:C	6.44763e-13	-2.31606e-10	-1.78853	4.72969e-07	-2.31606e-10	-1.71025
58760518	chr20:58760518:G:A	9.2605e-13	-2.31606e-10	-1.42649	5.23116e-07	-2.31606e-10	-1.60947
58760555	chr20:58760555:G:A	1.11878e-12	-2.31606e-10	-1.23742	6.08584e-07	-2.31606e-10	-1.45814
58760804	chr20:58760804:T:C	6.82726e-13	-2.31606e-10	-1.73132	4.56549e-07	-2.31606e-10	-1.74558
58760981	chr20:58760981:C:T	1.48471e-12	-2.31606e-10	-0.954445	1.21751e-06	-2.31606e-10	-0.764713
58761247	chr20:58761247:C:T	2.04884e-12	-2.31606e-10	-0.632388	1.18273e-06	-2.31606e-10	-0.793697
58761324	chr20:58761324:A:G	1.05098e-12	-2.31606e-10	-1.29994	5.58127e-07	-2.31606e-10	-1.54469
58761960	chr20:58761960:G:C	9.88833e-13	-2.31606e-10	-1.36089	5.29901e-07	-2.31606e-10	-1.59659
58762071	chr20:58762071:T:C	2.81554e-12	-2.31606e-10	-0.314506	1.82846e-06	-2.31606e-10	-0.35805
58762530	chr20:58762530:C:T	1.28166e-13	-1.89178	-1.51231	8.45342e-08	-1.91507	-1.51705
58762556	chr20:58762556:C:T	2.43878e-13	-0.90952	-1.85123	1.10755e-07	-1.32051	-1.84144
58762601	chr20:58762601:G:A	7.99724e-12	0.729436	-9.89384e-10	3.19511e-06	0.200101	-9.89384e-10
58762699	chr20:58762699:C:T	2.15279e-12	-2.31606e-10	-0.582895	1.44003e-06	-2.31606e-10	-0.59686
58763058	chr20:58763058:G:A	9.85033e-13	-2.31606e-10	-1.36474	6.94562e-07	-2.31606e-10	-1.326
58763230	chr20:58763230:T:TC	6.06073e-13	-2.31606e-10	-1.85042	4.12872e-07	-2.31606e-10	-1.84614
58763602	chr20:58763602:C:G	9.28139e-13	-2.31606e-10	-1.42423	5.06426e-07	-2.31606e-10	-1.6419
58763618	chr20:58763618:T:C	2.70227e-13	-0.807267	-1.85089	1.19342e-07	-1.24059	-1.84669
58763751	chr20:58763751:G:A	1.77771e-12	-2.31606e-10	-0.774335	1.22968e-06	-2.31606e-10	-0.754768
58763826	chr20:58763826:T:C	6.30413e-13	-2.31606e-10	-1.81104	4.10812e-07	-2.31606e-10	-1.85114
58764157	chr20:58764157:T:C	1.17235e-13	-1.90479	-1.58844	8.18155e-08	-1.91926	-1.54555
58764201	chr20:58764201:T:G	2.65204e-13	-1.91394	-0.762974	2.22717e-07	-1.9218	-0.541573
58764657	chr20:58764657:C:T	4.52555e-12	-1.38477	1.54485	2.33492e-06	-1.60677	1.49323
58764837	chr20:58764837:C:T	9.27704e-14	-1.90075	-1.82654	6.13722e-08	-1.91782	-1.8345
58764845	chr20:58764845:G:A	6.26962e-13	-2.31606e-10	-1.81653	4.23571e-07	-2.31606e-10	-1.82056
58764986	chr20:58764986:G:T	9.23657e-14	-1.89843	-1.83323	6.10634e-08	-1.91665	-1.84072
58765476	chr20:58765476:C:T	6.45975e-13	-2.31606e-10	-1.78666	4.74019e-07	-2.31606e-10	-1.70803
58765481	chr20:58765481:A:C	6.39789e-13	-2.31606e-10	-1.79628	4.67269e-07	-2.31606e-10	-1.72237
58765740	chr20:58765740:A:G	2.84612e-12	-2.31606e-10	-0.303703	2.13446e-06	-2.31606e-10	-0.20331
58766543	chr20:58766543:G:A	2.11599e-12	-2.31606e-10	-0.600141	1.41136e-06	-2.31606e-10	-0.61697
58766573	chr20:58766573:C:A	6.06016e-13	-2.31606e-10	-1.85051	4.10766e-07	-2.31606e-10	-1.85125
58766596	chr20:58766596:G:C	2.16269e-12	-2.31606e-10	-0.57831	1.44649e-06	-2.31606e-10	-0.592383
58766785	chr20:58766785:C:T	8.83243e-12	-1.41181	2.24057	4.77572e-06	-1.61855	2.22057
58767415	chr20:58767415:T:C	6.9764e-13	-2.31606e-10	-1.70971	5.20839e-07	-2.31606e-10	-1.61384
58767733	chr20:58767733:T:C	7.23359e-13	-2.31606e-10	-1.67351	4.83013e-07	-2.31606e-10	-1.68923
58768133	chr20:58768133:G:T	7.61569e-13	-1.62204	-9.89384e-10	6.31936e-07	-1.42049	-9.89384e-10
58768768	chr20:58768768:T:C	2.1133e-12	-2.31606e-10	-0.601413	1.35831e-06	-2.31606e-10	-0.655284
58768808	chr20:58768808:C:T	6.06013e-13	-2.31606e-10	-1.85052	4.12949e-07	-2.31606e-10	-1.84595
58769063	chr20:58769063:C:T	6.57509e-13	-2.31606e-10	-1.76896	4.42899e-07	-2.31606e-10	-1.77594
58769233	chr20:58769233:G:A	1.94933e-12	-2.31606e-10	-0.682176	1.30173e-06	-2.31606e-10	-0.697827
58769370	chr20:58769370:T:C	6.66864e-12	-2.31606e-10	0.547755	4.87471e-06	-2.31606e-10	0.62254
58769445	chr20:58769445:C:T	1.12784e-12	-2.31606e-10	-1.22936	9.85517e-07	-2.31606e-10	-0.976111
58769505	chr20:58769505:C:T	1.19045e-12	-2.31606e-10	-1.17533	1.04627e-06	-2.31606e-10	-0.916291
58769589	chr20:58769589:G:A	2.55762e-12	-2.31606e-10	-0.410585	2.05982e-06	-2.31606e-10	-0.238904
58769837	chr20:58769837:A:G	1.91163e-12	0.334105	-1.03581	4.1886e-07	-0.562516	-1.26922
58770039	chr20:58770039:C:T	4.65259e-11	2.49035	-9.89384e-10	5.47033e-05	3.0404	-9.89384e-10
58770074	chr20:58770074:C:T	5.29811e-12	-2.31606e-10	0.317689	2.52244e-06	-2.31606e-10	-0.0362948
58770490	chr20:58770490:A:C	6.13987e-13	-2.31606e-10	-1.83744	4.21312e-07	-2.31606e-10	-1.8259
58770585	chr20:58770585:T:A	2.1387e-12	-2.31606e-10	-0.589461	1.71943e-06	-2.31606e-10	-0.419527
58770750	chr20:58770750:C:G	2.36399e-13	-0.951146	-1.84075	1.06041e-07	-1.35961	-1.84584
58770897	chr20:58770897:G:C	6.27831e-13	-2.31606e-10	-1.81515	4.19892e-07	-2.31606e-10	-1.82928
58770964	chr20:58770964:C:T	2.47241e-12	-2.31606e-10	-0.444469	1.31007e-06	-2.31606e-10	-0.691444
58771378	chr20:58771378:C:G	3.28257e-12	-1.11121	0.950175	1.58893e-06	-1.39652	0.898058
58771912	chr20:58771912:C:T	1.78485e-13	-1.24702	-1.82589	8.94492e-08	-1.57821	-1.7974
58771996	chr20:58771996:C:A	8.21884e-13	-1.54582	-9.89384e-10	5.52949e-07	-1.55401	-9.89384e-10
58772024	chr20:58772024:A:C	1.72663e-12	-2.31606e-10	-0.803489	1.16496e-06	-2.31606e-10	-0.808833
58772057	chr20:58772057:T:C	4.61239e-13	-1.23517	-0.888327	2.46599e-07	-1.56101	-0.800504
58772189	chr20:58772189:C:T	1.67967e-13	-1.31642	-1.81722	8.31622e-08	-1.63136	-1.81712
58772333	chr20:58772333:C:T	2.25876e-13	-0.999081	-1.83835	1.01685e-07	-1.40513	-1.84227
58772335	chr20:58772335:C:T	6.93567e-13	-2.31606e-10	-1.71557	5.17109e-07	-2.31606e-10	-1.62102
58772379	chr20:58772379:G:A	1.562e-13	-1.39313	-1.81315	1.35618e-07	-1.18252	-1.77691
58772424	chr20:58772424:G:GTCA	2.20846e-13	-1.21874	-1.64121	1.12114e-07	-1.55568	-1.59408
58772425	chr20:58772425:G:C	2.26227e-13	-1.19319	-1.64269	1.1403e-07	-1.53734	-1.59548
58772455	chr20:58772455:C:CA	1.49697e-12	-0.946221	-9.89384e-10	6.50464e-07	-1.39159	-9.89384e-10
58772762	chr20:58772762:C:T	2.25666e-13	-1.00857	-1.82979	1.01858e-07	-1.41426	-1.83144
58772860	chr20:58772860:G:A	1.18106e-12	-2.31606e-10	-1.18325	9.9884e-07	-2.31606e-10	-0.962682
58773168	chr20:58773168:A:G	7.37181e-13	-2.31606e-10	-1.65458	4.6937e-07	-2.31606e-10	-1.71789
58773356	chr20:58773356:T:C	2.1098e-11	-1.3172	3.01671	1.16787e-05	-1.54789	3.04413
58773362	chr20:58773362:A:G	7.25915e-13	-2.31606e-10	-1.66998	5.59424e-07	-2.31606e-10	-1.54237
58773812	chr20:58773812:G:A	5.25725e-12	-2.31606e-10	0.309947	2.52547e-06	-2.31606e-10	-0.0350959
58773941	chr20:58773941:G:A	5.55259e-12	-2.31606e-10	0.364604	3.20864e-06	-2.31606e-10	0.204327
58773985	chr20:58773985:T:G	2.4625e-12	-2.31606e-10	-0.448484	1.65626e-06	-2.31606e-10	-0.456961
58774614	chr20:58774614:AAG:A	2.86235e-13	-0.803583	-1.79702	1.20791e-07	-1.24631	-1.82891
58774681	chr20:58774681:T:C	2.34506e-12	-1.24101	0.743663	1.15904e-06	-1.50053	0.686597
58774816	chr20:58774816:A:G	1.13701e-13	-1.69968	-1.82416	6.381e-08	-1.88205	-1.83132
58775024	chr20:58775024:C:T	6.16769e-13	-2.31606e-10	-1.83292	4.23261e-07	-2.31606e-10	-1.82129
58775087	chr20:58775087:G:C	2.53229e-12	-1.23736	0.816817	1.24459e-06	-1.49871	0.755993
58775115	chr20:58775115:A:G	4.41685e-12	-2.31606e-10	0.135765	5.19638e-06	-2.31606e-10	0.68644
58775246	chr20:58775246:C:A	9.04686e-13	-0.89301	-0.556818	4.4066e-07	-1.31606	-0.46494
58775466	chr20:58775466:C:T	6.64293e-13	-2.31606e-10	-1.75869	4.35301e-07	-2.31606e-10	-1.79324
58775518	chr20:58775518:C:T	6.1428e-13	-2.31606e-10	-1.83697	4.14236e-07	-2.31606e-10	-1.84284
58775557	chr20:58775557:C:T	1.4328e-12	-2.31606e-10	-0.990029	7.44063e-07	-2.31606e-10	-1.25715
58775580	chr20:58775580:A:G	1.35337e-11	-2.31606e-10	1.25552	1.11439e-05	-2.31606e-10	1.44937
58775621	chr20:58775621:C:T	2.18603e-12	-2.31606e-10	-0.567575	1.21187e-06	-2.31606e-10	-0.769354
58776466	chr20:58776466:A:G	1.14669e-11	-2.31606e-10	1.08981	9.4662e-06	-2.31606e-10	1.28621
58776573	chr20:58776573:A:G	8.61621e-13	-1.75132	0.252719	4.597e-07	-1.62136	-0.117341
58776686	chr20:58776686:C:T	3.12779e-12	-2.31606e-10	-0.209335	2.12815e-06	-2.31606e-10	-0.206268
58776692	chr20:58776692:G:A	1.4738e-12	-2.31606e-10	-0.961817	7.71665e-07	-2.31606e-10	-1.22073
58777060	chr20:58777060:A:G	2.26e-12	-2.31606e-10	-0.534297	1.86138e-06	-2.31606e-10	-0.340203
58777182	chr20:58777182:T:G	4.53498e-13	-0.624591	-1.51583	2.24806e-07	-1.17024	-1.28379
58777217	chr20:58777217:G:A	6.2101e-13	-2.31606e-10	-1.82607	4.14279e-07	-2.31606e-10	-1.84274
58777314	chr20:58777314:C:T	3.61154e-13	-0.657086	-1.71103	1.5622e-07	-1.17071	-1.64731
58777513	chr20:58777513:T:C	1.41963e-12	-2.31606e-10	-0.999263	1.26506e-06	-2.31606e-10	-0.726405
58777782	chr20:58777782:C:T	9.20855e-13	-2.31606e-10	-1.43211	6.15671e-07	-2.31606e-10	-1.44656
58778228	chr20:58778228:C:G	1.99328e-13	-1.7124	-1.25006	1.32198e-07	-1.62627	-1.35871
58778527	chr20:58778527:A:G	2.96718e-13	-0.782262	-1.78237	1.40362e-07	-1.285	-1.64005
58778683	chr20:58778683:A:G	6.76681e-13	-2.31606e-10	-1.74022	5.14725e-07	-2.31606e-10	-1.62564
58778733	chr20:58778733:C:T	6.09306e-13	-2.31606e-10	-1.8451	4.14635e-07	-2.31606e-10	-1.84188
58778785	chr20:58778785:G:A	3.81741e-13	-0.801314	-1.51136	1.34417e-07	-1.28634	-1.68199
58779413	chr20:58779413:G:T	4.27793e-13	-0.549959	-1.64882	2.09461e-07	-1.12352	-1.40122
58779415	chr20:58779415:A:G	1.84881e-12	0.0905052	-0.825626	3.93418e-07	-0.767689	-1.12671
58779648	chr20:58779648:C:A	1.57375e-11	2.33312	-0.926739	2.90945e-06	1.31437	-1.20792
58779765	chr20:58779765:A:G	2.88116e-13	-0.822613	-1.77144	1.35791e-07	-1.32158	-1.63658
58780062	chr20:58780062:C:T	3.19083e-13	-1.82274	-0.669228	2.26363e-07	-1.84957	-0.597567
58780068	chr20:58780068:A:G	2.8616e-13	-0.938845	-1.66202	1.11503e-07	-1.38539	-1.76984
58780221	chr20:58780221:G:A	1.85019e-13	-1.34316	-1.69379	1.51174e-07	-1.37713	-1.47371
58780356	chr20:58780356:C:T	7.46079e-13	-2.31606e-10	-1.64258	5.45211e-07	-2.31606e-10	-1.5681
58780730	chr20:58780730:T:C	5.6986e-13	-1.16729	-0.744731	3.24221e-07	-1.43366	-0.654193
58780833	chr20:58780833:G:A	1.56127e-12	-2.31606e-10	-0.904162	1.20183e-06	-2.31606e-10	-0.777678
58780930	chr20:58780930:A:G	1.09651e-12	-1.25753	-9.89384e-10	9.40617e-07	-1.02274	-9.89384e-10
58780950	chr20:58780950:CTTAT:C	5.72983e-12	-0.484264	0.880288	3.2434e-06	-0.65227	0.86737
58781416	chr20:58781416:G:A	3.20657e-13	-0.938839	-1.54821	1.18662e-07	-1.38537	-1.70763
58782015	chr20:58782015:G:A	8.49013e-13	-2.31606e-10	-1.51334	5.53458e-07	-2.31606e-10	-1.55309
58782137	chr20:58782137:A:G	6.3962e-13	-2.31606e-10	-1.79654	4.72554e-07	-2.31606e-10	-1.71113
58782635	chr20:58782635:C:A	1.40858e-12	-2.31606e-10	-1.00708	9.94707e-07	-2.31606e-10	-0.966829
58782821	chr20:58782821:C:T	1.2517e-12	-2.31606e-10	-1.12516	7.14434e-07	-2.31606e-10	-1.29779
58782862	chr20:58782862:G:A	1.33029e-12	-2.31606e-10	-1.06426	7.82957e-07	-2.31606e-10	-1.2062
58783099	chr20:58783099:T:C	8.96678e-13	-2.31606e-10	-1.45872	5.95099e-07	-2.31606e-10	-1.48055
58783190	chr20:58783190:G:A	2.78413e-12	-2.31606e-10	-0.325727	1.29044e-06	-2.31606e-10	-0.706539
58783811	chr20:58783811:T:C	1.26463e-12	-2.31606e-10	-1.11488	6.22977e-07	-2.31606e-10	-1.43477
58783994	chr20:58783994:G:A	2.09463e-12	-2.31606e-10	-0.610283	1.33668e-06	-2.31606e-10	-0.671336
58784176	chr20:58784176:G:A	7.84889e-13	-2.31606e-10	-1.59187	5.33991e-07	-2.31606e-10	-1.5889
58784233	chr20:58784233:C:T	6.60067e-13	-2.31606e-10	-1.76508	4.51653e-07	-2.31606e-10	-1.75636
58784361	chr20:58784361:A:G	3.36782e-12	-2.31606e-10	-0.135397	2.39067e-06	-2.31606e-10	-0.0899484
58784388	chr20:58784388:G:A	9.00456e-13	-2.31606e-10	-1.45452	6.11081e-07	-2.31606e-10	-1.45405
58784695	chr20:58784695:A:G	8.35844e-13	0.087034	-1.61601	3.26033e-07	-0.659725	-1.42255
58784865	chr20:58784865:GC:G	4.70355e-12	0.533093	-0.334436	8.47301e-07	-0.428176	-0.699046
58785073	chr20:58785073:A:G	3.48187e-12	0.385899	-0.487992	6.59456e-07	-0.544755	-0.833106
58785077	chr20:58785077:CAGG:C	4.26484e-13	-0.660954	-1.54089	1.42643e-07	-1.20292	-1.70602
58785136	chr20:58785136:GGGGGAGGAAAGC:G	6.2971e-13	-2.31606e-10	-1.81216	4.31355e-07	-2.31606e-10	-1.80235
58785532	chr20:58785532:G:A	8.7677e-13	0.000588348	-1.48176	4.42564e-07	-0.258043	-1.51865
58785543	chr20:58785543:C:T	5.65724e-13	-1.91931	-9.89384e-10	4.08847e-07	-1.85594	-9.89384e-10
58785544	chr20:58785544:G:A	6.30905e-13	-2.31606e-10	-1.81026	4.31935e-07	-2.31606e-10	-1.801
58785728	chr20:58785728:GAGAA:G	6.18975e-13	-2.31606e-10	-1.82935	4.12131e-07	-2.31606e-10	-1.84794
58785874	chr20:58785874:T:C	8.77292e-12	-0.389928	1.21194	8.49721e-06	-0.486619	1.66483
58786008	chr20:58786008:C:G	3.18411e-11	0.935595	1.1755	4.95697e-06	-0.0569854	0.696259
58786379	chr20:58786379:A:C	4.16355e-12	0.302591	-0.225885	5.6974e-07	-0.742299	-0.781798
58786385	chr20:58786385:C:A	4.36118e-12	0.256612	-0.13353	5.94982e-07	-0.772585	-0.708161
58786430	chr20:58786430:G:A	6.30801e-13	-2.31606e-10	-1.81043	4.82763e-07	-2.31606e-10	-1.68975
58786824	chr20:58786824:T:G	2.08489e-12	-0.633667	0.0187204	1.34008e-06	-0.830878	0.162084
58786943	chr20:58786943:G:A	2.3284e-12	-1.5817	1.07722	1.22706e-06	-1.76565	1.00875
58787115	chr20:58787115:T:C	5.2766e-13	-0.141952	-1.84701	1.89051e-07	-0.776887	-1.85037
58787326	chr20:58787326:G:A	5.79713e-13	-0.268829	-1.62606	1.81178e-07	-0.894418	-1.77538
58787469	chr20:58787469:A:G	2.02539e-11	1.64552	0.0131648	2.36195e-06	0.325592	-0.427626
58787745	chr20:58787745:C:A	2.93941e-12	-1.63181	1.36036	1.43762e-06	-1.803	1.20446
58787762	chr20:58787762:A:C	6.43711e-13	-2.31606e-10	-1.79017	4.39708e-07	-2.31606e-10	-1.78317
58787810	chr20:58787810:C:T	6.9363e-13	-2.31606e-10	-1.71548	4.38376e-07	-2.31606e-10	-1.7862
58788410	chr20:58788410:G:T	5.56956e-13	-1.74413	-0.190802	3.57387e-07	-1.80525	-0.185209
58788420	chr20:58788420:A:G	1.54814e-11	0.967728	0.422249	2.35211e-06	-0.0659351	-0.0402746
58788607	chr20:58788607:C:T	6.09466e-13	-2.31606e-10	-1.84483	4.11314e-07	-2.31606e-10	-1.84992
58788669	chr20:58788669:T:C	7.34266e-12	2.10108	-1.45704	1.32925e-06	0.999838	-1.67674
58788718	chr20:58788718:G:A	6.57954e-13	-2.31606e-10	-1.76828	4.73432e-07	-2.31606e-10	-1.70927
58788724	chr20:58788724:G:A	6.31427e-13	-2.31606e-10	-1.80943	4.20618e-07	-2.31606e-10	-1.82755
58789048	chr20:58789048:G:A	3.11714e-12	-2.31606e-10	-0.212745	1.3726e-06	-2.31606e-10	-0.644816
58789105	chr20:58789105:C:T	6.48534e-13	-2.31606e-10	-1.7827	4.29033e-07	-2.31606e-10	-1.80774
58789144	chr20:58789144:A:C	8.88431e-13	-2.31606e-10	-1.46796	4.93108e-07	-2.31606e-10	-1.66855
58789173	chr20:58789173:G:A	7.59304e-13	-0.211773	-1.41324	2.25932e-07	-0.863607	-1.58544
58789504	chr20:58789504:A:G	7.75035e-13	-2.31606e-10	-1.60451	4.89506e-07	-2.31606e-10	-1.67588
58789693	chr20:58789693:C:T	2.23085e-12	-2.31606e-10	-0.547279	1.43583e-06	-2.31606e-10	-0.59978
58790082	chr20:58790082:G:T	8.04209e-13	-0.371831	-1.19573	8.06738e-07	-0.0837945	-1.09248
58790543	chr20:58790543:G:A	9.18107e-13	-1.86555	0.430443	7.84229e-07	-1.92206	0.717479
58790662	chr20:58790662:G:A	5.92303e-13	-0.212677	-1.66072	2.11052e-07	-0.858195	-1.65898
58790787	chr20:58790787:G:A	1.04707e-12	-1.92197	0.618309	9.94855e-07	-1.87995	0.913267
58790860	chr20:58790860:C:G	6.06303e-13	-2.31606e-10	-1.85004	4.12154e-07	-2.31606e-10	-1.84788
58790908	chr20:58790908:C:T	6.2285e-13	-2.31606e-10	-1.82311	4.19273e-07	-2.31606e-10	-1.83075
58790979	chr20:58790979:G:A	6.06301e-13	-2.31606e-10	-1.85004	4.14416e-07	-2.31606e-10	-1.84241
58791345	chr20:58791345:G:A	8.4896e-13	-1.92058	0.407177	8.00968e-07	-1.88962	0.70616
58792172	chr20:58792172:A:T	3.25301e-12	-2.31606e-10	-0.170081	1.47686e-06	-2.31606e-10	-0.571607
58792192	chr20:58792192:T:C	1.01434e-12	-2.31606e-10	-1.33543	5.80285e-07	-2.31606e-10	-1.50576
58792244	chr20:58792244:C:T	6.06187e-13	-2.31606e-10	-1.85023	4.12271e-07	-2.31606e-10	-1.8476
58792315	chr20:58792315:C:G	5.83315e-13	-0.638487	-1.2502	5.74302e-07	-0.378918	-1.1372
58792629	chr20:58792629:T:C	2.65306e-13	-1.87979	-0.796746	2.09306e-07	-1.9222	-0.60328
58792681	chr20:58792681:C:A	1.2782e-12	-2.31606e-10	-1.10421	6.36354e-07	-2.31606e-10	-1.41352
58793292	chr20:58793292:A:T	1.04918e-12	-2.31606e-10	-1.30165	8.05811e-07	-2.31606e-10	-1.17743
58793409	chr20:58793409:C:A	3.9715e-13	-0.533266	-1.73984	1.53238e-07	-1.0916	-1.74568
58793831	chr20:58793831:C:T	6.27884e-13	-1.81506	-9.89384e-10	4.40201e-07	-1.78205	-9.89384e-10
58793976	chr20:58793976:G:A	5.90552e-13	-1.87636	-9.89384e-10	4.12688e-07	-1.84659	-9.89384e-10
58794253	chr20:58794253:C:T	7.18544e-13	-2.31606e-10	-1.68019	4.76212e-07	-2.31606e-10	-1.70341
58794377	chr20:58794377:A:G	6.19309e-13	-2.31606e-10	-1.82881	4.15934e-07	-2.31606e-10	-1.83875
58794386	chr20:58794386:G:A	6.06491e-13	-2.31606e-10	-1.84973	4.11168e-07	-2.31606e-10	-1.85028
58794459	chr20:58794459:C:T	6.16269e-13	-2.31606e-10	-1.83373	4.15246e-07	-2.31606e-10	-1.84041
58794677	chr20:58794677:C:T	7.42624e-13	-2.31606e-10	-1.64723	4.92111e-07	-2.31606e-10	-1.67057
58794718	chr20:58794718:G:A	1.27061e-13	-1.91207	-1.50068	8.67057e-08	-1.92217	-1.48459
58795421	chr20:58795421:C:T	6.26255e-13	-2.31606e-10	-1.81766	4.35171e-07	-2.31606e-10	-1.79354
58795422	chr20:58795422:A:G	1.81914e-11	2.99805	-1.44676	2.82645e-06	1.74134	-1.66384
58795424	chr20:58795424:G:A	1.09876e-12	-2.31606e-10	-1.25548	7.87986e-07	-2.31606e-10	-1.1998
58795502	chr20:58795502:A:C	9.04569e-13	-2.31606e-10	-1.44996	5.30564e-07	-2.31606e-10	-1.59534
58795671	chr20:58795671:C:T	1.66483e-12	-2.31606e-10	-0.839937	7.83444e-07	-2.31606e-10	-1.20558
58795790	chr20:58795790:G:A	3.73969e-13	-0.641249	-1.692	3.44893e-07	-0.33696	-1.68908
58796332	chr20:58796332:C:T	5.7805e-13	-1.89776	-9.89384e-10	3.82711e-07	-1.922	-9.89384e-10
58796533	chr20:58796533:C:T	9.73979e-14	-1.8294	-1.84921	8.15838e-08	-1.61646	-1.85118
58796746	chr20:58796746:A:G	2.59753e-12	1.17922	-1.57432	7.8011e-07	0.277527	-1.48737
58796750	chr20:58796750:C:T	1.73074e-12	-2.31606e-10	-0.801112	1.29016e-06	-2.31606e-10	-0.706758
58796914	chr20:58796914:T:C	2.70115e-13	-1.90837	-0.750202	2.24459e-07	-1.90869	-0.546891
58796977	chr20:58796977:C:G	7.7829e-13	-0.0197388	-1.58058	2.85198e-07	-0.743307	-1.47279
58796992	chr20:58796992:C:G	1.67519e-12	-2.31606e-10	-0.833733	1.24605e-06	-2.31606e-10	-0.741542
58797137	chr20:58797137:C:T	6.0447e-11	4.28122	-1.52912	1.48363e-05	3.43133	-1.69577
58797192	chr20:58797192:G:A	1.53375e-12	-2.31606e-10	-0.921947	7.24141e-07	-2.31606e-10	-1.28429
58797252	chr20:58797252:C:T	1.5676e-12	-2.31606e-10	-0.900118	1.16081e-06	-2.31606e-10	-0.812402
58797435	chr20:58797435:T:A	1.92868e-12	-2.31606e-10	-0.692824	8.76605e-07	-2.31606e-10	-1.09322
58797647	chr20:58797647:A:G	1.61542e-12	0.513226	-1.38329	6.85091e-07	-0.0619544	-1.27777
58798249	chr20:58798249:C:G	1.90682e-12	-1.19482	0.490596	1.28127e-06	-1.44664	0.732969
58798285	chr20:58798285:C:T	9.34663e-12	2.7029	-1.81755	3.74978e-06	2.13145	-1.77127
58798313	chr20:58798313:T:C	3.22076e-13	-0.749499	-1.73313	2.92181e-07	-0.459759	-1.73214
58798415	chr20:58798415:AATAAGT:A	6.07407e-13	-2.31606e-10	-1.84822	4.17705e-07	-2.31606e-10	-1.8345
58798558	chr20:58798558:A:AG	5.34892e-13	-0.254251	-1.7211	1.9481e-07	-0.88409	-1.71316
58798804	chr20:58798804:C:T	6.34271e-12	0.0641608	0.433483	1.6557e-06	-0.785618	0.32832
58798817	chr20:58798817:C:T	8.98857e-13	-2.31606e-10	-1.45629	6.25739e-07	-2.31606e-10	-1.43034
58798827	chr20:58798827:C:T	7.74322e-12	0.0964	0.600756	1.99353e-06	-0.764737	0.49312
58799083	chr20:58799083:G:T	5.00066e-13	-0.354699	-1.68798	1.86191e-07	-0.963584	-1.67892
58799188	chr20:58799188:C:T	4.77209e-13	-1.54654	-0.542923	3.48591e-07	-1.70274	-0.312637
58799322	chr20:58799322:G:C	7.79508e-12	0.160105	0.543726	1.89724e-06	-0.716305	0.39518
58799429	chr20:58799429:G:A	4.64938e-13	-1.5236	-0.591918	3.3595e-07	-1.68555	-0.366765
58799587	chr20:58799587:A:T	9.02598e-12	0.256747	0.593698	2.12795e-06	-0.641046	0.434683
58799593	chr20:58799593:A:G	8.77053e-12	2.64924	-1.8275	3.44598e-06	2.06988	-1.7942
58800068	chr20:58800068:A:G	9.35816e-13	-2.31606e-10	-1.416	6.24024e-07	-2.31606e-10	-1.43309
58800253	chr20:58800253:T:C	3.14133e-12	0.986457	-1.19147	9.74817e-07	0.308861	-1.29589
58800577	chr20:58800577:G:A	5.56515e-13	-0.295853	-1.63987	2.06077e-07	-0.910848	-1.63018
58800738	chr20:58800738:G:A	6.06658e-13	-2.31606e-10	-1.84945	4.18368e-07	-2.31606e-10	-1.83291
58801049	chr20:58801049:A:G	3.01171e-13	-0.776557	-1.77318	2.70657e-07	-0.475178	-1.79325
58801066	chr20:58801066:C:T	6.15648e-13	-2.31606e-10	-1.83474	4.15098e-07	-2.31606e-10	-1.84076
58801170	chr20:58801170:C:T	8.63407e-13	-2.31606e-10	-1.49653	4.52065e-07	-2.31606e-10	-1.75545
58801344	chr20:58801344:G:A	2.73062e-13	-0.804164	-1.84355	2.48986e-07	-0.503068	-1.84881
58801571	chr20:58801571:A:G	3.20858e-13	-0.779775	-1.70664	2.87974e-07	-0.474774	-1.73163
58801891	chr20:58801891:A:G	2.46654e-11	3.66829	-1.81255	7.27416e-06	2.85762	-1.83482
58802019	chr20:58802019:T:TG	3.24397e-12	1.6154	-1.78826	9.80507e-07	0.841962	-1.82317
58802045	chr20:58802045:A:G	3.25772e-12	1.64285	-1.81148	9.90975e-07	0.866776	-1.83736
58802084	chr20:58802084:C:G	2.31807e-11	3.63579	-1.84213	7.04843e-06	2.84201	-1.85073
58802111	chr20:58802111:G:A	6.12471e-13	-2.31606e-10	-1.83992	4.13505e-07	-2.31606e-10	-1.84461
58802291	chr20:58802291:C:A	8.00614e-13	-2.31606e-10	-1.57204	4.35739e-07	-2.31606e-10	-1.79223
58802344	chr20:58802344:C:T	9.28842e-13	-2.31606e-10	-1.42348	4.67539e-07	-2.31606e-10	-1.72179
58802934	chr20:58802934:A:C	1.13997e-13	-1.79874	-1.72251	8.66653e-08	-1.68863	-1.71859
58802988	chr20:58802988:T:G	1.25422e-12	-1.12315	-9.89384e-10	5.32134e-07	-1.59238	-9.89384e-10
58803039	chr20:58803039:G:A	6.3679e-13	-2.31606e-10	-1.80098	4.43652e-07	-2.31606e-10	-1.77424
58803162	chr20:58803162:T:C	1.68919e-13	-1.37832	-1.74968	1.76476e-07	-0.969929	-1.72617
58803534	chr20:58803534:A:T	6.87875e-13	0.100608	-1.82442	2.13271e-07	-0.657037	-1.84967
58803602	chr20:58803602:G:A	1.24898e-12	0.69848	-1.82582	8.89071e-07	0.769649	-1.84875
58803676	chr20:58803676:C:T	6.17397e-13	-2.31606e-10	-1.8319	4.35821e-07	-2.31606e-10	-1.79205
58804593	chr20:58804593:G:T	1.00709e-13	-1.79385	-1.85133	7.62785e-08	-1.68527	-1.84962
58804710	chr20:58804710:G:A	6.37656e-13	-2.31606e-10	-1.79962	4.11282e-07	-2.31606e-10	-1.85
58804795	chr20:58804795:G:A	2.75942e-12	1.45335	-1.78799	1.3718e-06	1.18582	-1.83122
58804819	chr20:58804819:T:A	6.9532e-13	-2.31606e-10	-1.71304	5.20254e-07	-2.31606e-10	-1.61496
58804941	chr20:58804941:G:A	9.93343e-14	-1.80768	-1.85125	7.45471e-08	-1.70737	-1.85048
58805111	chr20:58805111:T:C	6.07035e-13	-2.31606e-10	-1.84883	4.20836e-07	-2.31606e-10	-1.82703
58805493	chr20:58805493:G:A	3.65835e-13	-1.15174	-1.2035	3.14302e-07	-1.01738	-1.10154
58805590	chr20:58805590:T:C	6.07986e-13	-2.31606e-10	-1.84727	4.11407e-07	-2.31606e-10	-1.84969
58805616	chr20:58805616:A:G	8.77217e-13	-2.31606e-10	-1.48066	5.58158e-07	-2.31606e-10	-1.54463
58805725	chr20:58805725:T:C	6.08049e-13	-2.31606e-10	-1.84716	4.11434e-07	-2.31606e-10	-1.84963
58805840	chr20:58805840:A:G	6.07784e-13	-2.31606e-10	-1.8476	4.11322e-07	-2.31606e-10	-1.8499
58806384	chr20:58806384:T:C	5.00856e-12	2.08692	-1.82543	2.46699e-06	1.787	-1.84553
58806673	chr20:58806673:G:C	6.21961e-13	-2.31606e-10	-1.82454	4.11613e-07	-2.31606e-10	-1.84919
58806788	chr20:58806788:A:AGCT	6.06895e-13	-2.31606e-10	-1.84906	4.10977e-07	-2.31606e-10	-1.85074
58807048	chr20:58807048:C:T	4.15421e-11	2.37704	-9.89384e-10	1.49839e-05	1.74546	-9.89384e-10
58807157	chr20:58807157:A:C	7.59374e-13	-2.31606e-10	-1.62492	4.89975e-07	-2.31606e-10	-1.67492
58807256	chr20:58807256:C:G	1.07351e-12	-2.31606e-10	-1.27872	7.92631e-07	-2.31606e-10	-1.19392
58807465	chr20:58807465:A:G	2.55529e-13	-0.864399	-1.84968	2.32965e-07	-0.567462	-1.85093
58807888	chr20:58807888:T:C	1.37397e-13	-1.716	-1.61855	1.33022e-07	-1.45856	-1.5202
58807946	chr20:58807946:G:A	8.24199e-13	-2.31606e-10	-1.543	4.67862e-07	-2.31606e-10	-1.7211
58808102	chr20:58808102:C:T	1.58955e-13	-1.69344	-1.49536	1.0899e-07	-1.77344	-1.40458
58808360	chr20:58808360:A:G	3.77513e-13	-0.617212	-1.7066	3.64999e-07	-0.289984	-1.6794
58808631	chr20:58808631:C:T	1.71606e-13	-1.5034	-1.60882	1.3178e-07	-1.39536	-1.59279
58808983	chr20:58808983:T:C	6.06523e-13	-2.31606e-10	-1.84967	4.18368e-07	-2.31606e-10	-1.83292
58809120	chr20:58809120:C:T	1.77168e-13	-1.2455	-1.83482	1.22661e-07	-1.22667	-1.83318
58809137	chr20:58809137:C:A	6.06232e-13	-1.85015	-9.89384e-10	4.24659e-07	-1.81799	-9.89384e-10
58810043	chr20:58810043:GAA:G	2.12663e-13	-1.2811	-1.6166	1.43235e-07	-1.37314	-1.53165
58810478	chr20:58810478:AC:A	6.30917e-13	-2.31606e-10	-1.81024	4.78237e-07	-2.31606e-10	-1.69917
58810577	chr20:58810577:AT:A	6.29549e-13	-2.31606e-10	-1.81241	4.76169e-07	-2.31606e-10	-1.7035
58810690	chr20:58810690:T:C	5.64253e-13	-1.92191	-9.89384e-10	3.8374e-07	-1.91931	-9.89384e-10
58811038	chr20:58811038:A:G	1.12578e-12	-2.31606e-10	-1.23119	7.31736e-07	-2.31606e-10	-1.27386
58811195	chr20:58811195:C:A	1.19478e-13	-1.9179	-1.55639	9.09324e-08	-1.89845	-1.46071
58811346	chr20:58811346:G:A	9.41303e-13	-1.41015	-9.89384e-10	7.46434e-07	-1.25397	-9.89384e-10
58811584	chr20:58811584:A:G	5.98995e-13	-0.0298597	-1.8323	3.63178e-07	-0.197006	-1.77738
58812207	chr20:58812207:A:G	5.04147e-13	-0.19879	-1.83576	3.0655e-07	-0.360203	-1.78369
58812569	chr20:58812569:G:A	1.31488e-12	-2.31606e-10	-1.07592	9.81569e-07	-2.31606e-10	-0.980124
58812799	chr20:58812799:G:A	2.04708e-13	-1.10078	-1.83505	3.08539e-07	-0.323873	-1.81355
58812832	chr20:58812832:G:A	2.70552e-13	-0.824153	-1.8328	1.58436e-07	-0.978288	-1.82564
58813472	chr20:58813472:A:G	2.54314e-13	-1.02585	-1.69299	2.10266e-07	-0.824218	-1.69669
58813714	chr20:58813714:G:A	1.03673e-12	-2.31606e-10	-1.31359	5.42484e-07	-2.31606e-10	-1.57312
58814079	chr20:58814079:G:C	5.71386e-13	-0.106076	-1.80328	3.42883e-07	-0.312267	-1.71962
58814175	chr20:58814175:TCTC:T	1.11724e-12	-2.31606e-10	-1.2388	8.00698e-07	-2.31606e-10	-1.18379
58814365	chr20:58814365:T:C	1.30985e-12	0.481484	-1.56123	1.17892e-06	0.749529	-1.54645
58814582	chr20:58814582:G:C	2.65582e-12	-0.372908	-9.89384e-10	2.75675e-06	0.0525295	-9.89384e-10
58814801	chr20:58814801:A:G	3.10115e-12	-0.217888	-9.89384e-10	3.06508e-06	0.158551	-9.89384e-10
58816009	chr20:58816009:C:T	8.73004e-13	-2.31606e-10	-1.48548	5.59377e-07	-2.31606e-10	-1.54245
58816291	chr20:58816291:G:C	5.29285e-13	-0.270081	-1.71581	1.06121e-06	0.846677	-1.74879
58816379	chr20:58816379:C:T	9.30156e-13	-2.31606e-10	-1.42206	5.84344e-07	-2.31606e-10	-1.49879
58816380	chr20:58816380:A:G	8.49703e-13	0.246457	-1.75899	7.7134e-07	0.533835	-1.75498
58816878	chr20:58816878:T:C	1.07595e-12	0.501116	-1.77757	6.259e-07	0.247389	-1.67748
58817631	chr20:58817631:G:A	9.61188e-13	-1.38925	-9.89384e-10	6.10866e-07	-1.4544	-9.89384e-10
58818104	chr20:58818104:A:G	1.85488e-13	-1.87597	-1.15846	1.51162e-07	-1.83085	-1.02007
58818559	chr20:58818559:G:C	1.17279e-12	-0.295315	-0.89496	1.1051e-06	0.0539934	-0.915583
58818646	chr20:58818646:G:T	1.55538e-13	-1.86476	-1.34576	1.25428e-07	-1.81598	-1.22157
58818886	chr20:58818886:C:T	2.66968e-13	-0.819987	-1.8503	1.5148e-07	-1.00521	-1.84362
58819068	chr20:58819068:C:T	7.01646e-13	-2.31606e-10	-1.70399	4.47523e-07	-2.31606e-10	-1.76555
58819365	chr20:58819365:C:T	5.21319e-13	-0.211428	-1.78963	3.22346e-07	-0.403932	-1.68972
58819726	chr20:58819726:C:T	5.78576e-13	-1.89685	-9.89384e-10	4.46102e-07	-1.76873	-9.89384e-10
58819870	chr20:58819870:C:T	1.67237e-13	-1.31726	-1.82074	1.07042e-07	-1.42013	-1.77593
58820075	chr20:58820075:T:A	5.25966e-13	-0.200645	-1.79154	3.25228e-07	-0.393788	-1.69096
58820150	chr20:58820150:C:T	6.71337e-13	-2.31606e-10	-1.74815	4.76641e-07	-2.31606e-10	-1.70251
58820355	chr20:58820355:G:T	7.55336e-13	-2.31606e-10	-1.63025	6.32285e-07	-2.31606e-10	-1.41994
58821116	chr20:58821116:T:G	6.02654e-13	-1.85607	-9.89384e-10	3.8352e-07	-1.91989	-9.89384e-10
58821256	chr20:58821256:C:T	8.28133e-13	-2.31606e-10	-1.53824	5.78769e-07	-2.31606e-10	-1.50837
58821440	chr20:58821440:T:C	4.73463e-13	-0.281821	-1.81552	2.58825e-07	-0.531676	-1.78145
58821467	chr20:58821467:C:T	8.05516e-13	-1.56593	-9.89384e-10	6.53816e-07	-1.38645	-9.89384e-10
58821472	chr20:58821472:T:C	1.38164e-12	-2.31606e-10	-1.02639	9.81249e-07	-2.31606e-10	-0.980451
58822370	chr20:58822370:G:A	7.66414e-13	-2.31606e-10	-1.61569	6.46154e-07	-2.31606e-10	-1.39824
58822389	chr20:58822389:G:A	7.37353e-13	-2.31606e-10	-1.65435	6.10627e-07	-2.31606e-10	-1.45479
58822450	chr20:58822450:A:G	7.82713e-13	-0.150564	-1.44409	7.73546e-07	0.228347	-1.44664
58822914	chr20:58822914:G:C	6.09531e-13	-2.31606e-10	-1.84473	4.13361e-07	-2.31606e-10	-1.84496
58822939	chr20:58822939:T:C	6.89336e-13	0.0937055	-1.81539	7.07899e-07	0.412254	-1.71923
58822981	chr20:58822981:C:T	6.73594e-13	-2.31606e-10	-1.74479	4.78439e-07	-2.31606e-10	-1.69875
58823004	chr20:58823004:G:A	1.13102e-12	-2.31606e-10	-1.22654	8.00201e-07	-2.31606e-10	-1.18441
58823430	chr20:58823430:G:A	9.96264e-13	-2.31606e-10	-1.3534	6.26618e-07	-2.31606e-10	-1.42894
58823486	chr20:58823486:G:A	1.60152e-13	-1.57801	-1.60328	1.37662e-07	-1.35316	-1.59132
58823559	chr20:58823559:A:G	6.80981e-13	-2.31606e-10	-1.73388	4.75125e-07	-2.31606e-10	-1.7057
58824814	chr20:58824814:T:C	1.04033e-12	-0.0464245	-1.2637	1.0887e-06	0.336428	-1.21296
58824842	chr20:58824842:TGA:T	5.64952e-13	-1.92068	-9.89384e-10	4.08685e-07	-1.85633	-9.89384e-10
58825435	chr20:58825435:C:T	7.00395e-13	-2.31606e-10	-1.70577	4.24203e-07	-2.31606e-10	-1.81907
58825466	chr20:58825466:C:A	6.13027e-13	-2.31606e-10	-1.83901	4.16683e-07	-2.31606e-10	-1.83695
58826415	chr20:58826415:C:G	3.1692e-12	-0.196182	-9.89384e-10	1.17737e-06	-0.798243	-9.89384e-10
58826847	chr20:58826847:G:A	3.99087e-12	0.0343471	-9.89384e-10	3.73417e-06	0.356004	-9.89384e-10
58827048	chr20:58827048:A:G	1.53425e-12	-2.31606e-10	-0.921617	1.46201e-06	-2.31606e-10	-0.58171
58827937	chr20:58827937:G:A	1.79715e-13	-1.23933	-1.82672	8.45155e-08	-1.59721	-1.83513
58827995	chr20:58827995:G:GTT	6.77273e-13	-0.215601	-1.52374	2.69961e-07	-0.900698	-1.3703
58828168	chr20:58828168:T:C	9.21694e-14	-1.89265	-1.84114	6.57484e-08	-1.84876	-1.83468
58829484	chr20:58829484:G:T	1.26716e-12	-2.31606e-10	-1.11289	7.1054e-07	-2.31606e-10	-1.30325
58829784	chr20:58829784:A:G	5.22556e-11	2.60649	-9.89384e-10	4.04732e-05	2.73912	-9.89384e-10
58829850	chr20:58829850:G:A	6.27088e-13	-2.31606e-10	-1.81633	4.3523e-07	-2.31606e-10	-1.7934
58830045	chr20:58830045:G:A	9.69167e-14	-1.8735	-1.81006	7.02919e-08	-1.82014	-1.79648
58830050	chr20:58830050:C:T	6.30334e-13	-2.31606e-10	-1.81117	4.37911e-07	-2.31606e-10	-1.78726
58831013	chr20:58831013:A:C	2.2209e-12	0.50152	-1.05327	2.39073e-06	0.903162	-0.993086
58831704	chr20:58831704:C:T	6.42925e-13	-0.32735	-1.46404	2.52621e-07	-1.02358	-1.31381
58831919	chr20:58831919:G:C	9.39433e-14	-1.87628	-1.83845	6.80622e-08	-1.80583	-1.84303
58832140	chr20:58832140:C:A	1.3591e-13	-1.78983	-1.55559	1.21023e-07	-1.6138	-1.45949
58832237	chr20:58832237:T:C	1.26006e-12	-2.31606e-10	-1.1185	1.07206e-06	-2.31606e-10	-0.891938
58833195	chr20:58833195:T:C	6.68015e-13	-2.31606e-10	-1.75311	4.31715e-07	-2.31606e-10	-1.80151
58833854	chr20:58833854:C:T	6.62731e-13	-2.31606e-10	-1.76105	4.37754e-07	-2.31606e-10	-1.78762
58834158	chr20:58834158:T:A	6.2934e-13	-2.31606e-10	-1.81275	4.19099e-07	-2.31606e-10	-1.83117
58834200	chr20:58834200:C:CT	1.57168e-11	1.40507	-9.89384e-10	5.77618e-06	0.79222	-9.89384e-10
58834449	chr20:58834449:C:T	1.95381e-13	-1.16157	-1.8209	9.52567e-08	-1.5475	-1.7652
58834695	chr20:58834695:T:C	2.42605e-12	0.119421	-0.582816	2.505e-06	0.507664	-0.550898
58835043	chr20:58835043:A:G	2.86329e-12	-2.31606e-10	-0.29769	1.56645e-06	-2.31606e-10	-0.512708
58835285	chr20:58835285:G:A	4.11687e-12	0.875598	-0.810166	4.71552e-06	1.37421	-0.784875
58835768	chr20:58835768:T:G	7.73092e-13	-2.31606e-10	-1.60702	5.49803e-07	-2.31606e-10	-1.55972
58835923	chr20:58835923:G:A	2.81512e-13	-1.03157	-1.58567	1.32791e-07	-1.44861	-1.53189
58836429	chr20:58836429:G:A	1.91186e-12	0.878619	-1.5802	8.53256e-07	0.390724	-1.51094
58836762	chr20:58836762:T:C	6.7642e-13	-2.31606e-10	-1.7406	4.36624e-07	-2.31606e-10	-1.7902
58836781	chr20:58836781:C:A	1.55562e-11	1.3948	-9.89384e-10	5.7468e-06	0.787122	-9.89384e-10
58836784	chr20:58836784:ACTCCTT:A	1.61828e-11	1.43429	-9.89384e-10	5.95522e-06	0.822746	-9.89384e-10
58837426	chr20:58837426:C:T	6.08061e-13	-2.31606e-10	-1.84714	4.10819e-07	-2.31606e-10	-1.85112
58837588	chr20:58837588:G:A	9.24612e-13	-2.31606e-10	-1.42804	6.30464e-07	-2.31606e-10	-1.42282
58837690	chr20:58837690:G:A	3.73437e-11	2.2705	-9.89384e-10	3.20954e-05	2.50719	-9.89384e-10
58838132	chr20:58838132:T:C	6.39637e-13	-0.312007	-1.48451	6.7212e-07	-0.0339517	-1.32489
58838794	chr20:58838794:G:GT	1.05664e-12	-2.31606e-10	-1.29457	1.04051e-06	-2.31606e-10	-0.921811
58839085	chr20:58839085:A:G	8.96699e-14	-1.91004	-1.85124	6.36489e-08	-1.86564	-1.85025
58839225	chr20:58839225:G:T	7.2702e-13	-0.092906	-1.57556	2.65127e-07	-0.845957	-1.44311
58839319	chr20:58839319:T:G	7.7406e-13	-2.31606e-10	-1.60577	5.5051e-07	-2.31606e-10	-1.55843
58839992	chr20:58839992:G:A	9.70453e-13	-1.37965	-9.89384e-10	1.33263e-06	-0.674369	-9.89384e-10
58840400	chr20:58840400:C:T	4.15953e-13	-0.500027	-1.72682	3.96717e-07	-0.220336	-1.66572
58840907	chr20:58840907:C:T	6.77451e-13	-0.307726	-1.43135	7.19093e-07	-0.029807	-1.26148
58840912	chr20:58840912:G:A	1.02701e-12	-0.264673	-1.05834	9.3583e-07	0.115614	-1.14346
58840940	chr20:58840940:A:G	6.92101e-13	-0.207623	-1.51006	2.682e-07	-0.925106	-1.35244
58841676	chr20:58841676:A:G	9.11827e-14	-1.8945	-1.85005	6.56429e-08	-1.83578	-1.84926
58841705	chr20:58841705:A:G	6.80081e-13	-0.203706	-1.5315	2.60082e-07	-0.925304	-1.38298
58842046	chr20:58842046:G:A	6.25161e-13	-2.31606e-10	-1.81941	4.17083e-07	-2.31606e-10	-1.83599
58842401	chr20:58842401:C:G	6.65547e-13	-2.31606e-10	-1.75681	4.31351e-07	-2.31606e-10	-1.80235
58842532	chr20:58842532:T:C	6.40439e-13	-0.367648	-1.42761	6.69295e-07	-0.0941014	-1.26895
58843016	chr20:58843016:T:C	6.12352e-13	-0.11212	-1.72799	2.19026e-07	-0.857977	-1.62211
58843218	chr20:58843218:C:A	1.40126e-12	-2.31606e-10	-1.01229	9.54771e-07	-2.31606e-10	-1.00781
58843567	chr20:58843567:T:C	2.66785e-12	-2.31606e-10	-0.368389	2.33005e-06	-2.31606e-10	-0.115631
58843927	chr20:58843927:TAC:T	7.65388e-13	-2.31606e-10	-1.61703	6.51455e-07	-2.31606e-10	-1.39007
58844279	chr20:58844279:C:A	9.9008e-13	-0.356931	-1.0027	8.87344e-07	0.0163847	-1.09743
58844933	chr20:58844933:T:C	9.13914e-13	-0.448862	-0.990818	8.19746e-07	-0.0828563	-1.07743
58845213	chr20:58845213:G:A	2.23942e-12	-0.147678	-0.395767	2.2367e-06	0.220881	-0.3774
58845218	chr20:58845218:A:G	6.03484e-13	-1.8547	-9.89384e-10	4.17507e-07	-1.83498	-9.89384e-10
58845952	chr20:58845952:T:C	6.38181e-13	-2.31606e-10	-1.79879	4.22466e-07	-2.31606e-10	-1.82317
58846270	chr20:58846270:G:A	8.11547e-13	-1.55847	-9.89384e-10	4.2188e-07	-1.82456	-9.89384e-10
58846440	chr20:58846440:G:A	6.27414e-13	-2.31606e-10	-1.81581	4.14757e-07	-2.31606e-10	-1.84158
58846459	chr20:58846459:A:G	6.26416e-13	-2.31606e-10	-1.8174	4.22677e-07	-2.31606e-10	-1.82267
58846489	chr20:58846489:A:G	1.08691e-13	-1.77485	-1.79406	6.24564e-08	-1.90855	-1.82626
58846572	chr20:58846572:G:A	1.2435e-13	-1.60531	-1.82901	6.60748e-08	-1.83212	-1.84637
58846902	chr20:58846902:AC:A	6.71517e-13	-2.31606e-10	-1.74788	4.72945e-07	-2.31606e-10	-1.7103
58847187	chr20:58847187:C:T	4.86923e-12	-2.31606e-10	0.233274	3.78639e-06	-2.31606e-10	0.369891
58847197	chr20:58847197:T:C	1.43252e-13	-1.64057	-1.65224	8.36613e-08	-1.84941	-1.59309
58847241	chr20:58847241:ACTACCTCTAATATCAGCCTTGCAT:A	2.29589e-13	-1.40518	-1.41595	1.01499e-07	-1.82212	-1.42712
58847292	chr20:58847292:A:C	6.07732e-13	-2.31606e-10	-1.84768	4.11197e-07	-2.31606e-10	-1.85021
58848649	chr20:58848649:G:A	6.71485e-13	-2.31606e-10	-1.74793	4.86506e-07	-2.31606e-10	-1.68203
58848738	chr20:58848738:C:T	6.91995e-13	-2.31606e-10	-1.71784	5.22874e-07	-2.31606e-10	-1.60994
58849813	chr20:58849813:G:C	6.51568e-13	-1.77803	-9.89384e-10	7.73291e-07	-1.21862	-9.89384e-10
58850211	chr20:58850211:T:A	9.47575e-13	-0.0739693	-1.32954	1.33847e-06	0.647476	-1.31747
58850871	chr20:58850871:A:T	6.70178e-13	-2.31606e-10	-1.74987	4.83157e-07	-2.31606e-10	-1.68894
58850966	chr20:58850966:T:A	2.89574e-13	-1.71143	-0.877579	2.96247e-07	-1.73174	-0.446344
58851183	chr20:58851183:A:G	6.16138e-13	-2.31606e-10	-1.83395	4.39634e-07	-2.31606e-10	-1.78333
58851406	chr20:58851406:T:C	6.06918e-13	-2.31606e-10	-1.84902	4.17291e-07	-2.31606e-10	-1.83549
58851444	chr20:58851444:A:G	4.21703e-13	-0.734836	-1.47828	5.83398e-07	-0.304571	-1.19584
58851473	chr20:58851473:T:C	1.44769e-13	-1.67197	-1.61031	8.27819e-08	-1.79221	-1.66086
58851548	chr20:58851548:C:A	1.00931e-12	-2.31606e-10	-1.34039	9.11165e-07	-2.31606e-10	-1.05455
58851572	chr20:58851572:G:A	1.00284e-12	0.0339794	-1.3808	1.45319e-06	0.785106	-1.37287
58851777	chr20:58851777:A:C	1.15199e-12	-2.31606e-10	-1.20817	6.12774e-07	-2.31606e-10	-1.45128
58851880	chr20:58851880:C:T	2.01045e-13	-1.90188	-1.05201	1.52138e-07	-1.92051	-0.923977
58852077	chr20:58852077:T:C	9.14672e-14	-1.92192	-1.81952	6.11059e-08	-1.91765	-1.83902
58852205	chr20:58852205:G:A	4.29223e-12	-2.31606e-10	0.107144	3.47603e-06	-2.31606e-10	0.284368
58852265	chr20:58852265:G:T	5.65663e-13	-1.91942	-9.89384e-10	3.8921e-07	-1.90516	-9.89384e-10
58853245	chr20:58853245:T:C	1.19715e-12	-2.31606e-10	-1.16972	7.9786e-07	-2.31606e-10	-1.18734
58853765	chr20:58853765:A:G	6.54628e-12	-2.31606e-10	0.529235	4.65054e-06	-2.31606e-10	0.575462
58853790	chr20:58853790:T:C	6.74186e-13	-2.31606e-10	-1.74391	5.51046e-07	-2.31606e-10	-1.55746
58853892	chr20:58853892:G:A	3.71031e-12	-2.31606e-10	-0.038547	2.73147e-06	-2.31606e-10	0.0433165
58854486	chr20:58854486:C:G	3.68348e-12	-2.31606e-10	-0.0458042	2.95284e-06	-2.31606e-10	0.121246
58854492	chr20:58854492:AGATCCCGACTCCGGGACAGCACCAGCC:A	2.25222e-11	-2.31606e-10	1.76484	1.91815e-05	-2.31606e-10	1.99243
58855502	chr20:58855502:A:T	9.71563e-13	-2.31606e-10	-1.37851	8.73956e-07	-2.31606e-10	-1.09625
58855513	chr20:58855513:A:T	3.99829e-13	-0.420406	-1.84597	4.57892e-07	0.0428025	-1.78545
58855731	chr20:58855731:T:C	7.2844e-13	-2.31606e-10	-1.66651	4.86413e-07	-2.31606e-10	-1.68222
58855962	chr20:58855962:ACT:A	8.26412e-13	-2.31606e-10	-1.54032	6.61558e-07	-2.31606e-10	-1.37468
58856178	chr20:58856178:C:G	6.87543e-13	-2.31606e-10	-1.72429	4.61487e-07	-2.31606e-10	-1.73482
58856610	chr20:58856610:A:G	6.52684e-12	-2.31606e-10	0.526261	4.63664e-06	-2.31606e-10	0.572467
58857111	chr20:58857111:A:C	3.26107e-12	-2.31606e-10	-0.167607	2.4826e-06	-2.31606e-10	-0.0522167
58857124	chr20:58857124:A:G	1.16941e-11	1.10942	-9.89384e-10	5.50498e-06	0.744131	-9.89384e-10
58857156	chr20:58857156:T:C	5.62533e-13	-0.0767648	-1.8482	6.70895e-07	0.437686	-1.79835
58857828	chr20:58857828:T:C	9.34844e-13	-2.31606e-10	-1.41704	6.98894e-07	-2.31606e-10	-1.31978
58857837	chr20:58857837:A:C	2.81725e-12	-0.313902	-9.89384e-10	2.78957e-06	0.0643667	-9.89384e-10
58858073	chr20:58858073:C:T	7.21704e-13	-1.6758	-9.89384e-10	6.58846e-07	-1.37879	-9.89384e-10
58858089	chr20:58858089:C:G	6.12193e-13	-2.31606e-10	-1.84037	4.10868e-07	-2.31606e-10	-1.85101
58858287	chr20:58858287:A:G	5.46318e-13	-0.113079	-1.84114	6.61366e-07	0.399034	-1.774
58858434	chr20:58858434:TAA:T	6.66478e-13	-2.31606e-10	-1.75541	4.19697e-07	-2.31606e-10	-1.82974
58859113	chr20:58859113:T:C	6.16483e-13	-2.31606e-10	-1.83339	4.35324e-07	-2.31606e-10	-1.79319
58859214	chr20:58859214:G:A	7.89063e-12	-2.31606e-10	0.716014	5.59574e-06	-2.31606e-10	0.760484
58859405	chr20:58859405:T:G	1.03677e-12	-2.31606e-10	-1.31355	6.26858e-07	-2.31606e-10	-1.42856
58859454	chr20:58859454:CCCAAAGTACTGGG:C	4.06235e-13	-0.39917	-1.85132	4.52996e-07	0.0663432	-1.81974
58859780	chr20:58859780:C:A	1.43224e-12	-2.31606e-10	-0.990423	9.18601e-07	-2.31606e-10	-1.04643
58859845	chr20:58859845:C:G	8.06414e-13	-1.56482	-9.89384e-10	1.01184e-06	-0.949753	-9.89384e-10
58859867	chr20:58859867:G:A	3.61704e-13	-0.515573	-1.85102	3.98631e-07	-0.0663688	-1.81487
58860477	chr20:58860477:C:T	1.15297e-13	-1.92013	-1.58977	8.71391e-08	-1.85196	-1.54981
58861167	chr20:58861167:C:T	1.01898e-12	-2.31606e-10	-1.33086	9.24321e-07	-2.31606e-10	-1.04022
58862117	chr20:58862117:T:G	1.0599e-12	-2.31606e-10	-1.29149	6.96473e-07	-2.31606e-10	-1.32325
58862333	chr20:58862333:T:A	6.39126e-13	-2.31606e-10	-1.79731	4.12501e-07	-2.31606e-10	-1.84704
58863763	chr20:58863763:A:G	1.24133e-13	-1.88872	-1.54735	8.95206e-08	-1.92084	-1.45397
58863866	chr20:58863866:G:A	7.75392e-13	-0.35372	-1.25033	1.00698e-06	0.31215	-1.26672
58863885	chr20:58863885:G:A	1.31139e-13	-1.84832	-1.53283	9.15933e-08	-1.90636	-1.44556
58864253	chr20:58864253:T:A	3.03941e-12	-1.70663	1.46863	2.68266e-06	-1.7222	1.74749
58865029	chr20:58865029:C:T	5.82212e-13	-0.452259	-1.43832	7.46889e-07	0.187249	-1.44061
58865133	chr20:58865133:T:C	1.34412e-13	-1.92151	-1.43499	8.35998e-08	-1.92085	-1.52239
58865332	chr20:58865332:C:T	8.45036e-12	-2.31606e-10	0.784548	5.98431e-06	-2.31606e-10	0.82762
58865425	chr20:58865425:T:A	7.88235e-13	-2.31606e-10	-1.58762	5.95244e-07	-2.31606e-10	-1.48031
58865529	chr20:58865529:C:A	4.58633e-13	-0.31604	-1.81313	5.93903e-07	0.327984	-1.81054
58865690	chr20:58865690:T:C	1.27802e-13	-1.91659	-1.49034	8.11187e-08	-1.90289	-1.57047
58866351	chr20:58866351:A:C	6.11553e-13	-2.31606e-10	-1.84141	4.15556e-07	-2.31606e-10	-1.83966
58866674	chr20:58866674:A:G	8.49738e-13	-2.31606e-10	-1.51249	6.02405e-07	-2.31606e-10	-1.46835
58866688	chr20:58866688:CTCA:C	8.03546e-13	-2.31606e-10	-1.56838	6.85623e-07	-2.31606e-10	-1.33895
58866929	chr20:58866929:C:A	8.77708e-13	-2.31606e-10	-1.4801	7.71399e-07	-2.31606e-10	-1.22107
58867635	chr20:58867635:G:A	6.44362e-13	-2.31606e-10	-1.78916	4.13353e-07	-2.31606e-10	-1.84497
58867639	chr20:58867639:A:G	6.31007e-13	-0.303984	-1.50612	8.33355e-07	0.365235	-1.50905
58868024	chr20:58868024:T:TC	9.12595e-14	-1.90402	-1.83969	6.14368e-08	-1.92087	-1.83039
58868189	chr20:58868189:T:C	8.95356e-14	-1.91305	-1.84974	6.08317e-08	-1.9162	-1.84496
58868438	chr20:58868438:A:G	8.93665e-14	-1.91334	-1.85133	6.0562e-08	-1.91594	-1.84967
58868776	chr20:58868776:A:G	9.01519e-14	-1.91024	-1.84568	6.11314e-08	-1.91817	-1.83808
58868874	chr20:58868874:A:G	2.05054e-11	1.67103	-9.89384e-10	1.73879e-05	1.89425	-9.89384e-10
58869173	chr20:58869173:T:C	9.93884e-14	-1.92217	-1.73621	6.76254e-08	-1.89168	-1.76362
58869506	chr20:58869506:T:C	6.07427e-13	-2.31606e-10	-1.84819	4.38388e-07	-2.31606e-10	-1.78617
58869770	chr20:58869770:C:T	6.97066e-13	-2.31606e-10	-1.71054	5.39167e-07	-2.31606e-10	-1.57925
58869860	chr20:58869860:A:G	2.02917e-13	-1.09757	-1.84705	1.36579e-07	-1.10376	-1.84862
58869886	chr20:58869886:C:T	6.05789e-13	-2.31606e-10	-1.85089	4.30215e-07	-2.31606e-10	-1.80499
58870011	chr20:58870011:A:G	8.55415e-13	-2.31606e-10	-1.50583	5.53598e-07	-2.31606e-10	-1.55284
58870158	chr20:58870158:G:A	2.71123e-13	-1.2857	-1.36914	2.43138e-07	-1.18779	-1.18786
58870670	chr20:58870670:G:T	2.7365e-12	0.997861	-1.34084	2.20034e-06	1.24672	-1.41963
58870916	chr20:58870916:A:G	1.20852e-13	-1.75993	-1.70292	7.13861e-08	-1.88821	-1.71296
58870956	chr20:58870956:CT:C	1.46524e-12	-0.967644	-9.89384e-10	7.3305e-07	-1.27206	-9.89384e-10
58871254	chr20:58871254:T:C	7.99085e-13	-2.31606e-10	-1.57395	7.28003e-07	-2.31606e-10	-1.27897
58871911	chr20:58871911:G:A	6.37739e-12	1.05436	-0.551264	4.8702e-06	1.30256	-0.680947
58872185	chr20:58872185:C:T	1.36989e-12	-1.03493	-9.89384e-10	9.09262e-07	-1.05664	-9.89384e-10
58872268	chr20:58872268:G:A	7.16471e-13	-1.68308	-9.89384e-10	4.31632e-07	-1.8017	-9.89384e-10
58872756	chr20:58872756:CAG:C	7.74803e-13	-2.31606e-10	-1.60481	6.96436e-07	-2.31606e-10	-1.3233
58872856	chr20:58872856:T:C	1.84201e-13	-1.76488	-1.27651	2.38762e-07	-1.44753	-0.946282
58873238	chr20:58873238:T:C	8.06516e-13	-2.31606e-10	-1.56469	5.67208e-07	-2.31606e-10	-1.52855
58873430	chr20:58873430:G:A	8.11397e-13	-2.31606e-10	-1.55866	5.44581e-07	-2.31606e-10	-1.56926
58873670	chr20:58873670:G:A	8.13936e-13	-2.31606e-10	-1.55554	5.18518e-07	-2.31606e-10	-1.6183
58873691	chr20:58873691:C:T	1.00212e-13	-1.90622	-1.74391	9.7563e-08	-1.7427	-1.54608
58873782	chr20:58873782:C:T	2.43315e-12	0.807855	-1.26833	3.10907e-06	1.18798	-1.01518
58874135	chr20:58874135:C:T	6.2083e-13	-2.31606e-10	-1.82636	4.76311e-07	-2.31606e-10	-1.70321
58874875	chr20:58874875:G:A	7.03133e-13	-2.31606e-10	-1.70187	4.68291e-07	-2.31606e-10	-1.72019
58875360	chr20:58875360:C:T	5.28465e-12	2.05129	-1.73615	6.09938e-06	2.50023	-1.65356
58877826	chr20:58877826:C:T	3.42861e-13	-0.689023	-1.73107	1.12457e-07	-1.32737	-1.81934
58877997	chr20:58877997:C:T	7.37478e-13	-2.31606e-10	-1.65418	4.82147e-07	-2.31606e-10	-1.69103
58878464	chr20:58878464:A:C	9.20463e-13	-2.31606e-10	-1.43254	6.20728e-07	-2.31606e-10	-1.43838
58878786	chr20:58878786:G:A	7.72646e-13	0.243535	-1.85113	4.6157e-07	0.0990719	-1.83371
58878797	chr20:58878797:C:G	8.08684e-13	-1.11074	-0.451267	3.93681e-07	-1.2405	-0.653234
58878952	chr20:58878952:G:A	1.1341e-12	-1.22383	-9.89384e-10	6.93026e-07	-1.32821	-9.89384e-10
58879211	chr20:58879211:A:G	1.17611e-12	-2.31606e-10	-1.18745	7.58383e-07	-2.31606e-10	-1.23809
58879921	chr20:58879921:A:C	1.62375e-12	-2.31606e-10	-0.864921	9.87322e-07	-2.31606e-10	-0.974281
58880191	chr20:58880191:A:T	8.66864e-13	-1.49253	-9.89384e-10	5.05841e-07	-1.64306	-9.89384e-10
58880273	chr20:58880273:C:T	1.56736e-13	-1.65721	-1.54564	8.29435e-08	-1.89684	-1.55428
58880311	chr20:58880311:G:A	1.0356e-11	-2.31606e-10	0.987902	4.71727e-06	-2.31606e-10	0.589708
58880521	chr20:58880521:T:C	1.40968e-13	-1.71443	-1.59445	7.78438e-08	-1.91279	-1.60178
58881440	chr20:58881440:T:A	7.02644e-13	-0.310438	-1.39213	3.76848e-07	-0.318387	-1.61905
58881586	chr20:58881586:G:A	1.2803e-12	-2.31606e-10	-1.10257	1.01622e-06	-2.31606e-10	-0.945436
58881859	chr20:58881859:T:C	9.56639e-13	-2.31606e-10	-1.39399	1.0231e-06	-2.31606e-10	-0.938682
58882037	chr20:58882037:T:C	7.6093e-13	-2.31606e-10	-1.62288	5.53549e-07	-2.31606e-10	-1.55293
58882245	chr20:58882245:A:G	6.65644e-13	0.0196421	-1.7763	4.60606e-07	-0.00254294	-1.73419
58882714	chr20:58882714:G:A	2.67612e-12	0.68839	-1.05368	1.22842e-06	0.40301	-1.15881
58882853	chr20:58882853:G:T	6.22928e-13	-1.82299	-9.89384e-10	3.93824e-07	-1.89337	-9.89384e-10
58883469	chr20:58883469:A:G	1.14177e-13	-1.92152	-1.59814	7.9079e-08	-1.90954	-1.58929
58883788	chr20:58883788:GAGAGTT:G	6.09508e-13	-2.31606e-10	-1.84476	4.24898e-07	-2.31606e-10	-1.81743
58884029	chr20:58884029:T:C	6.70969e-13	-2.31606e-10	-1.74869	4.21688e-07	-2.31606e-10	-1.82501
58884112	chr20:58884112:A:G	2.67537e-12	0.698713	-1.06429	1.2708e-06	0.445731	-1.16761
58884284	chr20:58884284:C:T	2.62467e-12	-0.384708	-9.89384e-10	1.43173e-06	-0.602642	-9.89384e-10
58884487	chr20:58884487:T:C	6.06587e-13	-2.31606e-10	-1.84957	4.16261e-07	-2.31606e-10	-1.83796
58884511	chr20:58884511:T:C	8.90258e-13	-1.4659	-9.89384e-10	5.26407e-07	-1.6032	-9.89384e-10
58884683	chr20:58884683:C:T	1.47751e-13	-1.76994	-1.49195	9.24689e-08	-1.92221	-1.4202
58884756	chr20:58884756:C:T	4.03553e-12	0.845917	-0.800442	1.66779e-06	0.558241	-1.00826
58884813	chr20:58884813:T:C	8.6921e-13	-1.48983	-9.89384e-10	1.31275e-06	-0.689399	-9.89384e-10
58884894	chr20:58884894:A:AG	1.13588e-13	-1.92211	-1.60273	7.84618e-08	-1.91317	-1.59349
58885356	chr20:58885356:C:G	7.0847e-13	-2.31606e-10	-1.69431	4.38645e-07	-2.31606e-10	-1.78559
58885457	chr20:58885457:T:C	1.40917e-13	-1.76768	-1.54157	8.67969e-08	-1.92204	-1.48367
58886611	chr20:58886611:AC:A	6.94324e-13	-2.31606e-10	-1.71448	5.24298e-07	-2.31606e-10	-1.60722
58886860	chr20:58886860:G:A	3.54171e-12	0.682164	-0.767217	1.75189e-06	0.428579	-0.829406
58887435	chr20:58887435:T:C	5.64105e-13	-1.92218	-9.89384e-10	4.03485e-07	-1.86914	-9.89384e-10
58887572	chr20:58887572:T:C	6.88801e-13	-2.31606e-10	-1.72246	4.83619e-07	-2.31606e-10	-1.68798
58887573	chr20:58887573:G:A	1.00866e-13	-1.92127	-1.72235	6.92831e-08	-1.91941	-1.71167
58888121	chr20:58888121:C:G	6.14998e-13	-2.31606e-10	-1.8358	4.10987e-07	-2.31606e-10	-1.85072
58888417	chr20:58888417:C:G	2.30571e-12	0.0174752	-0.53175	1.09911e-06	-0.163877	-0.703146
58889854	chr20:58889854:C:A	6.67623e-13	-2.31606e-10	-1.75369	4.39136e-07	-2.31606e-10	-1.78447
58889933	chr20:58889933:A:C	1.09554e-12	-1.25841	-9.89384e-10	2.06945e-06	-0.234239	-9.89384e-10
58890516	chr20:58890516:G:A	8.71379e-10	6.09851	-0.678098	4.6035e-05	4.10644	-1.23856
58892182	chr20:58892182:C:T	9.03158e-13	-1.45152	-9.89384e-10	5.18803e-07	-1.61775	-9.89384e-10
58893752	chr20:58893752:G:A	5.50832e-10	6.04037	-1.0786	3.71062e-05	4.17036	-1.51809
58894000	chr20:58894000:C:T	4.39192e-10	5.93889	-1.20362	3.13183e-05	4.08036	-1.59768
58894113	chr20:58894113:T:C	2.78291e-12	-2.31606e-10	-0.326165	1.93619e-06	-2.31606e-10	-0.300801
58894172	chr20:58894172:C:G	6.1805e-12	1.01168	-0.539944	3.60014e-06	0.613204	-0.293753
58894425	chr20:58894425:T:C	2.42929e-13	-0.91977	-1.84488	1.24312e-07	-1.21239	-1.83409
58894965	chr20:58894965:G:T	7.17926e-13	-2.31606e-10	-1.68105	4.63313e-07	-2.31606e-10	-1.73087
58895361	chr20:58895361:AAAATT:A	6.05589e-13	-2.31606e-10	-1.85122	4.19738e-07	-2.31606e-10	-1.82965
58895426	chr20:58895426:C:T	1.23816e-12	-2.31606e-10	-1.13604	9.40261e-07	-2.31606e-10	-1.02312
58895462	chr20:58895462:G:A	2.46192e-13	-1.76666	-0.984651	1.58674e-07	-1.72336	-1.07907
58895534	chr20:58895534:AAAC:A	7.35764e-13	-2.31606e-10	-1.65651	5.72869e-07	-2.31606e-10	-1.51862
58895951	chr20:58895951:C:T	6.05626e-13	-2.31606e-10	-1.85115	4.11021e-07	-2.31606e-10	-1.85063
58896063	chr20:58896063:C:T	7.11885e-13	-2.31606e-10	-1.6895	5.80596e-07	-2.31606e-10	-1.50522
58896755	chr20:58896755:G:A	6.07064e-13	-2.31606e-10	-1.84878	4.70492e-07	-2.31606e-10	-1.7155
58896988	chr20:58896988:A:G	8.08582e-12	0.54994	0.19051	5.13316e-06	0.197671	0.476527
58897812	chr20:58897812:C:T	6.07223e-13	-2.31606e-10	-1.84852	4.58518e-07	-2.31606e-10	-1.74128
58898188	chr20:58898188:G:A	1.27516e-12	-2.31606e-10	-1.10659	7.89643e-07	-2.31606e-10	-1.1977
58898577	chr20:58898577:G:A	7.77499e-13	-2.31606e-10	-1.60133	4.97198e-07	-2.31606e-10	-1.66029
58898590	chr20:58898590:C:A	3.23384e-12	-2.31606e-10	-0.175992	1.88765e-06	-2.31606e-10	-0.326188
58898673	chr20:58898673:C:T	3.10537e-12	-0.216529	-9.89384e-10	1.76399e-06	-0.393941	-9.89384e-10
58899144	chr20:58899144:A:G	7.47418e-13	-2.31606e-10	-1.64079	4.56716e-07	-2.31606e-10	-1.74521
58899171	chr20:58899171:CAT:C	6.06428e-13	-2.31606e-10	-1.84983	4.11161e-07	-2.31606e-10	-1.85029
58899468	chr20:58899468:C:T	2.89692e-12	-2.31606e-10	-0.286013	2.03476e-06	-2.31606e-10	-0.251143
58899586	chr20:58899586:A:T	6.19605e-13	-2.31606e-10	-1.82833	4.16262e-07	-2.31606e-10	-1.83796
58899735	chr20:58899735:A:G	7.46616e-13	-1.64187	-9.89384e-10	4.18744e-07	-1.83202	-9.89384e-10
58900208	chr20:58900208:A:AT	1.58437e-12	-2.31606e-10	-0.889477	1.18106e-06	-2.31606e-10	-0.795111
58900277	chr20:58900277:T:C	6.17871e-13	-2.31606e-10	-1.83114	4.28612e-07	-2.31606e-10	-1.80873
58900569	chr20:58900569:C:T	6.3746e-13	-2.31606e-10	-1.79992	4.19829e-07	-2.31606e-10	-1.82943
58901754	chr20:58901754:T:C	1.36591e-11	0.999526	0.265221	1.07875e-05	0.558707	0.858163
58901774	chr20:58901774:A:G	2.22597e-12	-2.31606e-10	-0.549468	1.7338e-06	-2.31606e-10	-0.411205
58901780	chr20:58901780:G:C	1.27719e-12	-2.31606e-10	-1.105	9.76184e-07	-2.31606e-10	-0.985626
58901932	chr20:58901932:C:T	4.23413e-12	-2.31606e-10	0.0935163	2.5085e-06	-2.31606e-10	-0.0418387
58902035	chr20:58902035:T:C	3.64357e-09	5.36559	1.48547	0.000897455	4.76549	1.07255
58902156	chr20:58902156:A:G	3.27587e-09	5.35615	1.38853	0.000786783	4.76003	0.946403
58902256	chr20:58902256:G:T	6.36831e-13	-2.31606e-10	-1.80091	4.16413e-07	-2.31606e-10	-1.8376
58902464	chr20:58902464:C:T	2.4311e-12	-0.46132	-9.89384e-10	2.72946e-06	0.0425827	-9.89384e-10
58902589	chr20:58902589:C:A	2.35851e-12	-2.31606e-10	-0.491631	1.63595e-06	-2.31606e-10	-0.469296
58903393	chr20:58903393:A:T	9.28526e-13	0.417222	-1.84104	3.50075e-07	-0.328628	-1.6825
58903743	chr20:58903743:G:A	2.05755e-12	-2.31606e-10	-0.628145	1.38453e-06	-2.31606e-10	-0.636163
58903752	chr20:58903752:C:T	1.92797e-13	-1.151	-1.84478	7.9225e-08	-1.6457	-1.85128
58903884	chr20:58903884:G:A	5.53115e-13	-0.585871	-1.35598	3.88793e-07	-0.362432	-1.5438
58904078	chr20:58904078:A:G	2.43345e-13	-1.75147	-1.01146	9.41652e-08	-1.76592	-1.5583
58904221	chr20:58904221:C:T	1.28232e-13	-1.79587	-1.6077	7.15633e-08	-1.78052	-1.81818
58904303	chr20:58904303:T:TTTAACA	3.61363e-12	-2.31606e-10	-0.0649492	1.88067e-06	-2.31606e-10	-0.329894
58904438	chr20:58904438:G:A	6.17519e-13	-2.31606e-10	-1.83171	4.28143e-07	-2.31606e-10	-1.80982
58904870	chr20:58904870:G:A	1.01348e-13	-1.88814	-1.75071	6.88736e-08	-1.86274	-1.77426
58904961	chr20:58904961:C:T	6.79849e-13	-2.31606e-10	-1.73555	4.53794e-07	-2.31606e-10	-1.75163
58904988	chr20:58904988:C:T	6.73806e-13	-2.31606e-10	-1.74447	4.70507e-07	-2.31606e-10	-1.71547
58905365	chr20:58905365:T:C	2.33456e-13	-0.953244	-1.85118	1.34761e-07	-1.14481	-1.82096
58905878	chr20:58905878:T:C	6.74463e-13	0.0934123	-1.83691	3.27313e-07	-0.239379	-1.83898
58906517	chr20:58906517:TA:T	9.33328e-13	-2.31606e-10	-1.41866	6.44228e-07	-2.31606e-10	-1.40122
58907015	chr20:58907015:T:G	7.62097e-12	1.87651	-1.19527	1.34505e-06	0.4803	-1.14539
58907296	chr20:58907296:G:A	8.72095e-13	-2.31606e-10	-1.48652	6.01408e-07	-2.31606e-10	-1.47
58907385	chr20:58907385:T:C	4.21442e-12	0.0888514	-9.89384e-10	2.0091e-06	-0.263835	-9.89384e-10
58907453	chr20:58907453:A:G	5.31695e-12	-2.31606e-10	0.321238	4.72714e-06	-2.31606e-10	0.591799
58907950	chr20:58907950:T:C	2.44684e-12	-2.31606e-10	-0.454866	7.74538e-07	-2.31606e-10	-1.21701
58907969	chr20:58907969:C:A	6.72773e-13	-1.74601	-9.89384e-10	6.29047e-07	-1.42507	-9.89384e-10
58908194	chr20:58908194:CA:C	1.80289e-12	-0.760273	-9.89384e-10	1.72544e-06	-0.416041	-9.89384e-10
58908246	chr20:58908246:T:C	1.00445e-12	-2.31606e-10	-1.34522	6.91888e-07	-2.31606e-10	-1.32985
58908484	chr20:58908484:A:G	1.75946e-12	-0.784653	-9.89384e-10	1.52581e-06	-0.538995	-9.89384e-10
58908600	chr20:58908600:T:C	2.76003e-09	2.93323	3.64011	0.00542095	2.96242	4.67409
58908800	chr20:58908800:G:T	1.07498e-12	-2.31606e-10	-1.27736	5.58724e-07	-2.31606e-10	-1.54362
58908867	chr20:58908867:C:G	1.75974e-12	-2.31606e-10	-0.784494	1.04389e-06	-2.31606e-10	-0.918565
58909030	chr20:58909030:T:C	1.43823e-13	-1.83802	-1.45081	8.32217e-08	-1.77289	-1.67488
58909186	chr20:58909186:C:T	6.1575e-13	-1.7524	-0.0821795	4.34132e-07	-1.77411	-0.0218198
58909271	chr20:58909271:C:G	1.86675e-13	-1.85068	-1.17737	1.26831e-07	-1.85123	-1.17519
58909308	chr20:58909308:G:A	1.8481e-12	-0.735505	-9.89384e-10	1.59478e-06	-0.494786	-9.89384e-10
58910556	chr20:58910556:T:C	2.84141e-12	0.930633	-1.23599	6.41292e-07	0.134877	-1.54067
58910757	chr20:58910757:C:T	1.74817e-13	-1.91535	-1.17833	1.18999e-07	-1.91492	-1.17524
58911692	chr20:58911692:A:G	5.89999e-13	-1.8773	-9.89384e-10	4.15137e-07	-1.84067	-9.89384e-10
58911925	chr20:58911925:C:T	1.09793e-10	1.06973	2.2792	0.000234026	1.31744	3.17647
58912233	chr20:58912233:A:G	6.24301e-13	-2.31606e-10	-1.82078	4.14768e-07	-2.31606e-10	-1.84156
58912986	chr20:58912986:A:G	1.01522e-12	-2.31606e-10	-1.33456	6.19625e-07	-2.31606e-10	-1.44016
58913112	chr20:58913112:C:T	9.5356e-13	-2.31606e-10	-1.39721	5.88539e-07	-2.31606e-10	-1.49163
58913321	chr20:58913321:T:C	4.79957e-12	2.04663	-1.82777	5.17358e-06	2.48022	-1.79817
58913546	chr20:58913546:A:T	3.52087e-11	2.21163	-9.89384e-10	3.82251e-05	2.68197	-9.89384e-10
58913604	chr20:58913604:T:C	6.09056e-13	-2.31606e-10	-1.84551	4.52923e-07	-2.31606e-10	-1.75356
58913757	chr20:58913757:C:T	9.2294e-13	-2.31606e-10	-1.42985	5.70562e-07	-2.31606e-10	-1.52266
58913851	chr20:58913851:T:A	1.26663e-12	-2.31606e-10	-1.1133	1.17028e-06	-2.31606e-10	-0.804282
58913909	chr20:58913909:G:A	2.84364e-12	0.747988	-1.05257	3.95331e-07	-0.427858	-1.46169
58914120	chr20:58914120:C:T	8.54318e-13	-2.31606e-10	-1.50711	5.53169e-07	-2.31606e-10	-1.55361
58915180	chr20:58915180:T:C	7.9906e-12	-2.31606e-10	0.728604	7.31009e-06	-2.31606e-10	1.02773
58915193	chr20:58915193:C:A	2.87954e-12	1.44877	-1.74081	2.49647e-06	1.64008	-1.68672
58915586	chr20:58915586:A:G	1.45767e-12	-0.972822	-9.89384e-10	1.95769e-06	-0.289757	-9.89384e-10
58916062	chr20:58916062:G:T	6.25532e-13	-2.31606e-10	-1.81881	4.53183e-07	-2.31606e-10	-1.75298
58916165	chr20:58916165:C:T	9.42767e-13	-2.31606e-10	-1.4086	6.62409e-07	-2.31606e-10	-1.37339
58916166	chr20:58916166:G:A	8.67183e-12	2.55969	-1.74927	7.22398e-06	2.71129	-1.69541
58916213	chr20:58916213:A:T	8.33641e-12	2.41741	-1.64644	8.17764e-06	2.59832	-1.45843
58916347	chr20:58916347:C:A	5.23569e-12	0.305837	-9.89384e-10	3.03432e-06	0.148467	-9.89384e-10
58916416	chr20:58916416:G:A	6.8116e-13	-2.31606e-10	-1.73362	4.95837e-07	-2.31606e-10	-1.66303
58916492	chr20:58916492:T:C	1.4458e-11	2.55432	-1.23273	1.46618e-05	2.71509	-0.991371
58916628	chr20:58916628:G:A	1.10704e-12	-2.31606e-10	-1.24797	6.04332e-07	-2.31606e-10	-1.46515
58916991	chr20:58916991:T:C	6.58923e-13	-2.31606e-10	-1.76681	4.25753e-07	-2.31606e-10	-1.81542
58917449	chr20:58917449:G:A	9.33391e-12	2.72978	-1.84578	7.02034e-06	2.83843	-1.85114
58917555	chr20:58917555:A:G	8.89206e-13	-2.31606e-10	-1.46709	5.73373e-07	-2.31606e-10	-1.51774
58917646	chr20:58917646:G:A	1.57341e-12	-2.31606e-10	-0.896417	1.30297e-06	-2.31606e-10	-0.696877
58917688	chr20:58917688:G:A	7.99772e-13	-2.31606e-10	-1.57309	5.19726e-07	-2.31606e-10	-1.61598
58917734	chr20:58917734:C:T	7.52964e-13	-2.31606e-10	-1.6334	5.6318e-07	-2.31606e-10	-1.53568
58917800	chr20:58917800:G:C	1.47784e-12	-2.31606e-10	-0.959079	6.96795e-07	-2.31606e-10	-1.32279
58917943	chr20:58917943:A:T	6.32453e-13	-2.31606e-10	-1.80781	4.62206e-07	-2.31606e-10	-1.73327
58918157	chr20:58918157:G:A	6.07944e-13	-2.31606e-10	-1.84733	4.31347e-07	-2.31606e-10	-1.80236
58918165	chr20:58918165:A:G	3.37883e-13	-0.937435	-1.49728	2.51448e-07	-0.678777	-1.66327
58918221	chr20:58918221:T:C	9.27875e-13	-2.31606e-10	-1.42452	7.98639e-07	-2.31606e-10	-1.18637
58918437	chr20:58918437:G:A	1.51999e-12	-2.31606e-10	-0.930956	1.25808e-06	-2.31606e-10	-0.731937
58918504	chr20:58918504:G:A	6.07889e-13	-2.31606e-10	-1.84742	4.17171e-07	-2.31606e-10	-1.83578
58918703	chr20:58918703:A:C	7.30824e-13	-2.31606e-10	-1.66324	4.78814e-07	-2.31606e-10	-1.69796
58918704	chr20:58918704:G:T	7.39595e-13	-2.31606e-10	-1.65131	4.84237e-07	-2.31606e-10	-1.6867
58918769	chr20:58918769:T:G	6.46189e-13	-2.31606e-10	-1.78632	4.19851e-07	-2.31606e-10	-1.82938
58919586	chr20:58919586:G:A	1.31976e-12	-2.31606e-10	-1.07221	1.21372e-06	-2.31606e-10	-0.767828
58919652	chr20:58919652:C:CTAAAA	7.32209e-13	-2.31606e-10	-1.66135	4.28429e-07	-2.31606e-10	-1.80915
58919803	chr20:58919803:G:A	4.20314e-12	1.39875	-1.31258	4.94273e-06	1.54993	-0.913531
58920346	chr20:58920346:C:T	7.94803e-13	-2.31606e-10	-1.57932	5.07858e-07	-2.31606e-10	-1.63908
58920675	chr20:58920675:A:T	7.62874e-13	-2.31606e-10	-1.62032	4.94882e-07	-2.31606e-10	-1.66496
58920852	chr20:58920852:T:C	6.698e-13	-2.31606e-10	-1.75044	5.31705e-07	-2.31606e-10	-1.59319
58921479	chr20:58921479:T:G	6.05786e-13	-2.31606e-10	-1.85089	4.17137e-07	-2.31606e-10	-1.83586
58921818	chr20:58921818:G:A	6.30573e-12	1.98224	-1.49044	1.07149e-05	2.87293	-1.46282
58922260	chr20:58922260:T:C	5.04025e-12	-2.31606e-10	0.267795	3.26708e-06	-2.31606e-10	0.222375
58922431	chr20:58922431:A:G	6.60097e-13	-2.31606e-10	-1.76503	4.25596e-07	-2.31606e-10	-1.81579
58923452	chr20:58923452:G:A	7.13717e-13	-2.31606e-10	-1.68693	4.19234e-07	-2.31606e-10	-1.83085
58923525	chr20:58923525:G:A	2.4337e-12	-2.31606e-10	-0.460249	2.36243e-06	-2.31606e-10	-0.101833
58923729	chr20:58923729:G:C	3.11154e-12	1.24036	-1.45491	3.27368e-06	1.71731	-1.49292
58924259	chr20:58924259:G:T	1.40662e-11	1.30216	-0.00804975	2.64952e-05	1.86659	0.448852
58925219	chr20:58925219:ATATAT:A	7.41265e-13	-2.31606e-10	-1.64906	5.95662e-07	-2.31606e-10	-1.4796
58925971	chr20:58925971:A:G	9.03869e-14	-1.90611	-1.84721	9.06965e-08	-1.6184	-1.74336
58926593	chr20:58926593:C:T	1.73354e-12	-2.31606e-10	-0.799498	1.44385e-06	-2.31606e-10	-0.594211
58927039	chr20:58927039:C:T	1.50215e-12	-2.31606e-10	-0.942765	8.58368e-07	-2.31606e-10	-1.11424
58927200	chr20:58927200:G:A	1.02498e-13	-1.92166	-1.70592	1.2442e-07	-1.50125	-1.54437
58927806	chr20:58927806:C:T	1.69557e-12	-2.31606e-10	-0.82164	1.41452e-06	-2.31606e-10	-0.614733
58927809	chr20:58927809:A:G	6.58069e-13	-2.31606e-10	-1.76811	4.77605e-07	-2.31606e-10	-1.70049
58928192	chr20:58928192:T:C	1.16683e-12	-2.31606e-10	-1.19537	9.86141e-07	-2.31606e-10	-0.975477
58929056	chr20:58929056:A:G	9.04187e-14	-1.92167	-1.8313	1.12313e-07	-1.45038	-1.6976
58929426	chr20:58929426:A:G	6.62188e-13	-2.31606e-10	-1.76187	4.52168e-07	-2.31606e-10	-1.75522
58929674	chr20:58929674:G:A	6.18961e-13	-1.82937	-9.89384e-10	3.98646e-07	-1.8812	-9.89384e-10
58929697	chr20:58929697:G:A	1.32075e-12	-2.31606e-10	-1.07146	7.55359e-07	-2.31606e-10	-1.24208
58929781	chr20:58929781:G:A	4.34878e-13	-0.409089	-1.77326	4.09115e-07	-0.0287217	-1.82656
58929880	chr20:58929880:C:A	6.52593e-13	-2.31606e-10	-1.77646	4.5374e-07	-2.31606e-10	-1.75175
58930189	chr20:58930189:G:A	1.60617e-12	-0.875811	-9.89384e-10	1.04217e-06	-0.920213	-9.89384e-10
58930269	chr20:58930269:T:C	1.7445e-11	-2.31606e-10	1.50939	8.07837e-06	-2.31606e-10	1.12767
58930442	chr20:58930442:G:A	8.28699e-13	-2.31606e-10	-1.53756	5.23578e-07	-2.31606e-10	-1.60859
58930462	chr20:58930462:TGAAG:T	6.19712e-13	-2.31606e-10	-1.82816	4.10873e-07	-2.31606e-10	-1.85099
58930537	chr20:58930537:G:T	1.40532e-12	-1.00939	-9.89384e-10	7.9913e-07	-1.18575	-9.89384e-10
58931278	chr20:58931278:A:G	1.34135e-12	-2.31606e-10	-1.05598	1.17084e-06	-2.31606e-10	-0.803804
58931317	chr20:58931317:C:T	1.16543e-09	5.71118	-9.89384e-10	0.00967562	8.21584	-9.89384e-10
58931759	chr20:58931759:G:A	6.19279e-13	-1.82886	-9.89384e-10	3.90357e-07	-1.90222	-9.89384e-10
58931931	chr20:58931931:C:T	1.17477e-12	-2.31606e-10	-1.18859	7.12785e-07	-2.31606e-10	-1.3001
58932329	chr20:58932329:C:T	6.05477e-13	-1.8514	-9.89384e-10	3.88869e-07	-1.90603	-9.89384e-10
58932598	chr20:58932598:G:A	1.04764e-12	-2.31606e-10	-1.30312	6.93239e-07	-2.31606e-10	-1.3279
58932697	chr20:58932697:T:C	1.20157e-12	-2.31606e-10	-1.16603	6.7877e-07	-2.31606e-10	-1.34899
58932812	chr20:58932812:T:A	8.63597e-13	-2.31606e-10	-1.49631	5.90583e-07	-2.31606e-10	-1.48817
58932817	chr20:58932817:T:C	6.32316e-13	-2.31606e-10	-1.80803	4.63116e-07	-2.31606e-10	-1.7313
58932830	chr20:58932830:G:A	1.14438e-13	-1.84866	-1.66873	1.53912e-07	-1.02375	-1.80914
58932891	chr20:58932891:G:A	8.67043e-13	-2.31606e-10	-1.49233	5.93976e-07	-2.31606e-10	-1.48244
58933677	chr20:58933677:A:G	1.44007e-12	-2.31606e-10	-0.98497	9.19125e-07	-2.31606e-10	-1.04585
58934119	chr20:58934119:T:C	7.20434e-13	-2.31606e-10	-1.67756	4.44686e-07	-2.31606e-10	-1.77191
58934573	chr20:58934573:A:G	6.94326e-13	-1.71448	-9.89384e-10	7.03232e-07	-1.31359	-9.89384e-10
58934600	chr20:58934600:A:G	1.00648e-12	-2.31606e-10	-1.3432	5.84067e-07	-2.31606e-10	-1.49926
58934675	chr20:58934675:TTAAAA:T	2.16401e-12	-2.31606e-10	-0.577699	1.15078e-06	-2.31606e-10	-0.821079
58934684	chr20:58934684:G:T	7.55071e-13	-2.31606e-10	-1.6306	5.20034e-07	-2.31606e-10	-1.61538
58934716	chr20:58934716:A:G	1.20601e-12	-2.31606e-10	-1.16234	1.0356e-06	-2.31606e-10	-0.926539
58935106	chr20:58935106:T:C	7.84838e-13	-2.31606e-10	-1.59194	5.40317e-07	-2.31606e-10	-1.57712
58935590	chr20:58935590:A:C	8.80581e-13	-2.31606e-10	-1.47683	6.06581e-07	-2.31606e-10	-1.46144
58936599	chr20:58936599:G:A	3.91015e-12	0.0139141	-9.89384e-10	4.18221e-06	0.469318	-9.89384e-10
58936610	chr20:58936610:T:C	6.39528e-13	-2.31606e-10	-1.79669	4.71567e-07	-2.31606e-10	-1.71322
58936898	chr20:58936898:T:C	2.00958e-12	-2.31606e-10	-0.651735	1.06924e-06	-2.31606e-10	-0.89457
58937312	chr20:58937312:C:T	1.28682e-12	0.592938	-1.69042	1.04666e-06	0.768342	-1.68426
58937338	chr20:58937338:A:G	5.66485e-12	-2.31606e-10	0.384619	2.15747e-06	-2.31606e-10	-0.192587
58937744	chr20:58937744:C:T	1.97405e-13	-1.90958	-1.06257	1.40743e-07	-1.73508	-1.18726
58937782	chr20:58937782:C:T	1.21931e-12	-2.31606e-10	-1.15138	9.88577e-07	-2.31606e-10	-0.973011
58937879	chr20:58937879:G:A	6.30461e-13	-2.31606e-10	-1.81096	4.12086e-07	-2.31606e-10	-1.84805
58938057	chr20:58938057:G:A	3.83275e-12	-2.31606e-10	-0.00607943	1.53301e-06	-2.31606e-10	-0.534287
58938600	chr20:58938600:AATG:A	6.34352e-13	-2.31606e-10	-1.80481	4.23986e-07	-2.31606e-10	-1.81958
58938812	chr20:58938812:C:T	5.7563e-13	-1.90195	-9.89384e-10	4.08867e-07	-1.85589	-9.89384e-10
58939156	chr20:58939156:C:G	4.06212e-12	-2.31606e-10	0.0520427	1.59761e-06	-2.31606e-10	-0.49301
58939393	chr20:58939393:T:A	5.79032e-13	-1.89606	-9.89384e-10	4.04945e-07	-1.86552	-9.89384e-10
58939519	chr20:58939519:T:C	9.4575e-13	-2.31606e-10	-1.40544	7.83348e-07	-2.31606e-10	-1.2057
58940099	chr20:58940099:A:ATGGAAC	8.52776e-13	-2.31606e-10	-1.50892	5.14726e-07	-2.31606e-10	-1.62564
58940176	chr20:58940176:C:G	6.67197e-12	-2.31606e-10	0.548254	6.22261e-06	-2.31606e-10	0.866668
58940476	chr20:58940476:G:A	1.10721e-12	-2.31606e-10	-1.24782	6.36191e-07	-2.31606e-10	-1.41378
58940583	chr20:58940583:G:A	6.07591e-13	-2.31606e-10	-1.84791	4.35554e-07	-2.31606e-10	-1.79266
58940929	chr20:58940929:G:A	1.02019e-12	-2.31606e-10	-1.32967	5.9424e-07	-2.31606e-10	-1.48199
58940990	chr20:58940990:GAGGC:G	1.97183e-13	-1.89137	-1.08191	1.31428e-07	-1.78467	-1.20615
58941136	chr20:58941136:G:A	2.02717e-13	-1.27516	-1.67045	1.73065e-07	-1.23785	-1.47776
58941507	chr20:58941507:T:A	2.10553e-12	-2.31606e-10	-0.605093	9.1159e-07	-2.31606e-10	-1.05409
58941718	chr20:58941718:TTC:T	2.88299e-13	-1.79859	-0.79483	1.3058e-07	-1.87567	-1.12162
58941783	chr20:58941783:T:C	9.81525e-13	-2.31606e-10	-1.36831	7.09803e-07	-2.31606e-10	-1.30429
58941804	chr20:58941804:T:C	4.01071e-12	-2.31606e-10	0.0393067	1.57937e-06	-2.31606e-10	-0.504494
58942504	chr20:58942504:T:C	6.53776e-13	-2.31606e-10	-1.77465	4.885e-07	-2.31606e-10	-1.67794
58942519	chr20:58942519:C:T	1.46971e-13	-1.56525	-1.70193	3.69196e-07	-0.126438	-1.83151
58943124	chr20:58943124:C:G	4.38233e-12	-2.31606e-10	0.127919	1.7047e-06	-2.31606e-10	-0.428134
58943721	chr20:58943721:G:A	1.66159e-13	-1.42421	-1.72026	5.00963e-07	0.170397	-1.82314
58943977	chr20:58943977:C:T	1.09052e-12	-1.26301	-9.89384e-10	6.36757e-07	-1.41289	-9.89384e-10
58944660	chr20:58944660:T:C	9.20153e-13	-2.31606e-10	-1.43288	7.90816e-07	-2.31606e-10	-1.19621
58944747	chr20:58944747:G:A	2.18622e-12	-2.31606e-10	-0.567486	1.98754e-06	-2.31606e-10	-0.274626
58945125	chr20:58945125:C:T	5.91289e-13	-1.87511	-9.89384e-10	3.95608e-07	-1.88885	-9.89384e-10
58945182	chr20:58945182:TAA:T	7.6842e-13	-2.31606e-10	-1.61308	5.20361e-07	-2.31606e-10	-1.61475
58945186	chr20:58945186:C:G	7.68677e-13	-2.31606e-10	-1.61275	5.20583e-07	-2.31606e-10	-1.61433
58945266	chr20:58945266:A:G	7.09689e-13	-2.31606e-10	-1.69259	4.48142e-07	-2.31606e-10	-1.76417
58945427	chr20:58945427:G:A	4.96705e-12	-2.31606e-10	0.253164	1.90305e-06	-2.31606e-10	-0.318066
58945485	chr20:58945485:C:T	2.90957e-12	-0.0971907	-0.184465	2.1348e-06	-0.0787499	-0.124397
58945486	chr20:58945486:G:A	5.68821e-13	-1.91385	-9.89384e-10	4.19979e-07	-1.82907	-9.89384e-10
58945494	chr20:58945494:T:A	6.25394e-13	-2.31606e-10	-1.81903	4.32074e-07	-2.31606e-10	-1.80068
58945619	chr20:58945619:ACT:A	1.51733e-13	-1.44016	-1.79513	4.8667e-07	0.164402	-1.84609
58945830	chr20:58945830:G:T	9.20006e-13	-2.31606e-10	-1.43304	7.90631e-07	-2.31606e-10	-1.19645
58946517	chr20:58946517:A:G	1.45914e-12	-2.31606e-10	-0.971811	7.88563e-07	-2.31606e-10	-1.19907
58946977	chr20:58946977:G:T	5.92446e-13	-1.87316	-9.89384e-10	3.94932e-07	-1.89056	-9.89384e-10
58947277	chr20:58947277:A:T	6.56005e-12	-2.31606e-10	0.531336	6.1575e-06	-2.31606e-10	0.85615
58947379	chr20:58947379:G:T	1.09292e-13	-1.82639	-1.737	3.27457e-07	-0.541391	-1.53653
58947887	chr20:58947887:T:G	7.28967e-13	-1.66579	-9.89384e-10	7.91724e-07	-1.19506	-9.89384e-10
58948182	chr20:58948182:T:C	1.15307e-12	-2.31606e-10	-1.20723	6.55807e-07	-2.31606e-10	-1.38341
58948194	chr20:58948194:A:G	1.42039e-12	-2.31606e-10	-0.998728	1.30711e-06	-2.31606e-10	-0.693701
58948835	chr20:58948835:A:G	1.24578e-13	-1.73003	-1.70245	2.34693e-07	-0.611534	-1.79947
58948989	chr20:58948989:G:A	4.12976e-12	-2.31606e-10	0.0685566	1.95786e-06	-2.31606e-10	-0.289668
58949476	chr20:58949476:A:T	6.96653e-13	-2.31606e-10	-1.71113	4.47116e-07	-2.31606e-10	-1.76646
58949679	chr20:58949679:A:ATTATATATTATATTTAT	1.90628e-12	-2.31606e-10	-0.704506	9.94446e-07	-2.31606e-10	-0.967091
58949691	chr20:58949691:A:ATT	1.12398e-12	-2.31606e-10	-1.23278	7.17279e-07	-2.31606e-10	-1.29381
58949695	chr20:58949695:TTCA:T	1.09601e-12	-2.31606e-10	-1.25798	6.99257e-07	-2.31606e-10	-1.31926
58949993	chr20:58949993:G:A	7.35234e-13	-2.31606e-10	-1.65723	5.78923e-07	-2.31606e-10	-1.50811
58950423	chr20:58950423:C:T	3.70187e-13	-1.57032	-0.773084	6.00731e-07	-0.250809	-1.22032
58950806	chr20:58950806:C:T	3.93799e-12	-2.31606e-10	0.02101	1.89188e-06	-2.31606e-10	-0.323951
58950946	chr20:58950946:A:G	6.2771e-13	-2.31606e-10	-1.81534	4.3591e-07	-2.31606e-10	-1.79184
58950950	chr20:58950950:C:T	1.07929e-12	-2.31606e-10	-1.27336	6.98139e-07	-2.31606e-10	-1.32086
58951158	chr20:58951158:C:T	1.1154e-12	-2.31606e-10	-1.24045	7.18809e-07	-2.31606e-10	-1.29168
58951357	chr20:58951357:A:G	1.27802e-13	-1.7619	-1.64504	2.2577e-07	-0.683483	-1.76628
58951420	chr20:58951420:G:T	6.6275e-13	-2.31606e-10	-1.76102	4.23741e-07	-2.31606e-10	-1.82015
58951833	chr20:58951833:A:G	6.46047e-13	-2.31606e-10	-1.78654	4.2504e-07	-2.31606e-10	-1.81709
58952004	chr20:58952004:A:C	6.87001e-13	-2.31606e-10	-1.72508	4.33387e-07	-2.31606e-10	-1.79765
58952554	chr20:58952554:C:T	3.41736e-13	-1.58114	-0.842235	5.5986e-07	-0.270167	-1.27142
58952884	chr20:58952884:C:T	5.58082e-13	-1.39701	-0.535899	7.33617e-07	-0.238508	-1.03278
58952933	chr20:58952933:T:C	2.08385e-12	-2.31606e-10	-0.615446	1.32523e-06	-2.31606e-10	-0.679932
58953224	chr20:58953224:G:A	1.07504e-13	-1.76345	-1.81644	2.42819e-07	-0.69303	-1.68393
58953369	chr20:58953369:C:T	6.7153e-13	-2.31606e-10	-1.74786	4.26983e-07	-2.31606e-10	-1.81253
58953844	chr20:58953844:A:G	7.28128e-13	-2.31606e-10	-1.66694	4.32773e-07	-2.31606e-10	-1.79906
58953915	chr20:58953915:GA:G	5.98912e-13	-1.8623	-9.89384e-10	3.92094e-07	-1.89778	-9.89384e-10
58953919	chr20:58953919:A:T	5.99008e-13	-1.86214	-9.89384e-10	3.9205e-07	-1.89789	-9.89384e-10
58954155	chr20:58954155:A:T	6.1482e-13	-0.236714	-1.59937	1.67369e-06	0.857375	-1.30387
58954987	chr20:58954987:G:A	5.65216e-13	-1.37882	-0.541386	7.62512e-07	-0.191695	-1.04096
58955006	chr20:58955006:C:T	6.05244e-13	-1.37452	-0.477267	8.00643e-07	-0.194036	-0.989825
58955150	chr20:58955150:A:T	5.7873e-13	-1.89658	-9.89384e-10	4.05497e-07	-1.86416	-9.89384e-10
58955473	chr20:58955473:T:C	1.12171e-13	-1.76502	-1.77237	2.07989e-07	-0.690691	-1.8411
58955513	chr20:58955513:T:C	6.28431e-13	-2.31606e-10	-1.81419	4.36804e-07	-2.31606e-10	-1.78979
58955576	chr20:58955576:G:A	6.06185e-13	-2.31606e-10	-1.85023	4.11024e-07	-2.31606e-10	-1.85063
58955663	chr20:58955663:T:A	2.14642e-13	-1.33319	-1.55526	4.11318e-07	-0.12224	-1.72767
58955798	chr20:58955798:T:C	2.53492e-12	-2.31606e-10	-0.419498	1.0049e-06	-2.31606e-10	-0.956635
58955838	chr20:58955838:G:A	5.77798e-13	-1.89819	-9.89384e-10	4.10427e-07	-1.85208	-9.89384e-10
58955843	chr20:58955843:T:C	2.12638e-11	-2.31606e-10	1.70734	8.35871e-06	-2.31606e-10	1.16178
58956107	chr20:58956107:T:C	8.51413e-13	-2.31606e-10	-1.51052	5.51114e-07	-2.31606e-10	-1.55734
58956182	chr20:58956182:C:T	9.43511e-13	-2.31606e-10	-1.40781	5.47177e-07	-2.31606e-10	-1.56451
58956684	chr20:58956684:AAT:A	5.81787e-13	-1.89131	-9.89384e-10	4.37291e-07	-1.78868	-9.89384e-10
58956745	chr20:58956745:C:CAG	1.35405e-13	-1.57053	-1.77861	1.88149e-07	-0.958942	-1.6731
58956889	chr20:58956889:G:T	5.43887e-13	-1.34415	-0.614523	7.9426e-07	-0.115153	-1.07671
58957349	chr20:58957349:A:G	4.67492e-13	-1.36678	-0.743256	6.93884e-07	-0.142881	-1.18409
58957632	chr20:58957632:C:T	9.87896e-13	-2.31606e-10	-1.36184	9.251e-07	-2.31606e-10	-1.03938
58958136	chr20:58958136:A:G	7.01496e-13	-2.31606e-10	-1.7042	4.61696e-07	-2.31606e-10	-1.73437
58958228	chr20:58958228:T:C	8.75575e-13	-2.31606e-10	-1.48254	5.13866e-07	-2.31606e-10	-1.62731
58958372	chr20:58958372:A:G	5.82521e-13	-1.89005	-9.89384e-10	4.35541e-07	-1.79269	-9.89384e-10
58958960	chr20:58958960:A:C	1.12177e-12	-2.31606e-10	-1.23475	6.62824e-07	-2.31606e-10	-1.37277
58959212	chr20:58959212:C:T	9.1909e-13	-2.31606e-10	-1.43403	6.73921e-07	-2.31606e-10	-1.35616
58959292	chr20:58959292:A:C	1.48091e-12	-2.31606e-10	-0.957007	8.30081e-07	-2.31606e-10	-1.14775
58959669	chr20:58959669:T:G	1.43655e-12	-2.31606e-10	-0.987417	8.08792e-07	-2.31606e-10	-1.17373
58959673	chr20:58959673:G:A	1.90993e-12	-0.702595	-9.89384e-10	1.28309e-06	-0.712247	-9.89384e-10
58959851	chr20:58959851:C:T	6.09704e-13	-2.31606e-10	-1.84444	4.10867e-07	-2.31606e-10	-1.85101
58960370	chr20:58960370:T:C	1.49297e-13	-1.9214	-1.33009	1.24573e-07	-1.65268	-1.3917
58960521	chr20:58960521:G:A	9.62548e-13	-1.38783	-9.89384e-10	1.14706e-06	-0.824319	-9.89384e-10
58960647	chr20:58960647:G:A	6.14872e-13	-1.836	-9.89384e-10	4.07176e-07	-1.86003	-9.89384e-10
58961016	chr20:58961016:C:CAT	2.77178e-12	-2.31606e-10	-0.330171	1.35608e-06	-2.31606e-10	-0.656921
58961072	chr20:58961072:G:T	1.75428e-12	-0.787602	-9.89384e-10	6.12238e-07	-1.45216	-9.89384e-10
58961280	chr20:58961280:C:T	1.22931e-12	-2.31606e-10	-1.14321	5.99222e-07	-2.31606e-10	-1.47364
58961388	chr20:58961388:A:G	1.19915e-12	-2.31606e-10	-1.16805	5.90136e-07	-2.31606e-10	-1.48892
58961440	chr20:58961440:C:T	1.32984e-13	-1.8502	-1.51699	1.45429e-07	-1.20911	-1.68048
58961865	chr20:58961865:C:T	6.1091e-13	-2.31606e-10	-1.84247	4.1304e-07	-2.31606e-10	-1.84573
58962387	chr20:58962387:C:T	2.85922e-12	-2.31606e-10	-0.299114	2.67491e-06	-2.31606e-10	0.0223929
58962477	chr20:58962477:G:A	3.39902e-12	-2.31606e-10	-0.126175	1.60606e-06	-2.31606e-10	-0.487735
58962514	chr20:58962514:G:A	8.05509e-13	-2.31606e-10	-1.56594	5.50937e-07	-2.31606e-10	-1.55766
58962573	chr20:58962573:G:A	6.094e-13	-2.31606e-10	-1.84494	4.36954e-07	-2.31606e-10	-1.78945
58962620	chr20:58962620:C:T	1.11888e-12	-2.31606e-10	-1.23733	5.99094e-07	-2.31606e-10	-1.47386
58962732	chr20:58962732:A:C	6.76973e-13	-2.31606e-10	-1.73979	4.58805e-07	-2.31606e-10	-1.74065
58963120	chr20:58963120:A:G	3.77116e-12	1.82905	-1.85133	4.86729e-07	0.127403	-1.80897
58963461	chr20:58963461:C:A	1.13427e-13	-1.76347	-1.76278	6.74444e-08	-1.92219	-1.73579
58963554	chr20:58963554:A:G	1.68112e-12	-2.31606e-10	-0.830202	8.96645e-07	-2.31606e-10	-1.07062
58963662	chr20:58963662:T:C	9.5883e-13	-2.31606e-10	-1.3917	5.49457e-07	-2.31606e-10	-1.56035
58963793	chr20:58963793:C:CA	5.11172e-12	-2.31606e-10	0.281874	1.62607e-05	-2.31606e-10	1.82723
58963968	chr20:58963968:G:A	6.65882e-13	-2.31606e-10	-1.7563	4.19181e-07	-2.31606e-10	-1.83098
58964037	chr20:58964037:G:A	8.131e-13	-2.31606e-10	-1.55656	7.63083e-07	-2.31606e-10	-1.23191
58964050	chr20:58964050:G:A	9.2382e-11	-0.718862	3.89513	0.000127836	-1.42608	5.31531
58964178	chr20:58964178:C:A	9.86896e-13	-2.31606e-10	-1.36285	6.4133e-07	-2.31606e-10	-1.40573
58964277	chr20:58964277:C:T	4.66577e-11	3.88565	-1.39247	6.62867e-08	-1.91965	-1.75564
58964353	chr20:58964353:A:C	5.86656e-13	-1.88298	-9.89384e-10	4.54292e-07	-1.75054	-9.89384e-10
58965550	chr20:58965550:C:T	1.50127e-10	3.5109	0.150924	4.20109e-07	-0.502291	-1.32647
58965661	chr20:58965661:C:T	7.98625e-13	-2.31606e-10	-1.57453	8.26e-07	-2.31606e-10	-1.15268
58965695	chr20:58965695:TGCCCCAAGCCTGG:T	1.57146e-12	-2.31606e-10	-0.897657	7.8366e-07	-2.31606e-10	-1.2053
58965834	chr20:58965834:G:C	7.24307e-13	-2.31606e-10	-1.6722	6.53983e-07	-2.31606e-10	-1.3862
58965915	chr20:58965915:A:G	7.0824e-13	-2.31606e-10	-1.69463	6.76431e-07	-2.31606e-10	-1.35245
58965922	chr20:58965922:G:C	1.01852e-12	-0.412823	-0.918491	1.76114e-07	-1.35809	-1.34005
58966034	chr20:58966034:C:T	7.45895e-13	-2.31606e-10	-1.64283	7.37245e-07	-2.31606e-10	-1.26636
58966262	chr20:58966262:T:C	3.26153e-11	-2.31606e-10	2.13512	7.06419e-06	-2.31606e-10	0.993516
58966823	chr20:58966823:C:T	7.60771e-13	-2.31606e-10	-1.62308	7.62762e-07	-2.31606e-10	-1.23233
58967019	chr20:58967019:A:G	1.01292e-10	3.48407	-0.21572	7.34834e-08	-1.88844	-1.68378
58967282	chr20:58967282:T:A	3.20095e-11	2.92833	-0.811954	6.6473e-08	-1.82152	-1.85096
58967828	chr20:58967828:C:T	7.14275e-13	-0.495662	-1.19049	1.42835e-07	-1.38867	-1.51892
58967869	chr20:58967869:C:G	1.56603e-11	-2.31606e-10	1.40147	3.81873e-06	-2.31606e-10	0.378396
58967931	chr20:58967931:C:A	7.1516e-13	-2.31606e-10	-1.68491	6.39527e-07	-2.31606e-10	-1.40855
58968215	chr20:58968215:GCCTT:G	2.77161e-13	-0.816522	-1.8163	8.27478e-08	-1.6059	-1.84758
58968236	chr20:58968236:T:C	2.583e-13	-0.92844	-1.77486	7.94767e-08	-1.66517	-1.82864
58968674	chr20:58968674:C:T	7.60926e-13	-2.31606e-10	-1.62288	7.71009e-07	-2.31606e-10	-1.22158
58968764	chr20:58968764:A:G	1.31474e-11	-2.31606e-10	1.22657	3.95965e-06	-2.31606e-10	0.414635
58968888	chr20:58968888:AACTT:A	7.43853e-13	-2.31606e-10	-1.64557	7.35124e-07	-2.31606e-10	-1.26924
58969038	chr20:58969038:G:C	7.45228e-13	-2.31606e-10	-1.64373	7.37494e-07	-2.31606e-10	-1.26602
58969219	chr20:58969219:C:A	7.32536e-13	-2.31606e-10	-1.6609	4.51912e-07	-2.31606e-10	-1.75579
58969273	chr20:58969273:T:C	5.76219e-11	3.34624	-0.642002	9.64078e-08	-1.45046	-1.85023
58969339	chr20:58969339:T:C	4.95458e-11	3.37363	-0.820393	9.56565e-08	-1.45865	-1.84987
58969465	chr20:58969465:G:A	4.75234e-11	3.28171	-0.770144	9.90174e-08	-1.4239	-1.85008
58969827	chr20:58969827:A:G	5.02542e-11	3.38857	-0.821137	9.61224e-08	-1.45634	-1.84731
58970019	chr20:58970019:G:T	3.00732e-12	-2.31606e-10	-0.248613	5.82948e-07	-2.31606e-10	-1.50118
58970049	chr20:58970049:ACAAT:A	5.39996e-11	3.36699	-0.727672	9.64215e-08	-1.44954	-1.85101
58970594	chr20:58970594:C:T	7.79482e-13	-2.31606e-10	-1.59879	7.94773e-07	-2.31606e-10	-1.19122
58970595	chr20:58970595:G:A	9.89295e-13	-0.428927	-0.931497	1.70826e-07	-1.40787	-1.32076
58970710	chr20:58970710:G:A	1.45273e-13	-1.89535	-1.38345	1.71288e-07	-1.09361	-1.63232
58970823	chr20:58970823:C:G	1.08348e-11	-2.31606e-10	1.0331	3.02212e-06	-2.31606e-10	0.144436
58971001	chr20:58971001:C:T	7.64103e-13	-2.31606e-10	-1.61871	7.52684e-07	-2.31606e-10	-1.24563
58971246	chr20:58971246:C:T	2.72941e-13	-0.812604	-1.83556	8.13842e-08	-1.61965	-1.85044
58971485	chr20:58971485:T:A	6.55854e-11	2.9936	-0.159912	2.24327e-07	-0.703905	-1.75227
58971613	chr20:58971613:T:C	3.33506e-10	4.61575	-0.155746	1.61892e-07	-0.943821	-1.83853
58971843	chr20:58971843:TTATC:T	7.16231e-13	-2.31606e-10	-1.68341	6.92991e-07	-2.31606e-10	-1.32826
58971855	chr20:58971855:C:A	2.03069e-12	-2.31606e-10	-0.641284	1.41139e-06	-2.31606e-10	-0.616949
58971920	chr20:58971920:G:A	6.05773e-13	-2.31606e-10	-1.85091	4.46489e-07	-2.31606e-10	-1.76786
58972240	chr20:58972240:A:G	1.17977e-11	-2.31606e-10	1.11824	1.28385e-06	-2.31606e-10	-0.711659
58972508	chr20:58972508:C:T	1.82544e-12	-2.31606e-10	-0.747843	9.71113e-07	-2.31606e-10	-0.990834
58972562	chr20:58972562:G:A	7.85095e-13	-2.31606e-10	-1.59161	4.13552e-07	-2.31606e-10	-1.84449
58972808	chr20:58972808:T:A	6.90037e-13	-2.31606e-10	-1.72067	6.40091e-07	-2.31606e-10	-1.40767
58972890	chr20:58972890:A:G	1.53352e-10	4.402	-0.718928	2.09355e-07	-0.740804	-1.78444
58973317	chr20:58973317:T:G	2.07062e-12	-0.621813	-9.89384e-10	4.20786e-07	-1.82715	-9.89384e-10
58973392	chr20:58973392:C:T	5.84426e-13	-0.212312	-1.67447	8.97472e-07	0.674268	-1.74396
58973885	chr20:58973885:A:G	7.696e-13	-2.31606e-10	-1.61155	7.07067e-07	-2.31606e-10	-1.30815
58973968	chr20:58973968:C:T	2.52236e-12	-0.424465	-9.89384e-10	8.58718e-07	-1.11384	-9.89384e-10
58975717	chr20:58975717:T:G	3.4979e-11	-2.31606e-10	2.20509	9.16655e-06	-2.31606e-10	1.25404
58976044	chr20:58976044:G:A	1.45695e-13	-1.92153	-1.35438	1.35299e-07	-1.46684	-1.49496
58976799	chr20:58976799:CTT:C	9.64655e-08	10.0384	0.0888764	7.88791e-07	0.601039	-1.79981
58976978	chr20:58976978:T:C	6.97724e-12	0.856004	-0.263012	4.71749e-07	-0.670309	-1.04252
58977066	chr20:58977066:A:G	1.47475e-13	-1.81737	-1.44639	2.80897e-07	-0.608501	-1.62279
58977556	chr20:58977556:A:C	6.89971e-13	-2.31606e-10	-1.72077	4.21715e-07	-2.31606e-10	-1.82495
58977836	chr20:58977836:C:T	4.48449e-12	0.150963	-9.89384e-10	4.5423e-06	0.551912	-9.89384e-10
58978176	chr20:58978176:A:C	6.80208e-12	-2.31606e-10	0.567566	1.76327e-06	-2.31606e-10	-0.394353
58978342	chr20:58978342:C:T	3.24506e-12	-2.31606e-10	-0.172527	1.42362e-06	-2.31606e-10	-0.60832
58978385	chr20:58978385:C:T	6.99388e-13	-2.31606e-10	-1.70721	5.83176e-07	-2.31606e-10	-1.50079
58978457	chr20:58978457:TGCCC:T	8.50396e-13	0.202276	-1.71399	9.56549e-07	-0.756926	-0.249019
58978526	chr20:58978526:GCATCTTCCCTGCCCCTGTTCCTGGCCCC:G	5.77441e-12	-2.31606e-10	0.403774	1.68228e-06	-2.31606e-10	-0.441374
58978950	chr20:58978950:C:T	2.30193e-12	-2.31606e-10	-0.515914	1.73935e-06	-2.31606e-10	-0.408009
58979312	chr20:58979312:G:A	1.93014e-13	-1.81512	-1.17953	0.00515789	7.24979	0.336967
58979526	chr20:58979526:A:T	2.4305e-12	-0.0162407	-0.445324	1.44982e-07	-1.37927	-1.51339
58979623	chr20:58979623:G:A	1.77074e-12	0.687545	-1.46581	2.34599e-07	-1.89612	-0.51528
58979760	chr20:58979760:C:G	3.12116e-12	-2.31606e-10	-0.211457	1.49791e-06	-2.31606e-10	-0.557449
58980053	chr20:58980053:C:G	3.952e-12	-2.31606e-10	0.0245614	7.12989e-07	-2.31606e-10	-1.29981
58980281	chr20:58980281:TTTC:T	1.37631e-12	-2.31606e-10	-1.03026	4.35998e-07	-2.31606e-10	-1.79164
58980337	chr20:58980337:G:A	1.93147e-13	-1.72205	-1.27191	3.30897e-07	-0.216171	-1.8513
58980587	chr20:58980587:T:G	3.60323e-12	-2.31606e-10	-0.0678304	6.77786e-07	-2.31606e-10	-1.35045
58980593	chr20:58980593:T:C	3.10951e-12	-2.31606e-10	-0.215196	1.49154e-06	-2.31606e-10	-0.561714
58980662	chr20:58980662:T:C	4.43556e-12	0.312409	-0.172417	1.98756e-07	-1.20511	-1.37209
58980935	chr20:58980935:C:T	6.06758e-13	-2.31606e-10	-1.84929	4.30171e-07	-2.31606e-10	-1.80509
58981105	chr20:58981105:G:C	4.12114e-12	-2.31606e-10	0.0664675	7.29452e-07	-2.31606e-10	-1.27698
58981106	chr20:58981106:C:T	4.12114e-12	-2.31606e-10	0.0664675	7.29452e-07	-2.31606e-10	-1.27698
58981433	chr20:58981433:C:T	1.74145e-13	-1.87148	-1.22605	0.00192695	6.42939	0.172775
58981547	chr20:58981547:CCCGGGGTCCCGCGGCGCGGCCG:C	1.34283e-11	2.55448	-1.30678	7.44536e-08	-1.91216	-1.64694
58981914	chr20:58981914:T:C	1.57842e-12	0.34987	-1.24311	1.51851e-07	-1.16816	-1.67822
58981963	chr20:58981963:A:ACT	1.19656e-12	0.248869	-1.41908	1.32962e-07	-1.22085	-1.75836
58982217	chr20:58982217:C:T	6.63717e-13	-1.75956	-9.89384e-10	1.31374e-06	-0.688645	-9.89384e-10
58982257	chr20:58982257:A:G	9.83122e-13	-2.31606e-10	-1.36668	5.184e-07	-2.31606e-10	-1.61853
58982489	chr20:58982489:T:C	3.2318e-13	-1.51016	-0.969052	0.0543861	9.41998	0.522366
58982524	chr20:58982524:A:G	1.34855e-13	-1.53311	-1.82011	0.0130435	9.31094	-0.796416
58982589	chr20:58982589:G:A	5.01226e-12	-2.31606e-10	0.262226	1.49363e-06	-2.31606e-10	-0.560313
58982860	chr20:58982860:G:A	3.3067e-12	-2.31606e-10	-0.153711	1.27551e-06	-2.31606e-10	-0.718179
58983203	chr20:58983203:C:A	1.12511e-12	-1.23178	-9.89384e-10	3.85815e-07	-1.91392	-9.89384e-10
58983219	chr20:58983219:T:C	1.88415e-13	-1.4759	-1.54288	5.96658e-07	0.372623	-1.85056
58983746	chr20:58983746:AT:A	2.02267e-10	3.95993	-9.89384e-10	0.00216235	6.71743	-9.89384e-10
58983954	chr20:58983954:A:G	1.21668e-12	-2.31606e-10	-1.15353	1.58529e-06	-2.31606e-10	-0.500753
58984318	chr20:58984318:C:T	6.17114e-13	-2.31606e-10	-1.83236	4.11417e-07	-2.31606e-10	-1.84967
58984575	chr20:58984575:A:G	1.46007e-13	-1.46416	-1.8096	0.029599	10.0554	-0.72147
58984622	chr20:58984622:A:C	1.47206e-13	-1.45906	-1.80652	0.0308903	10.0847	-0.708038
58984787	chr20:58984787:G:A	1.5548e-13	-1.40348	-1.80741	0.0405062	10.3601	-0.712449
58985229	chr20:58985229:CT:C	3.72165e-12	-2.31606e-10	-0.035493	6.12285e-07	-2.31606e-10	-1.45208
58985376	chr20:58985376:A:C	7.71021e-13	-2.31606e-10	-1.6097	7.64893e-07	-2.31606e-10	-1.22954
58985625	chr20:58985625:A:G	3.0386e-12	-2.31606e-10	-0.238266	1.45561e-06	-2.31606e-10	-0.586098
58985710	chr20:58985710:G:A	7.8779e-13	-2.31606e-10	-1.58819	7.92118e-07	-2.31606e-10	-1.19457
58985722	chr20:58985722:C:T	1.45831e-13	-1.46989	-1.80508	0.0293621	10.0255	-0.699578
58986063	chr20:58986063:A:T	3.12201e-12	-2.31606e-10	-0.211183	1.48832e-06	-2.31606e-10	-0.563875
58986307	chr20:58986307:C:T	1.01708e-12	-2.31606e-10	-1.33273	4.73551e-07	-2.31606e-10	-1.70902
58986364	chr20:58986364:A:T	1.16938e-12	-2.31606e-10	-1.19319	5.197e-07	-2.31606e-10	-1.61602
58986470	chr20:58986470:G:C	7.53837e-10	6.32894	-1.05342	7.15997e-08	-1.87608	-1.7221
58986938	chr20:58986938:A:G	7.83264e-13	-2.31606e-10	-1.59395	7.8485e-07	-2.31606e-10	-1.20378
58987114	chr20:58987114:C:T	2.68938e-12	-2.31606e-10	-0.360353	1.30926e-06	-2.31606e-10	-0.692056
58987365	chr20:58987365:T:A	9.09819e-13	-1.44417	-9.89384e-10	3.8525e-07	-1.91538	-9.89384e-10
58988006	chr20:58988006:C:T	8.05666e-05	11.8752	4.97975	1.42986e-06	0.774564	-1.37851
58988339	chr20:58988339:T:C	7.82436e-13	-2.31606e-10	-1.595	7.83616e-07	-2.31606e-10	-1.20536
58988354	chr20:58988354:C:T	4.00397e-13	-1.36433	-0.900627	0.191407	10.5448	0.655843
58988474	chr20:58988474:C:A	1.10456e-12	-2.31606e-10	-1.25022	4.1982e-07	-2.31606e-10	-1.82945
58988554	chr20:58988554:A:C	1.46187e-13	-1.46035	-1.81218	0.0299272	10.0819	-0.736858
58988710	chr20:58988710:A:G	1.12129e-12	0.60277	-1.83795	2.81258e-07	-1.17911	-1.0509
58988752	chr20:58988752:G:A	5.67505e-13	-1.91617	-9.89384e-10	4.0825e-07	-1.8574	-9.89384e-10
58989269	chr20:58989269:G:A	3.81264e-12	-2.31606e-10	-0.0113401	1.77251e-06	-2.31606e-10	-0.389127
58989434	chr20:58989434:G:A	6.96396e-05	12.1362	4.57301	1.53117e-06	0.891947	-1.42744
58989640	chr20:58989640:C:T	4.44036e-11	3.9532	-1.50954	7.97729e-08	-1.73366	-1.75643
58990056	chr20:58990056:G:A	6.46545e-13	-2.31606e-10	-1.78577	5.79977e-07	-2.31606e-10	-1.50629
58990176	chr20:58990176:C:T	2.89673e-12	-2.31606e-10	-0.286078	1.40024e-06	-2.31606e-10	-0.624877
58990232	chr20:58990232:G:A	6.05964e-13	-2.31606e-10	-1.8506	5.13246e-07	-2.31606e-10	-1.62852
58990550	chr20:58990550:A:C	6.45508e-12	-2.31606e-10	0.515206	1.0747e-05	-2.31606e-10	1.41311
58990888	chr20:58990888:G:C	2.37206e-13	-1.75081	-1.03768	8.86495e-06	2.84794	-1.62736
58991107	chr20:58991107:G:A	6.06148e-13	-2.31606e-10	-1.85029	5.10848e-07	-2.31606e-10	-1.63321
58991300	chr20:58991300:G:A	8.01751e-13	-2.31606e-10	-1.57062	4.65306e-07	-2.31606e-10	-1.72658
58991473	chr20:58991473:A:AT	6.05766e-13	-2.31606e-10	-1.85092	5.14129e-07	-2.31606e-10	-1.6268
58991582	chr20:58991582:C:T	4.36662e-10	6.21138	-1.48188	1.02048e-07	-1.86252	-1.38131
58991594	chr20:58991594:A:G	6.05714e-13	-2.31606e-10	-1.85101	5.15158e-07	-2.31606e-10	-1.6248
58991685	chr20:58991685:A:G	4.0256e-12	-2.31606e-10	0.0430114	7.1892e-07	-2.31606e-10	-1.29153
58991725	chr20:58991725:T:C	6.05547e-13	-2.31606e-10	-1.85128	5.27673e-07	-2.31606e-10	-1.6008
58991830	chr20:58991830:A:G	2.95033e-12	-2.31606e-10	-0.267743	1.4197e-06	-2.31606e-10	-0.611074
58992346	chr20:58992346:C:G	7.82436e-13	-2.31606e-10	-1.595	7.83616e-07	-2.31606e-10	-1.20536
58992488	chr20:58992488:A:G	2.49692e-13	-1.78528	-0.951911	1.1952e-05	2.76992	-1.25054
58993122	chr20:58993122:C:T	6.46583e-13	-2.31606e-10	-1.78571	4.29035e-07	-2.31606e-10	-1.80774
58993406	chr20:58993406:G:A	6.14385e-13	-2.31606e-10	-1.83679	4.76606e-07	-2.31606e-10	-1.70259
58993606	chr20:58993606:G:A	3.61063e-12	-2.31606e-10	-0.0657789	6.01924e-07	-2.31606e-10	-1.46915
58994289	chr20:58994289:C:T	6.0556e-13	-2.31606e-10	-1.85126	5.28136e-07	-2.31606e-10	-1.59992
58994372	chr20:58994372:C:T	5.96352e-13	-1.86659	-9.89384e-10	7.31978e-07	-1.27353	-9.89384e-10
58994883	chr20:58994883:A:G	6.5273e-13	-2.31606e-10	-1.77625	6.70381e-07	-2.31606e-10	-1.36143
58995401	chr20:58995401:C:T	2.0671e-13	-1.10938	-1.81672	2.10428e-07	-1.24408	-1.27605
58995513	chr20:58995513:G:A	2.69852e-13	-1.80071	-0.858831	1.19599e-05	2.68358	-1.16354
58995705	chr20:58995705:C:T	8.91201e-13	-2.31606e-10	-1.46485	8.49119e-07	-2.31606e-10	-1.12508
58995837	chr20:58995837:CT:C	6.26902e-13	-2.31606e-10	-1.81663	4.48992e-07	-2.31606e-10	-1.76227
58996571	chr20:58996571:A:G	8.14142e-13	-2.31606e-10	-1.55528	4.35256e-07	-2.31606e-10	-1.79334
58996708	chr20:58996708:A:G	2.31955e-10	5.18912	-1.09224	8.81553e-08	-1.7379	-1.65228
58997417	chr20:58997417:T:C	1.10137e-10	-2.31606e-10	3.35206	2.06273e-05	-2.31606e-10	2.06509
58997619	chr20:58997619:C:T	2.64301e-12	-2.31606e-10	-0.377743	1.29128e-06	-2.31606e-10	-0.705889
58997917	chr20:58997917:T:C	8.41352e-13	-2.31606e-10	-1.52241	4.17665e-07	-2.31606e-10	-1.8346
58998264	chr20:58998264:TAAA:T	3.02932e-13	-1.00561	-1.5383	0.53609	12.1316	0.0989226
58998362	chr20:58998362:GA:G	7.25357e-13	-2.31606e-10	-1.67075	5.44618e-07	-2.31606e-10	-1.56919
58998548	chr20:58998548:A:AG	6.15995e-12	-2.31606e-10	0.468408	1.7489e-06	-2.31606e-10	-0.402536
58998666	chr20:58998666:T:C	2.50848e-11	1.8726	-9.89384e-10	1.18684e-06	-0.790226	-9.89384e-10
58998797	chr20:58998797:C:T	1.54457e-12	-0.914913	-9.89384e-10	3.8292e-07	-1.92145	-9.89384e-10
58998800	chr20:58998800:C:T	1.54767e-12	0.887217	-1.80013	2.81119e-07	-1.3589	-0.871602
58999408	chr20:58999408:A:G	2.88913e-13	-1.73203	-0.859258	1.12915e-05	2.62968	-1.16715
58999423	chr20:58999423:C:G	1.02301e-12	0.409799	-1.73672	1.94721e-07	-1.14247	-1.45524
58999508	chr20:58999508:A:G	7.33697e-12	0.344375	0.298889	2.45754e-05	3.61411	-1.37389
58999512	chr20:58999512:TC:T	2.83034e-12	-0.139168	-0.170095	1.45591e-05	2.9007	-1.18401
58999559	chr20:58999559:A:ATTC	2.92654e-12	-0.0993204	-0.176522	1.54619e-05	2.96562	-1.18877
58999761	chr20:58999761:G:C	6.4235e-05	12.4199	4.20846	1.25525e-06	0.96929	-1.70348
58999786	chr20:58999786:A:G	4.01318e-07	12.2428	-0.689919	1.18349e-06	0.95628	-1.74933
58999796	chr20:58999796:A:G	4.90549e-12	0.800358	-0.559664	1.483e-06	1.19484	-1.7623
58999836	chr20:58999836:G:A	3.52898e-12	-2.31606e-10	-0.0886531	1.66677e-06	-2.31606e-10	-0.450635
59000047	chr20:59000047:C:T	8.94734e-12	1.69087	-0.84918	1.0572e-07	-1.41751	-1.79098
59000302	chr20:59000302:C:T	6.07494e-13	-2.31606e-10	-1.84807	4.10823e-07	-2.31606e-10	-1.85111
59000539	chr20:59000539:C:T	9.35909e-07	13.3664	-0.966788	1.45731e-05	3.53213	-1.81447
59001119	chr20:59001119:G:A	1.44851e-13	-1.86316	-1.41854	4.33285e-06	1.78898	-1.28428
59001125	chr20:59001125:A:G	3.13244e-13	-1.65495	-0.855482	1.4321e-05	2.89288	-1.19267
59001292	chr20:59001292:C:A	1.10128e-12	0.498746	-1.75193	4.51239e-07	-1.16881	-0.588466
59001340	chr20:59001340:C:T	7.08096e-13	-2.31606e-10	-1.69484	5.23337e-07	-2.31606e-10	-1.60905
59001709	chr20:59001709:TGGACGCCTCAGGCGG:T	1.67901e-12	-2.31606e-10	-0.831456	1.25733e-06	-2.31606e-10	-0.732528
59001773	chr20:59001773:C:T	1.37943e-12	-2.31606e-10	-1.02799	4.8224e-07	-2.31606e-10	-1.69083
59001826	chr20:59001826:G:A	8.12584e-11	1.93073	1.11724	1.67123e-07	-1.3956	-1.35495
59002132	chr20:59002132:A:G	3.13876e-11	2.07771	0.0190418	1.25011e-07	-1.33084	-1.71003
59002175	chr20:59002175:C:T	1.13804e-12	0.333713	-1.55406	8.05277e-07	-1.07557	-0.102522
59002203	chr20:59002203:C:T	8.72538e-10	5.85555	-0.43381	7.9581e-08	-1.66683	-1.82567
59002671	chr20:59002671:A:ACTTTG	6.0897e-13	-2.31606e-10	-1.84565	4.4081e-07	-2.31606e-10	-1.78066
59002805	chr20:59002805:C:T	6.71266e-13	-0.0241075	-1.72414	1.0498e-06	-0.515162	-0.397756
59002880	chr20:59002880:A:G	1.29325e-11	0.959006	0.251075	1.6709e-05	3.00288	-1.14845
59002905	chr20:59002905:A:G	6.05695e-13	-2.31606e-10	-1.85104	4.55756e-07	-2.31606e-10	-1.74732
59003107	chr20:59003107:C:T	1.32083e-12	-2.31606e-10	-1.0714	4.64241e-07	-2.31606e-10	-1.72887
59003213	chr20:59003213:C:T	5.20301e-11	2.60216	-9.89384e-10	9.25835e-07	-1.03858	-9.89384e-10
59003341	chr20:59003341:A:G	1.37354e-11	1.27031	-9.89384e-10	8.71877e-07	-1.09863	-9.89384e-10
59003453	chr20:59003453:T:C	2.27486e-13	-1.68036	-1.14996	1.95771e-05	2.77852	-0.765686
59003556	chr20:59003556:C:A	8.70422e-13	-1.48844	-9.89384e-10	4.10497e-07	-1.85191	-9.89384e-10
59003559	chr20:59003559:A:G	3.54077e-13	-1.73607	-0.651832	2.90705e-05	2.48958	-0.0813761
59003736	chr20:59003736:G:A	4.5124e-12	-2.31606e-10	0.157169	1.76361e-06	-2.31606e-10	-0.39416
59003929	chr20:59003929:T:G	1.46716e-12	-2.31606e-10	-0.966334	4.10814e-07	-2.31606e-10	-1.85114
59004010	chr20:59004010:T:C	6.85612e-13	-2.31606e-10	-1.72711	6.0673e-07	-2.31606e-10	-1.46119
59004895	chr20:59004895:A:G	3.40837e-13	-1.89336	-0.532646	4.00968e-07	-0.255761	-1.61963
59004920	chr20:59004920:T:C	9.39391e-08	9.3397	0.761043	7.43243e-08	-1.83333	-1.72751
59005013	chr20:59005013:T:C	7.86839e-13	-1.58939	-9.89384e-10	2.27577e-06	-0.139204	-9.89384e-10
59005370	chr20:59005370:A:G	1.06001e-12	-2.31606e-10	-1.29138	4.12372e-07	-2.31606e-10	-1.84735
59006507	chr20:59006507:C:T	5.27011e-12	-2.31606e-10	0.312391	2.01005e-06	-2.31606e-10	-0.263362
59006654	chr20:59006654:T:A	7.61984e-13	-2.31606e-10	-1.62149	4.10985e-07	-2.31606e-10	-1.85072
59007555	chr20:59007555:C:T	1.0289e-12	-2.31606e-10	-1.32117	4.13822e-07	-2.31606e-10	-1.84384
59007902	chr20:59007902:G:A	2.8766e-12	-0.293052	-9.89384e-10	4.8229e-07	-1.69073	-9.89384e-10
59008140	chr20:59008140:C:T	1.04513e-12	-2.31606e-10	-1.30552	4.12988e-07	-2.31606e-10	-1.84586
59008539	chr20:59008539:T:A	6.86468e-13	-2.31606e-10	-1.72586	6.13191e-07	-2.31606e-10	-1.4506
59008576	chr20:59008576:TATAGGAGCTGGG:T	1.97997e-10	5.77222	-1.83363	2.26444e-07	-1.62798	-0.818794
59008862	chr20:59008862:C:T	1.1719e-10	-2.31606e-10	3.41414	1.80123e-05	-2.31606e-10	1.92954
59008977	chr20:59008977:C:T	6.05607e-13	-2.31606e-10	-1.85119	4.12208e-07	-2.31606e-10	-1.84775
59009184	chr20:59009184:C:T	8.34028e-12	-2.31606e-10	0.771435	2.24468e-06	-2.31606e-10	-0.152958
59009397	chr20:59009397:C:T	6.94275e-13	-1.71455	-9.89384e-10	3.84776e-07	-1.91662	-9.89384e-10
59009835	chr20:59009835:T:C	4.01922e-11	4.19442	-1.85041	1.34884e-07	-1.91711	-1.04776
59010246	chr20:59010246:A:G	3.60456e-11	4.05463	-1.8195	9.65885e-08	-1.91283	-1.38599
59010433	chr20:59010433:C:T	1.78296e-12	-2.31606e-10	-0.771388	1.29592e-06	-2.31606e-10	-0.702304
59010497	chr20:59010497:C:T	6.99576e-13	-2.31606e-10	-1.70694	6.33478e-07	-2.31606e-10	-1.41805
59010734	chr20:59010734:T:C	2.56094e-13	-1.78626	-0.92561	8.94616e-08	-1.55818	-1.81729
59010946	chr20:59010946:G:A	9.2894e-13	-2.31606e-10	-1.42337	5.05518e-07	-2.31606e-10	-1.64369
59011058	chr20:59011058:A:G	4.18482e-10	-2.31606e-10	4.68697	2.294e-06	-2.31606e-10	-0.131224
59011394	chr20:59011394:G:A	9.54272e-12	-2.31606e-10	0.906117	2.46826e-06	-2.31606e-10	-0.0580092
59011985	chr20:59011985:C:A	3.88234e-11	4.13276	-1.8234	1.61154e-07	-1.91564	-0.871275
59012164	chr20:59012164:C:T	5.98658e-13	-1.86273	-9.89384e-10	5.36364e-07	-1.58446	-9.89384e-10
59012609	chr20:59012609:A:G	2.17306e-12	-2.31606e-10	-0.573524	1.41766e-06	-2.31606e-10	-0.612516
59013285	chr20:59013285:CT:C	4.30237e-11	4.1092	-1.69711	6.66409e-08	-1.91523	-1.75473
59013312	chr20:59013312:C:T	6.27188e-13	-2.31606e-10	-1.81617	4.16351e-07	-2.31606e-10	-1.83775
59014622	chr20:59014622:G:A	1.83292e-05	-2.31606e-10	15.3743	0.000553058	-2.31606e-10	5.35394
59014711	chr20:59014711:T:C	1.82696e-10	5.70036	-1.8422	3.44496e-07	-1.65522	-0.371979
59014777	chr20:59014777:T:C	3.50532e-08	-2.31606e-10	9.11496	5.05232e-05	-2.31606e-10	2.96091
59014940	chr20:59014940:A:G	2.39068e-08	10.4193	-1.68702	6.45431e-07	-1.78408	0.384716
59015361	chr20:59015361:C:T	3.91418e-11	-2.31606e-10	2.31753	1.36763e-06	-2.31606e-10	-0.648442
59015469	chr20:59015469:C:T	7.93952e-13	-2.31606e-10	-1.58039	4.66953e-07	-2.31606e-10	-1.72305
59015896	chr20:59015896:G:A	6.98124e-10	-2.31606e-10	5.19874	9.34469e-06	-2.31606e-10	1.27329
59016071	chr20:59016071:G:A	5.23275e-10	6.05879	-1.14834	9.0445e-08	-1.83204	-1.53249
59016127	chr20:59016127:A:G	8.77661e-13	-2.31606e-10	-1.48016	8.54378e-07	-2.31606e-10	-1.1189
59016626	chr20:59016626:C:T	1.13106e-12	-2.31606e-10	-1.2265	7.14898e-07	-2.31606e-10	-1.29714
59017101	chr20:59017101:C:T	6.78441e-13	-2.31606e-10	-1.73762	5.35192e-07	-2.31606e-10	-1.58665
59017265	chr20:59017265:T:C	6.55958e-13	-1.77132	-9.89384e-10	3.84133e-07	-1.91829	-9.89384e-10
59017580	chr20:59017580:A:G	6.45204e-13	-2.31606e-10	-1.78785	4.11451e-07	-2.31606e-10	-1.84959
59017918	chr20:59017918:G:A	6.12671e-13	-2.31606e-10	-1.83959	4.53423e-07	-2.31606e-10	-1.75245
59018103	chr20:59018103:T:C	2.9288e-09	6.95531	-0.322624	2.04326e-07	-1.91668	-0.632877
59018118	chr20:59018118:G:A	5.79559e-13	-1.89515	-9.89384e-10	4.807e-07	-1.69403	-9.89384e-10
59018818	chr20:59018818:G:A	6.06974e-13	-2.31606e-10	-1.84893	5.25157e-07	-2.31606e-10	-1.60558
59019135	chr20:59019135:C:T	7.09421e-13	-2.31606e-10	-1.69297	7.36202e-07	-2.31606e-10	-1.26777
59019435	chr20:59019435:G:C	2.50843e-10	4.17517	-9.89384e-10	0.00557816	7.66509	-9.89384e-10
59019980	chr20:59019980:A:G	8.80192e-13	-2.31606e-10	-1.47728	4.43129e-07	-2.31606e-10	-1.77542
59020071	chr20:59020071:A:G	7.28413e-13	-2.31606e-10	-1.66655	4.19771e-07	-2.31606e-10	-1.82957
59020097	chr20:59020097:T:C	7.38866e-13	-2.31606e-10	-1.6523	4.2122e-07	-2.31606e-10	-1.82612
59020473	chr20:59020473:T:G	9.69798e-13	-2.31606e-10	-1.38033	4.4094e-07	-2.31606e-10	-1.78037
59020794	chr20:59020794:C:T	9.55265e-13	-2.31606e-10	-1.39543	4.43371e-07	-2.31606e-10	-1.77487
59020888	chr20:59020888:A:G	1.25484e-12	-2.31606e-10	-1.12266	5.30095e-07	-2.31606e-10	-1.59622
59021198	chr20:59021198:C:T	6.01444e-13	-0.491497	-1.36659	7.94585e-08	-1.7259	-1.76814
59021262	chr20:59021262:G:A	1.02139e-12	-2.31606e-10	-1.32849	4.29723e-07	-2.31606e-10	-1.80614
59021306	chr20:59021306:A:C	9.81154e-13	-2.31606e-10	-1.36869	4.38778e-07	-2.31606e-10	-1.78528
59021924	chr20:59021924:G:A	0.000110245	-2.31606e-10	17.1686	0.00143863	-2.31606e-10	6.30992
59021956	chr20:59021956:C:T	6.99389e-05	6.20186	10.5116	1.0131e-07	-1.87545	-1.37564
59022084	chr20:59022084:T:C	9.68703e-13	-2.31606e-10	-1.38146	4.41128e-07	-2.31606e-10	-1.77994
59022520	chr20:59022520:T:C	9.1153e-13	-2.31606e-10	-1.44229	4.52502e-07	-2.31606e-10	-1.75448
59022590	chr20:59022590:A:G	0.781773	14.0905	11.9447	1.03877e-07	-1.47999	-1.74608
59022871	chr20:59022871:C:T	1.00988e-12	-2.31606e-10	-1.33983	9.75378e-07	-2.31606e-10	-0.986452
59023039	chr20:59023039:T:G	8.45769e-13	-2.31606e-10	-1.51717	4.71228e-07	-2.31606e-10	-1.71393
59024248	chr20:59024248:C:T	7.0946e-10	5.73114	-0.516294	1.63106e-06	1.27786	-1.75015
59024254	chr20:59024254:A:G	6.09546e-13	-2.31606e-10	-1.8447	4.19937e-07	-2.31606e-10	-1.82917
59024346	chr20:59024346:C:T	9.4089e-13	-2.31606e-10	-1.41059	4.40873e-07	-2.31606e-10	-1.78052
59024347	chr20:59024347:G:A	0.217637	12.5001	12.2563	1.32983e-07	-1.67592	-1.30314
59024472	chr20:59024472:G:A	6.14302e-13	-2.31606e-10	-1.83693	4.22104e-07	-2.31606e-10	-1.82403
59024997	chr20:59024997:G:A	3.7513e-12	-2.31606e-10	-0.0275602	8.33385e-06	-2.31606e-10	1.1588
59025520	chr20:59025520:T:C	1.02502e-12	-2.31606e-10	-1.32495	4.11665e-07	-2.31606e-10	-1.84907
59025971	chr20:59025971:C:T	6.09541e-13	-2.31606e-10	-1.84471	5.42214e-07	-2.31606e-10	-1.57362
59025998	chr20:59025998:G:A	7.07142e-13	-2.31606e-10	-1.69619	4.22366e-07	-2.31606e-10	-1.8234
59026335	chr20:59026335:A:C	6.76726e-13	-2.31606e-10	-1.74015	5.87945e-07	-2.31606e-10	-1.49264
59026664	chr20:59026664:C:T	6.21514e-13	-2.31606e-10	-1.82526	4.12144e-07	-2.31606e-10	-1.8479
59026884	chr20:59026884:C:T	1.06222e-12	-2.31606e-10	-1.2893	4.1283e-07	-2.31606e-10	-1.84624
59026940	chr20:59026940:A:G	2.58853e-09	2.29514	4.21404	5.73018e-05	2.5305	0.556313
59027294	chr20:59027294:C:T	2.08253e-12	-2.31606e-10	-0.616077	4.9121e-07	-2.31606e-10	-1.6724
59027803	chr20:59027803:A:G	1.06422e-12	-2.31606e-10	-1.28742	4.12906e-07	-2.31606e-10	-1.84606
59028112	chr20:59028112:C:T	5.70949e-13	-1.91012	-9.89384e-10	8.34726e-07	-1.14217	-9.89384e-10
59028305	chr20:59028305:C:T	6.26397e-13	-2.31606e-10	-1.81743	4.10815e-07	-2.31606e-10	-1.85113
59028358	chr20:59028358:TTTC:T	6.81305e-05	-2.31606e-10	16.6873	0.00113925	-2.31606e-10	6.07661
59029038	chr20:59029038:AAGT:A	1.02485e-12	-2.31606e-10	-1.32511	4.11661e-07	-2.31606e-10	-1.84908
59029288	chr20:59029288:A:C	3.58577e-13	-0.531759	-1.84351	1.60913e-06	-0.0873149	-0.398516
59030454	chr20:59030454:A:G	7.72329e-13	-2.31606e-10	-1.60801	4.28526e-07	-2.31606e-10	-1.80893
59030494	chr20:59030494:T:A	5.17445e-11	-2.31606e-10	2.59666	1.48059e-05	-2.31606e-10	1.7335
59030592	chr20:59030592:C:T	6.12618e-12	-2.31606e-10	0.46291	1.75338e-06	-2.31606e-10	-0.399974
59031100	chr20:59031100:C:T	5.30663e-05	-2.31606e-10	16.4374	0.00097208	-2.31606e-10	5.91792
59031650	chr20:59031650:G:A	9.69936e-13	-2.31606e-10	-1.38019	4.76227e-07	-2.31606e-10	-1.70338
59031736	chr20:59031736:C:T	1.22225e-13	-1.70636	-1.74519	1.02138e-05	1.21512	0.147108
59031916	chr20:59031916:A:G	2.37247e-05	7.50671	8.12566	8.44502e-08	-1.77938	-1.65374
59031973	chr20:59031973:A:G	8.6238e-13	-2.31606e-10	-1.49772	4.42547e-07	-2.31606e-10	-1.77673
59032131	chr20:59032131:C:A	6.15155e-13	-2.31606e-10	-1.83554	5.68881e-07	-2.31606e-10	-1.52561
59032613	chr20:59032613:C:T	1.26606e-13	-1.67964	-1.73669	9.60134e-06	1.11356	0.186825
59032635	chr20:59032635:G:A	6.15409e-13	-2.31606e-10	-1.83513	5.69747e-07	-2.31606e-10	-1.52408
59032759	chr20:59032759:T:A	7.14406e-13	-2.31606e-10	-1.68597	4.17055e-07	-2.31606e-10	-1.83606
59032836	chr20:59032836:G:A	8.49357e-13	-2.31606e-10	-1.51294	4.50122e-07	-2.31606e-10	-1.75976
59033351	chr20:59033351:AAAATC:A	2.87291e-05	6.26745	9.55631	7.16736e-08	-1.88821	-1.70895
59033832	chr20:59033832:T:G	6.50427e-13	-2.31606e-10	-1.77979	4.10824e-07	-2.31606e-10	-1.85111
59033863	chr20:59033863:C:T	9.88885e-13	-1.36084	-9.89384e-10	4.97618e-07	-1.65944	-9.89384e-10
59034535	chr20:59034535:A:G	1.12558e-13	-1.69032	-1.84363	4.23482e-06	1.17385	-0.692028
59034715	chr20:59034715:A:G	6.07091e-13	-2.31606e-10	-1.84874	4.24116e-07	-2.31606e-10	-1.81927
59035210	chr20:59035210:G:A	6.79542e-13	-2.31606e-10	-1.736	4.12645e-07	-2.31606e-10	-1.84669
59035559	chr20:59035559:T:A	1.18052e-12	-1.18371	-9.89384e-10	1.98675e-06	-0.275023	-9.89384e-10
59035832	chr20:59035832:A:G	6.05542e-13	-2.31606e-10	-1.85129	4.31625e-07	-2.31606e-10	-1.80172
59037158	chr20:59037158:T:A	6.93184e-13	-2.31606e-10	-1.71612	4.13863e-07	-2.31606e-10	-1.84374
59037852	chr20:59037852:ATG:A	6.61169e-13	-2.31606e-10	-1.76341	4.10908e-07	-2.31606e-10	-1.85091
59037961	chr20:59037961:T:C	7.03793e-13	-2.31606e-10	-1.70093	4.17742e-07	-2.31606e-10	-1.83441
59038318	chr20:59038318:T:C	4.61151e-08	1.77218	7.61705	8.33957e-08	-1.63311	-1.81257
59038421	chr20:59038421:T:C	2.80509e-12	-2.31606e-10	-0.318227	1.15232e-06	-2.31606e-10	-0.819744
59038947	chr20:59038947:A:G	8.86293e-07	6.24574	6.0994	6.3549e-08	-1.90016	-1.81731
59039452	chr20:59039452:CACA:C	7.90551e-10	6.12643	-0.803359	2.00776e-06	1.57977	-1.84428
59039715	chr20:59039715:T:G	8.37163e-11	3.07777	-9.89384e-10	0.00084998	5.78369	-9.89384e-10
59039768	chr20:59039768:C:T	7.4624e-10	6.0788	-0.813417	1.94411e-06	1.54863	-1.84535
59040353	chr20:59040353:G:C	6.1771e-13	-2.31606e-10	-1.8314	4.19279e-07	-2.31606e-10	-1.83074
59040663	chr20:59040663:C:T	9.24464e-13	-2.31606e-10	-1.4282	8.66944e-07	-2.31606e-10	-1.1043
59041433	chr20:59041433:C:T	2.07503e-12	-2.31606e-10	-0.619684	4.43471e-07	-2.31606e-10	-1.77464
59041563	chr20:59041563:C:T	6.15015e-13	-2.31606e-10	-1.83577	5.65872e-07	-2.31606e-10	-1.53091
59041595	chr20:59041595:C:T	9.59075e-14	-1.88457	-1.80946	1.80711e-06	0.482066	-0.851862
59041817	chr20:59041817:T:A	2.09632e-12	-2.31606e-10	-0.609478	4.44664e-07	-2.31606e-10	-1.77196
59041818	chr20:59041818:A:T	2.09762e-12	-2.31606e-10	-0.608856	4.44713e-07	-2.31606e-10	-1.77185
59042141	chr20:59042141:A:G	1.00427e-12	-2.31606e-10	-1.3454	4.1124e-07	-2.31606e-10	-1.8501
59042239	chr20:59042239:G:A	1.9559e-12	-0.678809	-9.89384e-10	7.23891e-07	-1.28464	-9.89384e-10
59042270	chr20:59042270:T:C	8.37644e-13	-2.31606e-10	-1.52682	4.46061e-07	-2.31606e-10	-1.76882
59042389	chr20:59042389:G:T	3.58703e-10	4.53283	-9.89384e-10	5.25251e-06	0.697184	-9.89384e-10
59042443	chr20:59042443:G:C	1.44944e-09	-2.31606e-10	5.92927	4.14839e-05	-2.31606e-10	2.76378
59042522	chr20:59042522:G:A	3.00545e-11	-2.31606e-10	2.05335	9.27341e-06	-2.31606e-10	1.26563
59042643	chr20:59042643:T:G	6.78273e-08	5.79162	3.98344	8.20824e-08	-1.83479	-1.62676
59042955	chr20:59042955:C:T	1.12233e-12	-2.31606e-10	-1.23426	4.15778e-07	-2.31606e-10	-1.83912
59042993	chr20:59042993:T:C	6.74036e-13	-2.31606e-10	-1.74413	5.34415e-07	-2.31606e-10	-1.58811
59043271	chr20:59043271:T:G	8.5144e-10	2.50763	2.88964	3.6428e-05	2.69719	-0.0633784
59043329	chr20:59043329:G:A	5.5727e-12	-2.31606e-10	0.368217	1.46996e-06	-2.31606e-10	-0.576285
59043541	chr20:59043541:C:G	3.1864e-08	5.69055	3.32902	8.24774e-08	-1.84727	-1.60948
59043680	chr20:59043680:G:A	8.93109e-13	-2.31606e-10	-1.46271	4.57117e-07	-2.31606e-10	-1.74434
59043732	chr20:59043732:C:T	8.12211e-09	6.41692	1.23577	7.23213e-08	-1.74107	-1.84709
59043739	chr20:59043739:T:C	1.92952e-13	-1.92214	-1.07283	1.23142e-05	0.940842	0.608393
59043747	chr20:59043747:T:C	1.50475e-07	6.80282	3.76907	7.96904e-08	-1.70577	-1.78536
59043849	chr20:59043849:C:G	2.72326e-12	-2.31606e-10	-0.347831	1.12271e-06	-2.31606e-10	-0.84578
59044094	chr20:59044094:G:T	9.27421e-13	-2.31606e-10	-1.42501	4.2953e-07	-2.31606e-10	-1.80659
59044515	chr20:59044515:C:A	9.3104e-13	-2.31606e-10	-1.42111	9.53549e-07	-2.31606e-10	-1.00909
59044563	chr20:59044563:T:C	2.63986e-08	6.81583	2.01557	7.47477e-08	-1.70581	-1.84934
59045166	chr20:59045166:G:A	6.2301e-13	-2.31606e-10	-1.82285	4.48703e-07	-2.31606e-10	-1.76292
59045388	chr20:59045388:G:A	8.36254e-12	-2.31606e-10	0.774101	2.2569e-06	-2.31606e-10	-0.147531
59045619	chr20:59045619:G:T	6.23185e-13	-2.31606e-10	-1.82257	4.48481e-07	-2.31606e-10	-1.76341
59045897	chr20:59045897:A:G	6.26437e-13	-2.31606e-10	-1.81737	4.14617e-07	-2.31606e-10	-1.84192
59046400	chr20:59046400:T:C	1.17232e-13	-1.90063	-1.59262	1.39662e-07	-1.07935	-1.8507
59046678	chr20:59046678:C:T	2.49029e-09	-2.31606e-10	6.47049	4.4039e-05	-2.31606e-10	2.82355
59046996	chr20:59046996:C:T	5.78702e-13	-1.89663	-9.89384e-10	4.29266e-07	-1.8072	-9.89384e-10
59047022	chr20:59047022:C:T	6.25082e-13	-1.81953	-9.89384e-10	4.61884e-07	-1.73396	-9.89384e-10
59047404	chr20:59047404:G:A	6.10073e-13	-2.31606e-10	-1.84384	4.19372e-07	-2.31606e-10	-1.83052
59047871	chr20:59047871:C:T	5.17466e-12	-2.31606e-10	0.294112	1.38993e-06	-2.31606e-10	-0.632266
59048384	chr20:59048384:C:T	2.06416e-12	-2.31606e-10	-0.62494	4.3943e-07	-2.31606e-10	-1.7838
59048496	chr20:59048496:A:G	2.20229e-13	-1.03067	-1.83207	7.06528e-08	-1.91568	-1.69582
59049012	chr20:59049012:ATATC:A	1.70903e-07	6.89151	3.80768	8.11948e-08	-1.69107	-1.78135
59049586	chr20:59049586:G:A	1.02891e-12	-1.32116	-9.89384e-10	4.45421e-07	-1.77026	-9.89384e-10
59050515	chr20:59050515:A:T	2.66759e-12	-2.31606e-10	-0.368485	8.84821e-07	-2.31606e-10	-1.08389
59051411	chr20:59051411:C:T	9.73169e-13	-2.31606e-10	-1.37686	4.2353e-07	-2.31606e-10	-1.82065
59051513	chr20:59051513:A:C	1.67044e-07	7.01395	3.6624	8.16595e-08	-1.67082	-1.7959
59051785	chr20:59051785:A:G	2.1155e-12	-2.31606e-10	-0.600372	4.42165e-07	-2.31606e-10	-1.77759
59052032	chr20:59052032:C:T	9.1618e-13	-2.31606e-10	-1.4372	4.30997e-07	-2.31606e-10	-1.80318
59052166	chr20:59052166:A:G	6.05901e-13	-2.31606e-10	-1.8507	4.33977e-07	-2.31606e-10	-1.79629
59053040	chr20:59053040:G:C	1.15643e-13	-1.66093	-1.84598	1.85965e-07	-0.935958	-1.70776
59053174	chr20:59053174:G:T	1.90724e-12	-2.31606e-10	-0.704002	4.32128e-07	-2.31606e-10	-1.80056
59053940	chr20:59053940:G:A	1.91672e-12	-2.31606e-10	-0.699046	4.32735e-07	-2.31606e-10	-1.79915
59054181	chr20:59054181:T:A	1.47258e-10	3.75482	-0.112301	5.51704e-07	-0.950207	-0.606058
59054183	chr20:59054183:T:A	2.77017e-10	2.28744	1.98698	8.91727e-07	-1.24257	0.166456
59054317	chr20:59054317:T:C	8.44432e-13	-2.31606e-10	-1.51875	4.78716e-07	-2.31606e-10	-1.69817
59054984	chr20:59054984:G:C	3.2154e-12	-0.181711	-9.89384e-10	4.05256e-07	-1.86476	-9.89384e-10
59055322	chr20:59055322:A:T	9.10787e-13	-2.31606e-10	-1.44311	4.78317e-07	-2.31606e-10	-1.699
59055575	chr20:59055575:C:T	6.40618e-13	-1.79498	-9.89384e-10	4.73256e-07	-1.70964	-9.89384e-10
59055634	chr20:59055634:A:G	7.93093e-13	-2.31606e-10	-1.58148	4.34245e-07	-2.31606e-10	-1.79567
59055928	chr20:59055928:C:A	6.25381e-13	-2.31606e-10	-1.81906	5.00253e-07	-2.31606e-10	-1.65416
59055957	chr20:59055957:A:G	6.20524e-13	-2.31606e-10	-1.82685	4.90887e-07	-2.31606e-10	-1.67306
59055982	chr20:59055982:T:C	6.09693e-13	-2.31606e-10	-1.84446	4.21895e-07	-2.31606e-10	-1.82452
59056036	chr20:59056036:G:A	5.09177e-09	-2.31606e-10	7.18572	7.75467e-05	-2.31606e-10	3.38936
59056047	chr20:59056047:T:C	8.00121e-13	-2.31606e-10	-1.57265	4.98634e-07	-2.31606e-10	-1.6574
59056456	chr20:59056456:T:C	3.43529e-12	-2.31606e-10	-0.11556	5.60199e-07	-2.31606e-10	-1.54098
59056470	chr20:59056470:A:G	2.16183e-12	1.09995	-1.67865	1.5403e-06	1.29612	-1.82566
59056799	chr20:59056799:T:G	1.99057e-12	1.01473	-1.67597	1.39964e-06	1.19927	-1.82458
59056997	chr20:59056997:AAC:A	6.4117e-13	-2.31606e-10	-1.79412	4.11387e-07	-2.31606e-10	-1.84974
59057182	chr20:59057182:G:A	4.35343e-12	-2.31606e-10	0.121303	6.88697e-07	-2.31606e-10	-1.33448
59057860	chr20:59057860:C:T	7.48217e-13	-2.31606e-10	-1.63972	4.24045e-07	-2.31606e-10	-1.81944
59058545	chr20:59058545:T:C	2.84726e-12	1.50484	-1.80814	2.09976e-06	1.6138	-1.8335
59058837	chr20:59058837:T:G	3.44894e-12	-2.31606e-10	-0.111594	5.6099e-07	-2.31606e-10	-1.53957
59058931	chr20:59058931:G:T	3.03532e-12	-2.31606e-10	-0.239344	5.32361e-07	-2.31606e-10	-1.59195
59059010	chr20:59059010:C:T	1.95711e-12	1.15649	-1.83468	1.73932e-06	1.37786	-1.78589
59059036	chr20:59059036:C:T	4.03126e-12	-2.31606e-10	0.0444176	5.99737e-07	-2.31606e-10	-1.47279
59059056	chr20:59059056:T:G	3.45397e-12	-2.31606e-10	-0.110138	5.61475e-07	-2.31606e-10	-1.53871
59059079	chr20:59059079:C:A	7.47186e-13	-2.31606e-10	-1.6411	4.23818e-07	-2.31606e-10	-1.81997
59059333	chr20:59059333:T:A	3.51886e-12	-2.31606e-10	-0.0915242	5.65895e-07	-2.31606e-10	-1.53087
59059437	chr20:59059437:C:T	2.04167e-12	-2.31606e-10	-0.635894	6.53443e-07	-2.31606e-10	-1.38702
59059477	chr20:59059477:G:A	1.52893e-12	-2.31606e-10	-0.925097	5.99774e-07	-2.31606e-10	-1.47272
59059523	chr20:59059523:A:G	3.25822e-12	-2.31606e-10	-0.168481	1.07968e-06	-2.31606e-10	-0.884861
59059643	chr20:59059643:G:C	3.42047e-12	-2.31606e-10	-0.119883	5.59162e-07	-2.31606e-10	-1.54284
59059788	chr20:59059788:T:C	6.17672e-13	-2.31606e-10	-1.83146	4.12745e-07	-2.31606e-10	-1.84645
59059821	chr20:59059821:A:G	7.30889e-12	2.38853	-1.7491	4.74816e-06	2.17205	-1.57582
59059945	chr20:59059945:C:T	8.78642e-13	-2.31606e-10	-1.47904	5.83388e-07	-2.31606e-10	-1.50042
59059993	chr20:59059993:A:G	6.45587e-09	-2.31606e-10	7.42308	9.15485e-05	-2.31606e-10	3.55535
59060144	chr20:59060144:A:G	9.49565e-14	-1.86784	-1.83616	9.13665e-08	-1.69049	-1.66391
59060270	chr20:59060270:C:T	8.61047e-13	-2.31606e-10	-1.49927	5.34537e-07	-2.31606e-10	-1.58788
59060479	chr20:59060479:A:G	3.4955e-12	-2.31606e-10	-0.0981858	5.64344e-07	-2.31606e-10	-1.53361
59060496	chr20:59060496:G:A	1.57609e-12	-2.31606e-10	-0.894715	6.29195e-07	-2.31606e-10	-1.42484
59060631	chr20:59060631:T:C	6.26885e-11	1.23075	1.55776	7.94273e-06	1.40732	-0.296585
59060914	chr20:59060914:G:A	3.34355e-12	-2.31606e-10	-0.142628	1.10023e-06	-2.31606e-10	-0.866007
59061566	chr20:59061566:T:C	1.85759e-12	-2.31606e-10	-0.730383	7.96347e-07	-2.31606e-10	-1.18924
59061989	chr20:59061989:T:C	6.86607e-13	-2.31606e-10	-1.72566	4.12937e-07	-2.31606e-10	-1.84598
59062295	chr20:59062295:T:C	3.00474e-12	-2.31606e-10	-0.249469	5.30797e-07	-2.31606e-10	-1.5949
59062722	chr20:59062722:A:G	8.35727e-13	-2.31606e-10	-1.52911	5.56056e-07	-2.31606e-10	-1.54841
59062934	chr20:59062934:A:G	3.01235e-12	-2.31606e-10	-0.246942	5.31217e-07	-2.31606e-10	-1.59411
59063116	chr20:59063116:G:A	4.41513e-12	1.48919	-1.35382	2.09379e-06	1.57244	-1.79498
59063738	chr20:59063738:T:G	3.71195e-11	-2.31606e-10	2.26448	3.23843e-06	-2.31606e-10	0.213565
59063760	chr20:59063760:T:C	2.22871e-12	0.769731	-1.31797	7.67726e-07	0.528679	-1.75452
59064044	chr20:59064044:T:C	2.47157e-12	1.38641	-1.83122	1.24502e-06	1.09255	-1.83491
59064531	chr20:59064531:G:A	4.61717e-11	1.45832	1.02439	3.08148e-06	1.03818	-0.874289
59065240	chr20:59065240:T:C	5.09771e-09	-2.31606e-10	7.18689	7.67335e-05	-2.31606e-10	3.37882
59065917	chr20:59065917:T:A	6.05663e-13	-2.31606e-10	-1.85109	5.17213e-07	-2.31606e-10	-1.62082
59066104	chr20:59066104:A:C	6.18098e-13	-2.31606e-10	-1.83077	4.10734e-07	-2.31606e-10	-1.85133
59066640	chr20:59066640:C:G	2.23979e-12	-2.31606e-10	-0.54328	8.64581e-07	-2.31606e-10	-1.10703
59067127	chr20:59067127:T:G	9.03191e-14	-1.91269	-1.84137	9.51892e-08	-1.58202	-1.73139
59067824	chr20:59067824:G:A	1.77323e-11	0.17276	1.35297	1.33783e-06	-0.273597	-0.396875
59067835	chr20:59067835:C:T	1.61522e-12	-2.31606e-10	-0.870191	8.02204e-07	-2.31606e-10	-1.18191
59067890	chr20:59067890:C:T	7.4152e-13	-2.31606e-10	-1.64871	4.23099e-07	-2.31606e-10	-1.82167
59067922	chr20:59067922:C:T	7.59459e-13	-2.31606e-10	-1.62481	4.26975e-07	-2.31606e-10	-1.81255
59067997	chr20:59067997:T:A	2.01285e-12	-2.31606e-10	-0.650109	7.98071e-07	-2.31606e-10	-1.18708
59068003	chr20:59068003:C:T	2.00642e-12	-2.31606e-10	-0.653308	7.96126e-07	-2.31606e-10	-1.18952
59068182	chr20:59068182:T:C	6.05518e-13	-2.31606e-10	-1.85133	4.35461e-07	-2.31606e-10	-1.79287
59068422	chr20:59068422:T:C	8.06795e-13	-2.31606e-10	-1.56435	4.38527e-07	-2.31606e-10	-1.78586
59068468	chr20:59068468:G:A	8.04648e-13	-2.31606e-10	-1.56701	4.3796e-07	-2.31606e-10	-1.78715
59068605	chr20:59068605:G:A	5.69898e-13	-1.91196	-9.89384e-10	5.25013e-07	-1.60585	-9.89384e-10
59068749	chr20:59068749:A:G	7.85647e-13	-2.31606e-10	-1.59091	4.33332e-07	-2.31606e-10	-1.79777
59069302	chr20:59069302:A:G	7.85819e-13	-2.31606e-10	-1.59069	4.78361e-07	-2.31606e-10	-1.69891
59069344	chr20:59069344:A:G	2.94272e-11	3.48531	-1.45306	9.84103e-08	-1.92203	-1.35811
59069468	chr20:59069468:A:G	8.05096e-13	-2.31606e-10	-1.56645	4.7008e-07	-2.31606e-10	-1.71637
59069899	chr20:59069899:G:A	6.64928e-13	-2.31606e-10	-1.75774	4.22464e-07	-2.31606e-10	-1.82317
59070098	chr20:59070098:A:G	3.56808e-12	-2.31606e-10	-0.0776338	1.47188e-06	-2.31606e-10	-0.574978
59070466	chr20:59070466:A:C	1.6196e-11	-2.31606e-10	1.43511	3.2525e-06	-2.31606e-10	0.217903
59070626	chr20:59070626:G:A	7.1594e-12	1.38065	-0.761888	1.40063e-06	1.02545	-1.65005
59070824	chr20:59070824:G:A	7.20198e-13	-2.31606e-10	-1.67789	4.18831e-07	-2.31606e-10	-1.83181
59070855	chr20:59070855:G:T	5.25189e-12	1.10789	-0.798966	1.71996e-06	0.79873	-1.21795
59071284	chr20:59071284:G:T	7.11283e-12	1.4655	-0.85326	1.50222e-06	1.10747	-1.66205
59071316	chr20:59071316:T:C	2.08649e-10	1.221	2.77	6.26868e-06	0.853624	0.0204207
59071348	chr20:59071348:T:C	1.07648e-12	-2.31606e-10	-1.27597	4.99923e-07	-2.31606e-10	-1.65482
59071538	chr20:59071538:A:G	6.68248e-13	-2.31606e-10	-1.75276	4.47739e-07	-2.31606e-10	-1.76507
59071852	chr20:59071852:T:G	6.28668e-13	-2.31606e-10	-1.81381	4.10999e-07	-2.31606e-10	-1.85069
59072366	chr20:59072366:G:C	9.42705e-14	-1.86428	-1.84697	8.99071e-08	-1.73497	-1.63553
59072710	chr20:59072710:A:C	7.29456e-13	-2.31606e-10	-1.66512	4.16533e-07	-2.31606e-10	-1.83731
59072848	chr20:59072848:T:C	2.11105e-11	1.40644	0.293671	4.34363e-06	1.1003	-0.593111
59072896	chr20:59072896:A:G	4.32653e-11	1.06113	1.35656	4.13646e-06	0.751972	-0.293654
59073337	chr20:59073337:A:C	1.68863e-11	-2.31606e-10	1.47684	1.10782e-06	-2.31606e-10	-0.859129
59073575	chr20:59073575:C:T	6.06665e-13	-2.31606e-10	-1.84944	5.96132e-07	-2.31606e-10	-1.47882
59073734	chr20:59073734:C:T	1.35095e-11	-2.31606e-10	1.25373	4.0714e-06	-2.31606e-10	0.442465
59073936	chr20:59073936:C:T	9.12742e-13	-2.31606e-10	-1.44096	5.10617e-07	-2.31606e-10	-1.63366
59074019	chr20:59074019:C:T	8.83409e-13	-2.31606e-10	-1.47363	4.44482e-07	-2.31606e-10	-1.77237
59074140	chr20:59074140:C:T	7.18857e-13	-2.31606e-10	-1.67975	5.00326e-07	-2.31606e-10	-1.65402
59074402	chr20:59074402:C:T	2.34176e-12	-2.31606e-10	-0.498758	1.00922e-06	-2.31606e-10	-0.952341
59074731	chr20:59074731:G:A	6.00224e-11	1.08145	1.66361	5.17401e-06	0.770396	-0.0882694
59075091	chr20:59075091:C:G	9.37908e-14	-1.86651	-1.84984	2.17078e-07	-0.681338	-1.80768
59075667	chr20:59075667:A:G	5.01541e-12	1.45228	-1.18942	1.41163e-06	1.11839	-1.73516
59076593	chr20:59076593:C:T	4.38011e-11	1.03327	1.39673	3.54609e-06	0.719245	-0.414921
59076744	chr20:59076744:G:A	5.19926e-12	-2.31606e-10	0.298854	2.01513e-06	-2.31606e-10	-0.260837
59076757	chr20:59076757:AC:A	7.0552e-13	-2.31606e-10	-1.69848	4.13264e-07	-2.31606e-10	-1.84519
59076769	chr20:59076769:A:T	7.16719e-13	-2.31606e-10	-1.68273	4.14689e-07	-2.31606e-10	-1.84175
59077069	chr20:59077069:C:T	3.41955e-11	1.53411	0.648319	6.37123e-06	1.22262	-0.332352
59077095	chr20:59077095:C:T	6.7583e-13	-2.31606e-10	-1.74147	4.20705e-07	-2.31606e-10	-1.82734
59077237	chr20:59077237:T:C	1.84834e-11	-2.31606e-10	1.56721	4.15099e-06	-2.31606e-10	0.461825
59077468	chr20:59077468:G:A	6.06144e-13	-2.31606e-10	-1.8503	4.43041e-07	-2.31606e-10	-1.77561
59077565	chr20:59077565:T:C	6.0618e-13	-2.31606e-10	-1.85024	4.43256e-07	-2.31606e-10	-1.77513
59077690	chr20:59077690:C:T	7.324e-13	-2.31606e-10	-1.66109	4.16991e-07	-2.31606e-10	-1.83621
59078361	chr20:59078361:T:C	2.49772e-11	0.983703	0.884599	2.80954e-06	0.666843	-0.595343
59078431	chr20:59078431:T:G	2.21131e-12	1.1133	-1.66938	1.04536e-06	0.823062	-1.74022
59078448	chr20:59078448:A:G	2.52529e-12	1.14523	-1.56853	1.1646e-06	0.847431	-1.65658
59078708	chr20:59078708:T:C	8.68945e-11	-2.31606e-10	3.11503	6.77318e-06	-2.31606e-10	0.951449
59079221	chr20:59079221:G:A	1.41806e-12	-2.31606e-10	-1.00037	5.33845e-07	-2.31606e-10	-1.58917
59079378	chr20:59079378:G:A	8.15361e-13	-2.31606e-10	-1.55379	5.93494e-07	-2.31606e-10	-1.48325
59079421	chr20:59079421:C:T	6.68982e-13	-2.31606e-10	-1.75166	4.2001e-07	-2.31606e-10	-1.829
59079880	chr20:59079880:A:G	6.47791e-13	-2.31606e-10	-1.78385	4.65039e-07	-2.31606e-10	-1.72716
59079929	chr20:59079929:G:A	4.89119e-12	-2.31606e-10	0.237774	6.26852e-07	-2.31606e-10	-1.42857
59080102	chr20:59080102:T:G	6.42479e-13	-2.31606e-10	-1.79208	6.05961e-07	-2.31606e-10	-1.46246
59080156	chr20:59080156:T:G	5.80501e-11	1.23798	1.47366	3.63489e-06	0.910774	-0.581716
59080397	chr20:59080397:A:G	1.20693e-12	-2.31606e-10	-1.16158	4.68707e-07	-2.31606e-10	-1.7193
59080479	chr20:59080479:T:C	6.56482e-11	1.08955	1.7451	3.73886e-06	0.76774	-0.410482
59080602	chr20:59080602:T:C	4.0486e-12	1.22749	-1.17878	1.72323e-06	0.934052	-1.35137
59080632	chr20:59080632:A:G	6.42816e-13	-2.31606e-10	-1.79156	6.05117e-07	-2.31606e-10	-1.46386
59080943	chr20:59080943:T:A	1.34501e-12	-2.31606e-10	-1.05326	5.28418e-07	-2.31606e-10	-1.59939
59081359	chr20:59081359:T:C	6.04735e-11	1.28518	1.46736	3.78449e-06	0.954331	-0.584943
59081428	chr20:59081428:T:C	6.17612e-13	-2.31606e-10	-1.83156	4.11485e-07	-2.31606e-10	-1.8495
59081498	chr20:59081498:G:A	7.19668e-13	-2.31606e-10	-1.67863	4.15156e-07	-2.31606e-10	-1.84062
59081929	chr20:59081929:C:A	6.20291e-13	-2.31606e-10	-1.82723	6.34963e-07	-2.31606e-10	-1.41571
59082374	chr20:59082374:T:C	3.67445e-12	-0.922472	0.874215	1.02012e-06	-0.569358	-0.372244
59083607	chr20:59083607:T:A	4.14328e-12	-2.31606e-10	0.0718261	5.8381e-07	-2.31606e-10	-1.4997
59083674	chr20:59083674:G:A	2.13952e-11	3.22498	-1.51147	9.75651e-08	-1.92164	-1.36712
59083713	chr20:59083713:T:A	5.61046e-11	1.19041	1.48715	3.51761e-06	0.861892	-0.565634
59083728	chr20:59083728:A:G	3.8556e-12	1.1196	-1.11973	1.64854e-06	0.83679	-1.29842
59083942	chr20:59083942:C:T	6.93167e-13	-2.31606e-10	-1.71615	4.27796e-07	-2.31606e-10	-1.81063
59084069	chr20:59084069:A:G	5.83987e-11	1.21292	1.50472	3.63305e-06	0.884378	-0.555827
59084524	chr20:59084524:A:T	7.15937e-13	-2.31606e-10	-1.68382	4.9255e-07	-2.31606e-10	-1.66968
59085335	chr20:59085335:T:C	6.14748e-11	1.22776	1.54121	3.77783e-06	0.899795	-0.532168
59085362	chr20:59085362:G:A	7.35632e-13	-2.31606e-10	-1.65669	4.17908e-07	-2.31606e-10	-1.83402
59085747	chr20:59085747:A:T	8.55578e-11	-2.31606e-10	3.09953	6.8823e-06	-2.31606e-10	0.967431
59086019	chr20:59086019:T:C	3.11402e-12	-0.213746	-9.89384e-10	6.1814e-07	-1.44256	-9.89384e-10
59086471	chr20:59086471:T:C	3.34272e-12	-0.876108	0.733232	9.71087e-07	-0.514971	-0.475889
59086543	chr20:59086543:C:A	8.67146e-12	-2.31606e-10	0.810376	6.51052e-07	-2.31606e-10	-1.39069
59087669	chr20:59087669:T:C	1.09296e-12	-2.31606e-10	-1.26077	4.50297e-07	-2.31606e-10	-1.75937
59088089	chr20:59088089:T:C	6.27832e-13	-2.31606e-10	-1.81514	4.66408e-07	-2.31606e-10	-1.72422
59088101	chr20:59088101:T:C	1.20429e-10	4.78864	-1.34724	9.90478e-07	0.868002	-1.83909
59088949	chr20:59088949:G:A	6.34171e-12	-2.31606e-10	0.497486	7.44654e-07	-2.31606e-10	-1.25636
59089880	chr20:59089880:G:A	8.13794e-13	-2.31606e-10	-1.55571	6.96647e-07	-2.31606e-10	-1.323
59090279	chr20:59090279:T:TG	3.99968e-12	1.65223	-1.61567	2.4668e-06	1.69352	-1.75212
59090904	chr20:59090904:C:T	5.64092e-13	-1.9222	-9.89384e-10	4.64053e-07	-1.72928	-9.89384e-10
59091051	chr20:59091051:A:C	6.06125e-11	1.5	1.25484	6.6404e-06	1.51573	-0.584084
59091126	chr20:59091126:T:C	9.18139e-14	-1.88801	-1.84964	1.696e-07	-1.11847	-1.61736
59091599	chr20:59091599:G:A	3.32433e-12	1.53633	-1.68472	2.13688e-06	1.58781	-1.78999
59091784	chr20:59091784:T:C	6.3911e-13	-2.31606e-10	-1.79734	5.09028e-07	-2.31606e-10	-1.63677
59092466	chr20:59092466:T:C	8.46679e-13	-2.31606e-10	-1.51609	4.25303e-07	-2.31606e-10	-1.81648
59092797	chr20:59092797:T:C	7.13314e-13	-2.31606e-10	-1.68749	5.01206e-07	-2.31606e-10	-1.65226
59092969	chr20:59092969:C:T	1.07749e-13	-1.75385	-1.82376	1.29058e-07	-1.16203	-1.84699
59093487	chr20:59093487:G:C	2.62093e-12	1.2219	-1.60804	1.78621e-06	1.27223	-1.65366
59093972	chr20:59093972:A:G	7.05537e-13	-2.31606e-10	-1.69846	4.49892e-07	-2.31606e-10	-1.76027
59094899	chr20:59094899:G:C	6.9474e-11	4.19021	-1.29892	7.89988e-07	0.575002	-1.77226
59095511	chr20:59095511:T:G	4.31508e-13	-1.00536	-1.18477	1.29484e-06	-0.409612	-0.293524
59095714	chr20:59095714:T:A	7.97562e-13	-2.31606e-10	-1.57586	5.37961e-07	-2.31606e-10	-1.58149
59095970	chr20:59095970:C:T	1.36501e-11	-2.31606e-10	1.26409	2.09061e-06	-2.31606e-10	-0.224067
59096755	chr20:59096755:T:C	1.70681e-12	-0.815032	-9.89384e-10	6.2296e-07	-1.43479	-9.89384e-10
59096964	chr20:59096964:G:A	3.71721e-13	-0.872406	-1.46687	9.43942e-07	-0.241705	-0.777507
59097472	chr20:59097472:C:T	9.46061e-14	-1.85713	-1.85056	3.04242e-07	-0.466756	-1.6847
59097561	chr20:59097561:G:A	6.33265e-13	-2.31606e-10	-1.80653	4.14252e-07	-2.31606e-10	-1.8428
59098138	chr20:59098138:G:A	8.10538e-11	4.29809	-1.25264	7.67155e-07	0.621977	-1.84857
59098454	chr20:59098454:T:C	3.93364e-13	-0.794453	-1.48823	1.00308e-06	-0.148453	-0.809998
59098498	chr20:59098498:G:A	1.33837e-11	-2.31606e-10	1.24438	2.05252e-06	-2.31606e-10	-0.242453
59098967	chr20:59098967:G:A	8.3807e-12	-2.31606e-10	0.77627	1.52097e-06	-2.31606e-10	-0.542175
59098996	chr20:59098996:T:C	9.71056e-13	-2.31606e-10	-1.37903	4.63496e-07	-2.31606e-10	-1.73048
59099222	chr20:59099222:T:A	5.52881e-12	-2.31606e-10	0.36031	1.41105e-06	-2.31606e-10	-0.617185
59099458	chr20:59099458:G:A	6.57195e-13	-2.31606e-10	-1.76944	5.29739e-07	-2.31606e-10	-1.59689
59099463	chr20:59099463:G:A	2.4357e-11	3.37147	-1.52831	5.22176e-07	0.208495	-1.81977
59099481	chr20:59099481:A:T	1.09459e-12	-0.182561	-1.07672	1.72904e-07	-1.81202	-0.904518
59099630	chr20:59099630:C:T	5.28633e-13	-0.135803	-1.85132	3.62982e-07	-0.455078	-1.51985
59099689	chr20:59099689:A:G	6.16371e-13	-2.31606e-10	-1.83357	6.08486e-07	-2.31606e-10	-1.4583
59100861	chr20:59100861:T:A	4.46039e-12	-2.31606e-10	0.145576	1.84913e-06	-2.31606e-10	-0.346804
59101237	chr20:59101237:G:A	1.71268e-12	-2.31606e-10	-0.811604	7.99102e-07	-2.31606e-10	-1.18579
59101265	chr20:59101265:C:A	6.21888e-13	-1.82466	-9.89384e-10	3.82738e-07	-1.92193	-9.89384e-10
59101309	chr20:59101309:C:T	1.20376e-11	-2.31606e-10	1.13837	3.05647e-06	-2.31606e-10	0.15574
59101523	chr20:59101523:CCTTT:C	5.67391e-12	0.386218	-9.89384e-10	5.81619e-06	0.799124	-9.89384e-10
59101635	chr20:59101635:T:G	2.05494e-12	-2.31606e-10	-0.629413	9.15522e-07	-2.31606e-10	-1.04978
59101734	chr20:59101734:ATTCT:A	5.645e-12	0.381108	-9.89384e-10	5.68813e-06	0.776859	-9.89384e-10
59102298	chr20:59102298:T:C	9.91503e-13	-2.31606e-10	-1.3582	9.32002e-07	-2.31606e-10	-1.03194
59102308	chr20:59102308:C:T	6.73405e-13	-2.31606e-10	-1.74507	5.25577e-07	-2.31606e-10	-1.60478
59102687	chr20:59102687:T:A	2.10559e-12	-2.31606e-10	-0.605066	9.35426e-07	-2.31606e-10	-1.02828
59102915	chr20:59102915:T:G	2.06652e-12	-2.31606e-10	-0.623796	9.21267e-07	-2.31606e-10	-1.04353
59103125	chr20:59103125:A:G	1.24791e-12	0.709899	-1.83809	7.62854e-07	0.117766	-1.34998
59103134	chr20:59103134:A:G	1.06334e-12	-2.31606e-10	-1.28825	5.73776e-07	-2.31606e-10	-1.51704
59103355	chr20:59103355:AG:A	6.82154e-13	-2.31606e-10	-1.73216	4.3628e-07	-2.31606e-10	-1.79099
59103519	chr20:59103519:G:T	1.15076e-12	0.636393	-1.84563	1.25782e-07	-1.20501	-1.82972
59103853	chr20:59103853:TA:T	6.45377e-12	-2.31606e-10	0.515003	1.88493e-06	-2.31606e-10	-0.327633
59103973	chr20:59103973:C:T	2.04387e-12	-2.31606e-10	-0.634818	9.11503e-07	-2.31606e-10	-1.05418
59104522	chr20:59104522:G:A	4.99632e-12	0.259039	-9.89384e-10	3.20252e-05	2.505	-9.89384e-10
59104741	chr20:59104741:T:C	6.14544e-13	-2.31606e-10	-1.83654	4.10734e-07	-2.31606e-10	-1.85133
59105233	chr20:59105233:A:G	5.47707e-12	-2.31606e-10	0.350909	1.66003e-06	-2.31606e-10	-0.454684
59105376	chr20:59105376:C:T	1.15176e-12	-2.31606e-10	-1.20837	6.11806e-07	-2.31606e-10	-1.45286
59105559	chr20:59105559:G:A	1.78072e-12	-2.31606e-10	-0.772643	8.12273e-07	-2.31606e-10	-1.16944
59105811	chr20:59105811:C:T	5.93725e-13	-1.871	-9.89384e-10	4.76684e-07	-1.70242	-9.89384e-10
59106023	chr20:59106023:A:G	8.22727e-13	-2.31606e-10	-1.54479	7.05477e-07	-2.31606e-10	-1.3104
59106150	chr20:59106150:T:G	4.19418e-12	1.47657	-1.39253	1.71347e-07	-1.6744	-1.05118
59106615	chr20:59106615:C:T	6.11108e-13	-2.31606e-10	-1.84214	4.17548e-07	-2.31606e-10	-1.83488
59107136	chr20:59107136:G:A	1.33332e-12	-2.31606e-10	-1.06199	6.43013e-07	-2.31606e-10	-1.40311
59107250	chr20:59107250:G:T	6.60373e-13	-2.31606e-10	-1.76461	5.09345e-07	-2.31606e-10	-1.63615
59107478	chr20:59107478:A:G	6.41713e-13	-2.31606e-10	-1.79328	4.91079e-07	-2.31606e-10	-1.67267
59107755	chr20:59107755:T:C	9.52435e-13	-2.31606e-10	-1.39839	7.36031e-07	-2.31606e-10	-1.268
59107988	chr20:59107988:G:A	5.641e-13	-1.92219	-9.89384e-10	4.32515e-07	-1.79966	-9.89384e-10
59108284	chr20:59108284:C:T	7.21653e-12	-2.31606e-10	0.626713	2.06683e-06	-2.31606e-10	-0.235507
59108475	chr20:59108475:T:G	2.91295e-13	-0.922484	-1.6606	4.29694e-07	-0.769804	-1.0364
59108854	chr20:59108854:AG:A	1.13738e-12	-2.31606e-10	-1.22093	7.95447e-07	-2.31606e-10	-1.19037
59109090	chr20:59109090:G:C	1.35622e-13	-1.65439	-1.69315	5.92683e-07	-0.107996	-1.37662
59109135	chr20:59109135:T:C	2.39279e-13	-0.928738	-1.85105	7.60083e-08	-1.92146	-1.61697
59109175	chr20:59109175:C:A	1.08486e-12	-1.26821	-9.89384e-10	4.09539e-07	-1.85424	-9.89384e-10
59109221	chr20:59109221:A:G	7.32722e-12	-2.31606e-10	0.641935	2.09267e-06	-2.31606e-10	-0.223083
59109349	chr20:59109349:C:T	2.27655e-13	-0.985944	-1.84364	6.29036e-08	-1.91393	-1.81375
59109398	chr20:59109398:TTG:T	1.07874e-12	-2.31606e-10	-1.27387	5.17443e-07	-2.31606e-10	-1.62038
59109557	chr20:59109557:A:G	1.36841e-13	-1.7133	-1.6253	5.45777e-07	-0.275503	-1.29156
59109626	chr20:59109626:C:T	1.40987e-12	-2.31606e-10	-1.00616	1.15638e-06	-2.31606e-10	-0.816232
59109632	chr20:59109632:T:G	2.4473e-13	-1.00144	-1.75582	3.24852e-07	-0.85883	-1.22708
59109683	chr20:59109683:G:A	2.21504e-13	-1.01207	-1.8449	6.32408e-08	-1.91139	-1.81094
59109706	chr20:59109706:A:T	3.68218e-13	-1.18519	-1.16356	1.66017e-07	-1.87759	-0.879595
59109811	chr20:59109811:A:G	9.73699e-14	-1.84439	-1.83451	2.26314e-07	-0.65939	-1.78796
59109932	chr20:59109932:G:A	2.09107e-13	-1.0667	-1.84787	6.46876e-08	-1.90397	-1.79574
59110222	chr20:59110222:C:T	6.94988e-13	-2.31606e-10	-1.71352	4.46283e-07	-2.31606e-10	-1.76832
59110519	chr20:59110519:G:A	7.39733e-13	-2.31606e-10	-1.65113	4.70164e-07	-2.31606e-10	-1.7162
59111187	chr20:59111187:A:G	1.77539e-12	-2.31606e-10	-0.775639	8.21395e-07	-2.31606e-10	-1.15827
59111893	chr20:59111893:A:G	1.13978e-12	-2.31606e-10	-1.21882	6.6402e-07	-2.31606e-10	-1.37096
59111941	chr20:59111941:G:A	1.2208e-12	-2.31606e-10	-1.15015	6.26844e-07	-2.31606e-10	-1.42858
59112034	chr20:59112034:G:A	7.76746e-13	-2.31606e-10	-1.6023	5.31913e-07	-2.31606e-10	-1.5928
59112830	chr20:59112830:A:T	1.6753e-12	-1.29265	0.45898	3.14954e-06	-1.16195	1.34769
59113104	chr20:59113104:T:C	6.24018e-13	-1.33241	-0.48883	3.0797e-07	-1.84267	-0.296602
59113213	chr20:59113213:C:G	9.52036e-14	-1.89581	-1.80559	1.87133e-07	-0.952171	-1.68529
59113844	chr20:59113844:G:A	6.06292e-13	-2.31606e-10	-1.85006	4.28891e-07	-2.31606e-10	-1.80807
59114133	chr20:59114133:T:C	1.30964e-12	-2.31606e-10	-1.07991	1.10055e-06	-2.31606e-10	-0.865708
59116361	chr20:59116361:C:T	1.43135e-13	-1.44813	-1.8455	1.46567e-07	-1.35461	-1.52719
59116619	chr20:59116619:C:A	5.98476e-12	-2.31606e-10	0.439554	7.93232e-07	-2.31606e-10	-1.19316
59116798	chr20:59116798:T:G	1.05764e-12	-2.31606e-10	-1.29362	2.54203e-06	-2.31606e-10	-0.0285586
59117296	chr20:59117296:T:C	1.15638e-12	-1.2641	0.0597322	4.70853e-07	-1.86326	0.148533
59117302	chr20:59117302:A:C	1.15652e-12	-1.27297	0.0687173	4.76038e-07	-1.86057	0.156791
59118238	chr20:59118238:G:A	3.05077e-12	-2.31606e-10	-0.234267	3.29284e-06	-2.31606e-10	0.230229
59118241	chr20:59118241:G:A	6.13273e-13	-2.31606e-10	-1.83861	4.50843e-07	-2.31606e-10	-1.75816
59118378	chr20:59118378:G:A	1.54957e-13	-1.37336	-1.84091	8.7725e-08	-1.8618	-1.53327
59118572	chr20:59118572:AG:A	2.96318e-12	-0.263397	-9.89384e-10	2.63904e-06	0.00889497	-9.89384e-10
59118692	chr20:59118692:G:C	4.35061e-11	2.42324	-9.89384e-10	1.98796e-06	-0.274412	-9.89384e-10
59119244	chr20:59119244:A:G	4.29883e-12	0.108682	-9.89384e-10	1.08665e-05	1.42417	-9.89384e-10
59120013	chr20:59120013:G:T	6.59729e-13	-2.31606e-10	-1.76559	4.1413e-07	-2.31606e-10	-1.8431
59120647	chr20:59120647:T:C	1.62918e-12	-2.31606e-10	-0.861584	1.28967e-06	-2.31606e-10	-0.707134
59120756	chr20:59120756:G:C	6.28326e-13	-2.31606e-10	-1.81436	4.29879e-07	-2.31606e-10	-1.80577
59120758	chr20:59120758:C:T	3.24695e-13	-0.713366	-1.76117	1.23248e-07	-1.65397	-1.40111
59120949	chr20:59120949:T:G	1.61141e-12	-0.87255	-9.89384e-10	3.05888e-06	0.156526	-9.89384e-10
59121185	chr20:59121185:A:T	1.53794e-13	-1.42158	-1.80023	1.78029e-07	-1.32504	-1.36229
59121753	chr20:59121753:C:G	9.52618e-14	-1.89015	-1.81064	1.86229e-07	-0.895074	-1.74722
59121934	chr20:59121934:G:A	1.01658e-13	-1.85837	-1.77743	1.99097e-07	-0.761429	-1.81406
59121959	chr20:59121959:G:C	2.19509e-12	-2.31606e-10	-0.56344	1.61008e-06	-2.31606e-10	-0.485237
59121961	chr20:59121961:A:G	2.19509e-12	-2.31606e-10	-0.56344	1.61008e-06	-2.31606e-10	-0.485237
59122040	chr20:59122040:C:T	5.01103e-13	-1.07347	-0.967132	8.90078e-07	-0.932691	-0.145277
59122935	chr20:59122935:C:G	6.97469e-13	-2.31606e-10	-1.70996	4.30939e-07	-2.31606e-10	-1.80331
59123138	chr20:59123138:G:A	6.12378e-13	-2.31606e-10	-1.84007	4.1593e-07	-2.31606e-10	-1.83876
59123179	chr20:59123179:C:T	1.05357e-12	-2.31606e-10	-1.29748	8.14011e-07	-2.31606e-10	-1.1673
59123218	chr20:59123218:T:A	1.27454e-12	-2.31606e-10	-1.10708	7.30576e-07	-2.31606e-10	-1.27544
59123225	chr20:59123225:G:C	3.32579e-11	-2.31606e-10	2.15463	6.36421e-06	-2.31606e-10	0.889168
59123622	chr20:59123622:C:T	6.09543e-13	-2.31606e-10	-1.84471	4.13884e-07	-2.31606e-10	-1.84369
59123692	chr20:59123692:G:A	9.69609e-14	-1.89979	-1.78332	1.82651e-07	-0.953956	-1.70775
59123793	chr20:59123793:G:A	9.79278e-14	-1.88654	-1.78664	1.71138e-07	-0.884248	-1.84256
59124206	chr20:59124206:A:C	8.93575e-14	-1.91353	-1.85124	1.43361e-07	-1.07076	-1.83315
59124358	chr20:59124358:C:T	9.44225e-14	-1.90832	-1.80131	1.48199e-07	-1.02796	-1.84276
59124713	chr20:59124713:C:T	9.47247e-13	-2.31606e-10	-1.40386	6.56748e-07	-2.31606e-10	-1.38198
59124923	chr20:59124923:T:C	3.24109e-11	-2.31606e-10	2.12883	7.70249e-06	-2.31606e-10	1.08002
59125315	chr20:59125315:G:A	9.49283e-14	-1.89394	-1.81035	1.60585e-07	-0.940608	-1.84985
59125323	chr20:59125323:A:C	9.22131e-14	-1.90025	-1.83307	1.54431e-07	-0.978921	-1.85061
59125356	chr20:59125356:T:A	9.44131e-14	-1.90171	-1.80803	1.53078e-07	-0.988964	-1.84937
59125427	chr20:59125427:G:A	9.7824e-13	-2.31606e-10	-1.37166	5.15491e-07	-2.31606e-10	-1.62416
59125711	chr20:59125711:A:T	1.43339e-12	-1.66162	0.671999	4.68449e-07	-1.88422	0.164366
59126565	chr20:59126565:T:C	6.22912e-13	-2.31606e-10	-1.82301	4.2564e-07	-2.31606e-10	-1.81568
59126599	chr20:59126599:G:A	5.1151e-13	-0.415943	-1.60411	9.75082e-07	0.172007	-1.15876
59126630	chr20:59126630:A:G	6.47237e-13	-2.31606e-10	-1.7847	4.50057e-07	-2.31606e-10	-1.7599
59126927	chr20:59126927:T:C	5.28644e-13	-0.387854	-1.59925	1.01704e-06	0.206423	-1.15105
59127218	chr20:59127218:A:G	8.36589e-13	-2.31606e-10	-1.52808	6.00698e-07	-2.31606e-10	-1.47118
59127395	chr20:59127395:T:A	4.14306e-13	-0.430392	-1.80042	2.25102e-06	1.68986	-1.84
59127556	chr20:59127556:C:A	2.71749e-12	0.267637	-0.61759	6.88863e-06	0.990763	-0.0224121
59127802	chr20:59127802:G:A	7.15769e-13	-2.31606e-10	-1.68406	4.31603e-07	-2.31606e-10	-1.80177
59127809	chr20:59127809:C:T	1.87818e-12	-2.31606e-10	-0.719358	8.95577e-07	-2.31606e-10	-1.07181
59128306	chr20:59128306:G:A	9.983e-13	-1.35136	-9.89384e-10	4.286e-07	-1.80875	-9.89384e-10
59128950	chr20:59128950:C:T	7.18021e-13	-2.31606e-10	-1.68092	4.30862e-07	-2.31606e-10	-1.80349
59129125	chr20:59129125:T:A	4.00922e-13	-0.516498	-1.74715	2.0127e-06	1.55318	-1.81523
59129196	chr20:59129196:G:A	7.27868e-13	-2.31606e-10	-1.6673	4.56672e-07	-2.31606e-10	-1.74531
59129262	chr20:59129262:TTG:T	1.4407e-12	-2.31606e-10	-0.984531	8.69788e-07	-2.31606e-10	-1.10103
59129324	chr20:59129324:C:T	1.79413e-13	-1.23211	-1.83562	1.00032e-07	-1.84971	-1.41408
59129507	chr20:59129507:T:C	1.01511e-12	-0.372709	-0.961956	3.24586e-06	1.75148	-1.53562
59129548	chr20:59129548:G:A	1.03346e-12	-0.330476	-0.986271	3.51531e-06	1.81656	-1.52096
59130430	chr20:59130430:T:C	4.116e-13	-0.408936	-1.82843	5.96591e-07	0.20167	-1.67972
59130459	chr20:59130459:T:C	1.15603e-12	-0.30481	-0.899858	2.9063e-06	1.82557	-1.72021
59130463	chr20:59130463:C:T	7.69842e-13	-2.31606e-10	-1.61123	5.34352e-07	-2.31606e-10	-1.58822
59130557	chr20:59130557:T:A	1.12001e-12	-0.346738	-0.88959	2.78336e-06	1.76193	-1.6998
59130569	chr20:59130569:G:A	1.15805e-12	-2.31606e-10	-1.20292	8.8498e-07	-2.31606e-10	-1.08371
59130707	chr20:59130707:C:G	1.02972e-12	-2.31606e-10	-1.32038	6.15967e-07	-2.31606e-10	-1.44608
59130742	chr20:59130742:C:A	7.24136e-13	-2.31606e-10	-1.67244	4.98732e-07	-2.31606e-10	-1.65721
59131029	chr20:59131029:G:A	7.0868e-13	-1.69401	-9.89384e-10	3.84195e-07	-1.91813	-9.89384e-10
59131186	chr20:59131186:C:T	7.50107e-13	-2.31606e-10	-1.6372	4.15995e-07	-2.31606e-10	-1.8386
59131351	chr20:59131351:C:T	5.04123e-13	-0.191766	-1.84283	3.38561e-06	2.0459	-1.78789
59131469	chr20:59131469:T:G	1.61107e-12	-0.149387	-0.723379	3.33446e-06	2.03352	-1.79073
59132391	chr20:59132391:C:T	6.13855e-13	-2.31606e-10	-1.83766	4.51157e-07	-2.31606e-10	-1.75746
59132489	chr20:59132489:C:T	8.86595e-13	-2.31606e-10	-1.47003	5.04647e-07	-2.31606e-10	-1.64542
59132558	chr20:59132558:C:T	2.50531e-13	-1.77839	-0.955439	1.07714e-07	-1.81094	-1.37885
59132664	chr20:59132664:T:C	4.50889e-13	-0.550702	-1.59549	8.79029e-08	-1.56901	-1.82404
59134110	chr20:59134110:A:G	4.39341e-13	-0.332309	-1.83983	2.74452e-06	1.82788	-1.7798
59134320	chr20:59134320:G:C	6.05641e-13	-1.92065	0.0695204	2.56267e-06	-0.926412	0.905938
59134331	chr20:59134331:C:T	8.26875e-13	-2.31606e-10	-1.53976	4.32787e-07	-2.31606e-10	-1.79903
59134689	chr20:59134689:C:T	4.8461e-13	-0.241965	-1.83211	3.10839e-06	1.97227	-1.79969
59134870	chr20:59134870:A:G	4.59374e-13	-0.287481	-1.84007	2.94141e-06	1.89649	-1.77912
59135469	chr20:59135469:C:T	1.00053e-12	-2.31606e-10	-1.34913	1.25451e-06	-2.31606e-10	-0.734773
59135527	chr20:59135527:C:T	1.93925e-12	-2.31606e-10	-0.687359	1.6229e-06	-2.31606e-10	-0.477304
59135592	chr20:59135592:G:A	9.02029e-13	0.386587	-1.83936	1.35228e-06	1.14256	-1.80229
59135647	chr20:59135647:T:C	3.15656e-13	-1.60333	-0.899436	1.08039e-07	-1.89599	-1.29079
59135740	chr20:59135740:T:A	5.04953e-12	-2.31606e-10	0.269634	1.49996e-06	-2.31606e-10	-0.556084
59136043	chr20:59136043:C:G	3.61385e-13	-0.544494	-1.82298	2.29583e-06	1.48839	-1.61882
59136831	chr20:59136831:G:A	4.4338e-13	-0.324447	-1.83854	2.74757e-06	1.84814	-1.79895
59137229	chr20:59137229:T:A	3.75333e-13	-0.509425	-1.82018	2.03239e-06	1.59888	-1.85119
59137243	chr20:59137243:A:G	6.38456e-13	-2.31606e-10	-1.79836	4.50764e-07	-2.31606e-10	-1.75833
59137269	chr20:59137269:T:C	1.21286e-13	-1.63691	-1.82235	6.98693e-08	-1.89095	-1.7317
59137403	chr20:59137403:G:A	1.88472e-13	-1.81414	-1.20433	1.9663e-07	-1.54577	-1.04218
59137433	chr20:59137433:G:A	2.57577e-13	-1.72879	-0.977305	1.01967e-07	-1.84793	-1.3967
59138112	chr20:59138112:C:T	8.44156e-12	-2.31606e-10	0.783506	1.00314e-05	-2.31606e-10	1.3442
59138463	chr20:59138463:T:G	7.27746e-13	-2.31606e-10	-1.66747	5.01213e-07	-2.31606e-10	-1.65224
59138910	chr20:59138910:G:A	6.61645e-13	-2.31606e-10	-1.76269	5.0055e-07	-2.31606e-10	-1.65357
59138970	chr20:59138970:C:T	4.59238e-13	-0.337578	-1.79027	7.78535e-07	0.256115	-1.46798
59139170	chr20:59139170:T:C	5.30995e-13	-1.91679	-0.0658752	1.99474e-06	-0.991616	0.720607
59139218	chr20:59139218:C:T	1.15125e-13	-1.69061	-1.82079	7.44688e-08	-1.86948	-1.68942
59139491	chr20:59139491:T:G	7.27701e-13	-2.31606e-10	-1.66753	4.28934e-07	-2.31606e-10	-1.80797
59139712	chr20:59139712:A:C	3.25338e-13	-0.621601	-1.85095	4.57284e-07	-0.0660164	-1.67796
59139727	chr20:59139727:CTG:C	6.90594e-13	-2.31606e-10	-1.71987	4.74597e-07	-2.31606e-10	-1.70681
59140054	chr20:59140054:A:G	1.07116e-13	-1.88863	-1.69488	1.23741e-07	-1.45404	-1.59705
59140415	chr20:59140415:C:A	7.19357e-13	-2.31606e-10	-1.67906	4.95292e-07	-2.31606e-10	-1.66413
59140451	chr20:59140451:C:T	7.26474e-13	-2.31606e-10	-1.66921	5.00545e-07	-2.31606e-10	-1.65358
59140599	chr20:59140599:C:T	3.89017e-12	-2.31606e-10	0.0087904	1.52338e-06	-2.31606e-10	-0.540592
59141356	chr20:59141356:A:G	1.55574e-12	-2.31606e-10	-0.907711	1.1225e-06	-2.31606e-10	-0.84596
59141621	chr20:59141621:A:G	7.84404e-13	-2.31606e-10	-1.59249	5.31152e-07	-2.31606e-10	-1.59423
59141751	chr20:59141751:T:G	6.36621e-13	-2.31606e-10	-1.80124	5.42202e-07	-2.31606e-10	-1.57364
59141918	chr20:59141918:G:A	3.03478e-13	-0.716685	-1.82542	3.34936e-07	-0.282465	-1.77287
59141929	chr20:59141929:C:T	2.05629e-13	-1.70345	-1.22789	8.98442e-08	-1.85556	-1.51564
59142422	chr20:59142422:C:T	6.25127e-12	-2.31606e-10	0.483123	2.65114e-06	-2.31606e-10	0.0134676
59142495	chr20:59142495:G:A	9.45353e-12	-2.31606e-10	0.896727	1.60361e-06	-2.31606e-10	-0.489266
59142690	chr20:59142690:T:C	1.40208e-12	-2.31606e-10	-1.0117	7.3715e-07	-2.31606e-10	-1.26649
59143419	chr20:59143419:C:T	2.92636e-13	-0.805493	-1.77299	1.07567e-06	0.949902	-1.83847
59143635	chr20:59143635:T:C	2.71308e-13	-0.917593	-1.73657	8.77798e-07	0.754922	-1.84678
59143955	chr20:59143955:A:G	5.99663e-12	0.441537	-9.89384e-10	6.11543e-06	0.849294	-9.89384e-10
59144423	chr20:59144423:A:G	9.52206e-12	-2.31606e-10	0.90395	1.61089e-06	-2.31606e-10	-0.484735
59144787	chr20:59144787:C:T	9.0521e-13	-1.44925	-9.89384e-10	3.82685e-07	-1.92206	-9.89384e-10
59144917	chr20:59144917:G:A	8.09117e-13	-2.31606e-10	-1.56147	4.10747e-07	-2.31606e-10	-1.8513
59145568	chr20:59145568:C:G	6.14537e-13	-2.31606e-10	-1.83655	4.39112e-07	-2.31606e-10	-1.78452
59145783	chr20:59145783:A:G	1.89677e-13	-1.6607	-1.35139	7.37501e-08	-1.89032	-1.67827
59146338	chr20:59146338:G:A	7.99913e-13	-2.31606e-10	-1.57291	6.72711e-07	-2.31606e-10	-1.35796
59147455	chr20:59147455:C:T	6.7196e-13	-2.31606e-10	-1.74722	4.10967e-07	-2.31606e-10	-1.85076
59147680	chr20:59147680:T:A	4.24975e-13	-0.825739	-1.37965	9.30072e-07	0.807304	-1.84132
59148075	chr20:59148075:C:T	4.17541e-13	-0.849098	-1.37394	8.92989e-07	0.767733	-1.84244
59148147	chr20:59148147:A:G	5.596e-12	-2.31606e-10	0.37239	7.06902e-07	-2.31606e-10	-1.30839
59148999	chr20:59148999:T:C	1.05144e-12	-2.31606e-10	-1.2995	4.14452e-07	-2.31606e-10	-1.84232
59149558	chr20:59149558:A:G	6.84227e-13	-1.72913	-9.89384e-10	7.1545e-07	-1.29637	-9.89384e-10
59149716	chr20:59149716:C:T	4.76496e-12	-2.31606e-10	0.211627	1.00596e-06	-2.31606e-10	-0.955578
59149931	chr20:59149931:A:T	1.411e-11	-2.31606e-10	1.29722	1.3565e-06	-2.31606e-10	-0.656615
59150034	chr20:59150034:G:A	3.89461e-13	-0.447104	-1.84555	2.17756e-06	1.45936	-1.64268
59150579	chr20:59150579:C:T	6.72426e-13	-2.31606e-10	-1.74652	4.26e-07	-2.31606e-10	-1.81484
59150608	chr20:59150608:G:A	5.08761e-13	-0.92949	-1.09595	7.93393e-07	0.65344	-1.8464
59150750	chr20:59150750:C:T	6.32004e-13	-2.31606e-10	-1.80852	4.8768e-07	-2.31606e-10	-1.67962
59150821	chr20:59150821:C:T	1.10461e-12	-2.31606e-10	-1.25017	8.35032e-07	-2.31606e-10	-1.14181
59150974	chr20:59150974:A:G	5.58536e-13	-0.354797	-1.5773	5.35564e-07	0.178137	-1.76409
59151050	chr20:59151050:T:G	7.33929e-13	0.0960197	-1.75502	9.71843e-07	0.719926	-1.71001
59151062	chr20:59151062:G:A	7.14309e-13	-2.31606e-10	-1.6861	4.16785e-07	-2.31606e-10	-1.83671
59151068	chr20:59151068:A:C	3.78157e-13	-0.479664	-1.84244	2.10641e-06	1.40833	-1.62487
59151254	chr20:59151254:C:G	1.45273e-12	-2.31606e-10	-0.976219	7.16878e-07	-2.31606e-10	-1.29437
59151307	chr20:59151307:T:C	2.94697e-13	-0.825242	-1.74623	1.15339e-06	0.879258	-1.69807
59151521	chr20:59151521:C:T	6.33239e-13	-2.31606e-10	-1.80657	5.25207e-07	-2.31606e-10	-1.60548
59152001	chr20:59152001:G:A	6.90642e-13	-2.31606e-10	-1.71979	4.24336e-07	-2.31606e-10	-1.81875
59152312	chr20:59152312:T:TGGGA	1.49795e-13	-1.44532	-1.80283	6.23503e-08	-1.92187	-1.81464
59152372	chr20:59152372:G:A	5.64128e-13	-1.92214	-9.89384e-10	4.30739e-07	-1.80377	-9.89384e-10
59152572	chr20:59152572:A:G	8.44761e-13	-2.31606e-10	-1.51836	6.20322e-07	-2.31606e-10	-1.43904
59153214	chr20:59153214:C:T	4.31617e-13	-0.410124	-1.77975	2.11678e-06	1.49665	-1.70828
59153293	chr20:59153293:G:A	1.57571e-13	-1.40574	-1.7918	6.20957e-08	-1.91979	-1.82081
59153623	chr20:59153623:AAATGTGGTTGGGGGCTGGTGACCCCATCAAGCTGAACTCCAGGAGGTCAAGGACAGGGC:A	6.22145e-13	-1.82424	-9.89384e-10	3.82775e-07	-1.92183	-9.89384e-10
59153900	chr20:59153900:A:C	6.09269e-13	-2.31606e-10	-1.84516	4.49275e-07	-2.31606e-10	-1.76164
59154160	chr20:59154160:C:T	4.11461e-13	-0.455568	-1.78213	1.98632e-06	1.42862	-1.70386
59154379	chr20:59154379:G:A	5.43056e-13	-0.359116	-1.60109	1.98698e-06	1.56841	-1.84332
59154489	chr20:59154489:C:G	8.28761e-13	-2.31606e-10	-1.53749	6.16698e-07	-2.31606e-10	-1.4449
59154777	chr20:59154777:G:A	9.86626e-13	-1.36313	-9.89384e-10	5.17262e-07	-1.62073	-9.89384e-10
59154993	chr20:59154993:C:T	1.04239e-12	-2.31606e-10	-1.30815	1.32737e-06	-2.31606e-10	-0.678323
59155100	chr20:59155100:A:G	9.14072e-13	-1.43951	-9.89384e-10	6.8135e-07	-1.3452	-9.89384e-10
59155193	chr20:59155193:A:G	3.46316e-13	-0.558921	-1.85114	1.73312e-06	1.29236	-1.70396
59155363	chr20:59155363:T:C	3.39279e-13	-0.635975	-1.79462	1.50529e-06	1.14687	-1.6994
59155511	chr20:59155511:T:C	7.74884e-13	-2.31606e-10	-1.6047	4.13758e-07	-2.31606e-10	-1.84399
59155541	chr20:59155541:G:A	1.78981e-11	-2.31606e-10	1.53503	1.77986e-05	-2.31606e-10	1.9176
59155633	chr20:59155633:G:A	7.33049e-13	-2.31606e-10	-1.6602	6.77791e-07	-2.31606e-10	-1.35044
59156215	chr20:59156215:C:A	3.58476e-13	-0.527292	-1.84826	1.86311e-06	1.34097	-1.68025
59156698	chr20:59156698:G:A	6.7375e-13	-2.31606e-10	-1.74456	5.01769e-07	-2.31606e-10	-1.65114
59156820	chr20:59156820:G:A	3.19704e-13	-0.638982	-1.85104	1.48759e-06	1.1615	-1.72586
59156877	chr20:59156877:T:C	6.09083e-13	-2.31606e-10	-1.84546	4.31446e-07	-2.31606e-10	-1.80214
59156927	chr20:59156927:A:G	7.39883e-13	-2.31606e-10	-1.65092	4.46216e-07	-2.31606e-10	-1.76847
59157373	chr20:59157373:G:A	6.70371e-13	-2.31606e-10	-1.74958	4.98797e-07	-2.31606e-10	-1.65708
59158011	chr20:59158011:A:G	1.64905e-12	-2.31606e-10	-0.849465	1.31491e-06	-2.31606e-10	-0.687754
59158214	chr20:59158214:C:T	2.43936e-12	-2.31606e-10	-0.457927	1.85031e-06	-2.31606e-10	-0.346166
59158233	chr20:59158233:T:C	3.1182e-12	-2.31606e-10	-0.212405	1.47112e-06	-2.31606e-10	-0.575496
59158688	chr20:59158688:A:G	9.41107e-14	-1.87333	-1.83962	1.15693e-07	-1.267	-1.85133
59158998	chr20:59158998:G:A	4.80477e-12	-2.31606e-10	0.219947	1.03493e-06	-2.31606e-10	-0.92719
59159698	chr20:59159698:G:A	8.25798e-13	0.284316	-1.82538	1.16398e-06	1.01686	-1.82654
59159857	chr20:59159857:G:A	1.57027e-12	-0.155232	-0.743182	6.20037e-06	1.56856	-0.705468
59160319	chr20:59160319:A:G	2.1177e-12	-2.31606e-10	-0.599332	1.96191e-06	-2.31606e-10	-0.287605
59160393	chr20:59160393:G:A	3.57115e-13	-0.570622	-1.80874	1.13668e-06	1.00337	-1.83678
59160402	chr20:59160402:A:C	9.23982e-13	0.358827	-1.78755	1.54055e-06	1.31253	-1.84191
59160413	chr20:59160413:C:T	5.65699e-13	-1.91935	-9.89384e-10	4.88329e-07	-1.67829	-9.89384e-10
59160414	chr20:59160414:G:A	9.65727e-13	-2.31606e-10	-1.38454	1.04089e-06	-2.31606e-10	-0.921449
59160588	chr20:59160588:C:T	6.48679e-13	-2.31606e-10	-1.78248	4.16572e-07	-2.31606e-10	-1.83722
59160624	chr20:59160624:G:A	1.90175e-12	-2.31606e-10	-0.706889	3.06389e-06	-2.31606e-10	0.158162
59160874	chr20:59160874:G:A	9.31967e-13	-2.31606e-10	-1.42012	4.75064e-07	-2.31606e-10	-1.70583
59161117	chr20:59161117:T:C	9.97678e-13	-2.31606e-10	-1.35199	7.67831e-07	-2.31606e-10	-1.22571
59162005	chr20:59162005:C:T	9.12581e-13	-2.31606e-10	-1.44114	4.69162e-07	-2.31606e-10	-1.71833
59162144	chr20:59162144:T:G	8.83224e-13	-2.31606e-10	-1.47384	4.11836e-07	-2.31606e-10	-1.84865
59162645	chr20:59162645:G:T	9.11285e-13	-2.31606e-10	-1.44256	4.69274e-07	-2.31606e-10	-1.71809
59163629	chr20:59163629:T:G	9.05231e-13	-2.31606e-10	-1.44923	6.26078e-07	-2.31606e-10	-1.4298
59163667	chr20:59163667:GT:G	1.41696e-12	-2.31606e-10	-1.00115	1.13991e-06	-2.31606e-10	-0.830575
59164414	chr20:59164414:A:T	1.12968e-12	0.519962	-1.74769	6.30846e-06	2.7108	-1.83043
59164754	chr20:59164754:C:T	4.30284e-13	-0.508728	-1.68424	1.24156e-06	1.05461	-1.79976
59164774	chr20:59164774:A:G	1.105e-12	0.488768	-1.73859	6.06981e-06	2.66772	-1.82592
59165145	chr20:59165145:C:G	6.06052e-13	-2.31606e-10	-1.85045	4.11989e-07	-2.31606e-10	-1.84828
59165468	chr20:59165468:T:G	6.11824e-13	-2.31606e-10	-1.84097	4.17562e-07	-2.31606e-10	-1.83484
59165550	chr20:59165550:G:A	1.21287e-12	0.556797	-1.71347	6.75171e-06	2.76165	-1.81337
59166538	chr20:59166538:C:T	4.59045e-12	-2.31606e-10	0.174316	8.32612e-07	-2.31606e-10	-1.14471
59166602	chr20:59166602:C:A	9.32099e-13	-2.31606e-10	-1.41998	4.12921e-07	-2.31606e-10	-1.84602
59167362	chr20:59167362:GA:G	6.78281e-13	-1.73785	-9.89384e-10	3.86285e-07	-1.9127	-9.89384e-10
59167685	chr20:59167685:C:T	1.33117e-12	-2.31606e-10	-1.0636	6.06538e-07	-2.31606e-10	-1.46151
59168046	chr20:59168046:T:C	9.78948e-13	-1.37094	-9.89384e-10	4.24691e-07	-1.81792	-9.89384e-10
59168280	chr20:59168280:A:G	2.04574e-13	-1.1628	-1.77369	6.5315e-07	0.349565	-1.73704
59168526	chr20:59168526:G:T	9.63334e-13	-1.38702	-9.89384e-10	9.63887e-07	-0.998303	-9.89384e-10
59169000	chr20:59169000:G:A	1.2884e-12	-2.31606e-10	-1.09626	6.02308e-07	-2.31606e-10	-1.46851
59169076	chr20:59169076:G:C	3.70707e-12	-0.0394188	-9.89384e-10	2.42449e-05	2.22669	-9.89384e-10
59169654	chr20:59169654:A:T	1.25099e-12	-2.31606e-10	-1.12572	5.89553e-07	-2.31606e-10	-1.48991
59169814	chr20:59169814:G:C	7.90536e-13	-0.186022	-1.39868	4.18455e-06	2.05621	-1.58633
59169816	chr20:59169816:T:C	6.85665e-13	-0.118742	-1.60829	4.12076e-06	2.16704	-1.71253
59170180	chr20:59170180:A:G	2.08427e-12	-2.31606e-10	-0.615244	9.86052e-07	-2.31606e-10	-0.975568
59170569	chr20:59170569:G:A	6.18635e-13	-0.104675	-1.72523	3.81802e-06	2.18019	-1.80198
59170760	chr20:59170760:G:A	6.03351e-13	-0.260269	-1.59465	3.1738e-06	1.93362	-1.74021
59171717	chr20:59171717:A:G	1.63372e-12	-2.31606e-10	-0.858802	6.89526e-07	-2.31606e-10	-1.33327
59171918	chr20:59171918:A:G	1.26005e-12	-2.31606e-10	-1.11851	6.02888e-07	-2.31606e-10	-1.46755
59172851	chr20:59172851:C:T	1.10003e-12	-2.31606e-10	-1.25433	6.45058e-07	-2.31606e-10	-1.39994
59173238	chr20:59173238:C:G	1.38576e-12	-2.31606e-10	-1.02341	9.63078e-07	-2.31606e-10	-0.999143
59173314	chr20:59173314:T:A	1.5212e-13	-1.50145	-1.7313	1.11588e-07	-1.40827	-1.74619
59173424	chr20:59173424:A:G	9.56613e-13	-2.31606e-10	-1.39402	7.93017e-07	-2.31606e-10	-1.19343
59173460	chr20:59173460:G:A	9.60952e-13	-2.31606e-10	-1.38949	4.5593e-07	-2.31606e-10	-1.74694
59173534	chr20:59173534:G:A	6.63604e-13	0.048321	-1.80805	4.46633e-06	2.38204	-1.847
59173829	chr20:59173829:G:A	6.12363e-13	-2.31606e-10	-1.84009	4.10756e-07	-2.31606e-10	-1.85128
59173853	chr20:59173853:A:G	8.04655e-13	-2.31606e-10	-1.567	4.17832e-07	-2.31606e-10	-1.8342
59173874	chr20:59173874:G:A	8.29556e-13	-2.31606e-10	-1.53653	4.15114e-07	-2.31606e-10	-1.84072
59174182	chr20:59174182:G:A	7.59181e-13	-2.31606e-10	-1.62518	5.7776e-07	-2.31606e-10	-1.51012
59174336	chr20:59174336:T:C	2.67528e-13	-0.967471	-1.70072	9.7599e-07	0.662969	-1.64879
59174655	chr20:59174655:C:CAGT	6.58584e-13	-2.31606e-10	-1.76732	4.26401e-07	-2.31606e-10	-1.8139
59174831	chr20:59174831:T:G	6.41814e-13	-2.31606e-10	-1.79312	4.2328e-07	-2.31606e-10	-1.82124
59175432	chr20:59175432:T:A	1.6236e-13	-1.87768	-1.28992	8.59019e-08	-1.73429	-1.68179
59175433	chr20:59175433:A:T	2.41488e-13	-1.06819	-1.7024	8.13195e-07	0.486532	-1.65484
59175478	chr20:59175478:C:T	1.5213e-12	0.402719	-1.33282	9.38101e-06	2.88038	-1.60321
59175501	chr20:59175501:C:T	1.53218e-12	0.670998	-1.59397	2.29967e-06	1.6501	-1.77885
59175694	chr20:59175694:T:A	1.72492e-12	-0.804483	-9.89384e-10	1.36585e-06	-0.649745	-9.89384e-10
59175743	chr20:59175743:G:T	6.0679e-13	-2.31606e-10	-1.84923	4.10832e-07	-2.31606e-10	-1.85109
59175795	chr20:59175795:G:A	6.0744e-13	-2.31606e-10	-1.84816	4.11108e-07	-2.31606e-10	-1.85042
59176461	chr20:59176461:T:C	8.90211e-13	-2.31606e-10	-1.46596	7.26368e-07	-2.31606e-10	-1.28122
59176626	chr20:59176626:C:T	4.43315e-12	0.139449	-9.89384e-10	3.10838e-05	2.47516	-9.89384e-10
59177015	chr20:59177015:G:GCA	2.22414e-13	-1.90953	-0.943347	6.87609e-07	-1.03072	-0.305337
59177080	chr20:59177080:G:A	2.0666e-12	-2.31606e-10	-0.623757	1.89355e-06	-2.31606e-10	-0.323069
59177257	chr20:59177257:C:T	6.49772e-13	-2.31606e-10	-1.7808	4.71753e-07	-2.31606e-10	-1.71282
59177666	chr20:59177666:T:G	4.55283e-12	0.166088	-9.89384e-10	2.89555e-05	2.40424	-9.89384e-10
59177682	chr20:59177682:C:T	1.06464e-10	-2.31606e-10	3.31814	5.90878e-05	-2.31606e-10	3.1175
59178027	chr20:59178027:G:T	1.64489e-12	-2.31606e-10	-0.851986	8.33771e-07	-2.31606e-10	-1.14332
59178148	chr20:59178148:T:C	2.59337e-13	-1.03432	-1.66497	9.10124e-07	0.559958	-1.61565
59178354	chr20:59178354:C:T	6.98999e-13	-2.31606e-10	-1.70777	5.06212e-07	-2.31606e-10	-1.64232
59178363	chr20:59178363:G:A	7.91739e-13	-2.31606e-10	-1.58319	5.27675e-07	-2.31606e-10	-1.6008
59178679	chr20:59178679:C:T	5.8422e-13	-1.88714	-9.89384e-10	3.89847e-07	-1.90352	-9.89384e-10
59178785	chr20:59178785:A:G	6.13405e-13	-2.31606e-10	-1.83839	4.1694e-07	-2.31606e-10	-1.83633
59178941	chr20:59178941:C:G	5.38036e-12	0.560504	-0.227409	1.8517e-05	3.08132	-1.12415
59179105	chr20:59179105:C:T	6.21311e-13	-2.31606e-10	-1.82558	4.15546e-07	-2.31606e-10	-1.83968
59179335	chr20:59179335:G:A	3.20512e-13	-0.858294	-1.6292	1.28999e-06	0.845973	-1.55286
59179653	chr20:59179653:C:T	6.44172e-13	-2.31606e-10	-1.78945	4.51774e-07	-2.31606e-10	-1.7561
59180005	chr20:59180005:A:G	3.06149e-13	-0.909857	-1.62349	1.20172e-06	0.771082	-1.54885
59180222	chr20:59180222:G:T	1.20936e-12	0.481132	-1.6407	2.42799e-07	-0.920397	-1.45665
59180261	chr20:59180261:ATT:A	1.27854e-13	-1.66191	-1.74462	6.47473e-08	-1.89019	-1.8086
59180264	chr20:59180264:T:C	1.27536e-13	-1.66189	-1.74712	6.4641e-08	-1.89016	-1.81027
59180392	chr20:59180392:G:A	3.22474e-13	-0.768143	-1.71325	4.31332e-06	2.35012	-1.84993
59180427	chr20:59180427:T:A	1.10105e-12	-1.2534	-9.89384e-10	1.14553e-06	-0.825656	-9.89384e-10
59180857	chr20:59180857:T:C	1.77754e-11	-2.31606e-10	1.52815	2.12913e-06	-2.31606e-10	-0.205809
59180944	chr20:59180944:C:T	1.16593e-13	-1.64739	-1.85133	6.20226e-08	-1.89132	-1.85045
59181266	chr20:59181266:A:G	1.29788e-12	-2.31606e-10	-1.08893	1.06409e-06	-2.31606e-10	-0.899403
59181437	chr20:59181437:A:T	3.59131e-13	-0.76057	-1.61316	1.54828e-06	1.01002	-1.53439
59181986	chr20:59181986:A:G	7.02972e-13	-2.31606e-10	-1.7021	5.49757e-07	-2.31606e-10	-1.5598
59182011	chr20:59182011:C:G	7.38481e-13	-2.31606e-10	-1.65282	5.84855e-07	-2.31606e-10	-1.49791
59182061	chr20:59182061:T:G	2.04921e-12	0.513975	-1.14618	1.73689e-06	1.11974	-1.52917
59182294	chr20:59182294:A:G	6.79938e-13	-2.31606e-10	-1.73542	4.47606e-07	-2.31606e-10	-1.76536
59182705	chr20:59182705:GTGTT:G	3.63452e-13	-0.73028	-1.63149	1.59006e-06	1.05788	-1.55562
59183025	chr20:59183025:A:G	6.17575e-13	-0.53693	-1.29469	1.96777e-07	-1.58221	-1.005
59183262	chr20:59183262:C:T	9.8396e-13	-2.31606e-10	-1.36583	4.56177e-07	-2.31606e-10	-1.7464
59183665	chr20:59183665:A:G	2.60745e-12	0.7671	-1.15839	1.88279e-05	3.39948	-1.42566
59183765	chr20:59183765:C:T	6.20418e-13	-2.31606e-10	-1.82702	4.23462e-07	-2.31606e-10	-1.82081
59184038	chr20:59184038:TC:T	3.86858e-13	-0.724625	-1.57473	1.74685e-06	1.08305	-1.48676
59184607	chr20:59184607:G:A	6.08112e-13	-2.31606e-10	-1.84706	4.11496e-07	-2.31606e-10	-1.84948
59185082	chr20:59185082:T:TCATA	1.35786e-12	0.328076	-1.37182	1.12781e-05	2.82361	-1.36227
59185111	chr20:59185111:T:C	3.26502e-13	-0.831767	-1.63721	1.07252e-06	0.900223	-1.79173
59185122	chr20:59185122:C:T	3.47126e-13	-0.779014	-1.62872	1.1746e-06	0.984435	-1.78503
59185498	chr20:59185498:A:G	1.572e-12	0.360096	-1.25741	1.34582e-05	2.86485	-1.22679
59185667	chr20:59185667:C:T	1.41753e-12	-2.31606e-10	-1.00075	7.12685e-07	-2.31606e-10	-1.30024
59185668	chr20:59185668:A:G	3.25759e-13	-0.620606	-1.85065	4.71554e-07	0.0355511	-1.74879
59185846	chr20:59185846:C:G	9.65459e-13	-2.31606e-10	-1.38481	5.63526e-07	-2.31606e-10	-1.53506
59185869	chr20:59185869:G:A	7.91146e-13	-2.31606e-10	-1.58393	4.67805e-07	-2.31606e-10	-1.72123
59186391	chr20:59186391:G:A	9.40329e-13	-2.31606e-10	-1.41119	4.96348e-07	-2.31606e-10	-1.662
59186419	chr20:59186419:G:A	9.52316e-13	-2.31606e-10	-1.39852	5.07128e-07	-2.31606e-10	-1.64051
59186453	chr20:59186453:C:T	2.41575e-13	-0.986409	-1.78383	9.49166e-08	-1.49354	-1.82274
59186562	chr20:59186562:G:A	8.94963e-13	-2.31606e-10	-1.46063	4.10997e-07	-2.31606e-10	-1.85069
59186920	chr20:59186920:T:C	1.02792e-12	-2.31606e-10	-1.32212	7.95171e-07	-2.31606e-10	-1.19072
59186964	chr20:59186964:C:G	1.43727e-10	-2.31606e-10	3.61826	8.45215e-06	-2.31606e-10	1.1729
59187227	chr20:59187227:T:A	1.14537e-13	-1.68661	-1.82991	6.85321e-08	-1.79198	-1.85
59187228	chr20:59187228:C:T	1.15005e-13	-1.68532	-1.82712	6.86469e-08	-1.79107	-1.84923
59187458	chr20:59187458:A:G	1.49618e-12	-2.31606e-10	-0.946747	1.16899e-06	-2.31606e-10	-0.805383
59187677	chr20:59187677:A:G	3.27336e-13	-0.842065	-1.62437	1.23584e-06	0.817243	-1.56701
59187839	chr20:59187839:G:GT	6.29527e-13	-2.31606e-10	-1.81245	4.75231e-07	-2.31606e-10	-1.70548
59187980	chr20:59187980:T:C	4.15438e-13	-1.69413	-0.533954	3.40676e-07	-1.7096	-0.328742
59188266	chr20:59188266:G:A	2.39175e-11	1.82495	-9.89384e-10	1.73833e-05	1.89399	-9.89384e-10
59188281	chr20:59188281:A:T	6.81208e-13	-2.31606e-10	-1.73355	4.62493e-07	-2.31606e-10	-1.73265
59188405	chr20:59188405:T:C	3.49079e-13	-1.59629	-0.805828	2.37416e-07	-1.70809	-0.691377
59188444	chr20:59188444:G:A	1.88745e-13	-1.84524	-1.17177	1.10717e-07	-1.89055	-1.27174
59188687	chr20:59188687:T:TAAA	2.06771e-12	-2.31606e-10	-0.623222	1.45765e-06	-2.31606e-10	-0.584696
59188932	chr20:59188932:G:A	6.14649e-12	0.46622	-9.89384e-10	3.5842e-06	0.315013	-9.89384e-10
59189243	chr20:59189243:G:A	3.19075e-13	-0.942033	-1.54996	1.49446e-07	-1.40805	-1.45429
59189354	chr20:59189354:T:C	1.24541e-12	-0.65648	-0.473712	1.73269e-06	-0.170192	-0.241656
59189366	chr20:59189366:G:A	1.17415e-12	-2.31606e-10	-1.18912	8.83368e-07	-2.31606e-10	-1.08554
59189475	chr20:59189475:G:A	2.09617e-12	-0.609549	-9.89384e-10	4.36122e-06	0.511229	-9.89384e-10
59189700	chr20:59189700:G:A	1.23472e-12	-2.31606e-10	-1.13882	9.49055e-07	-2.31606e-10	-1.01381
59189920	chr20:59189920:G:A	8.55942e-13	-2.31606e-10	-1.50521	4.11741e-07	-2.31606e-10	-1.84888
59191184	chr20:59191184:G:T	6.41331e-13	-2.31606e-10	-1.79387	4.17099e-07	-2.31606e-10	-1.83595
59191301	chr20:59191301:G:A	1.42846e-12	-2.31606e-10	-0.993067	1.0766e-06	-2.31606e-10	-0.887715
59191664	chr20:59191664:G:A	6.80034e-13	-2.31606e-10	-1.73527	4.69576e-07	-2.31606e-10	-1.71745
59191988	chr20:59191988:G:C	2.84036e-13	-0.954769	-1.65355	1.28559e-07	-1.42338	-1.58951
59192632	chr20:59192632:G:A	4.7754e-12	-2.31606e-10	0.213815	4.42004e-06	-2.31606e-10	0.524626
59192672	chr20:59192672:T:A	4.36235e-13	-0.891956	-1.28728	1.47493e-06	0.731076	-1.30398
59192762	chr20:59192762:C:T	1.30006e-12	-2.31606e-10	-1.08725	8.83782e-07	-2.31606e-10	-1.08507
59192905	chr20:59192905:A:G	7.58817e-13	-2.31606e-10	-1.62566	6.18959e-07	-2.31606e-10	-1.44124
59193184	chr20:59193184:G:A	2.06198e-12	-2.31606e-10	-0.625995	1.63105e-06	-2.31606e-10	-0.472295
59193344	chr20:59193344:T:C	1.94771e-13	-1.20667	-1.77892	9.35256e-08	-1.59141	-1.73963
59193362	chr20:59193362:G:A	1.25916e-12	-2.31606e-10	-1.11922	9.63043e-07	-2.31606e-10	-0.999179
59193602	chr20:59193602:T:C	1.06115e-13	-1.79808	-1.79481	2.82981e-07	-0.594789	-1.62911
59193688	chr20:59193688:C:T	1.34699e-13	-1.50306	-1.85131	7.98537e-08	-1.65011	-1.83897
59194183	chr20:59194183:C:T	6.08243e-13	-2.31606e-10	-1.84684	4.12848e-07	-2.31606e-10	-1.8462
59194719	chr20:59194719:A:T	1.10796e-12	-2.31606e-10	-1.24714	7.71246e-07	-2.31606e-10	-1.22127
59194799	chr20:59194799:A:G	2.25157e-13	-1.04888	-1.79174	9.01751e-08	-1.55715	-1.81037
59194911	chr20:59194911:G:C	2.31918e-12	-2.31606e-10	-0.508449	2.02074e-06	-2.31606e-10	-0.25806
59194958	chr20:59194958:C:T	6.05028e-13	-1.85214	-9.89384e-10	3.93083e-07	-1.89526	-9.89384e-10
59195345	chr20:59195345:G:T	2.89453e-12	-2.31606e-10	-0.286837	2.54532e-06	-2.31606e-10	-0.027265
59195683	chr20:59195683:T:G	1.20372e-12	-2.31606e-10	-1.16424	9.09743e-07	-2.31606e-10	-1.05611
59196126	chr20:59196126:A:G	9.30024e-13	-2.31606e-10	-1.42221	6.97651e-07	-2.31606e-10	-1.32156
59196236	chr20:59196236:T:C	6.67374e-13	-2.31606e-10	-1.75407	4.53475e-07	-2.31606e-10	-1.75234
59196349	chr20:59196349:T:A	2.95006e-13	-0.960008	-1.61041	1.3628e-07	-1.48943	-1.46514
59196677	chr20:59196677:T:G	6.07159e-13	-2.31606e-10	-1.84863	4.11138e-07	-2.31606e-10	-1.85035
59196746	chr20:59196746:C:T	5.68781e-13	-1.91392	-9.89384e-10	4.47236e-07	-1.76619	-9.89384e-10
59196838	chr20:59196838:C:T	6.09301e-13	-1.8451	-9.89384e-10	3.9704e-07	-1.88524	-9.89384e-10
59196869	chr20:59196869:G:C	1.37658e-12	-2.31606e-10	-1.03006	1.04726e-06	-2.31606e-10	-0.915347
59196870	chr20:59196870:G:C	1.37358e-12	-2.31606e-10	-1.03224	1.04469e-06	-2.31606e-10	-0.917798
59197140	chr20:59197140:T:C	2.68271e-12	-0.663218	0.300384	8.47382e-07	-0.923876	-0.203249
59197307	chr20:59197307:A:G	1.62578e-13	-1.91453	-1.25173	1.1382e-07	-1.66858	-1.46608
59197330	chr20:59197330:G:A	2.15594e-13	-1.43327	-1.45076	9.5395e-08	-1.65315	-1.6581
59197763	chr20:59197763:T:C	6.8957e-13	-2.31606e-10	-1.72135	4.69139e-07	-2.31606e-10	-1.71838
59197952	chr20:59197952:T:C	1.58194e-12	-0.742544	-0.148463	5.27982e-07	-0.98304	-0.617176
59197955	chr20:59197955:T:C	4.55635e-13	-0.357843	-1.77788	1.80483e-06	1.38758	-1.75864
59198066	chr20:59198066:G:A	2.15323e-13	-1.92209	-0.963184	1.44898e-07	-1.71296	-1.18028
59198207	chr20:59198207:A:C	6.30871e-13	-2.31606e-10	-1.81032	4.10828e-07	-2.31606e-10	-1.8511
59198312	chr20:59198312:C:T	6.61835e-13	-0.340883	-1.42152	2.45594e-06	1.41217	-1.47518
59198345	chr20:59198345:T:C	6.7624e-13	-0.318666	-1.4222	2.53499e-06	1.4446	-1.47594
59198602	chr20:59198602:G:A	3.07485e-12	-0.737457	0.511053	9.9124e-07	-0.988352	0.0180307
59198719	chr20:59198719:G:A	8.90772e-13	-2.31606e-10	-1.46533	4.77805e-07	-2.31606e-10	-1.70007
59199142	chr20:59199142:C:T	9.33311e-13	-2.31606e-10	-1.41868	5.38649e-07	-2.31606e-10	-1.58021
59199438	chr20:59199438:T:C	1.46394e-13	-1.90823	-1.36289	1.10153e-07	-1.63719	-1.53022
59199805	chr20:59199805:T:C	1.04491e-13	-1.757	-1.85132	2.82174e-07	-0.47836	-1.74839
59200150	chr20:59200150:A:G	2.0769e-13	-1.89384	-1.02753	1.19384e-07	-1.78443	-1.3025
59200768	chr20:59200768:C:T	1.01287e-12	-2.31606e-10	-1.33687	9.75339e-07	-2.31606e-10	-0.986492
59200921	chr20:59200921:A:G	7.01582e-13	-2.31606e-10	-1.70408	4.77381e-07	-2.31606e-10	-1.70096
59200983	chr20:59200983:T:C	1.4848e-13	-1.89698	-1.35999	1.15301e-07	-1.59164	-1.53009
59201206	chr20:59201206:C:T	8.74627e-13	-2.31606e-10	-1.48362	6.73682e-07	-2.31606e-10	-1.35652
59201389	chr20:59201389:G:T	7.01438e-13	-2.31606e-10	-1.70428	4.77285e-07	-2.31606e-10	-1.70116
59201765	chr20:59201765:C:T	6.08724e-13	-2.31606e-10	-1.84605	4.23306e-07	-2.31606e-10	-1.82118
59201985	chr20:59201985:A:G	6.07641e-13	-2.31606e-10	-1.84783	4.11891e-07	-2.31606e-10	-1.84852
59202265	chr20:59202265:TA:T	1.64546e-12	-2.31606e-10	-0.851642	1.36477e-06	-2.31606e-10	-0.650538
59202384	chr20:59202384:C:A	2.11121e-13	-1.05377	-1.85122	8.79951e-08	-1.54302	-1.84898
59202698	chr20:59202698:T:C	4.08617e-13	-1.01183	-1.23281	1.62777e-07	-1.50584	-1.27105
59202839	chr20:59202839:C:T	9.27759e-14	-1.89805	-1.82918	1.56912e-07	-1.02746	-1.78614
59203897	chr20:59203897:C:T	6.9989e-13	-2.31606e-10	-1.70649	4.15795e-07	-2.31606e-10	-1.83908
59204120	chr20:59204120:A:G	6.28641e-13	-0.360174	-1.45368	2.32544e-06	1.38759	-1.5052
59204322	chr20:59204322:G:A	5.85705e-13	-0.46422	-1.42038	2.05676e-06	1.23371	-1.4741
59204323	chr20:59204323:A:G	6.98085e-13	-2.31606e-10	-1.70908	4.76265e-07	-2.31606e-10	-1.7033
59204389	chr20:59204389:T:TGCTGCATGTGACCCCC	3.1845e-12	-2.31606e-10	-0.191367	2.84759e-06	-2.31606e-10	0.0849527
59204456	chr20:59204456:T:C	3.12453e-12	-2.31606e-10	-0.210378	2.82787e-06	-2.31606e-10	0.0780013
59204533	chr20:59204533:T:C	8.79368e-13	-2.31606e-10	-1.47821	6.98294e-07	-2.31606e-10	-1.32064
59204627	chr20:59204627:T:C	2.91879e-12	-2.31606e-10	-0.278491	2.60201e-06	-2.31606e-10	-0.00523571
59204663	chr20:59204663:G:C	8.66103e-13	-2.31606e-10	-1.49341	4.7018e-07	-2.31606e-10	-1.71616
59205061	chr20:59205061:T:G	6.27518e-13	-0.393586	-1.42206	2.28126e-06	1.33893	-1.47572
59205499	chr20:59205499:C:T	5.34625e-13	-0.443803	-1.53205	9.15e-08	-1.56873	-1.78421
59205594	chr20:59205594:T:G	4.66239e-13	-0.350013	-1.76271	1.86492e-06	1.40296	-1.74127
59205656	chr20:59205656:G:A	8.13986e-13	-2.31606e-10	-1.55547	5.62435e-07	-2.31606e-10	-1.537
59205817	chr20:59205817:T:A	2.52373e-12	-2.31606e-10	-0.423924	2.03887e-06	-2.31606e-10	-0.249127
59205849	chr20:59205849:A:G	1.13747e-13	-1.77155	-1.75189	3.04637e-07	-0.540031	-1.61012
59206040	chr20:59206040:T:C	1.00207e-12	-2.31606e-10	-1.34759	4.23697e-07	-2.31606e-10	-1.82026
59206624	chr20:59206624:T:C	6.12998e-13	-2.31606e-10	-1.83905	4.15303e-07	-2.31606e-10	-1.84027
59206958	chr20:59206958:G:A	7.1414e-13	-2.31606e-10	-1.68634	5.48925e-07	-2.31606e-10	-1.56132
59207258	chr20:59207258:C:T	9.30623e-14	-1.91663	-1.80752	7.07939e-08	-1.81896	-1.79054
59207651	chr20:59207651:T:A	7.29792e-13	-2.31606e-10	-1.66466	4.88076e-07	-2.31606e-10	-1.67881
59207669	chr20:59207669:T:C	7.24161e-13	-2.31606e-10	-1.6724	4.99481e-07	-2.31606e-10	-1.65571
59207698	chr20:59207698:C:T	6.06127e-13	-2.31606e-10	-1.85033	4.10768e-07	-2.31606e-10	-1.85125
59208199	chr20:59208199:G:A	2.24751e-13	-1.12334	-1.71909	9.09748e-08	-1.59565	-1.76305
59208504	chr20:59208504:T:G	9.68169e-13	-2.31606e-10	-1.38201	4.20163e-07	-2.31606e-10	-1.82863
59208509	chr20:59208509:A:G	2.03305e-12	-2.31606e-10	-0.640122	1.63306e-06	-2.31606e-10	-0.471064
59208651	chr20:59208651:C:T	2.16369e-12	-2.31606e-10	-0.577848	1.75985e-06	-2.31606e-10	-0.396296
59208763	chr20:59208763:T:C	7.67064e-13	-2.31606e-10	-1.61485	5.26979e-07	-2.31606e-10	-1.60212
59209221	chr20:59209221:T:C	1.23804e-12	0.714951	-1.85109	2.31212e-07	-0.581227	-1.84472
59209461	chr20:59209461:G:A	9.55534e-13	-2.31606e-10	-1.39515	7.70588e-07	-2.31606e-10	-1.22212
59209470	chr20:59209470:G:T	9.82884e-14	-1.88549	-1.78402	7.80741e-08	-1.66103	-1.85059
59209472	chr20:59209472:A:G	1.09188e-12	-0.0296514	-1.23211	4.25639e-06	1.79504	-1.30814
59209692	chr20:59209692:A:G	1.40613e-13	-1.51816	-1.79324	6.28843e-08	-1.88166	-1.84632
59209765	chr20:59209765:AGCTATTTCCT:A	2.93461e-13	-0.942667	-1.633	1.0982e-07	-1.47892	-1.69151
59210002	chr20:59210002:T:C	1.10681e-13	-1.73695	-1.81381	3.01746e-07	-0.434514	-1.72518
59210073	chr20:59210073:A:C	3.75033e-12	-2.31606e-10	-0.0278175	1.62191e-06	-2.31606e-10	-0.477919
59210295	chr20:59210295:C:T	2.18576e-13	-1.9208	-0.949478	1.67556e-07	-1.68427	-1.06369
59210386	chr20:59210386:G:A	1.23373e-13	-1.76207	-1.68014	3.55425e-07	-0.506947	-1.48902
59210551	chr20:59210551:T:C	2.74587e-12	-2.31606e-10	-0.339565	2.43932e-06	-2.31606e-10	-0.0698033
59210626	chr20:59210626:C:T	7.84886e-13	-2.31606e-10	-1.59188	5.40807e-07	-2.31606e-10	-1.57621
59210815	chr20:59210815:G:A	6.08668e-13	-2.31606e-10	-1.84614	4.54199e-07	-2.31606e-10	-1.75074
59211135	chr20:59211135:A:G	3.93027e-12	-2.31606e-10	0.019047	3.32537e-06	-2.31606e-10	0.240059
59211683	chr20:59211683:G:A	7.04821e-13	-2.31606e-10	-1.69947	5.02116e-07	-2.31606e-10	-1.65045
59211977	chr20:59211977:G:A	1.84459e-12	-0.737405	-9.89384e-10	2.25829e-06	-0.146915	-9.89384e-10
59212050	chr20:59212050:C:T	2.27562e-13	-1.0325	-1.79749	1.86722e-07	-0.903313	-1.73634
59212540	chr20:59212540:A:T	2.16032e-13	-1.06578	-1.81621	1.7284e-07	-0.927002	-1.78991
59213115	chr20:59213115:T:G	2.46784e-13	-1.01883	-1.73008	1.39686e-06	1.22096	-1.84826
59213171	chr20:59213171:G:A	1.02518e-12	-2.31606e-10	-1.32479	6.50302e-07	-2.31606e-10	-1.39184
59213485	chr20:59213485:T:C	7.17428e-13	-2.31606e-10	-1.68174	4.43883e-07	-2.31606e-10	-1.77372
59214204	chr20:59214204:G:A	1.69949e-13	-1.29053	-1.83139	6.5282e-07	0.453261	-1.84124
59214312	chr20:59214312:A:G	4.13585e-12	-2.31606e-10	0.0700305	1.80119e-06	-2.31606e-10	-0.373075
59214582	chr20:59214582:A:G	4.15002e-12	-2.31606e-10	0.0734515	1.80639e-06	-2.31606e-10	-0.370191
59214715	chr20:59214715:G:A	6.27771e-13	-2.31606e-10	-1.81524	4.85977e-07	-2.31606e-10	-1.68312
59215106	chr20:59215106:C:T	1.11894e-12	-2.31606e-10	-1.23728	7.06532e-07	-2.31606e-10	-1.30891
59215563	chr20:59215563:T:C	1.50906e-13	-1.46829	-1.77246	8.17803e-08	-1.72045	-1.74479
59215586	chr20:59215586:A:G	9.27297e-13	-2.31606e-10	-1.42514	4.20081e-07	-2.31606e-10	-1.82883
59215937	chr20:59215937:G:A	1.61273e-13	-1.40535	-1.76897	4.83258e-07	0.161487	-1.85021
59215938	chr20:59215938:GAATA:G	1.62437e-13	-1.39816	-1.76897	4.90231e-07	0.175814	-1.85021
59216319	chr20:59216319:CA:C	6.55595e-13	-1.77187	-9.89384e-10	4.33696e-07	-1.79693	-9.89384e-10
59216478	chr20:59216478:C:T	8.30521e-13	-2.31606e-10	-1.53536	4.11595e-07	-2.31606e-10	-1.84924
59216479	chr20:59216479:G:A	7.57735e-13	-2.31606e-10	-1.62708	5.91111e-07	-2.31606e-10	-1.48727
59216510	chr20:59216510:C:T	9.09611e-13	-2.31606e-10	-1.4444	4.18295e-07	-2.31606e-10	-1.83309
59216595	chr20:59216595:C:T	1.07422e-12	-2.31606e-10	-1.27807	5.10022e-07	-2.31606e-10	-1.63482
59216602	chr20:59216602:TAGAG:T	6.48145e-13	-1.7833	-9.89384e-10	4.29337e-07	-1.80703	-9.89384e-10
59217018	chr20:59217018:A:G	8.26041e-13	-2.31606e-10	-1.54077	5.09658e-07	-2.31606e-10	-1.63554
59217141	chr20:59217141:A:G	6.05774e-13	-2.31606e-10	-1.85091	4.59613e-07	-2.31606e-10	-1.73889
59217789	chr20:59217789:T:A	6.34308e-13	-1.80488	-9.89384e-10	4.24989e-07	-1.81721	-9.89384e-10
59217811	chr20:59217811:T:C	1.33591e-11	1.24253	-9.89384e-10	4.89276e-06	0.626235	-9.89384e-10
59218138	chr20:59218138:A:G	9.10731e-13	-2.31606e-10	-1.44317	4.60409e-07	-2.31606e-10	-1.73716
59218841	chr20:59218841:C:G	1.70585e-12	-2.31606e-10	-0.815598	9.40769e-07	-2.31606e-10	-1.02258
59218944	chr20:59218944:T:C	9.8182e-13	-2.31606e-10	-1.36801	4.79079e-07	-2.31606e-10	-1.69741
59219198	chr20:59219198:A:G	4.06375e-13	-0.431578	-1.81856	1.82635e-07	-0.81162	-1.85017
59220078	chr20:59220078:C:A	3.58367e-12	-2.31606e-10	-0.0732754	1.58762e-06	-2.31606e-10	-0.499284
59220468	chr20:59220468:A:G	5.02106e-13	-1.7649	-0.273708	3.87763e-07	-1.79085	-0.118039
59220797	chr20:59220797:TTCTC:T	6.57538e-13	-2.31606e-10	-1.76891	4.49207e-07	-2.31606e-10	-1.76179
59220921	chr20:59220921:A:G	6.57033e-13	-1.76968	-9.89384e-10	3.97201e-07	-1.88483	-9.89384e-10
59221452	chr20:59221452:A:G	1.08383e-13	-1.91228	-1.65947	9.39567e-08	-1.91305	-1.41339
59222073	chr20:59222073:T:C	8.5061e-13	-2.31606e-10	-1.51146	5.66674e-07	-2.31606e-10	-1.52949
59222235	chr20:59222235:T:C	2.66949e-13	-1.80918	-0.861177	1.16312e-07	-1.83111	-1.28189
59223595	chr20:59223595:G:A	1.44333e-12	-2.31606e-10	-0.982708	5.98998e-07	-2.31606e-10	-1.47402
59223734	chr20:59223734:G:A	7.3508e-13	-2.31606e-10	-1.65744	5.13222e-07	-2.31606e-10	-1.62857
59224044	chr20:59224044:A:G	9.62613e-13	-2.31606e-10	-1.38777	7.98014e-07	-2.31606e-10	-1.18715
59224191	chr20:59224191:C:G	7.5712e-13	-1.6279	-9.89384e-10	4.38088e-07	-1.78686	-9.89384e-10
59224232	chr20:59224232:C:T	8.42513e-13	-1.52103	-9.89384e-10	4.74633e-07	-1.70674	-9.89384e-10
59224289	chr20:59224289:G:A	6.39559e-13	-1.92011	0.12347	2.7438e-07	-1.9222	-0.332567
59224843	chr20:59224843:T:G	6.12573e-13	-2.31606e-10	-1.83975	4.13106e-07	-2.31606e-10	-1.84557
59224858	chr20:59224858:G:A	6.24504e-13	-2.31606e-10	-1.82046	4.18589e-07	-2.31606e-10	-1.83239
59225237	chr20:59225237:C:T	8.71443e-13	-1.48727	-9.89384e-10	5.52261e-07	-1.55526	-9.89384e-10
59225251	chr20:59225251:T:C	9.34575e-13	-1.62415	0.206823	4.01667e-07	-1.57394	-0.299717
59225269	chr20:59225269:T:C	3.18159e-13	-1.92095	-0.573918	2.3723e-07	-1.52984	-0.87041
59225628	chr20:59225628:G:A	6.02375e-13	-1.85654	-9.89384e-10	4.52948e-07	-1.7535	-9.89384e-10
59226142	chr20:59226142:T:C	1.20637e-11	-2.31606e-10	1.14054	5.21628e-06	-2.31606e-10	0.690262
59226244	chr20:59226244:C:T	6.06938e-13	-2.31606e-10	-1.84899	4.12893e-07	-2.31606e-10	-1.84609
59226834	chr20:59226834:C:T	4.71785e-13	-1.84807	-0.252818	2.41591e-07	-1.72746	-0.654569
59226835	chr20:59226835:G:A	6.07895e-13	-2.31606e-10	-1.84741	4.15746e-07	-2.31606e-10	-1.8392
59227130	chr20:59227130:C:T	1.0668e-12	-2.31606e-10	-1.285	4.74424e-07	-2.31606e-10	-1.70717
59227602	chr20:59227602:C:G	1.00998e-10	-2.31606e-10	3.26544	2.6645e-05	-2.31606e-10	2.32108
59227826	chr20:59227826:C:T	1.10122e-12	-2.31606e-10	-1.25324	5.5445e-07	-2.31606e-10	-1.5513
59228166	chr20:59228166:G:A	9.12992e-13	-2.31606e-10	-1.44069	6.22609e-07	-2.31606e-10	-1.43536
59228529	chr20:59228529:G:A	8.7013e-13	-2.31606e-10	-1.48877	5.95331e-07	-2.31606e-10	-1.48016
59228699	chr20:59228699:A:G	1.24096e-12	-2.31606e-10	-1.13377	6.33346e-07	-2.31606e-10	-1.41826
59228891	chr20:59228891:A:G	7.96361e-13	-2.31606e-10	-1.57736	5.11365e-07	-2.31606e-10	-1.63219
59229461	chr20:59229461:G:T	6.07317e-13	-2.31606e-10	-1.84837	4.20297e-07	-2.31606e-10	-1.82832
59229813	chr20:59229813:G:A	2.26076e-13	-1.31512	-1.52143	3.05991e-07	-0.436733	-1.70899
59231673	chr20:59231673:A:G	5.40837e-11	3.35504	-0.714164	8.9935e-05	4.60672	-1.06915
59231732	chr20:59231732:C:T	8.23259e-13	-2.31606e-10	-1.54415	5.23602e-07	-2.31606e-10	-1.60855
59231743	chr20:59231743:G:A	6.15382e-13	-2.31606e-10	-1.83517	4.12525e-07	-2.31606e-10	-1.84698
59231756	chr20:59231756:G:A	6.22182e-13	-2.31606e-10	-1.82418	4.10785e-07	-2.31606e-10	-1.85121
59232040	chr20:59232040:T:G	2.07153e-13	-1.53706	-1.38689	2.04177e-07	-1.25427	-1.29602
59232600	chr20:59232600:T:G	9.30659e-13	-2.31606e-10	-1.42152	6.06385e-07	-2.31606e-10	-1.46176
59233745	chr20:59233745:C:G	6.58245e-13	-2.31606e-10	-1.76784	4.46266e-07	-2.31606e-10	-1.76836
59234093	chr20:59234093:G:A	7.34847e-13	-2.31606e-10	-1.65775	4.93432e-07	-2.31606e-10	-1.66789
59234095	chr20:59234095:A:T	1.24046e-13	-1.90133	-1.53543	8.69355e-08	-1.75012	-1.65399
59234288	chr20:59234288:G:A	1.81459e-13	-1.22827	-1.82812	6.97363e-08	-1.79402	-1.83053
59234575	chr20:59234575:T:A	6.87058e-13	-1.725	-9.89384e-10	5.06734e-07	-1.64129	-9.89384e-10
59234659	chr20:59234659:C:T	2.21144e-13	-1.21829	-1.64031	1.47449e-07	-1.25305	-1.62274
59234783	chr20:59234783:T:C	2.10118e-13	-1.14862	-1.76113	7.67586e-08	-1.76145	-1.76716
59235042	chr20:59235042:C:T	4.91491e-13	-1.85753	-0.202438	1.75939e-07	-1.89432	-0.80482
59235083	chr20:59235083:C:T	3.98104e-13	-1.8682	-0.402504	2.91311e-07	-1.8238	-0.371088
59235242	chr20:59235242:A:G	1.10545e-12	-2.31606e-10	-1.24941	5.80785e-07	-2.31606e-10	-1.5049
59235386	chr20:59235386:G:A	6.08917e-13	-2.31606e-10	-1.84574	4.31841e-07	-2.31606e-10	-1.80122
59235412	chr20:59235412:C:T	4.29858e-13	-1.91883	-0.275131	1.7172e-07	-1.89268	-0.830738
59235423	chr20:59235423:A:G	4.57572e-13	-1.91772	-0.213763	1.80188e-07	-1.88936	-0.785918
59235618	chr20:59235618:A:G	5.36209e-13	-1.9211	-0.0517962	2.10389e-07	-1.90039	-0.619931
59236996	chr20:59236996:C:T	6.23867e-13	-1.82148	-9.89384e-10	3.93095e-07	-1.89522	-9.89384e-10
59237289	chr20:59237289:T:C	1.33837e-13	-1.92009	-1.4407	1.39048e-07	-1.35917	-1.57529
59237409	chr20:59237409:C:T	1.17011e-12	-1.19257	-9.89384e-10	1.25208e-06	-0.736718	-9.89384e-10
59237514	chr20:59237514:T:C	2.61861e-11	2.52566	-0.610091	3.48551e-05	3.65464	-1.06496
59237638	chr20:59237638:C:G	3.54732e-11	2.79247	-0.573356	5.08126e-05	3.97761	-1.01099
59237687	chr20:59237687:A:G	5.62064e-13	-1.92012	-0.00568308	2.00893e-07	-1.91754	-0.64897
59238157	chr20:59238157:A:C	2.93861e-12	-0.271723	-9.89384e-10	2.36059e-06	-0.102608	-9.89384e-10
59238532	chr20:59238532:G:A	1.64628e-13	-1.48109	-1.67264	1.07794e-07	-1.54558	-1.64348
59238721	chr20:59238721:T:C	6.23986e-13	-2.31606e-10	-1.82129	4.1535e-07	-2.31606e-10	-1.84016
59238851	chr20:59238851:CCT:C	1.35347e-13	-1.60487	-1.74471	8.81243e-08	-1.65188	-1.73865
59239357	chr20:59239357:T:G	6.3424e-13	-2.31606e-10	-1.80499	4.57591e-07	-2.31606e-10	-1.7433
59239464	chr20:59239464:C:T	1.45757e-13	-1.7819	-1.49358	8.33557e-08	-1.82764	-1.61852
59239471	chr20:59239471:A:G	8.46763e-13	-2.31606e-10	-1.516	5.61212e-07	-2.31606e-10	-1.53918
59239498	chr20:59239498:G:T	2.88922e-13	-1.65978	-0.93148	5.42543e-07	-0.355832	-1.21718
59239528	chr20:59239528:T:C	6.23778e-13	-2.31606e-10	-1.82162	4.15264e-07	-2.31606e-10	-1.84036
59239691	chr20:59239691:C:T	1.62832e-12	-2.31606e-10	-0.862114	5.15231e-07	-2.31606e-10	-1.62466
59239811	chr20:59239811:C:T	1.47474e-13	-1.63291	-1.63085	9.78143e-08	-1.67975	-1.60646
59239831	chr20:59239831:C:T	2.96704e-11	2.62115	-0.580668	4.08865e-05	3.75808	-1.0088
59239832	chr20:59239832:A:G	1.74585e-12	-2.31606e-10	-0.792422	5.3354e-07	-2.31606e-10	-1.58974
59240197	chr20:59240197:G:C	1.61596e-13	-1.67883	-1.49349	7.71397e-08	-1.89687	-1.62679
59240212	chr20:59240212:C:G	9.09939e-13	-1.44404	-9.89384e-10	4.65537e-07	-1.72609	-9.89384e-10
59240741	chr20:59240741:G:A	1.11129e-13	-1.70858	-1.83814	1.4688e-07	-1.02866	-1.851
59240985	chr20:59240985:C:T	6.41894e-13	-2.31606e-10	-1.79299	4.59355e-07	-2.31606e-10	-1.73945
59241072	chr20:59241072:G:A	2.53791e-12	0.84063	-1.25895	3.39807e-06	1.8373	-1.57561
59241477	chr20:59241477:A:G	1.60262e-12	-2.31606e-10	-0.87802	8.17424e-07	-2.31606e-10	-1.16312
59241581	chr20:59241581:G:A	6.57909e-13	-2.31606e-10	-1.76835	4.38935e-07	-2.31606e-10	-1.78493
59241798	chr20:59241798:T:C	8.82698e-13	-2.31606e-10	-1.47443	5.53846e-07	-2.31606e-10	-1.55239
59242169	chr20:59242169:T:A	7.08183e-13	-2.31606e-10	-1.69471	5.78625e-07	-2.31606e-10	-1.50862
59242173	chr20:59242173:C:T	7.27927e-13	-2.31606e-10	-1.66722	6.11189e-07	-2.31606e-10	-1.45387
59243428	chr20:59243428:G:T	1.12465e-12	-2.31606e-10	-1.23219	7.61915e-07	-2.31606e-10	-1.23344
59244481	chr20:59244481:T:C	8.62175e-13	-1.64705	0.149095	3.0521e-07	-1.92124	-0.227035
59244617	chr20:59244617:C:T	7.37151e-13	-1.65462	-9.89384e-10	3.87823e-07	-1.90873	-9.89384e-10
59244702	chr20:59244702:T:C	6.05546e-13	-2.31606e-10	-1.85129	4.12027e-07	-2.31606e-10	-1.84819
59244788	chr20:59244788:T:C	2.45243e-10	-2.31606e-10	4.15259	8.86889e-05	-2.31606e-10	3.52361
59245207	chr20:59245207:G:A	1.05559e-12	-2.31606e-10	-1.29556	8.25273e-07	-2.31606e-10	-1.15356
59245447	chr20:59245447:C:T	9.48738e-14	-1.90469	-1.80017	7.35171e-08	-1.77798	-1.79378
59245536	chr20:59245536:T:G	7.45593e-13	-2.31606e-10	-1.64324	4.82877e-07	-2.31606e-10	-1.68951
59245677	chr20:59245677:A:G	6.08738e-13	-2.31606e-10	-1.84603	4.12085e-07	-2.31606e-10	-1.84805
59246171	chr20:59246171:A:G	1.06462e-12	-1.67523	0.388187	3.74662e-07	-1.92221	-0.0210436
59246182	chr20:59246182:TG:T	1.53766e-12	-2.31606e-10	-0.919401	1.05006e-06	-2.31606e-10	-0.912676
59246229	chr20:59246229:TTC:T	1.87108e-10	-2.31606e-10	3.88202	7.20294e-05	-2.31606e-10	3.31555
59246266	chr20:59246266:A:G	6.68645e-13	-2.31606e-10	-1.75216	4.28501e-07	-2.31606e-10	-1.80898
59246501	chr20:59246501:A:G	3.75491e-13	-0.852832	-1.47635	1.50315e-07	-1.53808	-1.31847
59246622	chr20:59246622:CA:C	6.30616e-13	-2.31606e-10	-1.81072	4.22811e-07	-2.31606e-10	-1.82235
59246711	chr20:59246711:A:G	1.96795e-12	-2.31606e-10	-0.672668	5.68042e-07	-2.31606e-10	-1.52708
59246997	chr20:59246997:C:T	3.0473e-12	-0.235405	-9.89384e-10	4.73463e-06	0.593382	-9.89384e-10
59247037	chr20:59247037:A:T	2.97829e-12	-0.258314	-9.89384e-10	4.61786e-06	0.568409	-9.89384e-10
59247431	chr20:59247431:A:AGCACAGTTCTTG	6.3349e-13	-1.80617	-9.89384e-10	3.84583e-07	-1.91712	-9.89384e-10
59248274	chr20:59248274:G:A	6.85577e-12	1.80162	-1.2262	1.3687e-05	3.1394	-1.48448
59248648	chr20:59248648:T:C	5.64769e-13	-1.921	-9.89384e-10	4.42243e-07	-1.77742	-9.89384e-10
59248907	chr20:59248907:A:C	6.74846e-13	-2.31606e-10	-1.74293	5.01189e-07	-2.31606e-10	-1.65229
59249254	chr20:59249254:A:G	1.51045e-12	0.338394	-1.27565	5.38318e-07	-0.488312	-1.09252
59249559	chr20:59249559:A:G	2.39445e-13	-0.976218	-1.80287	4.62788e-07	0.0349524	-1.76696
59249605	chr20:59249605:C:G	1.65925e-12	-2.31606e-10	-0.843296	1.19098e-06	-2.31606e-10	-0.786745
59249846	chr20:59249846:A:C	1.70439e-12	0.483981	-1.30044	5.93493e-07	-0.360651	-1.1226
59249905	chr20:59249905:T:C	1.93124e-12	0.585482	-1.27698	6.69756e-07	-0.269523	-1.09284
59250376	chr20:59250376:G:A	9.91396e-12	0.944283	-9.89384e-10	1.4468e-06	-0.59217	-9.89384e-10
59251065	chr20:59251065:A:C	6.16852e-13	-2.31606e-10	-1.83279	4.37722e-07	-2.31606e-10	-1.78769
59251107	chr20:59251107:A:G	4.86593e-13	-0.739051	-1.33094	2.01799e-07	-1.40211	-1.1599
59251134	chr20:59251134:G:A	8.566e-12	1.80597	-1.00783	1.26219e-05	2.86113	-1.28722
59251277	chr20:59251277:C:T	4.22907e-12	1.88599	-1.79367	1.64177e-05	3.68286	-1.84602
59251309	chr20:59251309:G:A	6.33418e-13	-1.80629	-9.89384e-10	4.01836e-07	-1.87323	-9.89384e-10
59251642	chr20:59251642:G:A	6.05654e-13	-2.31606e-10	-1.85111	4.11432e-07	-2.31606e-10	-1.84963
59251819	chr20:59251819:A:G	1.41035e-12	-2.31606e-10	-1.00582	7.41245e-07	-2.31606e-10	-1.26095
59251841	chr20:59251841:A:G	5.80504e-12	0.409065	-9.89384e-10	7.77686e-06	1.08963	-9.89384e-10
59251960	chr20:59251960:A:G	1.59804e-12	-2.31606e-10	-0.880881	1.08092e-06	-2.31606e-10	-0.88371
59252108	chr20:59252108:A:G	6.0552e-13	-2.31606e-10	-1.85133	4.11951e-07	-2.31606e-10	-1.84837
59252158	chr20:59252158:G:A	1.62303e-13	-1.88982	-1.27813	1.30405e-07	-1.82315	-1.17548
59252326	chr20:59252326:A:G	1.66927e-13	-1.89486	-1.245	1.36524e-07	-1.81481	-1.13796
59253079	chr20:59253079:A:G	1.23405e-12	-2.31606e-10	-1.13936	1.35801e-06	-2.31606e-10	-0.655501
59253149	chr20:59253149:T:C	6.57386e-13	-2.31606e-10	-1.76914	4.51053e-07	-2.31606e-10	-1.75769
59253316	chr20:59253316:G:A	5.87538e-13	-1.88148	-9.89384e-10	4.36295e-07	-1.79096	-9.89384e-10
59253534	chr20:59253534:A:G	7.67166e-13	-2.31606e-10	-1.61471	4.52088e-07	-2.31606e-10	-1.7554
59253577	chr20:59253577:C:T	2.50436e-12	-0.43163	-9.89384e-10	1.10219e-06	-0.864224	-9.89384e-10
59254246	chr20:59254246:T:C	1.92722e-12	0.585928	-1.27951	6.59967e-07	-0.279169	-1.09792
59254472	chr20:59254472:C:T	6.72279e-13	-2.31606e-10	-1.74674	4.73536e-07	-2.31606e-10	-1.70905
59254766	chr20:59254766:C:CTT	2.08752e-12	0.683349	-1.29703	7.0144e-07	-0.200199	-1.11594
59254849	chr20:59254849:A:G	2.00506e-12	-2.31606e-10	-0.653986	1.4169e-06	-2.31606e-10	-0.613054
59254960	chr20:59254960:A:G	6.05528e-13	-2.31606e-10	-1.85132	4.11983e-07	-2.31606e-10	-1.8483
59255010	chr20:59255010:G:A	1.1868e-12	-2.31606e-10	-1.1784	1.51218e-06	-2.31606e-10	-0.547966
59255477	chr20:59255477:T:C	6.05668e-13	-2.31606e-10	-1.85108	4.1147e-07	-2.31606e-10	-1.84954
59255496	chr20:59255496:C:T	5.71869e-13	-1.90851	-9.89384e-10	4.27978e-07	-1.81021	-9.89384e-10
59255784	chr20:59255784:G:A	5.76349e-13	-1.9007	-9.89384e-10	4.18355e-07	-1.83295	-9.89384e-10
59256599	chr20:59256599:C:T	5.66072e-12	1.12099	-0.737106	9.4346e-06	2.60428	-1.32141
59257044	chr20:59257044:G:A	7.95084e-13	-0.24653	-1.33244	5.88546e-07	-0.300168	-1.19145
59257106	chr20:59257106:G:A	3.19025e-12	-0.189562	-9.89384e-10	3.80165e-06	0.373915	-9.89384e-10
59257339	chr20:59257339:A:T	2.21073e-12	-0.55634	-9.89384e-10	2.52008e-06	-0.0372309	-9.89384e-10
59258115	chr20:59258115:AT:A	1.70582e-13	-1.75256	-1.36564	1.6135e-07	-1.28284	-1.50286
59258139	chr20:59258139:G:A	5.64331e-13	-1.92178	-9.89384e-10	4.00102e-07	-1.87756	-9.89384e-10
59258463	chr20:59258463:G:A	1.40458e-13	-1.74254	-1.56997	1.41783e-07	-1.26068	-1.6543
59258607	chr20:59258607:G:A	1.24853e-13	-1.92106	-1.50922	8.30899e-08	-1.84545	-1.6039
59258781	chr20:59258781:T:C	2.64017e-12	-0.37882	-9.89384e-10	3.18634e-06	0.19735	-9.89384e-10
59258846	chr20:59258846:T:A	2.66892e-12	-0.367987	-9.89384e-10	3.16013e-06	0.189091	-9.89384e-10
59258866	chr20:59258866:T:C	7.30442e-13	-1.66377	-9.89384e-10	4.75129e-07	-1.70569	-9.89384e-10
59259075	chr20:59259075:ATTATT:A	7.33057e-13	-2.31606e-10	-1.66019	4.18205e-07	-2.31606e-10	-1.8333
59259095	chr20:59259095:A:T	1.38597e-13	-1.74936	-1.57649	1.38434e-07	-1.27721	-1.66167
59259350	chr20:59259350:G:A	1.80143e-13	-1.53883	-1.52483	1.78419e-07	-1.06048	-1.62466
59259628	chr20:59259628:G:A	2.56443e-12	-0.407924	-9.89384e-10	3.01905e-06	0.143421	-9.89384e-10
59259694	chr20:59259694:A:T	2.69176e-12	-0.359468	-9.89384e-10	3.18788e-06	0.197835	-9.89384e-10
59260420	chr20:59260420:G:C	1.52237e-12	0.488885	-1.41828	1.95336e-06	1.40472	-1.6967
59260590	chr20:59260590:T:C	3.10256e-12	-0.217434	-9.89384e-10	3.75826e-06	0.362436	-9.89384e-10
59261090	chr20:59261090:G:A	6.0569e-13	-2.31606e-10	-1.85105	4.3591e-07	-2.31606e-10	-1.79184
59261585	chr20:59261585:C:T	7.61234e-13	-2.31606e-10	-1.62248	4.9228e-07	-2.31606e-10	-1.67023
59261752	chr20:59261752:T:C	7.6869e-13	-1.61273	-9.89384e-10	8.32917e-07	-1.14434	-9.89384e-10
59262013	chr20:59262013:T:G	7.48489e-13	-2.31606e-10	-1.63936	4.2289e-07	-2.31606e-10	-1.82217
59262428	chr20:59262428:C:G	2.80043e-12	-0.319888	-9.89384e-10	3.34104e-06	0.24476	-9.89384e-10
59262711	chr20:59262711:G:A	1.07535e-13	-1.83955	-1.74004	9.389e-08	-1.64682	-1.68033
59262845	chr20:59262845:G:A	1.80959e-13	-1.49277	-1.56638	1.83746e-07	-0.99748	-1.65824
59263002	chr20:59263002:C:T	1.19946e-13	-1.88135	-1.58903	8.65749e-08	-1.73196	-1.67631
59263297	chr20:59263297:A:T	1.78081e-13	-1.50691	-1.56827	1.80171e-07	-1.01582	-1.65955
59263731	chr20:59263731:T:C	1.04861e-13	-1.78959	-1.81519	6.39082e-08	-1.86081	-1.85102
59263775	chr20:59263775:A:G	2.83402e-12	-0.307965	-9.89384e-10	3.3907e-06	0.259516	-9.89384e-10
59263903	chr20:59263903:T:G	1.15173e-13	-1.76301	-1.74796	1.04771e-07	-1.52883	-1.68867
59264060	chr20:59264060:A:G	1.15155e-13	-1.76393	-1.74721	1.0468e-07	-1.53025	-1.68812
59265086	chr20:59265086:T:C	5.98079e-13	-0.255532	-1.60816	6.97559e-07	0.332048	-1.65374
59265510	chr20:59265510:T:G	6.21678e-13	-2.31606e-10	-1.825	4.10875e-07	-2.31606e-10	-1.85099
59265653	chr20:59265653:T:C	2.72524e-12	-0.347106	-9.89384e-10	3.25281e-06	0.217996	-9.89384e-10
59266631	chr20:59266631:G:A	9.5251e-14	-1.91293	-1.78797	6.81244e-08	-1.8133	-1.83464
59266802	chr20:59266802:T:C	7.29154e-13	-1.92066	0.255132	5.73145e-07	-1.8324	0.31426
59266911	chr20:59266911:A:C	9.55537e-14	-1.90953	-1.7882	6.89433e-08	-1.80118	-1.83481
59266914	chr20:59266914:C:G	1.29134e-13	-1.80636	-1.59021	7.80819e-08	-1.90864	-1.60288
59267254	chr20:59267254:A:G	6.07558e-13	-2.31606e-10	-1.84797	4.34178e-07	-2.31606e-10	-1.79582
59267520	chr20:59267520:G:A	6.05547e-13	-2.31606e-10	-1.85128	4.25647e-07	-2.31606e-10	-1.81567
59267543	chr20:59267543:T:A	6.05556e-13	-2.31606e-10	-1.85127	4.25545e-07	-2.31606e-10	-1.81591
59267573	chr20:59267573:C:G	1.17301e-12	-2.31606e-10	-1.19009	9.76004e-07	-2.31606e-10	-0.985811
59268215	chr20:59268215:G:T	6.07626e-13	-2.31606e-10	-1.84786	4.14259e-07	-2.31606e-10	-1.84278
59268303	chr20:59268303:G:A	9.48397e-14	-1.90853	-1.7967	6.87738e-08	-1.79919	-1.83926
59268474	chr20:59268474:C:T	1.18278e-12	-2.31606e-10	-1.1818	9.8596e-07	-2.31606e-10	-0.975661
59268548	chr20:59268548:G:GT	2.81516e-12	-0.314644	-9.89384e-10	3.37886e-06	0.256015	-9.89384e-10
59268611	chr20:59268611:T:C	3.89461e-13	-0.444231	-1.84842	4.84493e-07	0.118547	-1.80472
59268693	chr20:59268693:T:C	7.1767e-13	0.0152494	-1.69666	1.48984e-06	1.14582	-1.70868
59268848	chr20:59268848:T:C	1.06567e-13	-1.79618	-1.79246	6.49365e-08	-1.88243	-1.81344
59271867	chr20:59271867:C:T	4.8243e-13	-1.90393	-0.174653	2.35085e-07	-1.79343	-0.6159
59272357	chr20:59272357:C:T	9.95949e-14	-1.86165	-1.79466	8.57619e-08	-1.70316	-1.71454
59272431	chr20:59272431:T:A	9.42658e-14	-1.86776	-1.84354	7.81769e-08	-1.71042	-1.79988
59272902	chr20:59272902:G:C	6.09715e-13	-2.31606e-10	-1.84443	4.11985e-07	-2.31606e-10	-1.84829
59272944	chr20:59272944:G:A	6.06224e-13	-2.31606e-10	-1.85017	4.10765e-07	-2.31606e-10	-1.85126
59273224	chr20:59273224:A:G	5.24298e-13	-1.91326	-0.0820984	2.6236e-07	-1.8353	-0.464262
59273290	chr20:59273290:T:C	1.45395e-11	-2.31606e-10	1.32721	6.67852e-06	-2.31606e-10	0.937375
59273564	chr20:59273564:A:G	4.21352e-13	-1.90799	-0.305955	2.09334e-07	-1.81937	-0.705974
59273574	chr20:59273574:A:G	7.32254e-13	-2.31606e-10	-1.66129	6.04317e-07	-2.31606e-10	-1.46518
59273756	chr20:59273756:T:C	6.14132e-13	-2.31606e-10	-1.83721	4.34197e-07	-2.31606e-10	-1.79578
59273830	chr20:59273830:A:G	1.33363e-12	-1.06176	-9.89384e-10	5.18783e-07	-1.61779	-9.89384e-10
59274229	chr20:59274229:G:A	1.50251e-12	0.0280768	-0.9706	2.02225e-06	1.14115	-1.39846
59274772	chr20:59274772:C:G	6.65027e-13	-2.31606e-10	-1.75759	4.10737e-07	-2.31606e-10	-1.85132
59274899	chr20:59274899:T:A	1.18749e-12	-2.31606e-10	-1.17782	8.74117e-07	-2.31606e-10	-1.09606
59275432	chr20:59275432:C:A	5.75297e-13	-1.90253	-9.89384e-10	4.09505e-07	-1.85433	-9.89384e-10
59275453	chr20:59275453:A:G	7.4245e-13	-0.0777319	-1.56973	7.44522e-07	0.510267	-1.7668
59275777	chr20:59275777:T:C	1.4198e-12	-2.31606e-10	-0.999147	6.18181e-07	-2.31606e-10	-1.4425
59275783	chr20:59275783:A:G	1.39622e-12	-2.31606e-10	-1.0159	1.20927e-06	-2.31606e-10	-0.771504
59276086	chr20:59276086:T:A	9.92247e-14	-1.91984	-1.74019	7.671e-08	-1.88554	-1.64371
59276135	chr20:59276135:A:G	1.57689e-11	-2.31606e-10	1.40838	7.20854e-06	-2.31606e-10	1.01375
59276301	chr20:59276301:T:C	6.86729e-13	-2.31606e-10	-1.72548	4.11648e-07	-2.31606e-10	-1.84911
59276588	chr20:59276588:A:G	6.42117e-13	-1.79265	-9.89384e-10	4.20949e-07	-1.82677	-9.89384e-10
59276718	chr20:59276718:A:C	2.79337e-12	-0.322413	-9.89384e-10	3.32749e-06	0.240697	-9.89384e-10
59277004	chr20:59277004:C:T	7.46061e-13	-2.31606e-10	-1.64261	4.86095e-07	-2.31606e-10	-1.68287
59277421	chr20:59277421:T:C	5.99586e-13	-1.86118	-9.89384e-10	3.84029e-07	-1.91856	-9.89384e-10
59277469	chr20:59277469:A:G	1.80154e-13	-1.53057	-1.53303	1.75774e-07	-1.09083	-1.60925
59277492	chr20:59277492:G:A	9.457e-14	-1.89981	-1.80827	6.86713e-08	-1.79721	-1.84273
59277750	chr20:59277750:C:T	9.66467e-14	-1.89334	-1.79301	7.02546e-08	-1.78178	-1.83537
59277807	chr20:59277807:C:T	7.72183e-13	-2.31606e-10	-1.60819	4.1708e-07	-2.31606e-10	-1.836
59277829	chr20:59277829:T:C	1.10124e-12	-2.31606e-10	-1.25322	6.02691e-07	-2.31606e-10	-1.46787
59277898	chr20:59277898:G:A	9.25554e-14	-1.89997	-1.82964	6.82653e-08	-1.79572	-1.85016
59278184	chr20:59278184:G:A	9.50274e-14	-1.85637	-1.84688	6.65753e-08	-1.9222	-1.74874
59278441	chr20:59278441:A:G	5.13446e-13	-1.85834	-0.157929	4.50121e-07	-1.66741	-0.0923524
59278630	chr20:59278630:T:C	1.29065e-13	-1.85909	-1.53801	1.45234e-07	-1.77053	-1.1204
59278767	chr20:59278767:G:A	1.64228e-11	-2.31606e-10	1.44901	7.43147e-06	-2.31606e-10	1.0442
59278811	chr20:59278811:C:T	7.85416e-13	-2.31606e-10	-1.5912	4.18709e-07	-2.31606e-10	-1.8321
59278878	chr20:59278878:G:A	3.18771e-12	-0.190358	-9.89384e-10	3.87521e-06	0.393078	-9.89384e-10
59278903	chr20:59278903:G:A	9.93616e-14	-1.89493	-1.76372	6.11203e-08	-1.91269	-1.84375
59278955	chr20:59278955:T:C	1.41604e-13	-1.60254	-1.70184	1.45383e-07	-1.18458	-1.70532
59280331	chr20:59280331:A:G	6.40238e-13	-2.31606e-10	-1.79558	4.26727e-07	-2.31606e-10	-1.81313
59280524	chr20:59280524:C:T	1.46056e-11	-2.31606e-10	1.33174	6.88001e-06	-2.31606e-10	0.967098
59280525	chr20:59280525:G:A	7.93896e-13	-2.31606e-10	-1.58046	5.68486e-07	-2.31606e-10	-1.5263
59280634	chr20:59280634:G:A	3.19338e-12	-0.188583	-9.89384e-10	3.88608e-06	0.39588	-9.89384e-10
59280653	chr20:59280653:G:A	1.43073e-13	-1.88137	-1.4127	1.68637e-07	-1.80059	-0.940935
59280688	chr20:59280688:C:T	1.62727e-12	-0.327969	-0.534787	1.16463e-06	-0.683575	-0.125542
59280843	chr20:59280843:A:G	1.34212e-13	-1.62376	-1.73424	1.35144e-07	-1.21704	-1.7459
59280919	chr20:59280919:G:A	6.17281e-13	-2.31606e-10	-1.83209	4.18678e-07	-2.31606e-10	-1.83217
59280983	chr20:59280983:C:A	1.34548e-13	-1.5625	-1.79299	8.90847e-08	-1.60648	-1.77321
59281249	chr20:59281249:T:G	9.64295e-14	-1.91551	-1.77309	6.72871e-08	-1.83906	-1.82125
59281281	chr20:59281281:A:G	1.33143e-13	-1.8926	-1.47339	1.51287e-07	-1.82558	-1.02452
59281345	chr20:59281345:C:T	6.18922e-13	-2.31606e-10	-1.82944	4.23098e-07	-2.31606e-10	-1.82167
59281354	chr20:59281354:G:A	5.99991e-13	-1.8605	-9.89384e-10	3.87081e-07	-1.91064	-9.89384e-10
59281968	chr20:59281968:G:A	9.75427e-14	-1.90978	-1.76735	6.8569e-08	-1.82422	-1.81722
59282617	chr20:59282617:G:A	6.11686e-13	-2.31606e-10	-1.8412	4.8553e-07	-2.31606e-10	-1.68404
59282719	chr20:59282719:T:C	5.95787e-13	-0.671266	-1.19627	6.98007e-07	0.00556892	-1.32662
59282742	chr20:59282742:T:C	7.39713e-13	-2.31606e-10	-1.65115	4.13982e-07	-2.31606e-10	-1.84345
59282993	chr20:59282993:G:T	6.28795e-13	-2.31606e-10	-1.81361	4.57368e-07	-2.31606e-10	-1.74379
59283393	chr20:59283393:G:A	1.00844e-13	-1.90247	-1.74137	7.14626e-08	-1.79873	-1.80137
59283453	chr20:59283453:T:C	7.85509e-13	-2.31606e-10	-1.59108	5.53879e-07	-2.31606e-10	-1.55233
59283493	chr20:59283493:C:T	7.04269e-13	-1.70026	-9.89384e-10	6.69558e-07	-1.36266	-9.89384e-10
59283685	chr20:59283685:T:A	9.06116e-13	-2.31606e-10	-1.44825	4.36292e-07	-2.31606e-10	-1.79096
59283914	chr20:59283914:G:T	2.33391e-12	-2.31606e-10	-0.502118	2.14648e-06	-2.31606e-10	-0.197691
59284121	chr20:59284121:T:C	7.411e-13	-2.31606e-10	-1.64928	4.83496e-07	-2.31606e-10	-1.68823
59284422	chr20:59284422:C:T	9.19432e-13	-2.31606e-10	-1.43366	6.2189e-07	-2.31606e-10	-1.43651
59285102	chr20:59285102:G:T	6.60849e-13	-2.31606e-10	-1.76389	4.66609e-07	-2.31606e-10	-1.72379
59285280	chr20:59285280:A:C	1.93129e-12	1.02206	-1.71353	3.42512e-06	2.07835	-1.80873
59285529	chr20:59285529:C:T	1.43746e-12	0.734421	-1.7212	2.4523e-06	1.74891	-1.81341
59285772	chr20:59285772:C:T	9.89667e-13	-2.31606e-10	-1.36005	4.53063e-07	-2.31606e-10	-1.75325
59286101	chr20:59286101:G:A	1.24832e-11	-2.31606e-10	1.17473	5.75274e-06	-2.31606e-10	0.788154
59286398	chr20:59286398:C:T	2.64673e-12	-0.376335	-9.89384e-10	3.09554e-06	0.16844	-9.89384e-10
59286462	chr20:59286462:G:C	1.01482e-13	-1.90782	-1.72972	6.87436e-08	-1.7893	-1.84959
59286684	chr20:59286684:A:G	8.74146e-13	-2.31606e-10	-1.48417	4.42238e-07	-2.31606e-10	-1.77743
59286689	chr20:59286689:C:T	7.90016e-13	-2.31606e-10	-1.58536	4.77018e-07	-2.31606e-10	-1.70172
59286709	chr20:59286709:T:G	8.94137e-13	-2.31606e-10	-1.46156	4.34311e-07	-2.31606e-10	-1.79552
59287003	chr20:59287003:G:C	1.13804e-11	-2.31606e-10	1.08223	5.24144e-06	-2.31606e-10	0.695075
59287274	chr20:59287274:C:G	9.23306e-14	-1.92209	-1.80995	6.46437e-08	-1.8998	-1.80059
59287809	chr20:59287809:C:T	6.58833e-13	-2.31606e-10	-1.76695	5.19814e-07	-2.31606e-10	-1.61581
59287903	chr20:59287903:C:T	8.11594e-13	-2.31606e-10	-1.55842	5.79806e-07	-2.31606e-10	-1.50658
59287932	chr20:59287932:T:C	8.0866e-13	-2.31606e-10	-1.56204	4.89276e-07	-2.31606e-10	-1.67635
59288249	chr20:59288249:CCTT:C	2.16583e-13	-1.03449	-1.84495	1.43173e-07	-1.14393	-1.76129
59288264	chr20:59288264:G:A	5.27453e-13	-0.809412	-1.17995	2.74768e-07	-0.924421	-1.32893
59288276	chr20:59288276:A:C	1.49499e-12	-0.947545	-9.89384e-10	1.91681e-06	-0.310861	-9.89384e-10
59289088	chr20:59289088:C:T	6.03124e-10	-0.427719	5.48018	9.19162e-05	0.213631	3.34572
59289579	chr20:59289579:T:C	6.33389e-13	-1.80633	-9.89384e-10	3.83083e-07	-1.92103	-9.89384e-10
59289688	chr20:59289688:A:AAATTGTGG	2.48812e-12	-2.31606e-10	-0.438136	1.75067e-06	-2.31606e-10	-0.401524
59289713	chr20:59289713:T:C	3.83794e-12	-1.71688	1.71216	1.41533e-06	-1.77672	1.16256
59289887	chr20:59289887:C:T	3.98445e-10	-0.434511	5.07242	6.86562e-05	0.207933	3.05966
59290033	chr20:59290033:A:C	3.63559e-12	-0.0588896	-9.89384e-10	5.17445e-06	0.682211	-9.89384e-10
59290099	chr20:59290099:C:T	5.53447e-12	-2.31606e-10	0.361334	1.92676e-06	-2.31606e-10	-0.305683
59290987	chr20:59290987:G:A	3.48315e-12	-0.101724	-9.89384e-10	4.92346e-06	0.632489	-9.89384e-10
59291596	chr20:59291596:C:T	5.41483e-12	0.339479	-9.89384e-10	1.55629e-05	1.78337	-9.89384e-10
59291787	chr20:59291787:C:T	4.0683e-11	4.17457	-1.81842	0.000241444	6.375	-1.84988
59291829	chr20:59291829:C:T	2.3849e-12	-0.480505	-9.89384e-10	1.02704e-06	-0.934845	-9.89384e-10
59291832	chr20:59291832:C:T	1.03259e-12	-2.31606e-10	-1.31759	6.51537e-07	-2.31606e-10	-1.38994
59292025	chr20:59292025:G:A	7.0282e-10	-2.31606e-10	5.20544	8.54548e-05	-2.31606e-10	3.48647
59292246	chr20:59292246:G:A	3.70749e-12	-0.0393069	-9.89384e-10	5.29759e-06	0.705729	-9.89384e-10
59292256	chr20:59292256:G:A	5.82728e-12	-2.31606e-10	0.412889	2.90912e-06	-2.31606e-10	0.106328
59292394	chr20:59292394:G:A	3.5278e-12	-0.0889861	-9.89384e-10	4.99226e-06	0.646366	-9.89384e-10
59292423	chr20:59292423:G:A	1.457e-12	-1.50516	0.531874	4.60827e-07	-1.55478	-0.181476
59292523	chr20:59292523:T:C	6.39999e-13	-0.915909	-0.880041	5.59339e-07	-0.849103	-0.693417
59292897	chr20:59292897:T:C	4.1971e-13	-1.7011	-0.516751	2.6847e-07	-1.75244	-0.524098
59293049	chr20:59293049:G:A	6.02227e-12	-2.31606e-10	0.445803	2.61736e-06	-2.31606e-10	0.000642662
59293098	chr20:59293098:T:C	7.28047e-13	-0.593317	-1.07373	1.1948e-06	0.153517	-0.937056
59293571	chr20:59293571:A:G	9.34365e-13	-2.31606e-10	-1.41755	7.25543e-07	-2.31606e-10	-1.28236
59293913	chr20:59293913:C:T	1.6832e-13	-1.91543	-1.21612	1.27804e-07	-1.814	-1.20478
59294207	chr20:59294207:G:A	8.16824e-13	-2.31606e-10	-1.55199	5.53269e-07	-2.31606e-10	-1.55343
59294484	chr20:59294484:A:G	2.474e-12	-0.443826	-9.89384e-10	2.20309e-06	-0.171661	-9.89384e-10
59295041	chr20:59295041:T:A	6.28142e-13	-2.31606e-10	-1.81465	4.51289e-07	-2.31606e-10	-1.75717
59295204	chr20:59295204:T:A	1.45728e-13	-1.43191	-1.84377	9.03009e-08	-1.57328	-1.79285
59295381	chr20:59295381:GA:G	1.7499e-13	-1.55825	-1.53444	1.02877e-07	-1.57167	-1.66407
59295795	chr20:59295795:G:A	1.44258e-13	-1.60418	-1.68164	8.88373e-08	-1.62542	-1.75706
59295857	chr20:59295857:G:T	6.06981e-13	-2.31606e-10	-1.84892	4.19187e-07	-2.31606e-10	-1.83096
59296114	chr20:59296114:T:C	7.21311e-13	-2.31606e-10	-1.67635	4.18832e-07	-2.31606e-10	-1.83181
59296163	chr20:59296163:C:T	1.4405e-12	-2.31606e-10	-0.98467	8.74468e-07	-2.31606e-10	-1.09566
59297198	chr20:59297198:T:C	2.39191e-12	-0.47757	-9.89384e-10	2.17697e-06	-0.183587	-9.89384e-10
59297213	chr20:59297213:G:A	2.78792e-12	-0.324366	-9.89384e-10	2.56922e-06	-0.0179187	-9.89384e-10
59297472	chr20:59297472:T:C	1.23574e-13	-1.59266	-1.84791	6.3479e-08	-1.86729	-1.85128
59297571	chr20:59297571:T:C	9.20289e-13	-2.31606e-10	-1.43273	5.69749e-07	-2.31606e-10	-1.52408
59297830	chr20:59297830:C:T	1.95138e-13	-1.80779	-1.17592	9.34251e-08	-1.88258	-1.44954
59298092	chr20:59298092:C:T	1.80008e-11	-2.31606e-10	1.54075	1.34804e-05	-2.31606e-10	1.63971
59298097	chr20:59298097:G:A	5.24889e-12	2.01811	-1.70975	2.44451e-06	1.52484	-1.59252
59298231	chr20:59298231:C:T	1.40973e-12	-2.31606e-10	-1.00626	6.80687e-07	-2.31606e-10	-1.34617
59298524	chr20:59298524:A:G	1.30262e-13	-1.69125	-1.69661	6.70376e-08	-1.85469	-1.80934
59298747	chr20:59298747:C:G	1.07821e-12	-2.31606e-10	-1.27436	4.91579e-07	-2.31606e-10	-1.67165
59298797	chr20:59298797:C:T	1.46701e-12	-2.31606e-10	-0.966438	5.70108e-07	-2.31606e-10	-1.52345
59298883	chr20:59298883:T:G	2.49115e-13	-1.04191	-1.69759	2.76473e-07	-0.446521	-1.80064
59299365	chr20:59299365:T:C	2.66041e-12	-0.37118	-9.89384e-10	2.42297e-06	-0.0765268	-9.89384e-10
59299383	chr20:59299383:C:T	3.64844e-12	1.70152	-1.75688	1.63194e-06	1.1895	-1.66126
59299462	chr20:59299462:G:T	3.99428e-12	1.87388	-1.83868	1.57705e-06	1.34523	-1.8512
59299469	chr20:59299469:G:T	8.57428e-13	-2.31606e-10	-1.50348	5.10472e-07	-2.31606e-10	-1.63394
59299502	chr20:59299502:T:G	6.91126e-13	-2.31606e-10	-1.71909	4.54357e-07	-2.31606e-10	-1.75039
59300344	chr20:59300344:C:T	8.0811e-13	-2.31606e-10	-1.56272	4.874e-07	-2.31606e-10	-1.68019
59300565	chr20:59300565:G:A	1.01562e-12	-1.33417	-9.89384e-10	6.99418e-07	-1.31903	-9.89384e-10
59300736	chr20:59300736:T:A	9.50922e-13	-1.39999	-9.89384e-10	9.38419e-07	-1.02508	-9.89384e-10
59300989	chr20:59300989:C:T	1.07173e-13	-1.73183	-1.85114	6.3494e-08	-1.87014	-1.8482
59301185	chr20:59301185:G:T	1.81249e-13	-1.70772	-1.34982	8.38079e-08	-1.90684	-1.5339
59301229	chr20:59301229:T:C	2.99935e-12	1.17552	-1.42679	3.5057e-06	1.56068	-1.26782
59301745	chr20:59301745:G:A	5.64158e-13	-1.92208	-9.89384e-10	3.8292e-07	-1.92145	-9.89384e-10
59302097	chr20:59302097:C:T	7.67388e-13	-2.31606e-10	-1.61442	4.96448e-07	-2.31606e-10	-1.6618
59302566	chr20:59302566:A:G	4.35858e-13	-1.27007	-0.910028	2.07151e-07	-1.09588	-1.43995
59302829	chr20:59302829:T:C	3.71505e-13	-1.89915	-0.440705	3.36116e-07	-1.8129	-0.238919
59303025	chr20:59303025:T:C	2.24609e-12	-0.950423	0.409951	1.61431e-06	-1.18312	0.700503
59303536	chr20:59303536:T:G	3.09474e-13	-1.78261	-0.739929	3.68874e-07	-1.38411	-0.574707
59303616	chr20:59303616:C:T	6.34239e-13	-1.80499	-9.89384e-10	5.64626e-07	-1.53311	-9.89384e-10
59303882	chr20:59303882:G:A	8.65811e-13	0.344142	-1.83789	5.37633e-07	0.266654	-1.84876
59304110	chr20:59304110:C:T	7.024e-13	-0.556436	-1.14648	6.52631e-07	0.0159976	-1.40426
59304416	chr20:59304416:C:T	6.55031e-13	-2.31606e-10	-1.77273	4.31912e-07	-2.31606e-10	-1.80106
59305042	chr20:59305042:C:T	1.20043e-12	-2.31606e-10	-1.16698	5.6647e-07	-2.31606e-10	-1.52985
59305323	chr20:59305323:A:G	9.76159e-13	-2.31606e-10	-1.37379	7.10463e-07	-2.31606e-10	-1.30336
59305468	chr20:59305468:A:G	5.67277e-13	-1.91657	-9.89384e-10	3.82952e-07	-1.92137	-9.89384e-10
59305563	chr20:59305563:T:C	5.07881e-13	-0.177629	-1.84954	3.1401e-07	-0.2744	-1.84545
59305708	chr20:59305708:C:T	5.93797e-13	-1.87088	-9.89384e-10	4.37965e-07	-1.78714	-9.89384e-10
59305927	chr20:59305927:T:G	2.11573e-13	-1.46213	-1.44072	1.07611e-07	-1.51282	-1.67794
59305961	chr20:59305961:C:T	7.86798e-13	-2.31606e-10	-1.58945	5.80241e-07	-2.31606e-10	-1.50583
59305993	chr20:59305993:G:A	8.80087e-13	-2.31606e-10	-1.4774	4.67389e-07	-2.31606e-10	-1.72212
59306884	chr20:59306884:C:A	6.37199e-13	-2.31606e-10	-1.80033	4.11287e-07	-2.31606e-10	-1.84999
59307455	chr20:59307455:C:T	1.8251e-12	-2.31606e-10	-0.748027	8.41522e-07	-2.31606e-10	-1.13406
59307930	chr20:59307930:C:CAT	1.04197e-12	-2.31606e-10	-1.30855	5.17486e-07	-2.31606e-10	-1.6203
59307989	chr20:59307989:A:G	7.80197e-13	-1.89617	0.298304	2.22724e-07	-1.9201	-0.543246
59307991	chr20:59307991:A:G	6.25669e-13	-2.31606e-10	-1.8186	4.17945e-07	-2.31606e-10	-1.83393
59308176	chr20:59308176:T:C	6.11538e-13	-2.31606e-10	-1.84144	4.18606e-07	-2.31606e-10	-1.83235
59308375	chr20:59308375:C:T	6.26413e-13	-1.81741	-9.89384e-10	3.9302e-07	-1.89542	-9.89384e-10
59308485	chr20:59308485:C:T	5.60392e-13	-0.133899	-1.79488	3.31052e-07	-0.223728	-1.84327
59308546	chr20:59308546:C:A	9.70032e-13	-1.38009	-9.89384e-10	6.52567e-07	-1.38836	-9.89384e-10
59308760	chr20:59308760:C:T	7.2608e-13	-1.81311	0.143358	6.09523e-07	-1.80843	0.351824
59308773	chr20:59308773:C:T	6.07448e-13	-2.31606e-10	-1.84815	4.12983e-07	-2.31606e-10	-1.84587
59309196	chr20:59309196:T:C	1.0822e-13	-1.75784	-1.81541	8.83922e-08	-1.72921	-1.65828
59309446	chr20:59309446:T:C	6.50501e-13	-1.87642	0.096742	5.75741e-07	-1.85532	0.341705
59309707	chr20:59309707:C:T	4.06624e-13	-1.49412	-0.755404	2.62261e-07	-1.72436	-0.575576
59309911	chr20:59309911:G:A	5.58503e-13	-1.90704	-0.0251141	4.93779e-07	-1.89553	0.228345
59310618	chr20:59310618:T:C	3.29198e-12	-2.31606e-10	-0.158173	2.32114e-06	-2.31606e-10	-0.119464
59310762	chr20:59310762:C:T	1.05346e-13	-1.91985	-1.68032	7.6147e-08	-1.82506	-1.71155
59310803	chr20:59310803:A:G	2.52155e-12	-2.31606e-10	-0.424789	1.8751e-06	-2.31606e-10	-0.332862
59310829	chr20:59310829:C:CA	5.12796e-13	-1.62888	-0.388654	3.35943e-07	-1.83265	-0.219691
59310862	chr20:59310862:A:G	6.86523e-13	-1.72578	-9.89384e-10	7.17363e-07	-1.2937	-9.89384e-10
59311195	chr20:59311195:G:A	1.71495e-12	-2.31606e-10	-0.81028	8.05315e-07	-2.31606e-10	-1.17804
59311481	chr20:59311481:C:T	1.11394e-13	-1.91617	-1.62817	7.98771e-08	-1.90552	-1.58327
59311507	chr20:59311507:C:T	6.07302e-13	-1.84839	-9.89384e-10	4.06097e-07	-1.86268	-9.89384e-10
59311904	chr20:59311904:A:G	1.07989e-12	-2.31606e-10	-1.27281	8.25016e-07	-2.31606e-10	-1.15387
59312004	chr20:59312004:A:G	1.91159e-13	-1.86953	-1.13478	1.43289e-07	-1.90153	-1.00289
59312087	chr20:59312087:C:T	7.5372e-13	-2.31606e-10	-1.6324	5.24594e-07	-2.31606e-10	-1.60665
59312863	chr20:59312863:G:A	2.68412e-13	-1.88307	-0.78182	2.03861e-07	-1.90956	-0.642284
59312916	chr20:59312916:T:G	2.32061e-13	-1.82061	-0.989809	1.90024e-07	-1.85638	-0.765746
59313086	chr20:59313086:C:T	2.75035e-12	-2.31606e-10	-0.337935	1.91211e-06	-2.31606e-10	-0.313316
59313196	chr20:59313196:C:T	2.02084e-12	-2.31606e-10	-0.64615	9.95686e-07	-2.31606e-10	-0.965845
59313382	chr20:59313382:T:C	6.71228e-13	-2.31606e-10	-1.74831	4.69678e-07	-2.31606e-10	-1.71723
59314486	chr20:59314486:A:G	6.5523e-13	-2.31606e-10	-1.77243	4.55641e-07	-2.31606e-10	-1.74757
59314786	chr20:59314786:C:T	5.64085e-13	-1.92221	-9.89384e-10	3.90592e-07	-1.90161	-9.89384e-10
59314837	chr20:59314837:G:A	8.46336e-13	-2.31606e-10	-1.5165	5.84303e-07	-2.31606e-10	-1.49886
59314884	chr20:59314884:A:G	4.07077e-13	-1.87848	-0.369939	3.40378e-07	-1.85839	-0.180832
59315439	chr20:59315439:C:T	1.70245e-12	-0.817593	-9.89384e-10	1.7386e-06	-0.408442	-9.89384e-10
59315899	chr20:59315899:A:G	6.79379e-13	-2.31606e-10	-1.73624	4.40715e-07	-2.31606e-10	-1.78088
59316113	chr20:59316113:G:C	1.46506e-13	-1.78086	-1.48949	1.19495e-07	-1.74102	-1.34498
59316331	chr20:59316331:T:C	1.89479e-12	-2.31606e-10	-0.710555	8.80197e-07	-2.31606e-10	-1.08913
59316650	chr20:59316650:T:C	7.06695e-13	-1.87454	0.17772	6.1776e-07	-1.85273	0.40955
59316773	chr20:59316773:T:A	6.81167e-13	-1.86854	0.134935	5.98964e-07	-1.8456	0.371528
59316965	chr20:59316965:C:T	5.64688e-13	-1.92114	-9.89384e-10	4.05163e-07	-1.86499	-9.89384e-10
59317021	chr20:59317021:G:A	7.26169e-13	-2.31606e-10	-1.66963	4.69869e-07	-2.31606e-10	-1.71682
59317474	chr20:59317474:C:T	6.42156e-13	-1.88636	0.0937723	5.64199e-07	-1.86883	0.334962
59317619	chr20:59317619:G:A	1.50683e-13	-1.39915	-1.84309	8.36642e-08	-1.59614	-1.84632
59317652	chr20:59317652:G:A	2.09931e-12	-2.31606e-10	-0.608054	1.87735e-06	-2.31606e-10	-0.331659
59318198	chr20:59318198:A:T	8.16874e-13	-2.31606e-10	-1.55193	6.13048e-07	-2.31606e-10	-1.45083
59319147	chr20:59319147:C:T	8.8646e-14	-1.9222	-1.85056	6.2688e-08	-1.87995	-1.85116
59319236	chr20:59319236:C:T	6.13968e-13	-2.31606e-10	-1.83747	4.12049e-07	-2.31606e-10	-1.84814
59319341	chr20:59319341:A:G	6.25372e-13	-2.31606e-10	-1.81907	4.40408e-07	-2.31606e-10	-1.78157
59319558	chr20:59319558:A:T	7.80461e-13	-2.31606e-10	-1.59753	5.04442e-07	-2.31606e-10	-1.64582
59319583	chr20:59319583:G:A	6.06016e-13	-2.31606e-10	-1.85051	4.12715e-07	-2.31606e-10	-1.84652
59319634	chr20:59319634:G:A	6.07177e-13	-1.8486	-9.89384e-10	4.06813e-07	-1.86092	-9.89384e-10
59319935	chr20:59319935:G:C	2.76469e-12	-2.31606e-10	-0.332731	2.24448e-06	-2.31606e-10	-0.15305
59320358	chr20:59320358:T:C	1.9385e-13	-1.91365	-1.07668	1.55885e-07	-1.90537	-0.914784
59321176	chr20:59321176:A:G	6.06739e-13	-2.31606e-10	-1.84932	4.19335e-07	-2.31606e-10	-1.83061
59321627	chr20:59321627:G:A	8.75233e-13	-1.48293	-9.89384e-10	4.37689e-07	-1.78777	-9.89384e-10
59322079	chr20:59322079:C:T	1.1512e-13	-1.87015	-1.64129	7.69199e-08	-1.92085	-1.60566
59323212	chr20:59323212:A:T	3.25721e-13	-1.63204	-0.83934	2.8579e-07	-1.55848	-0.655537
59323522	chr20:59323522:G:A	6.26865e-13	-1.81669	-9.89384e-10	3.82632e-07	-1.9222	-9.89384e-10
59323610	chr20:59323610:G:A	2.72856e-13	-1.68228	-0.966197	2.45421e-07	-1.64081	-0.725489
59324068	chr20:59324068:G:A	2.64138e-13	-1.89223	-0.78872	1.97723e-07	-1.90333	-0.679075
59325059	chr20:59325059:A:G	6.58039e-13	-2.31606e-10	-1.76815	4.26488e-07	-2.31606e-10	-1.81369
59325374	chr20:59325374:C:T	1.01839e-13	-1.86211	-1.77191	6.71404e-08	-1.91957	-1.74292
59325471	chr20:59325471:C:T	1.07513e-12	-2.31606e-10	-1.27722	8.60162e-07	-2.31606e-10	-1.11216
59327257	chr20:59327257:C:CA	6.19128e-13	-2.31606e-10	-1.8291	4.17465e-07	-2.31606e-10	-1.83508
59327482	chr20:59327482:G:A	6.35183e-13	-2.31606e-10	-1.8035	4.28916e-07	-2.31606e-10	-1.80802
59327516	chr20:59327516:G:A	1.01379e-12	-1.33597	-9.89384e-10	6.17188e-07	-1.4441	-9.89384e-10
59327590	chr20:59327590:G:A	8.85812e-13	-2.31606e-10	-1.47091	6.89844e-07	-2.31606e-10	-1.33281
59327719	chr20:59327719:C:T	6.16593e-13	-1.83321	-9.89384e-10	4.0508e-07	-1.86519	-9.89384e-10
59327972	chr20:59327972:G:A	7.37408e-13	-2.31606e-10	-1.65428	4.77909e-07	-2.31606e-10	-1.69986
59328120	chr20:59328120:C:G	6.21589e-13	-2.31606e-10	-1.82514	4.22642e-07	-2.31606e-10	-1.82275
59328126	chr20:59328126:C:T	1.01343e-13	-1.84578	-1.79313	6.59023e-08	-1.91512	-1.76598
59328134	chr20:59328134:A:G	6.70035e-13	-2.31606e-10	-1.75009	4.71695e-07	-2.31606e-10	-1.71294
59328187	chr20:59328187:G:A	1.27192e-12	-2.31606e-10	-1.10914	1.02908e-06	-2.31606e-10	-0.932856
59328491	chr20:59328491:T:G	2.56146e-13	-1.88986	-0.821805	1.99225e-07	-1.87449	-0.700359
59328817	chr20:59328817:CAT:C	1.64389e-12	-2.31606e-10	-0.852597	1.37689e-06	-2.31606e-10	-0.641693
59329400	chr20:59329400:A:G	6.07979e-13	-2.31606e-10	-1.84728	4.73406e-07	-2.31606e-10	-1.70932
59329650	chr20:59329650:G:GC	2.70377e-13	-1.9123	-0.745299	1.78648e-07	-1.84762	-0.836239
59329664	chr20:59329664:T:G	1.38082e-13	-1.90879	-1.42078	9.29417e-08	-1.83684	-1.50046
59329757	chr20:59329757:A:T	1.24155e-12	-2.31606e-10	-1.1333	8.88514e-07	-2.31606e-10	-1.07973
59329782	chr20:59329782:T:A	4.23798e-13	-1.4101	-0.798056	2.02448e-07	-1.48798	-1.07081
59331069	chr20:59331069:T:TATC	5.72576e-13	-1.90727	-9.89384e-10	4.08567e-07	-1.85662	-9.89384e-10
59332062	chr20:59332062:C:T	7.62838e-13	-2.31606e-10	-1.62037	4.57349e-07	-2.31606e-10	-1.74383
59332389	chr20:59332389:T:C	6.07592e-13	-2.31606e-10	-1.84791	4.20124e-07	-2.31606e-10	-1.82873
59332471	chr20:59332471:T:A	1.9659e-13	-1.23911	-1.73719	1.16182e-07	-1.44212	-1.672
59332626	chr20:59332626:A:C	6.07794e-13	-2.31606e-10	-1.84758	4.14991e-07	-2.31606e-10	-1.84102
59332636	chr20:59332636:C:T	6.08086e-13	-2.31606e-10	-1.8471	4.14673e-07	-2.31606e-10	-1.84179
59332833	chr20:59332833:T:G	6.13217e-13	-2.31606e-10	-1.8387	4.11022e-07	-2.31606e-10	-1.85063
59333343	chr20:59333343:T:C	6.82234e-13	-2.31606e-10	-1.73204	4.81624e-07	-2.31606e-10	-1.69211
59333413	chr20:59333413:C:T	6.49688e-13	-2.31606e-10	-1.78093	4.63808e-07	-2.31606e-10	-1.72981
59333696	chr20:59333696:C:T	8.86515e-14	-1.92192	-1.85079	6.01071e-08	-1.92219	-1.85096
59333984	chr20:59333984:G:A	8.17635e-13	-2.31606e-10	-1.551	5.9062e-07	-2.31606e-10	-1.4881
59336400	chr20:59336400:A:T	7.02302e-13	-2.31606e-10	-1.70305	4.62938e-07	-2.31606e-10	-1.73168
59336449	chr20:59336449:A:G	6.61329e-13	-2.31606e-10	-1.76316	4.25513e-07	-2.31606e-10	-1.81598
59336669	chr20:59336669:A:G	6.69016e-13	-2.31606e-10	-1.75161	4.28521e-07	-2.31606e-10	-1.80894
59336687	chr20:59336687:G:A	6.77108e-13	-2.31606e-10	-1.73959	4.45484e-07	-2.31606e-10	-1.77012
59336775	chr20:59336775:T:C	6.26564e-13	-2.31606e-10	-1.81717	4.1103e-07	-2.31606e-10	-1.85061
59336900	chr20:59336900:T:C	6.48174e-13	-2.31606e-10	-1.78326	4.20973e-07	-2.31606e-10	-1.82671
59337121	chr20:59337121:T:G	6.4959e-13	-0.342833	-1.43824	4.91123e-07	-0.130887	-1.54169
59337209	chr20:59337209:G:A	6.33245e-13	-2.31606e-10	-1.80656	4.15185e-07	-2.31606e-10	-1.84055
59337825	chr20:59337825:T:C	6.4607e-13	-2.31606e-10	-1.78651	4.21142e-07	-2.31606e-10	-1.82631
59338340	chr20:59338340:T:C	9.47255e-14	-1.90301	-1.80342	6.10868e-08	-1.90852	-1.84846
59340650	chr20:59340650:G:T	5.73652e-13	-1.90539	-9.89384e-10	3.83434e-07	-1.92011	-9.89384e-10
59340967	chr20:59340967:G:A	6.16821e-13	-2.31606e-10	-1.83284	4.17441e-07	-2.31606e-10	-1.83513
59341302	chr20:59341302:A:G	1.78029e-13	-1.24686	-1.82861	1.45901e-07	-1.0351	-1.85125
59341365	chr20:59341365:T:C	6.80864e-13	-2.31606e-10	-1.73405	4.75156e-07	-2.31606e-10	-1.70563
59341471	chr20:59341471:T:G	6.72766e-13	-2.31606e-10	-1.74602	4.41492e-07	-2.31606e-10	-1.77912
59342388	chr20:59342388:C:T	6.49157e-13	-2.31606e-10	-1.78174	4.53842e-07	-2.31606e-10	-1.75153
59342623	chr20:59342623:G:A	7.32093e-13	-2.31606e-10	-1.66151	4.85311e-07	-2.31606e-10	-1.68449
59342634	chr20:59342634:T:C	7.4743e-13	-0.893181	-0.747595	6.52356e-07	-0.42901	-0.959676
59342873	chr20:59342873:C:T	7.76941e-13	-2.31606e-10	-1.60205	5.12056e-07	-2.31606e-10	-1.63084
59342890	chr20:59342890:C:T	7.88365e-13	-2.31606e-10	-1.58746	5.52982e-07	-2.31606e-10	-1.55395
59343267	chr20:59343267:G:A	8.09444e-13	-2.31606e-10	-1.56107	5.67042e-07	-2.31606e-10	-1.52884
59343273	chr20:59343273:C:G	2.2533e-12	-0.537264	-9.89384e-10	1.44628e-06	-0.592529	-9.89384e-10
59343851	chr20:59343851:G:A	4.79186e-13	-0.341438	-1.74389	3.84554e-07	-0.100653	-1.81654
59343938	chr20:59343938:C:T	2.45337e-12	-2.31606e-10	-0.452199	1.51475e-06	-2.31606e-10	-0.54627
59343940	chr20:59343940:G:T	7.80623e-13	-2.31606e-10	-1.59732	5.58163e-07	-2.31606e-10	-1.54463
59343941	chr20:59343941:C:T	7.72097e-13	-2.31606e-10	-1.60831	5.49203e-07	-2.31606e-10	-1.56081
59344391	chr20:59344391:G:C	5.72296e-13	-1.90776	-9.89384e-10	4.04212e-07	-1.86734	-9.89384e-10
59344662	chr20:59344662:T:C	6.08103e-13	-2.31606e-10	-1.84707	4.3474e-07	-2.31606e-10	-1.79453
59344739	chr20:59344739:T:C	6.08056e-13	-2.31606e-10	-1.84715	4.18478e-07	-2.31606e-10	-1.83265
59345243	chr20:59345243:T:C	1.14761e-13	-1.69893	-1.81564	8.55548e-08	-1.65052	-1.7696
59345502	chr20:59345502:G:A	5.37754e-13	-1.55411	-0.415906	5.54534e-07	-1.18609	-0.365058
59345711	chr20:59345711:A:G	5.70909e-13	-1.91019	-9.89384e-10	4.91748e-07	-1.67131	-9.89384e-10
59345784	chr20:59345784:A:T	6.12727e-13	-2.31606e-10	-1.8395	4.45488e-07	-2.31606e-10	-1.77011
59345828	chr20:59345828:A:G	6.06728e-13	-2.31606e-10	-1.84934	4.15652e-07	-2.31606e-10	-1.83943
59346478	chr20:59346478:T:C	6.09771e-13	-2.31606e-10	-1.84433	4.12571e-07	-2.31606e-10	-1.84687
59346511	chr20:59346511:T:C	1.07701e-13	-1.73776	-1.84029	7.94267e-08	-1.68464	-1.80981
59346993	chr20:59346993:G:A	6.31537e-13	-2.31606e-10	-1.80926	4.47421e-07	-2.31606e-10	-1.76578
59347053	chr20:59347053:T:C	9.81491e-13	-2.31606e-10	-1.36834	6.17155e-07	-2.31606e-10	-1.44416
59347112	chr20:59347112:G:A	6.22581e-13	-2.31606e-10	-1.82354	4.10805e-07	-2.31606e-10	-1.85116
59347491	chr20:59347491:G:A	6.07614e-13	-2.31606e-10	-1.84788	4.1149e-07	-2.31606e-10	-1.84949
59347701	chr20:59347701:G:A	6.48533e-13	-2.31606e-10	-1.7827	4.64078e-07	-2.31606e-10	-1.72922
59347798	chr20:59347798:G:A	6.6964e-13	-2.31606e-10	-1.75068	5.17011e-07	-2.31606e-10	-1.62121
59347951	chr20:59347951:T:C	6.26628e-13	-2.31606e-10	-1.81706	4.42421e-07	-2.31606e-10	-1.77701
59348231	chr20:59348231:A:G	6.38677e-13	-2.31606e-10	-1.79802	4.39116e-07	-2.31606e-10	-1.78451
59348540	chr20:59348540:C:T	6.18436e-13	-2.31606e-10	-1.83022	4.22115e-07	-2.31606e-10	-1.824
59348707	chr20:59348707:C:A	6.06652e-13	-2.31606e-10	-1.84946	4.15782e-07	-2.31606e-10	-1.83912
59348871	chr20:59348871:T:A	9.14687e-14	-1.90132	-1.8401	6.60595e-08	-1.88215	-1.79657
59348951	chr20:59348951:T:C	4.74014e-13	-1.28589	-0.810288	4.41638e-07	-0.845903	-0.932884
59349086	chr20:59349086:G:A	6.23805e-13	-2.31606e-10	-1.82158	4.3964e-07	-2.31606e-10	-1.78332
59349299	chr20:59349299:G:A	9.56281e-14	-1.88352	-1.81343	6.877e-08	-1.83697	-1.80154
59349505	chr20:59349505:A:G	6.2184e-13	-2.31606e-10	-1.82473	4.37126e-07	-2.31606e-10	-1.78906
59349554	chr20:59349554:G:A	1.0289e-12	-1.32117	-9.89384e-10	9.13358e-07	-1.05215	-9.89384e-10
59349769	chr20:59349769:A:C	1.45112e-13	-1.91779	-1.36212	1.07339e-07	-1.91042	-1.28286
59350050	chr20:59350050:C:A	6.10152e-13	-2.31606e-10	-1.84371	4.12392e-07	-2.31606e-10	-1.8473
59350548	chr20:59350548:C:T	1.26954e-13	-1.8819	-1.5317	8.85538e-08	-1.76697	-1.6187
59350637	chr20:59350637:A:T	1.9967e-12	-0.658163	-9.89384e-10	1.28274e-06	-0.712521	-9.89384e-10
59350780	chr20:59350780:C:G	7.93331e-13	-2.31606e-10	-1.58118	6.79691e-07	-2.31606e-10	-1.34764
59351036	chr20:59351036:G:A	1.29293e-12	-2.31606e-10	-1.09275	9.72657e-07	-2.31606e-10	-0.989246
59351469	chr20:59351469:C:G	6.09648e-13	-2.31606e-10	-1.84453	4.19276e-07	-2.31606e-10	-1.83075
59351470	chr20:59351470:C:T	6.09497e-13	-2.31606e-10	-1.84478	4.19091e-07	-2.31606e-10	-1.83119
59351685	chr20:59351685:C:T	3.55728e-13	-1.52475	-0.858502	3.72397e-07	-1.14675	-0.802571
59351713	chr20:59351713:A:G	9.13788e-14	-1.89111	-1.8513	6.17899e-08	-1.91057	-1.83496
59351917	chr20:59351917:G:A	9.85671e-14	-1.88311	-1.78357	7.08411e-08	-1.83868	-1.77016
59352234	chr20:59352234:C:T	6.39661e-13	-2.31606e-10	-1.79648	4.31355e-07	-2.31606e-10	-1.80235
59352379	chr20:59352379:C:T	4.28751e-13	-0.543554	-1.65299	3.2814e-07	-0.331082	-1.74476
59352925	chr20:59352925:C:G	6.0962e-13	-2.31606e-10	-1.84458	4.12414e-07	-2.31606e-10	-1.84725
59353008	chr20:59353008:G:A	6.43536e-13	-2.31606e-10	-1.79044	4.33828e-07	-2.31606e-10	-1.79663
59353045	chr20:59353045:G:T	9.92204e-14	-1.86759	-1.79248	7.22374e-08	-1.81432	-1.775
59353052	chr20:59353052:C:G	6.09601e-13	-2.31606e-10	-1.84461	4.12425e-07	-2.31606e-10	-1.84722
59353210	chr20:59353210:A:G	9.18908e-14	-1.91807	-1.81874	6.70979e-08	-1.90917	-1.75395
59353333	chr20:59353333:A:C	8.86555e-14	-1.92133	-1.85133	6.08887e-08	-1.92199	-1.83824
59353611	chr20:59353611:G:A	1.02003e-12	-2.31606e-10	-1.32982	7.2555e-07	-2.31606e-10	-1.28235
59354339	chr20:59354339:G:A	9.5154e-14	-1.89395	-1.80797	6.48384e-08	-1.8834	-1.81397
59354369	chr20:59354369:C:A	6.44787e-13	-2.31606e-10	-1.7885	4.53481e-07	-2.31606e-10	-1.75232
59354595	chr20:59354595:G:A	6.09075e-13	-2.31606e-10	-1.84548	4.31622e-07	-2.31606e-10	-1.80173
59354937	chr20:59354937:G:A	1.00486e-12	-1.16808	-0.176735	9.57057e-07	-0.692531	-0.312883
59356968	chr20:59356968:G:A	1.00349e-13	-1.8981	-1.75067	7.33917e-08	-1.85901	-1.71446
59357304	chr20:59357304:T:G	1.15179e-12	-2.31606e-10	-1.20835	6.15539e-07	-2.31606e-10	-1.44678
59357711	chr20:59357711:A:G	3.04521e-12	-0.23609	-9.89384e-10	1.90958e-06	-0.314638	-9.89384e-10
59357894	chr20:59357894:G:A	1.59714e-13	-1.33415	-1.84988	1.21785e-07	-1.23218	-1.83484
59358096	chr20:59358096:G:A	6.20626e-13	-2.31606e-10	-1.82669	4.50093e-07	-2.31606e-10	-1.75982
59358741	chr20:59358741:C:T	1.75326e-11	-2.31606e-10	1.5144	2.2644e-05	-2.31606e-10	2.15837
59359287	chr20:59359287:A:G	1.66421e-13	-1.40193	-1.74097	9.34405e-08	-1.5375	-1.79445
59359425	chr20:59359425:G:A	1.01661e-12	-2.31606e-10	-1.33319	7.03478e-07	-2.31606e-10	-1.31324
59359746	chr20:59359746:C:T	5.73797e-13	-1.90514	-9.89384e-10	3.82714e-07	-1.92199	-9.89384e-10
59360011	chr20:59360011:A:G	3.86131e-13	-0.457187	-1.84405	3.99128e-07	-0.0462694	-1.83372
59360445	chr20:59360445:C:G	6.28617e-13	-2.31606e-10	-1.81389	4.3926e-07	-2.31606e-10	-1.78419
59360884	chr20:59360884:G:A	3.34262e-13	-0.658338	-1.78715	1.97196e-07	-0.783321	-1.80176
59360984	chr20:59360984:T:C	2.58675e-12	-2.31606e-10	-0.39926	1.55461e-06	-2.31606e-10	-0.520296
59361249	chr20:59361249:C:CA	2.86047e-12	0.747608	-1.04628	2.30014e-06	1.079	-1.20756
59361348	chr20:59361348:A:T	9.33399e-13	-0.629022	-0.789562	3.84935e-07	-0.782406	-1.1338
59361506	chr20:59361506:T:A	2.44807e-13	-1.33454	-1.42241	1.94676e-07	-1.39169	-1.20625
59362075	chr20:59362075:G:A	6.20274e-13	-2.31606e-10	-1.82726	4.22883e-07	-2.31606e-10	-1.82218
59362106	chr20:59362106:T:G	6.27459e-13	-2.31606e-10	-1.81574	4.28662e-07	-2.31606e-10	-1.80861
59362553	chr20:59362553:C:T	1.16209e-12	-0.957842	-0.241599	8.50174e-07	-0.745845	-0.377992
59362677	chr20:59362677:G:A	2.84255e-13	-1.07361	-1.53394	2.08799e-07	-0.927552	-1.60035
59362714	chr20:59362714:T:A	1.78272e-13	-1.89248	-1.18163	1.27293e-07	-1.78055	-1.24224
59363177	chr20:59363177:C:T	7.85214e-13	-2.31606e-10	-1.59146	4.23091e-07	-2.31606e-10	-1.82169
59363221	chr20:59363221:A:G	4.44765e-12	-1.00389	1.14661	2.09646e-06	-0.866992	0.645719
59363228	chr20:59363228:T:C	4.27554e-12	-2.31606e-10	0.103248	2.31044e-06	-2.31606e-10	-0.124085
59363367	chr20:59363367:C:T	1.41705e-13	-1.80599	-1.49768	1.19642e-07	-1.60977	-1.475
59363760	chr20:59363760:A:G	2.89674e-11	-2.31606e-10	2.01651	1.50815e-05	-2.31606e-10	1.75195
59364147	chr20:59364147:C:T	2.43783e-13	-1.40276	-1.35838	1.27203e-07	-1.45277	-1.57072
59364214	chr20:59364214:C:T	7.83935e-13	-2.31606e-10	-1.59309	5.10792e-07	-2.31606e-10	-1.63331
59364316	chr20:59364316:T:A	1.86658e-12	-0.765435	0.0398793	1.53506e-06	-0.435528	-0.0974238
59364437	chr20:59364437:C:T	5.6587e-13	-1.91905	-9.89384e-10	3.86835e-07	-1.91128	-9.89384e-10
59364479	chr20:59364479:T:C	9.36289e-12	0.887092	-9.89384e-10	9.25411e-06	1.26355	-9.89384e-10
59365022	chr20:59365022:C:T	5.77866e-13	-1.89808	-9.89384e-10	3.93844e-07	-1.89332	-9.89384e-10
59365467	chr20:59365467:G:A	5.77717e-13	-1.89833	-9.89384e-10	4.04632e-07	-1.8663	-9.89384e-10
59365614	chr20:59365614:C:T	6.5672e-13	-2.31606e-10	-1.77016	4.21563e-07	-2.31606e-10	-1.82531
59365687	chr20:59365687:G:A	6.35009e-13	-2.31606e-10	-1.80378	4.15656e-07	-2.31606e-10	-1.83942
59365729	chr20:59365729:G:A	1.14097e-12	-2.31606e-10	-1.21778	8.02119e-07	-2.31606e-10	-1.18202
59365905	chr20:59365905:C:T	5.65681e-13	-1.91939	-9.89384e-10	3.8416e-07	-1.91822	-9.89384e-10
59366147	chr20:59366147:G:A	6.07995e-13	-2.31606e-10	-1.84725	4.17485e-07	-2.31606e-10	-1.83503
59366167	chr20:59366167:C:T	2.31528e-12	-0.510131	-9.89384e-10	1.69985e-06	-0.430983	-9.89384e-10
59366358	chr20:59366358:A:G	3.56795e-13	-1.90513	-0.475127	1.80725e-07	-1.91801	-0.754292
59366637	chr20:59366637:C:T	1.04397e-12	-0.616223	-0.690411	7.69246e-07	-0.526244	-0.697622
59367152	chr20:59367152:A:G	1.55547e-13	-1.4089	-1.80157	1.09387e-07	-1.50307	-1.67131
59367198	chr20:59367198:T:TAA	6.10453e-13	-2.31606e-10	-1.84322	4.16153e-07	-2.31606e-10	-1.83822
59367447	chr20:59367447:T:A	9.61366e-13	-2.31606e-10	-1.38906	6.75769e-07	-2.31606e-10	-1.35343
59367685	chr20:59367685:C:T	1.373e-12	0.803467	-1.83613	1.618e-06	1.36669	-1.84702
59367686	chr20:59367686:C:T	1.72872e-13	-1.33591	-1.76896	1.23836e-07	-1.43048	-1.61984
59368222	chr20:59368222:G:C	8.87276e-13	-1.46926	-9.89384e-10	6.14649e-07	-1.44823	-9.89384e-10
59368365	chr20:59368365:G:A	5.76412e-13	-1.90059	-9.89384e-10	4.02236e-07	-1.87224	-9.89384e-10
59368392	chr20:59368392:T:C	1.85187e-13	-1.26982	-1.76623	1.18206e-07	-1.35953	-1.73732
59368570	chr20:59368570:C:T	3.0622e-13	-1.78673	-0.746381	2.03721e-07	-1.60323	-0.949296
59369269	chr20:59369269:T:A	1.11807e-13	-1.90886	-1.63178	8.52993e-08	-1.85322	-1.56989
59369315	chr20:59369315:A:G	2.09803e-13	-1.29925	-1.61199	1.55955e-07	-1.40105	-1.41866
59369478	chr20:59369478:C:T	2.34825e-13	-1.49952	-1.29906	1.5061e-07	-1.56739	-1.2872
59370058	chr20:59370058:A:G	9.17031e-14	-1.88824	-1.85062	6.87772e-08	-1.7871	-1.85131
59370102	chr20:59370102:T:C	1.04895e-13	-1.92165	-1.68281	7.07645e-08	-1.88601	-1.72391
59370239	chr20:59370239:A:G	1.16007e-13	-1.9055	-1.59826	9.10914e-08	-1.92062	-1.43679
59370273	chr20:59370273:A:C	1.70046e-13	-1.91193	-1.20942	1.24901e-07	-1.92209	-1.11966
59370474	chr20:59370474:G:A	1.01809e-13	-1.81509	-1.81922	7.03278e-08	-1.8488	-1.76731
59370563	chr20:59370563:C:A	1.38578e-13	-1.69905	-1.62693	1.08744e-07	-1.66016	-1.52012
59370565	chr20:59370565:T:C	2.15069e-12	0.376035	-0.95991	1.41278e-06	0.550857	-1.16682
59370629	chr20:59370629:A:G	1.56978e-13	-1.38392	-1.81739	1.23179e-07	-1.21347	-1.84217
59370675	chr20:59370675:T:C	4.08455e-13	-0.925356	-1.31968	2.08564e-07	-1.28822	-1.24081
59370802	chr20:59370802:T:C	5.74753e-13	-0.250034	-1.65344	2.55384e-07	-0.716678	-1.60983
59370989	chr20:59370989:T:TAGAGCA	6.30016e-13	-2.31606e-10	-1.81167	4.13835e-07	-2.31606e-10	-1.84381
59371290	chr20:59371290:G:A	6.95405e-13	-2.31606e-10	-1.71292	4.67852e-07	-2.31606e-10	-1.72113
59371629	chr20:59371629:C:T	2.71128e-12	-2.31606e-10	-0.35224	1.8758e-06	-2.31606e-10	-0.332484
59372006	chr20:59372006:GGT:G	6.09449e-13	-2.31606e-10	-1.84486	4.13497e-07	-2.31606e-10	-1.84463
59372325	chr20:59372325:G:A	1.16438e-13	-1.79638	-1.70368	7.37735e-08	-1.7798	-1.78848
59372767	chr20:59372767:G:A	1.06838e-13	-1.73477	-1.85133	7.14694e-08	-1.74893	-1.85108
59373718	chr20:59373718:G:A	1.02406e-13	-1.79995	-1.82852	6.69965e-08	-1.86644	-1.7982
59374557	chr20:59374557:C:T	6.6842e-13	-1.7525	-9.89384e-10	4.22871e-07	-1.82221	-9.89384e-10
59375567	chr20:59375567:A:G	1.76752e-13	-1.79048	-1.29219	1.29572e-07	-1.86223	-1.14281
59375632	chr20:59375632:C:T	8.43866e-13	-1.51942	-9.89384e-10	7.00751e-07	-1.31713	-9.89384e-10
59375931	chr20:59375931:A:G	2.28146e-11	1.60734	0.170398	1.50505e-05	1.71363	0.0362595
59375978	chr20:59375978:AT:A	1.87322e-13	-1.38614	-1.63845	1.82903e-07	-1.07922	-1.5811
59376111	chr20:59376111:C:T	5.7596e-13	-1.90138	-9.89384e-10	4.06591e-07	-1.86147	-9.89384e-10
59376225	chr20:59376225:C:T	5.75629e-13	-1.90195	-9.89384e-10	3.86156e-07	-1.91304	-9.89384e-10
59376997	chr20:59376997:C:T	1.02484e-13	-1.91514	-1.71256	7.61883e-08	-1.88228	-1.65379
59377140	chr20:59377140:G:T	8.00702e-13	-1.57193	-9.89384e-10	6.21568e-07	-1.43703	-9.89384e-10
59377348	chr20:59377348:G:T	1.48824e-13	-1.86287	-1.39178	1.2028e-07	-1.79097	-1.28849
59377404	chr20:59377404:C:T	1.19887e-13	-1.90423	-1.56664	9.19551e-08	-1.85806	-1.48992
59377424	chr20:59377424:C:T	1.95745e-13	-1.423	-1.55761	1.12259e-07	-1.71551	-1.43296
59377447	chr20:59377447:T:C	1.19877e-13	-1.66368	-1.80727	7.40396e-08	-1.74665	-1.81803
59377574	chr20:59377574:A:T	3.21495e-13	-1.66245	-0.821989	1.68803e-07	-1.78815	-0.952394
59377818	chr20:59377818:T:C	1.98869e-12	-2.31606e-10	-0.662185	1.14146e-06	-2.31606e-10	-0.829212
59378108	chr20:59378108:C:T	1.3746e-13	-1.58164	-1.75245	7.26577e-08	-1.77017	-1.81335
59378329	chr20:59378329:G:A	5.76071e-13	-1.90119	-9.89384e-10	3.86811e-07	-1.91134	-9.89384e-10
59378653	chr20:59378653:A:C	2.48633e-12	-2.31606e-10	-0.438852	1.75809e-06	-2.31606e-10	-0.397295
59378853	chr20:59378853:A:G	1.52804e-12	-2.31606e-10	-0.925675	1.0389e-06	-2.31606e-10	-0.923359
59379490	chr20:59379490:C:T	6.05851e-13	-1.85078	-9.89384e-10	3.96071e-07	-1.88768	-9.89384e-10
59379609	chr20:59379609:C:T	5.95493e-13	-1.86803	-9.89384e-10	4.34747e-07	-1.79451	-9.89384e-10
59380145	chr20:59380145:T:C	6.26607e-13	-1.8171	-9.89384e-10	4.35164e-07	-1.79355	-9.89384e-10
59380172	chr20:59380172:A:G	2.07479e-12	-1.88416	1.26435	1.40187e-06	-1.81361	1.18989
59380534	chr20:59380534:A:G	4.31117e-12	-2.31606e-10	0.111547	3.20142e-06	-2.31606e-10	0.202071
59380977	chr20:59380977:C:T	5.80925e-13	-1.8928	-9.89384e-10	4.0174e-07	-1.87347	-9.89384e-10
59381028	chr20:59381028:G:A	1.87815e-13	-1.91465	-1.10731	1.41338e-07	-1.91877	-0.999354
59381228	chr20:59381228:G:A	2.24957e-12	-0.538922	-9.89384e-10	1.72289e-06	-0.417518	-9.89384e-10
59381398	chr20:59381398:A:G	1.84234e-13	-1.90946	-1.13175	1.29338e-07	-1.91289	-1.09396
59381801	chr20:59381801:C:G	6.81409e-13	-2.31606e-10	-1.73325	5.07071e-07	-2.31606e-10	-1.64063
59381818	chr20:59381818:A:G	6.60456e-13	-1.76449	-9.89384e-10	4.38179e-07	-1.78665	-9.89384e-10
59381880	chr20:59381880:C:T	1.79986e-13	-1.22763	-1.83691	1.10918e-07	-1.32142	-1.83906
59381966	chr20:59381966:C:T	1.17453e-13	-1.85275	-1.63863	8.08977e-08	-1.84926	-1.62683
59382183	chr20:59382183:T:C	2.28162e-13	-1.00554	-1.82182	1.59567e-07	-0.990649	-1.80616
59382217	chr20:59382217:T:G	1.60067e-13	-1.49788	-1.68394	1.0849e-07	-1.52799	-1.65463
59382502	chr20:59382502:G:A	7.0841e-12	-2.31606e-10	0.608191	3.99836e-06	-2.31606e-10	0.424362
59382526	chr20:59382526:C:T	1.55876e-13	-1.49967	-1.70868	1.0107e-07	-1.4883	-1.76516
59382755	chr20:59382755:T:C	1.33377e-12	-2.31606e-10	-1.06165	7.94557e-07	-2.31606e-10	-1.19149
59382908	chr20:59382908:G:T	5.07387e-12	0.274442	-9.89384e-10	7.42883e-06	1.04385	-9.89384e-10
59382942	chr20:59382942:C:T	6.33864e-13	-2.31606e-10	-1.80558	4.23944e-07	-2.31606e-10	-1.81968
59383204	chr20:59383204:T:C	7.04891e-13	-1.69937	-9.89384e-10	5.00046e-07	-1.65458	-9.89384e-10
59385402	chr20:59385402:A:G	1.07115e-12	-2.31606e-10	-1.28093	7.68607e-07	-2.31606e-10	-1.2247
59385449	chr20:59385449:T:C	1.12119e-12	-1.23527	-9.89384e-10	8.43974e-07	-1.13116	-9.89384e-10
59385634	chr20:59385634:T:C	6.16613e-13	-1.83317	-9.89384e-10	4.29821e-07	-1.80591	-9.89384e-10
59386517	chr20:59386517:A:G	1.99518e-13	-1.1689	-1.79262	1.78724e-07	-0.92413	-1.75931
59387109	chr20:59387109:A:C	6.05624e-13	-2.31606e-10	-1.85116	4.10902e-07	-2.31606e-10	-1.85092
59387116	chr20:59387116:G:A	6.07654e-13	-2.31606e-10	-1.84781	4.11649e-07	-2.31606e-10	-1.84911
59387135	chr20:59387135:C:T	9.75248e-14	-1.84338	-1.83393	7.84407e-08	-1.66825	-1.83868
59387184	chr20:59387184:C:T	5.20513e-12	-2.31606e-10	0.299983	2.72983e-06	-2.31606e-10	0.042719
59387212	chr20:59387212:C:T	9.84593e-13	-2.31606e-10	-1.36519	6.36579e-07	-2.31606e-10	-1.41317
59387234	chr20:59387234:G:A	1.21593e-12	-2.31606e-10	-1.15415	8.0487e-07	-2.31606e-10	-1.1786
59387688	chr20:59387688:G:A	9.24285e-13	-1.4284	-9.89384e-10	5.29394e-07	-1.59754	-9.89384e-10
59388220	chr20:59388220:C:T	1.22044e-13	-1.84608	-1.60696	1.0411e-07	-1.59059	-1.63324
59388237	chr20:59388237:C:T	4.55106e-12	-2.31606e-10	0.165698	2.39969e-06	-2.31606e-10	-0.0861832
59389037	chr20:59389037:G:A	2.58971e-13	-1.49575	-1.20495	1.93475e-07	-1.36287	-1.24126
59389293	chr20:59389293:G:A	7.41321e-13	-2.31606e-10	-1.64898	4.72703e-07	-2.31606e-10	-1.71081
59389807	chr20:59389807:C:T	5.91339e-13	-1.87503	-9.89384e-10	4.10869e-07	-1.851	-9.89384e-10
59389821	chr20:59389821:G:A	1.6294e-11	1.44114	-9.89384e-10	1.00214e-05	1.3432	-9.89384e-10
59389905	chr20:59389905:A:G	6.06632e-13	-2.31606e-10	-1.84949	4.11072e-07	-2.31606e-10	-1.85051
59389910	chr20:59389910:C:T	6.24354e-13	-1.8207	-9.89384e-10	4.25703e-07	-1.81553	-9.89384e-10
59390119	chr20:59390119:A:G	9.66094e-13	-2.31606e-10	-1.38416	6.25177e-07	-2.31606e-10	-1.43124
59390163	chr20:59390163:C:A	1.75307e-13	-1.45436	-1.63652	1.20958e-07	-1.37102	-1.70282
59390578	chr20:59390578:G:A	6.37867e-13	-2.31606e-10	-1.79929	4.26587e-07	-2.31606e-10	-1.81346
59391012	chr20:59391012:A:G	3.53816e-12	-2.31606e-10	-0.0860536	2.123e-06	-2.31606e-10	-0.208692
59391556	chr20:59391556:C:T	6.21382e-13	-2.31606e-10	-1.82547	4.16857e-07	-2.31606e-10	-1.83653
59391621	chr20:59391621:G:T	1.02387e-11	-2.31606e-10	0.976514	5.92931e-06	-2.31606e-10	0.818386
59391955	chr20:59391955:C:G	1.20449e-11	-2.31606e-10	1.13898	6.9638e-06	-2.31606e-10	0.979204
59391987	chr20:59391987:A:G	7.68742e-13	-2.31606e-10	-1.61266	5.14459e-07	-2.31606e-10	-1.62616
59392668	chr20:59392668:A:G	5.90172e-13	-1.877	-9.89384e-10	4.07719e-07	-1.8587	-9.89384e-10
59392717	chr20:59392717:A:AT	1.05532e-12	-1.29581	-9.89384e-10	9.09843e-07	-1.05601	-9.89384e-10
59392851	chr20:59392851:A:G	1.78976e-12	-2.31606e-10	-0.767578	1.01615e-06	-2.31606e-10	-0.945501
59392883	chr20:59392883:T:C	1.26737e-13	-1.60307	-1.81223	8.20468e-08	-1.67724	-1.78474
59393220	chr20:59393220:T:G	1.35914e-13	-1.76673	-1.57866	8.9291e-08	-1.71425	-1.66312
59393236	chr20:59393236:C:T	6.15867e-13	-1.83439	-9.89384e-10	4.33939e-07	-1.79637	-9.89384e-10
59393377	chr20:59393377:CCATCCATCTGT:C	1.36223e-12	-1.04054	-9.89384e-10	9.83766e-07	-0.977889	-9.89384e-10
59394245	chr20:59394245:C:T	1.11086e-12	-2.31606e-10	-1.24453	7.27687e-07	-2.31606e-10	-1.27941
59394503	chr20:59394503:G:A	1.01536e-12	-1.89931	0.564891	6.31679e-07	-1.91699	0.496097
59394618	chr20:59394618:C:A	7.32466e-13	-1.661	-9.89384e-10	5.40161e-07	-1.57741	-9.89384e-10
59394831	chr20:59394831:G:A	1.55582e-13	-1.58622	-1.62403	1.30241e-07	-1.56849	-1.4314
59394985	chr20:59394985:A:G	6.26515e-13	-2.31606e-10	-1.81724	4.4163e-07	-2.31606e-10	-1.7788
59395024	chr20:59395024:A:T	1.40046e-13	-1.76041	-1.55504	8.55262e-08	-1.83341	-1.58705
59395830	chr20:59395830:A:G	1.55685e-13	-1.49505	-1.71454	1.1372e-07	-1.49699	-1.63855
59395933	chr20:59395933:GTCCCTGGTGCTGGCTGTCCCTGAAGTTA:G	1.48949e-12	-1.50584	0.554613	1.01651e-06	-1.51246	0.567311
59396008	chr20:59396008:A:G	8.32944e-13	-1.81077	0.278319	6.08694e-07	-1.8239	0.365937
59396029	chr20:59396029:C:T	2.47093e-13	-1.88872	-0.858934	1.31816e-07	-1.907	-1.08087
59396680	chr20:59396680:A:G	8.96374e-13	-2.31606e-10	-1.45906	6.43604e-07	-2.31606e-10	-1.40219
59397445	chr20:59397445:G:A	1.37604e-13	-1.91577	-1.41727	1.21914e-07	-1.91607	-1.1499
59397468	chr20:59397468:A:G	6.07486e-13	-2.31606e-10	-1.84809	4.10739e-07	-2.31606e-10	-1.85132
59397594	chr20:59397594:C:T	9.36386e-12	-1.12996	2.01716	7.4633e-06	-1.13271	2.18119
59397744	chr20:59397744:C:G	8.02722e-13	-2.31606e-10	-1.56941	5.96604e-07	-2.31606e-10	-1.47802
59398174	chr20:59398174:A:C	6.65706e-13	-2.31606e-10	-1.75657	4.78974e-07	-2.31606e-10	-1.69763
59398179	chr20:59398179:TGAA:T	5.36705e-12	-2.31606e-10	0.330617	2.84966e-06	-2.31606e-10	0.0856795
59398471	chr20:59398471:C:T	1.74783e-11	-2.31606e-10	1.5113	9.015e-06	-2.31606e-10	1.23737
59398506	chr20:59398506:C:T	9.58825e-14	-1.85466	-1.83963	6.06358e-08	-1.91452	-1.84987
59398564	chr20:59398564:A:G	9.55691e-13	-2.31606e-10	-1.39498	6.52869e-07	-2.31606e-10	-1.3879
59398971	chr20:59398971:G:A	6.35495e-13	-1.80301	-9.89384e-10	4.48275e-07	-1.76387	-9.89384e-10
59399171	chr20:59399171:C:T	1.59249e-13	-1.34052	-1.84643	9.75797e-08	-1.43827	-1.85034
59399314	chr20:59399314:A:G	6.13879e-13	-2.31606e-10	-1.83762	4.2503e-07	-2.31606e-10	-1.81712
59399536	chr20:59399536:C:T	1.85768e-13	-1.9208	-1.11212	1.4243e-07	-1.92004	-0.990387
59399951	chr20:59399951:A:G	1.4774e-13	-1.43407	-1.82789	1.12207e-07	-1.34269	-1.80624
59400055	chr20:59400055:AC:A	1.56667e-13	-1.84826	-1.35504	9.54414e-08	-1.84145	-1.46932
59400062	chr20:59400062:C:T	1.37574e-12	-2.31606e-10	-1.03067	1.026e-06	-2.31606e-10	-0.935854
59400123	chr20:59400123:G:A	2.42834e-12	-2.31606e-10	-0.462454	1.80316e-06	-2.31606e-10	-0.371979
59400192	chr20:59400192:T:C	1.56294e-12	-2.31606e-10	-0.903091	1.0985e-06	-2.31606e-10	-0.867574
59400822	chr20:59400822:G:A	8.04312e-13	-2.31606e-10	-1.56743	5.6366e-07	-2.31606e-10	-1.53483
59400840	chr20:59400840:A:G	8.65062e-13	-2.31606e-10	-1.49462	5.55614e-07	-2.31606e-10	-1.5492
59401317	chr20:59401317:A:G	6.15051e-13	-1.83571	-9.89384e-10	4.32158e-07	-1.80049	-9.89384e-10
59401532	chr20:59401532:T:C	9.56023e-14	-1.90654	-1.79068	7.11931e-08	-1.89908	-1.7048
59401552	chr20:59401552:TTGTTTTTGTGTG:T	6.05999e-13	-2.31606e-10	-1.85054	4.14568e-07	-2.31606e-10	-1.84204
59402521	chr20:59402521:A:G	2.06724e-12	-2.31606e-10	-0.623447	1.28856e-06	-2.31606e-10	-0.707997
59402570	chr20:59402570:C:CA	6.11248e-13	-2.31606e-10	-1.84191	4.17963e-07	-2.31606e-10	-1.83388
59403454	chr20:59403454:C:T	6.08076e-13	-2.31606e-10	-1.84712	4.18367e-07	-2.31606e-10	-1.83292
59403723	chr20:59403723:C:T	1.217e-12	-2.31606e-10	-1.15327	8.25907e-07	-2.31606e-10	-1.1528
59403770	chr20:59403770:A:G	6.0612e-13	-2.31606e-10	-1.85034	4.10759e-07	-2.31606e-10	-1.85127
59403825	chr20:59403825:T:G	1.16185e-12	-2.31606e-10	-1.19965	7.33016e-07	-2.31606e-10	-1.27211
59403936	chr20:59403936:C:G	6.93693e-13	-2.31606e-10	-1.71539	5.01476e-07	-2.31606e-10	-1.65172
59404031	chr20:59404031:A:G	1.92574e-13	-1.90635	-1.09059	1.37214e-07	-1.84606	-1.10167
59404549	chr20:59404549:G:T	1.19224e-13	-1.83576	-1.64066	8.07028e-08	-1.83978	-1.63872
59405031	chr20:59405031:C:T	6.11405e-13	-2.31606e-10	-1.84166	4.14719e-07	-2.31606e-10	-1.84168
59405385	chr20:59405385:T:C	1.1083e-13	-1.74241	-1.807	7.45916e-08	-1.77734	-1.77991
59405712	chr20:59405712:G:A	5.87224e-13	-1.88201	-9.89384e-10	3.9105e-07	-1.90044	-9.89384e-10
59405854	chr20:59405854:C:A	2.22902e-13	-1.02589	-1.8248	1.61101e-07	-0.991055	-1.79619
59405883	chr20:59405883:GC:G	7.16816e-13	-2.31606e-10	-1.6826	4.69324e-07	-2.31606e-10	-1.71798
59405901	chr20:59405901:A:G	8.8975e-13	-2.31606e-10	-1.46648	6.03289e-07	-2.31606e-10	-1.46688
59405902	chr20:59405902:A:G	1.2353e-13	-1.79039	-1.65054	8.53503e-08	-1.83985	-1.58266
59406251	chr20:59406251:G:A	1.55691e-13	-1.69145	-1.51809	1.03721e-07	-1.6181	-1.60947
59406499	chr20:59406499:G:T	1.37114e-13	-1.69053	-1.64608	9.34994e-08	-1.61681	-1.71452
59406598	chr20:59406598:C:A	2.05068e-13	-1.10827	-1.82581	1.48611e-07	-1.06993	-1.79801
59407146	chr20:59407146:T:A	1.05943e-13	-1.76367	-1.83084	7.94923e-08	-1.64996	-1.84366
59407525	chr20:59407525:T:TTCCTTCCTAGCTCTGCTCTC	6.11887e-13	-1.84087	-9.89384e-10	4.30598e-07	-1.8041	-9.89384e-10
59407528	chr20:59407528:C:T	8.41849e-13	-2.31606e-10	-1.52182	5.70752e-07	-2.31606e-10	-1.52232
59407664	chr20:59407664:T:C	1.08875e-13	-1.77837	-1.78884	8.11567e-08	-1.67589	-1.79701
59408086	chr20:59408086:G:A	6.13011e-13	-2.31606e-10	-1.83903	4.13496e-07	-2.31606e-10	-1.84463
59408211	chr20:59408211:C:T	6.27816e-13	-1.81517	-9.89384e-10	4.37178e-07	-1.78894	-9.89384e-10
59408241	chr20:59408241:G:A	2.17469e-13	-1.7246	-1.15077	1.46535e-07	-1.65575	-1.22626
59408373	chr20:59408373:C:A	1.41694e-12	-1.00116	-9.89384e-10	1.15423e-06	-0.818087	-9.89384e-10
59408419	chr20:59408419:C:T	2.92302e-13	-0.729156	-1.85047	2.38066e-07	-0.549065	-1.84766
59408571	chr20:59408571:A:G	9.58499e-13	-1.39205	-9.89384e-10	7.45003e-07	-1.25589	-9.89384e-10
59408573	chr20:59408573:T:G	1.17279e-12	-2.31606e-10	-1.19027	8.2998e-07	-2.31606e-10	-1.14788
59408711	chr20:59408711:G:A	1.01023e-13	-1.79684	-1.84523	6.92935e-08	-1.79024	-1.84069
59408750	chr20:59408750:C:T	6.11599e-13	-2.31606e-10	-1.84134	4.1665e-07	-2.31606e-10	-1.83703
59409098	chr20:59409098:A:G	6.44164e-13	-2.31606e-10	-1.78946	4.25785e-07	-2.31606e-10	-1.81534
59409325	chr20:59409325:G:A	3.7693e-13	-1.56566	-0.759696	2.44917e-07	-1.4576	-0.910758
59409715	chr20:59409715:G:A	6.06109e-13	-2.31606e-10	-1.85036	4.10875e-07	-2.31606e-10	-1.85099
59409740	chr20:59409740:C:A	6.09739e-13	-2.31606e-10	-1.84439	4.13489e-07	-2.31606e-10	-1.84465
59409815	chr20:59409815:T:C	1.51555e-13	-1.66442	-1.57205	9.4388e-08	-1.58009	-1.74177
59409846	chr20:59409846:A:T	1.26806e-13	-1.65284	-1.76192	8.27362e-08	-1.62733	-1.82629
59409847	chr20:59409847:A:T	2.00554e-13	-1.11157	-1.84476	2.10334e-07	-0.670211	-1.85037
59410331	chr20:59410331:A:G	1.17909e-12	-2.31606e-10	-1.18492	8.62307e-07	-2.31606e-10	-1.10967
59411077	chr20:59411077:T:C	6.11787e-13	-2.31606e-10	-1.84103	4.14829e-07	-2.31606e-10	-1.84141
59411230	chr20:59411230:C:A	1.76498e-13	-1.50051	-1.5836	1.17207e-07	-1.38038	-1.72495
59411312	chr20:59411312:C:T	9.55236e-13	-2.31606e-10	-1.39546	5.80139e-07	-2.31606e-10	-1.50601
59411365	chr20:59411365:G:A	1.05784e-13	-1.84666	-1.74936	6.76118e-08	-1.85715	-1.79834
59411569	chr20:59411569:G:A	1.17991e-11	-2.31606e-10	1.11836	6.41743e-06	-2.31606e-10	0.897496
59411615	chr20:59411615:C:T	6.87028e-13	-2.31606e-10	-1.72504	4.57955e-07	-2.31606e-10	-1.74251
59412203	chr20:59412203:A:G	1.92541e-13	-1.61981	-1.37729	1.18189e-07	-1.50764	-1.58935
59412328	chr20:59412328:G:T	7.50777e-13	-1.63631	-9.89384e-10	5.40415e-07	-1.57694	-9.89384e-10
59412444	chr20:59412444:T:C	7.45403e-13	-1.15774	-0.485748	4.39966e-07	-1.0177	-0.764879
59412606	chr20:59412606:C:G	1.22431e-13	-1.85307	-1.5968	8.21358e-08	-1.87715	-1.58375
59412876	chr20:59412876:T:C	6.14982e-13	-2.31606e-10	-1.83582	4.17041e-07	-2.31606e-10	-1.83609
59413448	chr20:59413448:A:G	6.37716e-13	-2.31606e-10	-1.79952	4.36473e-07	-2.31606e-10	-1.79055
59413646	chr20:59413646:C:T	4.39762e-13	-1.85495	-0.316236	2.76713e-07	-1.73951	-0.506785
59413662	chr20:59413662:G:A	2.2345e-12	-2.31606e-10	-0.545643	1.53626e-06	-2.31606e-10	-0.532171
59413699	chr20:59413699:A:C	1.86356e-12	-0.896059	0.168885	1.11077e-06	-0.743686	-0.112787
59413865	chr20:59413865:C:T	4.23101e-13	-1.28583	-0.923973	2.80315e-07	-1.1465	-1.08687
59414146	chr20:59414146:C:T	3.72585e-13	-1.27559	-1.06136	2.50489e-07	-1.13734	-1.20853
59414385	chr20:59414385:A:G	9.40908e-13	-2.31606e-10	-1.41057	6.17902e-07	-2.31606e-10	-1.44295
59414612	chr20:59414612:G:A	1.43431e-13	-1.56379	-1.72777	1.12249e-07	-1.55443	-1.59413
59414679	chr20:59414679:T:C	9.29993e-14	-1.87838	-1.84645	6.25263e-08	-1.88901	-1.84468
59414705	chr20:59414705:T:C	6.28797e-13	-2.31606e-10	-1.81361	4.24284e-07	-2.31606e-10	-1.81887
59414762	chr20:59414762:A:G	8.66192e-13	-2.31606e-10	-1.49331	5.43941e-07	-2.31606e-10	-1.57044
59415177	chr20:59415177:C:T	8.48434e-13	-1.51402	-9.89384e-10	6.16022e-07	-1.446	-9.89384e-10
59415240	chr20:59415240:C:G	1.34641e-13	-1.64133	-1.71348	1.08973e-07	-1.43807	-1.74011
59415269	chr20:59415269:T:A	6.06577e-13	-2.31606e-10	-1.84959	4.10934e-07	-2.31606e-10	-1.85084
59415792	chr20:59415792:G:T	5.07677e-13	-1.37243	-0.655139	3.24769e-07	-1.24838	-0.837779
59415871	chr20:59415871:G:A	9.08546e-13	-1.44557	-9.89384e-10	6.37391e-07	-1.41189	-9.89384e-10
59415920	chr20:59415920:A:T	7.0739e-13	-2.31606e-10	-1.69583	4.76854e-07	-2.31606e-10	-1.70207
59416025	chr20:59416025:T:C	6.71082e-13	-2.31606e-10	-1.74853	4.4413e-07	-2.31606e-10	-1.77316
59416331	chr20:59416331:G:A	6.05519e-13	-2.31606e-10	-1.85133	4.11914e-07	-2.31606e-10	-1.84846
59416789	chr20:59416789:G:A	6.17813e-13	-1.83123	-9.89384e-10	4.38395e-07	-1.78616	-9.89384e-10
59417050	chr20:59417050:C:T	1.10966e-11	-2.31606e-10	1.05698	6.35746e-06	-2.31606e-10	0.888107
59417075	chr20:59417075:G:A	6.05772e-13	-2.31606e-10	-1.85091	4.10935e-07	-2.31606e-10	-1.85084
59417589	chr20:59417589:T:C	7.33991e-13	-1.65892	-9.89384e-10	5.25868e-07	-1.60423	-9.89384e-10
59417603	chr20:59417603:T:C	1.20344e-12	-2.31606e-10	-1.16448	9.13752e-07	-2.31606e-10	-1.05172
59417834	chr20:59417834:T:G	1.07712e-13	-1.89883	-1.67913	8.14717e-08	-1.91077	-1.55825
59417965	chr20:59417965:A:G	6.08011e-13	-2.31606e-10	-1.84722	4.14051e-07	-2.31606e-10	-1.84329
59418245	chr20:59418245:A:G	9.45307e-13	-2.31606e-10	-1.40591	5.87643e-07	-2.31606e-10	-1.49316
59418501	chr20:59418501:C:T	7.91609e-13	-1.58335	-9.89384e-10	5.70412e-07	-1.52292	-9.89384e-10
59419060	chr20:59419060:A:G	8.05347e-13	-2.31606e-10	-1.56614	5.86377e-07	-2.31606e-10	-1.49531
59419499	chr20:59419499:T:C	1.35684e-13	-1.84734	-1.49974	1.0947e-07	-1.82562	-1.348
59419820	chr20:59419820:G:C	2.22874e-12	-2.31606e-10	-0.548223	1.67837e-06	-2.31606e-10	-0.443698
59419837	chr20:59419837:A:T	6.56449e-13	-1.77057	-9.89384e-10	4.82733e-07	-1.68981	-9.89384e-10
59420077	chr20:59420077:TGTG:T	7.53384e-13	-2.31606e-10	-1.63284	5.08059e-07	-2.31606e-10	-1.63868
59420336	chr20:59420336:G:A	7.98068e-13	-1.57522	-9.89384e-10	5.76711e-07	-1.51194	-9.89384e-10
59420393	chr20:59420393:C:A	1.28853e-13	-1.90122	-1.49752	7.63512e-08	-1.86349	-1.67045
59420451	chr20:59420451:A:G	5.99316e-13	-1.86163	-9.89384e-10	3.91014e-07	-1.90053	-9.89384e-10
59420463	chr20:59420463:G:A	2.89025e-13	-0.97375	-1.61715	2.98504e-07	-0.571682	-1.59881
59420557	chr20:59420557:C:T	3.50144e-13	-1.3195	-1.07957	3.05717e-07	-1.21304	-0.933579
59420928	chr20:59420928:A:AAT	6.27943e-13	-1.81497	-9.89384e-10	4.31797e-07	-1.80132	-9.89384e-10
59421205	chr20:59421205:T:TA	1.90146e-12	-2.31606e-10	-0.707038	1.46296e-06	-2.31606e-10	-0.581063
59421211	chr20:59421211:C:A	1.90264e-12	-2.31606e-10	-0.706418	1.46379e-06	-2.31606e-10	-0.580492
59421465	chr20:59421465:G:A	2.84382e-13	-1.70552	-0.901582	2.04564e-07	-1.53793	-1.01046
59421914	chr20:59421914:G:T	6.05544e-13	-2.31606e-10	-1.85129	4.12575e-07	-2.31606e-10	-1.84686
59421994	chr20:59421994:T:C	1.17797e-13	-1.89064	-1.59781	7.56838e-08	-1.82561	-1.71711
59422598	chr20:59422598:T:C	8.5804e-13	-1.50277	-9.89384e-10	5.83116e-07	-1.50089	-9.89384e-10
59422783	chr20:59422783:T:A	2.70623e-13	-1.00584	-1.65085	2.10989e-07	-0.823108	-1.69436
59422930	chr20:59422930:G:A	7.97363e-13	-1.57611	-9.89384e-10	5.75713e-07	-1.51367	-9.89384e-10
59423055	chr20:59423055:C:A	6.65884e-13	-2.31606e-10	-1.7563	4.59512e-07	-2.31606e-10	-1.73911
59423339	chr20:59423339:G:C	6.39985e-13	-2.31606e-10	-1.79597	4.23605e-07	-2.31606e-10	-1.82048
59423528	chr20:59423528:A:G	1.0692e-13	-1.74912	-1.83622	8.66148e-08	-1.56922	-1.83858
59423847	chr20:59423847:G:A	8.35383e-13	-2.31606e-10	-1.52953	5.70735e-07	-2.31606e-10	-1.52235
59423898	chr20:59423898:A:G	1.08552e-13	-1.74156	-1.82863	8.76312e-08	-1.56404	-1.8321
59424326	chr20:59424326:G:A	6.08864e-13	-2.31606e-10	-1.84582	4.14824e-07	-2.31606e-10	-1.84142
59424543	chr20:59424543:C:T	1.4491e-13	-1.91735	-1.36396	8.52579e-08	-1.87912	-1.54448
59424575	chr20:59424575:C:T	8.28819e-13	-1.53741	-9.89384e-10	5.68433e-07	-1.52639	-9.89384e-10
59424576	chr20:59424576:G:A	1.87598e-13	-1.18066	-1.84245	1.43935e-07	-1.04981	-1.8501
59424672	chr20:59424672:T:G	1.20427e-12	-1.16378	-9.89384e-10	6.81504e-07	-1.34497	-9.89384e-10
59425110	chr20:59425110:C:T	1.8239e-13	-1.20097	-1.8503	1.40952e-07	-1.07009	-1.85076
59425245	chr20:59425245:G:A	2.67734e-13	-0.889829	-1.7776	2.32573e-07	-0.604635	-1.81544
59425359	chr20:59425359:G:A	4.67033e-13	-0.65408	-1.45694	3.65561e-07	-0.432659	-1.53518
59425388	chr20:59425388:A:G	6.43577e-11	-2.31606e-10	2.8148	3.40796e-05	-2.31606e-10	2.56718
59425642	chr20:59425642:C:G	1.58544e-13	-1.61426	-1.57712	1.30857e-07	-1.40069	-1.59448
59425715	chr20:59425715:G:A	1.38601e-13	-1.4796	-1.84622	1.02898e-07	-1.3906	-1.84493
59425817	chr20:59425817:C:G	7.06688e-13	-2.31606e-10	-1.69683	4.70903e-07	-2.31606e-10	-1.71462
59425899	chr20:59425899:G:A	1.86537e-13	-1.18096	-1.84783	1.44046e-07	-1.04781	-1.85133
59426026	chr20:59426026:TA:T	6.18606e-13	-2.31606e-10	-1.82995	4.32108e-07	-2.31606e-10	-1.8006
59426066	chr20:59426066:C:T	1.95426e-13	-1.20547	-1.77676	1.51321e-07	-1.04233	-1.80755
59426288	chr20:59426288:T:C	2.11441e-12	-0.600888	-9.89384e-10	1.75318e-06	-0.400088	-9.89384e-10
59426548	chr20:59426548:G:A	1.8022e-13	-1.55105	-1.51219	1.58726e-07	-1.44066	-1.36144
59426602	chr20:59426602:C:T	1.16555e-12	-2.31606e-10	-1.19647	7.84211e-07	-2.31606e-10	-1.2046
59426649	chr20:59426649:T:C	6.51541e-13	-2.31606e-10	-1.77808	4.29238e-07	-2.31606e-10	-1.80727
59427380	chr20:59427380:C:T	6.54306e-13	-2.31606e-10	-1.77384	4.41719e-07	-2.31606e-10	-1.7786
59427930	chr20:59427930:A:G	1.1736e-13	-1.8838	-1.60837	8.25413e-08	-1.86244	-1.59353
59428147	chr20:59428147:CACTT:C	6.91464e-13	-1.71861	-9.89384e-10	4.87062e-07	-1.68089	-9.89384e-10
59428155	chr20:59428155:CATTT:C	9.26689e-13	-1.4258	-9.89384e-10	6.80103e-07	-1.34703	-9.89384e-10
59428939	chr20:59428939:G:T	1.72785e-13	-1.92	-1.18537	9.80306e-08	-1.88788	-1.39612
59429018	chr20:59429018:G:A	2.52042e-12	-2.31606e-10	-0.425234	1.82637e-06	-2.31606e-10	-0.359193
59429080	chr20:59429080:A:G	9.3198e-14	-1.92172	-1.80097	6.3477e-08	-1.89465	-1.82395
59429189	chr20:59429189:A:G	9.29346e-14	-1.92174	-1.80378	6.33278e-08	-1.89479	-1.82616
59429936	chr20:59429936:T:C	1.05624e-13	-1.90527	-1.69226	7.22818e-08	-1.92219	-1.66651
59430047	chr20:59430047:A:G	1.56597e-13	-1.91246	-1.29128	9.10443e-08	-1.86581	-1.49212
59430059	chr20:59430059:T:C	9.40086e-14	-1.91898	-1.79505	6.45528e-08	-1.88188	-1.81991
59430476	chr20:59430476:C:T	1.26886e-13	-1.69678	-1.71735	9.09095e-08	-1.65491	-1.7045
59430526	chr20:59430526:C:T	6.05519e-13	-2.31606e-10	-1.85133	4.11175e-07	-2.31606e-10	-1.85026
59430583	chr20:59430583:C:T	6.23051e-13	-2.31606e-10	-1.82279	4.34624e-07	-2.31606e-10	-1.7948
59431060	chr20:59431060:A:G	6.58348e-12	-2.31606e-10	0.534901	3.77084e-06	-2.31606e-10	0.365777
59431267	chr20:59431267:C:T	1.85258e-12	-2.31606e-10	-0.733084	1.3655e-06	-2.31606e-10	-0.65
59431396	chr20:59431396:C:T	1.78951e-12	-2.31606e-10	-0.767719	1.14012e-06	-2.31606e-10	-0.830384
59431462	chr20:59431462:C:T	1.4675e-13	-1.63164	-1.63705	1.06339e-07	-1.58237	-1.62028
59431625	chr20:59431625:T:G	5.75244e-13	-1.90262	-9.89384e-10	3.9542e-07	-1.88933	-9.89384e-10
59431628	chr20:59431628:C:T	8.61779e-13	-2.31606e-10	-1.49842	6.07355e-07	-2.31606e-10	-1.46016
59431937	chr20:59431937:C:T	1.32383e-12	-2.31606e-10	-1.06913	9.37856e-07	-2.31606e-10	-1.02568
59431955	chr20:59431955:T:C	7.66132e-13	-2.31606e-10	-1.61606	4.87083e-07	-2.31606e-10	-1.68084
59432179	chr20:59432179:A:G	5.73573e-13	-1.90553	-9.89384e-10	3.8466e-07	-1.91692	-9.89384e-10
59432189	chr20:59432189:G:A	1.18138e-12	-2.31606e-10	-1.18298	8.36725e-07	-2.31606e-10	-1.13978
59432611	chr20:59432611:T:G	8.68993e-13	-2.31606e-10	-1.49008	5.47359e-07	-2.31606e-10	-1.56417
59432630	chr20:59432630:G:A	9.44604e-14	-1.91956	-1.78967	6.5446e-08	-1.90971	-1.77834
59432736	chr20:59432736:A:G	7.58678e-13	-1.62584	-9.89384e-10	5.46196e-07	-1.5663	-9.89384e-10
59432767	chr20:59432767:C:T	6.2756e-13	-1.81558	-9.89384e-10	4.14341e-07	-1.84259	-9.89384e-10
59432821	chr20:59432821:G:A	8.61217e-13	-2.31606e-10	-1.49907	5.39812e-07	-2.31606e-10	-1.57806
59433115	chr20:59433115:G:A	9.04184e-13	-2.31606e-10	-1.45038	5.66744e-07	-2.31606e-10	-1.52937
59433142	chr20:59433142:A:G	6.92683e-13	-2.31606e-10	-1.71684	4.55854e-07	-2.31606e-10	-1.7471
59433363	chr20:59433363:G:A	7.9454e-13	-2.31606e-10	-1.57965	5.63149e-07	-2.31606e-10	-1.53573
59433451	chr20:59433451:GT:G	6.97375e-13	-2.31606e-10	-1.71009	4.97655e-07	-2.31606e-10	-1.65937
59433739	chr20:59433739:G:T	9.74093e-13	-1.37591	-9.89384e-10	7.12351e-07	-1.30071	-9.89384e-10
59434142	chr20:59434142:C:T	1.35401e-13	-1.55342	-1.79575	9.46994e-08	-1.50691	-1.81166
59434376	chr20:59434376:A:C	8.58769e-13	-2.31606e-10	-1.50192	5.64407e-07	-2.31606e-10	-1.5335
59434833	chr20:59434833:A:G	9.83846e-14	-1.85402	-1.81452	6.83226e-08	-1.81671	-1.82832
59435027	chr20:59435027:A:G	1.32821e-13	-1.52066	-1.84776	1.14749e-07	-1.27971	-1.84682
59435074	chr20:59435074:T:C	1.05672e-13	-1.89667	-1.70041	7.85185e-08	-1.84467	-1.66127
59435347	chr20:59435347:T:C	1.57776e-12	-2.31606e-10	-0.893656	1.16388e-06	-2.31606e-10	-0.809764
59435359	chr20:59435359:A:G	9.27748e-13	-2.31606e-10	-1.42466	5.80366e-07	-2.31606e-10	-1.50562
59435380	chr20:59435380:T:C	1.43082e-13	-1.5377	-1.7563	1.14808e-07	-1.31261	-1.8134
59436457	chr20:59436457:C:A	6.82799e-13	-2.31606e-10	-1.73122	4.74124e-07	-2.31606e-10	-1.70781
59436559	chr20:59436559:C:T	1.46802e-12	-0.965745	-9.89384e-10	1.06945e-06	-0.894381	-9.89384e-10
59436575	chr20:59436575:A:G	1.199e-13	-1.91944	-1.55132	8.58544e-08	-1.90908	-1.50754
59436594	chr20:59436594:C:T	7.19422e-13	-2.31606e-10	-1.67897	5.11268e-07	-2.31606e-10	-1.63238
59436610	chr20:59436610:C:T	8.3979e-13	-2.31606e-10	-1.52427	5.89791e-07	-2.31606e-10	-1.48951
59436713	chr20:59436713:C:G	9.67991e-13	-1.5118	0.129608	5.428e-07	-1.63777	0.0652335
59436722	chr20:59436722:AAGG:A	6.56197e-13	-2.31606e-10	-1.77096	4.65614e-07	-2.31606e-10	-1.72592
59436820	chr20:59436820:G:A	1.05853e-12	-1.64585	0.35307	6.17237e-07	-1.74356	0.299534
59437264	chr20:59437264:G:T	6.06941e-13	-2.31606e-10	-1.84899	4.14736e-07	-2.31606e-10	-1.84163
59437602	chr20:59437602:G:A	2.88106e-13	-0.75078	-1.84331	2.10406e-07	-0.680924	-1.83932
59437687	chr20:59437687:G:A	5.98108e-13	-1.92003	0.0563816	3.17292e-07	-1.92132	-0.188139
59437862	chr20:59437862:G:A	2.66731e-12	-2.31606e-10	-0.368591	1.61679e-06	-2.31606e-10	-0.481077
59438215	chr20:59438215:T:C	4.35462e-13	-0.885065	-1.29594	2.66443e-07	-1.04834	-1.23578
59438345	chr20:59438345:A:G	2.70659e-13	-1.92215	-0.734403	2.4075e-07	-1.91769	-0.467834
59438389	chr20:59438389:T:C	4.55684e-13	-1.62376	-0.51186	2.95639e-07	-1.56249	-0.61765
59438541	chr20:59438541:T:G	2.62975e-13	-1.22691	-1.45845	1.85883e-07	-1.28971	-1.35445
59439078	chr20:59439078:C:T	4.82879e-13	-1.88289	-0.194756	3.05111e-07	-1.90949	-0.23911
59439132	chr20:59439132:G:A	9.21526e-13	-2.31606e-10	-1.43139	6.39502e-07	-2.31606e-10	-1.40859
59439173	chr20:59439173:C:T	7.98793e-13	-2.31606e-10	-1.57432	5.13659e-07	-2.31606e-10	-1.62772
59439375	chr20:59439375:C:T	1.17003e-13	-1.92198	-1.57324	7.90369e-08	-1.91795	-1.58141
59439494	chr20:59439494:A:G	8.61152e-13	-2.31606e-10	-1.49915	5.57109e-07	-2.31606e-10	-1.54652
59439734	chr20:59439734:G:A	6.60276e-13	-2.31606e-10	-1.76476	4.51367e-07	-2.31606e-10	-1.757
59440065	chr20:59440065:G:A	6.21447e-13	-2.31606e-10	-1.82537	4.2505e-07	-2.31606e-10	-1.81707
59440114	chr20:59440114:A:G	1.40033e-13	-1.60546	-1.71007	8.58906e-08	-1.67839	-1.73781
59440216	chr20:59440216:C:T	6.18238e-13	-2.31606e-10	-1.83054	4.22313e-07	-2.31606e-10	-1.82353
59440397	chr20:59440397:G:A	7.3731e-13	-2.31606e-10	-1.65441	5.51323e-07	-2.31606e-10	-1.55696
59440426	chr20:59440426:A:C	9.81792e-14	-1.82648	-1.84414	6.35585e-08	-1.86645	-1.85087
59440532	chr20:59440532:A:C	5.35275e-12	-2.31606e-10	0.327949	2.82599e-06	-2.31606e-10	0.0773385
59440712	chr20:59440712:T:G	9.67476e-14	-1.84815	-1.83716	6.64928e-08	-1.85864	-1.81355
59440782	chr20:59440782:T:TG	4.76452e-12	-2.31606e-10	0.211536	2.99897e-06	-2.31606e-10	0.136748
59440933	chr20:59440933:G:A	9.011e-12	-2.31606e-10	0.848785	6.942e-06	-2.31606e-10	0.976069
59441010	chr20:59441010:C:T	6.35994e-13	-1.80223	-9.89384e-10	4.1204e-07	-1.84816	-9.89384e-10
59441079	chr20:59441079:G:C	1.6508e-12	-0.848401	-9.89384e-10	9.10947e-07	-1.05479	-9.89384e-10
59441132	chr20:59441132:C:T	6.05541e-13	-2.31606e-10	-1.85129	4.11602e-07	-2.31606e-10	-1.84922
59441277	chr20:59441277:T:C	6.21843e-13	-1.82473	-9.89384e-10	4.06154e-07	-1.86255	-9.89384e-10
59441522	chr20:59441522:A:C	5.801e-13	-1.89422	-9.89384e-10	3.9743e-07	-1.88426	-9.89384e-10
59441844	chr20:59441844:T:G	6.66044e-13	-2.31606e-10	-1.75606	4.33298e-07	-2.31606e-10	-1.79785
59441947	chr20:59441947:G:A	7.36756e-13	-1.65516	-9.89384e-10	4.90905e-07	-1.67303	-9.89384e-10
59442379	chr20:59442379:T:C	9.20034e-13	-2.31606e-10	-1.43301	6.06836e-07	-2.31606e-10	-1.46102
59442996	chr20:59442996:T:C	6.35157e-13	-2.31606e-10	-1.80355	4.24545e-07	-2.31606e-10	-1.81826
59443051	chr20:59443051:G:A	1.27593e-13	-1.62463	-1.78394	7.69286e-08	-1.68914	-1.83726
59443383	chr20:59443383:A:C	6.22213e-13	-2.31606e-10	-1.82413	4.18304e-07	-2.31606e-10	-1.83307
59443406	chr20:59443406:TC:T	7.87948e-13	-1.58798	-9.89384e-10	4.9937e-07	-1.65593	-9.89384e-10
59443427	chr20:59443427:A:G	6.21226e-13	-2.31606e-10	-1.82572	4.37765e-07	-2.31606e-10	-1.78759
59443835	chr20:59443835:A:G	6.09002e-13	-2.31606e-10	-1.8456	4.12359e-07	-2.31606e-10	-1.84738
59443946	chr20:59443946:C:T	7.98038e-13	-2.31606e-10	-1.57526	5.51718e-07	-2.31606e-10	-1.55624
59444041	chr20:59444041:C:T	6.06919e-13	-2.31606e-10	-1.84902	4.14732e-07	-2.31606e-10	-1.84164
59444402	chr20:59444402:A:G	5.3674e-12	-2.31606e-10	0.330683	3.8013e-06	-2.31606e-10	0.37382
59444589	chr20:59444589:A:G	2.67809e-12	-2.31606e-10	-0.364559	1.75181e-06	-2.31606e-10	-0.400874
59444788	chr20:59444788:CA:C	6.63192e-13	-1.76035	-9.89384e-10	4.67187e-07	-1.72255	-9.89384e-10
59444831	chr20:59444831:C:T	1.24321e-12	-2.31606e-10	-1.13197	7.07439e-07	-2.31606e-10	-1.30763
59445100	chr20:59445100:C:G	2.96026e-11	-2.31606e-10	2.0382	1.64984e-05	-2.31606e-10	1.84174
59445443	chr20:59445443:C:T	1.02717e-13	-1.92071	-1.70472	7.94584e-08	-1.92013	-1.57392
59445767	chr20:59445767:C:A	6.32375e-13	-2.31606e-10	-1.80793	4.27062e-07	-2.31606e-10	-1.81235
59446023	chr20:59446023:C:T	1.82337e-11	-2.31606e-10	1.55361	1.06768e-05	-2.31606e-10	1.40655
59446328	chr20:59446328:C:T	8.80419e-13	-2.31606e-10	-1.47702	5.46931e-07	-2.31606e-10	-1.56495
59446954	chr20:59446954:C:T	9.8766e-13	-1.36208	-9.89384e-10	6.28731e-07	-1.42557	-9.89384e-10
59447153	chr20:59447153:C:T	1.61322e-13	-1.85215	-1.32186	9.83245e-08	-1.86258	-1.41842
59447715	chr20:59447715:A:G	7.26529e-13	-2.31606e-10	-1.66914	5.30376e-07	-2.31606e-10	-1.59569
59448471	chr20:59448471:A:G	8.429e-13	-1.52057	-9.89384e-10	5.5016e-07	-1.55907	-9.89384e-10
59448521	chr20:59448521:G:A	1.23744e-12	-2.31606e-10	-1.13662	7.1816e-07	-2.31606e-10	-1.29258
59448560	chr20:59448560:T:C	2.24236e-13	-0.993534	-1.85118	1.48192e-07	-1.03546	-1.83531
59448716	chr20:59448716:G:A	3.45285e-13	-0.678211	-1.73484	2.58353e-07	-0.493763	-1.82119
59449063	chr20:59449063:A:AT	1.01236e-13	-1.8837	-1.75626	6.4074e-08	-1.91726	-1.79198
59449103	chr20:59449103:G:A	1.34091e-12	-2.31606e-10	-1.05631	1.04476e-06	-2.31606e-10	-0.917732
59449818	chr20:59449818:A:G	1.39165e-12	-2.31606e-10	-1.01917	1.08638e-06	-2.31606e-10	-0.878669
59450367	chr20:59450367:A:G	1.12385e-13	-1.75458	-1.7809	7.0201e-08	-1.79437	-1.82355
59450640	chr20:59450640:A:T	6.11658e-13	-2.31606e-10	-1.84124	4.11639e-07	-2.31606e-10	-1.84913
59451886	chr20:59451886:C:G	7.0184e-13	-2.31606e-10	-1.70371	4.45093e-07	-2.31606e-10	-1.77099
59451910	chr20:59451910:A:G	3.3842e-13	-1.54314	-0.889994	2.42141e-07	-1.60475	-0.775002
59452063	chr20:59452063:A:C	9.21836e-13	-2.31606e-10	-1.43105	6.69534e-07	-2.31606e-10	-1.3627
59452233	chr20:59452233:T:C	6.23669e-13	-2.31606e-10	-1.8218	4.29824e-07	-2.31606e-10	-1.8059
59452270	chr20:59452270:T:A	7.12976e-13	-1.68797	-9.89384e-10	4.62111e-07	-1.73347	-9.89384e-10
59452394	chr20:59452394:A:G	2.8583e-13	-1.7306	-0.87142	1.48229e-07	-1.77318	-1.09734
59452513	chr20:59452513:C:T	6.05611e-13	-2.31606e-10	-1.85118	4.12871e-07	-2.31606e-10	-1.84614
59452652	chr20:59452652:C:T	7.20188e-13	-1.6779	-9.89384e-10	4.78519e-07	-1.69858	-9.89384e-10
59452948	chr20:59452948:C:T	1.13519e-12	-1.22286	-9.89384e-10	7.14694e-07	-1.29742	-9.89384e-10
59453141	chr20:59453141:A:C	1.67505e-13	-1.81745	-1.31895	1.19112e-07	-1.82689	-1.26233
59453267	chr20:59453267:C:T	2.03037e-13	-1.80365	-1.14038	1.47053e-07	-1.81538	-1.0631
59453337	chr20:59453337:T:C	7.09585e-13	-1.69274	-9.89384e-10	4.5815e-07	-1.74208	-9.89384e-10
59454255	chr20:59454255:A:C	1.87869e-12	-1.72388	1.00479	1.38339e-06	-1.72594	1.08896
59454361	chr20:59454361:A:C	6.59598e-13	-2.31606e-10	-1.76579	4.62508e-07	-2.31606e-10	-1.73261
59454404	chr20:59454404:A:G	6.08032e-13	-2.31606e-10	-1.84719	4.108e-07	-2.31606e-10	-1.85117
59454797	chr20:59454797:G:A	4.34297e-12	-1.92016	2.03906	3.27815e-06	-1.91271	2.13847
59455179	chr20:59455179:A:G	2.7558e-13	-1.83072	-0.807817	2.37336e-07	-1.71147	-0.688327
59455268	chr20:59455268:TCTC:T	1.08927e-12	-2.31606e-10	-1.26415	7.03626e-07	-2.31606e-10	-1.31303
59455657	chr20:59455657:T:C	4.0487e-13	-1.86875	-0.385105	2.45358e-07	-1.89628	-0.470276
59455738	chr20:59455738:TTCTC:T	3.70846e-13	-0.49051	-1.85112	2.91873e-07	-0.342438	-1.85052
59455901	chr20:59455901:G:A	6.96032e-13	-2.31606e-10	-1.71202	5.14721e-07	-2.31606e-10	-1.62565
59455997	chr20:59455997:G:A	4.51715e-12	-1.91747	2.07569	3.13703e-06	-1.9221	2.10386
59456049	chr20:59456049:A:G	2.22686e-13	-1.6238	-1.22786	1.58291e-07	-1.5284	-1.27645
59456362	chr20:59456362:A:G	6.27368e-13	-2.31606e-10	-1.81588	4.3831e-07	-2.31606e-10	-1.78635
59456521	chr20:59456521:G:C	6.13598e-13	-2.31606e-10	-1.83808	4.1111e-07	-2.31606e-10	-1.85042
59456557	chr20:59456557:G:A	8.02842e-13	-2.31606e-10	-1.56926	5.84298e-07	-2.31606e-10	-1.49887
59456644	chr20:59456644:G:C	9.62535e-13	-2.31606e-10	-1.38785	6.8047e-07	-2.31606e-10	-1.34649
59456719	chr20:59456719:A:C	2.46363e-13	-0.899279	-1.85133	1.80919e-07	-0.820715	-1.85051
59457200	chr20:59457200:C:T	9.89686e-13	-2.31606e-10	-1.36003	7.16456e-07	-2.31606e-10	-1.29496
59457222	chr20:59457222:A:G	1.41651e-12	-2.31606e-10	-1.00147	8.96605e-07	-2.31606e-10	-1.07066
59457516	chr20:59457516:T:C	5.64396e-13	-1.92166	-9.89384e-10	3.82682e-07	-1.92207	-9.89384e-10
59457714	chr20:59457714:T:C	1.785e-13	-1.25904	-1.81379	9.8053e-08	-1.4463	-1.83747
59457795	chr20:59457795:G:A	1.41689e-13	-1.6956	-1.60819	8.64328e-08	-1.83636	-1.57355
59457823	chr20:59457823:T:C	1.09202e-13	-1.7701	-1.79411	6.92052e-08	-1.87879	-1.75341
59457950	chr20:59457950:G:A	9.14755e-14	-1.89194	-1.84941	6.02704e-08	-1.92179	-1.84864
59457967	chr20:59457967:A:C	1.55839e-13	-1.39791	-1.81068	8.77917e-08	-1.56273	-1.83158
59458028	chr20:59458028:C:T	6.46519e-13	-2.31606e-10	-1.78581	4.46345e-07	-2.31606e-10	-1.76818
59458130	chr20:59458130:C:T	7.17567e-13	-1.68155	-9.89384e-10	4.99005e-07	-1.65666	-9.89384e-10
59458151	chr20:59458151:G:A	1.01067e-12	-2.31606e-10	-1.33905	7.14111e-07	-2.31606e-10	-1.29824
59458231	chr20:59458231:C:G	9.8773e-13	-2.31606e-10	-1.36201	6.96716e-07	-2.31606e-10	-1.3229
59458520	chr20:59458520:G:A	1.36724e-12	-1.03686	-9.89384e-10	8.32079e-07	-1.14535	-9.89384e-10
59458582	chr20:59458582:C:T	6.4387e-13	-2.31606e-10	-1.78992	4.59963e-07	-2.31606e-10	-1.73813
59459543	chr20:59459543:T:C	1.19749e-12	-1.53941	0.369974	5.41542e-07	-1.67333	0.0984766
59459616	chr20:59459616:G:T	6.07033e-13	-2.31606e-10	-1.84883	4.10735e-07	-2.31606e-10	-1.85133
59459631	chr20:59459631:G:A	2.10254e-13	-1.86283	-1.04627	1.49915e-07	-1.85275	-1.00646
59459869	chr20:59459869:C:T	6.7263e-13	-1.74622	-9.89384e-10	4.97989e-07	-1.6587	-9.89384e-10
59460160	chr20:59460160:G:A	6.05573e-13	-2.31606e-10	-1.85124	4.1125e-07	-2.31606e-10	-1.85007
59461107	chr20:59461107:A:G	1.04505e-12	0.0742103	-1.37981	3.91498e-07	-0.37114	-1.52816
59461298	chr20:59461298:G:A	1.36763e-12	-1.63247	0.595885	6.98827e-07	-1.68208	0.362207
59461598	chr20:59461598:G:T	2.40898e-13	-1.2338	-1.53925	1.89473e-07	-1.11858	-1.50645
59461917	chr20:59461917:G:A	2.50991e-13	-1.20437	-1.52764	1.98469e-07	-1.08532	-1.49332
59462174	chr20:59462174:G:A	1.32651e-12	-2.31606e-10	-1.06711	9.56414e-07	-2.31606e-10	-1.00609
59462338	chr20:59462338:C:T	2.12431e-12	-2.31606e-10	-0.596213	1.44796e-06	-2.31606e-10	-0.591364
59462481	chr20:59462481:G:A	5.70242e-13	-1.84836	-0.0629919	3.77187e-07	-1.86717	-0.0693664
59462517	chr20:59462517:G:C	2.82932e-13	-0.941985	-1.67022	2.20266e-07	-0.812377	-1.66206
59462796	chr20:59462796:A:G	5.9218e-13	-0.161303	-1.7123	2.16505e-07	-0.790139	-1.70153
59463050	chr20:59463050:C:T	2.05347e-13	-1.56554	-1.36717	1.60244e-07	-1.47593	-1.31665
59463406	chr20:59463406:G:T	3.52054e-12	-0.091048	-9.89384e-10	2.08429e-06	-0.227092	-9.89384e-10
59463597	chr20:59463597:C:A	1.82256e-13	-1.64184	-1.41017	1.40306e-07	-1.56246	-1.36299
59463649	chr20:59463649:C:T	7.71376e-13	-2.31606e-10	-1.60924	4.84803e-07	-2.31606e-10	-1.68553
59463753	chr20:59463753:A:G	2.01393e-13	-1.31727	-1.63489	9.68653e-08	-1.69341	-1.60254
59463908	chr20:59463908:A:G	1.7108e-12	-2.31606e-10	-0.812701	1.22665e-06	-2.31606e-10	-0.757233
59464324	chr20:59464324:C:T	7.37144e-13	-2.31606e-10	-1.65463	4.77254e-07	-2.31606e-10	-1.70123
59464484	chr20:59464484:T:C	2.70152e-13	-1.24262	-1.41582	2.11018e-07	-1.13115	-1.38619
59464485	chr20:59464485:T:A	7.23928e-13	-0.0787913	-1.59393	2.5253e-07	-0.720974	-1.61677
59464504	chr20:59464504:C:T	9.54049e-14	-1.90186	-1.79743	6.59275e-08	-1.88925	-1.79147
59464777	chr20:59464777:TG:T	2.95511e-12	-2.31606e-10	-0.266127	1.61145e-06	-2.31606e-10	-0.484388
59464793	chr20:59464793:C:T	2.21978e-13	-1.32143	-1.53341	1.03131e-07	-1.69483	-1.53844
59464827	chr20:59464827:G:C	3.99457e-13	-1.88087	-0.386443	2.63487e-07	-1.84789	-0.447377
59464845	chr20:59464845:C:T	1.2382e-12	-2.31606e-10	-1.136	8.50899e-07	-2.31606e-10	-1.12298
59465433	chr20:59465433:T:C	5.64102e-13	-1.92218	-9.89384e-10	3.83063e-07	-1.92108	-9.89384e-10
59465622	chr20:59465622:G:A	1.37222e-12	-1.03323	-9.89384e-10	1.06346e-06	-0.899994	-9.89384e-10
59465640	chr20:59465640:C:A	6.21118e-13	-2.31606e-10	-1.8259	4.35508e-07	-2.31606e-10	-1.79276
59465782	chr20:59465782:G:A	1.88176e-13	-1.53297	-1.48707	1.00893e-07	-1.81266	-1.44255
59465893	chr20:59465893:G:C	1.57175e-12	-2.31606e-10	-0.897473	1.07155e-06	-2.31606e-10	-0.89242
59466444	chr20:59466444:G:C	2.54838e-13	-1.33087	-1.38592	2.03497e-07	-1.22003	-1.33359
59466547	chr20:59466547:C:A	1.17321e-12	-1.18992	-9.89384e-10	9.17703e-07	-1.0474	-9.89384e-10
59466709	chr20:59466709:G:A	1.9148e-12	-2.31606e-10	-0.700047	1.1632e-06	-2.31606e-10	-0.810343
59467111	chr20:59467111:G:A	8.62467e-13	-1.49762	-9.89384e-10	6.03928e-07	-1.46582	-9.89384e-10
59467354	chr20:59467354:C:T	6.0672e-13	-2.31606e-10	-1.84935	4.18188e-07	-2.31606e-10	-1.83335
59467490	chr20:59467490:C:T	6.32703e-13	-2.31606e-10	-1.80742	4.34164e-07	-2.31606e-10	-1.79585
59467613	chr20:59467613:T:C	1.32705e-13	-1.51929	-1.85	9.50555e-08	-1.46384	-1.85098
59467765	chr20:59467765:C:T	1.88814e-12	-2.31606e-10	-0.71407	1.18049e-06	-2.31606e-10	-0.795594
59467810	chr20:59467810:C:T	2.92034e-12	-2.31606e-10	-0.277961	1.86951e-06	-2.31606e-10	-0.335843
59467825	chr20:59467825:A:G	1.21629e-12	-2.31606e-10	-1.15386	8.843e-07	-2.31606e-10	-1.08448
59467854	chr20:59467854:T:C	7.36477e-13	-2.31606e-10	-1.65554	5.155e-07	-2.31606e-10	-1.62414
59467910	chr20:59467910:A:T	1.7971e-12	-0.763485	-9.89384e-10	1.38498e-06	-0.635834	-9.89384e-10
59468007	chr20:59468007:T:C	1.97017e-12	-0.67154	-9.89384e-10	1.48417e-06	-0.566665	-9.89384e-10
59468171	chr20:59468171:G:A	7.71927e-13	-2.31606e-10	-1.60853	5.70485e-07	-2.31606e-10	-1.52279
59468543	chr20:59468543:G:C	1.12482e-13	-1.69031	-1.84431	7.98813e-08	-1.6484	-1.84034
59469113	chr20:59469113:A:AG	1.3374e-12	-2.31606e-10	-1.05894	9.79295e-07	-2.31606e-10	-0.982445
59469247	chr20:59469247:T:A	2.44251e-13	-0.963568	-1.79565	1.92892e-07	-0.824515	-1.78263
59469591	chr20:59469591:G:T	1.61402e-13	-1.40002	-1.7735	1.18785e-07	-1.32706	-1.76491
59469771	chr20:59469771:C:T	3.4447e-13	-1.61149	-0.803921	1.88718e-07	-1.74499	-0.884037
59469787	chr20:59469787:A:G	1.34219e-12	-2.31606e-10	-1.05536	7.95291e-07	-2.31606e-10	-1.19057
59469915	chr20:59469915:T:C	2.57478e-13	-1.01207	-1.69441	1.99028e-07	-0.914469	-1.66136
59470072	chr20:59470072:C:G	9.43134e-14	-1.92156	-1.78924	6.23362e-08	-1.92052	-1.81621
59470103	chr20:59470103:G:C	6.87905e-13	-2.31606e-10	-1.72377	4.75992e-07	-2.31606e-10	-1.70388
59470139	chr20:59470139:A:G	2.02003e-13	-1.10009	-1.84905	1.65565e-07	-0.909041	-1.85087
59470250	chr20:59470250:C:A	6.28362e-13	-2.31606e-10	-1.8143	4.16631e-07	-2.31606e-10	-1.83708
59471776	chr20:59471776:G:A	5.66569e-13	-1.91782	-9.89384e-10	3.85101e-07	-1.91577	-9.89384e-10
59472346	chr20:59472346:T:C	1.46428e-12	-2.31606e-10	-0.968298	9.53003e-07	-2.31606e-10	-1.00966
59472422	chr20:59472422:A:G	1.55997e-13	-1.37297	-1.83461	1.07841e-07	-1.35946	-1.82917
59472862	chr20:59472862:G:A	5.97357e-13	-1.9138	0.048897	5.1244e-07	-1.91583	0.285734
59473100	chr20:59473100:G:A	1.37393e-12	-2.31606e-10	-1.03199	8.69381e-07	-2.31606e-10	-1.1015
59473261	chr20:59473261:G:A	6.74009e-13	-1.90068	0.156508	5.72404e-07	-1.92162	0.402189
59473677	chr20:59473677:C:T	1.90013e-12	-2.31606e-10	-0.707737	1.23066e-06	-2.31606e-10	-0.753975
59473808	chr20:59473808:C:T	6.6596e-13	-2.31606e-10	-1.75619	4.57853e-07	-2.31606e-10	-1.74273
59473829	chr20:59473829:C:T	6.8936e-13	-1.72165	-9.89384e-10	4.61398e-07	-1.73502	-9.89384e-10
59474280	chr20:59474280:A:AT	6.81985e-13	-2.31606e-10	-1.73241	4.47011e-07	-2.31606e-10	-1.76669
59474331	chr20:59474331:C:T	1.41156e-12	-2.31606e-10	-1.00496	9.67516e-07	-2.31606e-10	-0.994545
59474381	chr20:59474381:C:T	6.95445e-13	-2.31606e-10	-1.71286	4.6515e-07	-2.31606e-10	-1.72692
59475420	chr20:59475420:TAGA:T	1.90866e-13	-1.7805	-1.22535	1.2701e-07	-1.69672	-1.3283
59475475	chr20:59475475:G:A	6.06315e-13	-2.31606e-10	-1.85002	4.16959e-07	-2.31606e-10	-1.83629
59475634	chr20:59475634:T:A	7.69534e-13	-2.31606e-10	-1.61163	5.11867e-07	-2.31606e-10	-1.63121
59475905	chr20:59475905:C:T	1.23674e-12	-2.31606e-10	-1.13718	9.94987e-07	-2.31606e-10	-0.966547
59475952	chr20:59475952:G:A	1.22361e-13	-1.84598	-1.60445	9.14891e-08	-1.88807	-1.46499
59476089	chr20:59476089:T:C	1.38261e-13	-1.61714	-1.71114	1.03238e-07	-1.53187	-1.70037
59476196	chr20:59476196:G:C	6.56202e-13	-2.31606e-10	-1.77095	4.44164e-07	-2.31606e-10	-1.77308
59476200	chr20:59476200:T:C	5.64481e-13	-1.92182	0.000315288	3.65809e-07	-1.8921	-0.0750629
59476802	chr20:59476802:C:T	8.75391e-13	-1.48275	-9.89384e-10	5.85884e-07	-1.49615	-9.89384e-10
59476976	chr20:59476976:A:G	2.1911e-13	-1.26359	-1.60425	1.59759e-07	-1.23323	-1.56238
59477416	chr20:59477416:G:C	1.96627e-12	-2.31606e-10	-0.673524	1.29037e-06	-2.31606e-10	-0.706596
59477939	chr20:59477939:A:G	2.18005e-13	-1.22337	-1.64953	1.59288e-07	-1.18895	-1.60961
59477951	chr20:59477951:T:C	4.63749e-13	-1.88159	-0.236486	3.82844e-07	-1.92179	0.000136279
59477956	chr20:59477956:A:G	8.24211e-13	-2.31606e-10	-1.54299	5.2824e-07	-2.31606e-10	-1.59973
59478020	chr20:59478020:A:G	1.26816e-13	-1.87398	-1.54069	9.89358e-08	-1.82788	-1.44693
59478425	chr20:59478425:G:A	6.0873e-13	-2.31606e-10	-1.84604	4.12589e-07	-2.31606e-10	-1.84682
59478557	chr20:59478557:T:C	3.15335e-12	-2.31606e-10	-0.201196	2.54468e-06	-2.31606e-10	-0.0275153
59478726	chr20:59478726:G:A	6.09621e-13	-2.31606e-10	-1.84458	4.10785e-07	-2.31606e-10	-1.85121
59478863	chr20:59478863:G:A	1.66254e-12	-2.31606e-10	-0.841313	1.07861e-06	-2.31606e-10	-0.885846
59479010	chr20:59479010:C:T	6.09449e-13	-2.31606e-10	-1.84486	4.13529e-07	-2.31606e-10	-1.84455
59479393	chr20:59479393:G:A	3.15896e-13	-1.64773	-0.85427	2.23885e-07	-1.80072	-0.657422
59479404	chr20:59479404:A:G	8.99374e-13	-2.31606e-10	-1.45572	5.73229e-07	-2.31606e-10	-1.51799
59479458	chr20:59479458:T:C	1.63083e-12	-2.31606e-10	-0.86057	1.06622e-06	-2.31606e-10	-0.897398
59479712	chr20:59479712:A:G	3.99559e-13	-1.46938	-0.797679	2.5355e-07	-1.65166	-0.68206
59479982	chr20:59479982:T:C	1.24391e-13	-1.70991	-1.72407	8.39098e-08	-1.69856	-1.74098
59479988	chr20:59479988:A:G	6.98499e-13	-1.64846	-0.0600247	4.97954e-07	-1.79642	0.137648
59480523	chr20:59480523:C:T	6.60743e-13	-2.31606e-10	-1.76405	4.41721e-07	-2.31606e-10	-1.7786
59480578	chr20:59480578:T:C	6.05843e-13	-2.31606e-10	-1.8508	4.16018e-07	-2.31606e-10	-1.83855
59480616	chr20:59480616:T:G	6.46963e-13	-2.31606e-10	-1.78513	4.54787e-07	-2.31606e-10	-1.74945
59480633	chr20:59480633:C:T	6.4559e-13	-2.31606e-10	-1.78725	4.3695e-07	-2.31606e-10	-1.78946
59480941	chr20:59480941:T:A	1.4838e-13	-1.49758	-1.76006	1.1018e-07	-1.40698	-1.76018
59480992	chr20:59480992:G:T	1.57788e-12	-2.31606e-10	-0.893578	1.0414e-06	-2.31606e-10	-0.920955
59481138	chr20:59481138:C:T	6.45515e-13	-2.31606e-10	-1.78737	4.34992e-07	-2.31606e-10	-1.79395
59481184	chr20:59481184:C:T	1.2606e-12	-2.31606e-10	-1.11807	8.61701e-07	-2.31606e-10	-1.11037
59481466	chr20:59481466:T:C	1.06295e-12	-2.31606e-10	-1.28861	7.7784e-07	-2.31606e-10	-1.21276
59481560	chr20:59481560:C:T	8.54615e-13	-2.31606e-10	-1.50677	6.28536e-07	-2.31606e-10	-1.42588
59481841	chr20:59481841:C:T	6.12905e-13	-2.31606e-10	-1.83921	4.12354e-07	-2.31606e-10	-1.8474
59481897	chr20:59481897:C:T	2.96417e-13	-1.77528	-0.790371	1.63561e-07	-1.85305	-0.919038
59482003	chr20:59482003:C:A	9.89513e-14	-1.82629	-1.8365	7.65412e-08	-1.68987	-1.84158
59482022	chr20:59482022:T:G	1.6463e-13	-1.81994	-1.33378	1.36898e-07	-1.72721	-1.22283
59482063	chr20:59482063:C:A	6.5688e-13	-1.90665	0.136734	4.32141e-07	-1.90668	0.106156
59482107	chr20:59482107:A:T	6.06516e-13	-2.31606e-10	-1.84969	4.12435e-07	-2.31606e-10	-1.8472
59482262	chr20:59482262:A:G	6.16733e-13	-2.31606e-10	-1.83298	4.13511e-07	-2.31606e-10	-1.84459
59483007	chr20:59483007:G:A	6.26705e-13	-2.31606e-10	-1.81694	4.18303e-07	-2.31606e-10	-1.83307
59483863	chr20:59483863:C:T	1.84245e-13	-1.63196	-1.40919	1.02905e-07	-1.74314	-1.49233
59484023	chr20:59484023:C:T	6.10487e-13	-2.31606e-10	-1.84316	4.14986e-07	-2.31606e-10	-1.84103
59484352	chr20:59484352:T:C	6.08456e-13	-2.31606e-10	-1.84649	4.12014e-07	-2.31606e-10	-1.84822
59484419	chr20:59484419:G:A	6.06055e-13	-2.31606e-10	-1.85045	4.10839e-07	-2.31606e-10	-1.85107
59484704	chr20:59484704:G:A	1.57254e-13	-1.64371	-1.55585	8.59019e-08	-1.75403	-1.66204
59485097	chr20:59485097:G:A	1.35161e-13	-1.78573	-1.56522	7.67207e-08	-1.8601	-1.669
59485155	chr20:59485155:C:T	6.27819e-13	-1.81516	-9.89384e-10	4.14799e-07	-1.84148	-9.89384e-10
59485204	chr20:59485204:T:C	3.07646e-12	-2.31606e-10	-0.225884	2.19754e-06	-2.31606e-10	-0.174183
59485318	chr20:59485318:G:A	6.07531e-13	-2.31606e-10	-1.84801	4.13465e-07	-2.31606e-10	-1.8447
59485528	chr20:59485528:G:A	1.043e-13	-1.85928	-1.75086	7.54851e-08	-1.80908	-1.73626
59485737	chr20:59485737:T:C	1.18628e-13	-1.78775	-1.69367	8.39522e-08	-1.78753	-1.65149
59485758	chr20:59485758:T:C	1.4577e-12	-1.49396	0.521159	1.03945e-06	-1.66026	0.737426
59486623	chr20:59486623:G:A	7.12677e-13	-2.31606e-10	-1.68839	4.97614e-07	-2.31606e-10	-1.65945
59486790	chr20:59486790:A:G	8.98758e-13	-2.31606e-10	-1.4564	5.83535e-07	-2.31606e-10	-1.50017
59486873	chr20:59486873:T:C	9.0755e-14	-1.91695	-1.83231	6.31157e-08	-1.90241	-1.8219
59486924	chr20:59486924:C:A	1.05264e-12	-2.31606e-10	-1.29836	7.70239e-07	-2.31606e-10	-1.22258
59487091	chr20:59487091:G:A	1.32113e-13	-1.9172	-1.45656	8.73514e-08	-1.90584	-1.4935
59487491	chr20:59487491:A:G	1.38899e-13	-1.80606	-1.51761	8.37073e-08	-1.87335	-1.5686
59487624	chr20:59487624:G:A	6.14595e-13	-2.31606e-10	-1.83645	4.13582e-07	-2.31606e-10	-1.84442
59487790	chr20:59487790:T:C	6.18207e-13	-1.86428	0.0336825	3.72029e-07	-1.90793	-0.0423779
59487924	chr20:59487924:T:G	1.88648e-13	-1.91785	-1.09969	1.17246e-07	-1.92085	-1.18416
59488152	chr20:59488152:T:C	1.30847e-13	-1.90539	-1.478	8.69817e-08	-1.88668	-1.5169
59488199	chr20:59488199:G:A	3.71091e-13	-1.71999	-0.620976	2.49215e-07	-1.81858	-0.532385
59488348	chr20:59488348:T:C	2.13079e-13	-1.70369	-1.19206	1.35276e-07	-1.74432	-1.21764
59488519	chr20:59488519:G:A	7.12657e-13	-2.31606e-10	-1.68842	4.91894e-07	-2.31606e-10	-1.67101
59488563	chr20:59488563:G:T	6.10484e-13	-2.31606e-10	-1.84317	4.1855e-07	-2.31606e-10	-1.83248
59489034	chr20:59489034:G:T	1.51435e-12	-2.31606e-10	-0.934677	1.00454e-06	-2.31606e-10	-0.956991
59489280	chr20:59489280:G:A	6.09336e-13	-2.31606e-10	-1.84505	4.17374e-07	-2.31606e-10	-1.83529
59489685	chr20:59489685:A:T	8.36804e-13	-2.31606e-10	-1.52783	5.62483e-07	-2.31606e-10	-1.53692
59489751	chr20:59489751:G:T	3.18136e-13	-1.7608	-0.734133	1.5787e-07	-1.82882	-0.978682
59489921	chr20:59489921:C:T	6.07465e-13	-2.31606e-10	-1.84812	4.1586e-07	-2.31606e-10	-1.83893
59490042	chr20:59490042:A:G	3.71059e-13	-1.76717	-0.573885	1.80955e-07	-1.83424	-0.836786
59490145	chr20:59490145:G:A	2.40558e-13	-1.70923	-1.06522	1.30345e-07	-1.78934	-1.20975
59490388	chr20:59490388:G:A	7.93958e-13	-2.31606e-10	-1.58039	5.55585e-07	-2.31606e-10	-1.54926
59490550	chr20:59490550:T:C	1.80989e-13	-1.26293	-1.79605	1.61311e-07	-0.978374	-1.80757
59490849	chr20:59490849:G:A	7.27752e-12	-2.31606e-10	0.635129	5.138e-06	-2.31606e-10	0.675143
59490906	chr20:59490906:A:G	7.75663e-13	-2.31606e-10	-1.6037	4.83924e-07	-2.31606e-10	-1.68735
59491202	chr20:59491202:C:G	5.76834e-13	-1.89986	-9.89384e-10	3.91447e-07	-1.89943	-9.89384e-10
59491462	chr20:59491462:A:G	6.13803e-13	-2.31606e-10	-1.83774	4.14513e-07	-2.31606e-10	-1.84217
59491559	chr20:59491559:CTT:C	1.36258e-13	-1.64064	-1.70222	8.44862e-08	-1.68762	-1.74507
59491778	chr20:59491778:G:A	6.73001e-13	-2.31606e-10	-1.74567	4.68769e-07	-2.31606e-10	-1.71917
59491889	chr20:59491889:C:A	1.14673e-12	-2.31606e-10	-1.21275	8.04214e-07	-2.31606e-10	-1.17941
59492121	chr20:59492121:T:C	1.04857e-12	-1.30224	-9.89384e-10	1.03679e-06	-0.925393	-9.89384e-10
59492263	chr20:59492263:C:T	3.03821e-13	-1.88855	-0.652427	1.92724e-07	-1.84709	-0.760931
59492368	chr20:59492368:G:A	9.84557e-13	-1.36523	-9.89384e-10	6.51692e-07	-1.3897	-9.89384e-10
59492420	chr20:59492420:T:C	7.5451e-13	-2.31606e-10	-1.63135	4.92107e-07	-2.31606e-10	-1.67058
59492888	chr20:59492888:G:A	6.13316e-13	-2.31606e-10	-1.83854	4.20253e-07	-2.31606e-10	-1.82842
59492905	chr20:59492905:G:A	2.84303e-13	-1.92086	-0.686521	1.76808e-07	-1.90534	-0.788873
59492914	chr20:59492914:G:A	1.49953e-13	-1.69697	-1.55012	1.07461e-07	-1.64154	-1.55061
59492958	chr20:59492958:A:G	1.0709e-12	-1.28116	-9.89384e-10	1.06975e-06	-0.894098	-9.89384e-10
59492969	chr20:59492969:C:T	7.50608e-13	-2.31606e-10	-1.63653	4.94509e-07	-2.31606e-10	-1.66571
59493115	chr20:59493115:A:G	7.03061e-13	-2.31606e-10	-1.70197	4.88577e-07	-2.31606e-10	-1.67778
59493212	chr20:59493212:TCTC:T	6.50465e-13	-2.31606e-10	-1.77973	4.46983e-07	-2.31606e-10	-1.76676
59493225	chr20:59493225:G:C	1.02973e-12	-1.32036	-9.89384e-10	1.0153e-06	-0.946339	-9.89384e-10
59493547	chr20:59493547:G:C	6.09889e-13	-2.31606e-10	-1.84414	4.15335e-07	-2.31606e-10	-1.84019
59494020	chr20:59494020:C:G	7.04688e-13	-2.31606e-10	-1.69966	4.88999e-07	-2.31606e-10	-1.67692
59494210	chr20:59494210:T:G	8.22584e-13	-2.31606e-10	-1.54497	5.17826e-07	-2.31606e-10	-1.61964
59494237	chr20:59494237:G:A	5.968e-12	-2.31606e-10	0.436751	3.69799e-06	-2.31606e-10	0.346269
59494503	chr20:59494503:T:C	8.91263e-14	-1.92077	-1.84659	6.0858e-08	-1.90946	-1.85127
59494534	chr20:59494534:A:G	7.26557e-12	-2.31606e-10	0.633485	6.66038e-06	-2.31606e-10	0.934654
59494734	chr20:59494734:C:T	1.10458e-13	-1.92217	-1.63061	9.93083e-08	-1.88363	-1.38742
59494857	chr20:59494857:C:T	7.05422e-13	-1.69862	-9.89384e-10	5.01696e-07	-1.65128	-9.89384e-10
59494864	chr20:59494864:C:T	1.08006e-12	-2.31606e-10	-1.27264	8.11895e-07	-2.31606e-10	-1.16991
59494951	chr20:59494951:T:C	1.05312e-12	-1.47108	0.173184	9.49801e-07	-1.30076	0.287737
59495070	chr20:59495070:C:T	1.5632e-13	-1.91769	-1.28782	1.28088e-07	-1.87859	-1.13796
59495489	chr20:59495489:T:C	1.47443e-13	-1.76899	-1.49499	1.01272e-07	-1.72645	-1.52502
59496316	chr20:59496316:A:G	1.10895e-13	-1.70908	-1.83975	7.84282e-08	-1.68974	-1.81735
59496458	chr20:59496458:C:T	6.05677e-13	-2.31606e-10	-1.85107	4.23587e-07	-2.31606e-10	-1.82052
59496775	chr20:59496775:G:A	1.36198e-13	-1.68037	-1.66294	1.03827e-07	-1.64817	-1.57838
59496925	chr20:59496925:G:A	8.77811e-13	-2.31606e-10	-1.47999	5.60086e-07	-2.31606e-10	-1.54119
59497038	chr20:59497038:C:T	1.39849e-13	-1.66294	-1.65391	1.1718e-07	-1.54285	-1.56271
59497234	chr20:59497234:C:T	7.41268e-13	-2.31606e-10	-1.64905	5.72581e-07	-2.31606e-10	-1.51912
59497701	chr20:59497701:G:A	9.60552e-13	-2.31606e-10	-1.38991	7.17889e-07	-2.31606e-10	-1.29296
59498658	chr20:59498658:T:C	1.87522e-13	-1.43188	-1.59164	1.57715e-07	-1.24946	-1.55903
59498865	chr20:59498865:A:G	1.74813e-13	-1.86612	-1.22758	1.46935e-07	-1.84615	-1.03314
59499432	chr20:59499432:C:T	1.8714e-13	-1.17643	-1.84913	1.50183e-07	-1.00937	-1.84805
59499742	chr20:59499742:A:C	1.57375e-12	-2.31606e-10	-0.896203	1.4304e-06	-2.31606e-10	-0.603568
59499895	chr20:59499895:C:T	3.60244e-13	-1.39863	-0.972011	2.0691e-07	-1.36613	-1.17086
59500230	chr20:59500230:A:G	1.44344e-13	-1.59901	-1.68621	1.11207e-07	-1.4733	-1.68458
59500258	chr20:59500258:A:G	1.43354e-13	-1.60481	-1.6873	1.10386e-07	-1.47972	-1.68557
59500440	chr20:59500440:G:A	1.74171e-12	-2.31606e-10	-0.794795	1.34206e-06	-2.31606e-10	-0.667319
59500486	chr20:59500486:A:G	1.70459e-13	-1.65013	-1.46879	1.05943e-07	-1.74528	-1.4611
59500797	chr20:59500797:C:T	1.13287e-13	-1.85532	-1.67217	7.65716e-08	-1.85063	-1.68042
59501311	chr20:59501311:C:T	9.61285e-14	-1.90431	-1.78742	6.95409e-08	-1.90472	-1.72264
59501979	chr20:59501979:G:A	1.16125e-13	-1.83371	-1.66904	7.60475e-08	-1.79884	-1.73908
59502537	chr20:59502537:C:T	1.61522e-13	-1.70982	-1.46296	9.56568e-08	-1.74794	-1.56057
59502600	chr20:59502600:G:A	3.35756e-13	-1.31361	-1.12743	1.96501e-07	-1.281	-1.30761
59502847	chr20:59502847:C:T	6.4243e-13	-1.79216	-9.89384e-10	4.45746e-07	-1.76953	-9.89384e-10
59503357	chr20:59503357:A:G	3.01312e-13	-1.73331	-0.815964	2.64094e-07	-1.68257	-0.610403
59503367	chr20:59503367:G:A	3.63888e-13	-1.37899	-0.981583	2.90135e-07	-1.52734	-0.671585
59503490	chr20:59503490:G:A	9.8438e-14	-1.82058	-1.84741	6.61676e-08	-1.83908	-1.83801
59503792	chr20:59503792:T:C	5.48656e-12	-1.77767	2.13031	8.00773e-06	-1.73808	2.85697
59504183	chr20:59504183:G:A	5.84561e-13	-1.88656	-9.89384e-10	3.99818e-07	-1.87827	-9.89384e-10
59504626	chr20:59504626:G:A	5.64201e-13	-1.92201	-9.89384e-10	3.82879e-07	-1.92156	-9.89384e-10
59504650	chr20:59504650:T:G	5.69774e-13	-1.91218	-9.89384e-10	3.89224e-07	-1.90512	-9.89384e-10
59504660	chr20:59504660:C:G	6.79696e-13	-2.31606e-10	-1.73577	4.57298e-07	-2.31606e-10	-1.74394
59504878	chr20:59504878:G:A	7.04051e-13	-2.31606e-10	-1.70057	4.72919e-07	-2.31606e-10	-1.71035
59505044	chr20:59505044:G:A	1.83556e-13	-1.3141	-1.7308	1.49038e-07	-1.12933	-1.73575
59505396	chr20:59505396:C:T	1.06186e-13	-1.7998	-1.79243	7.96286e-08	-1.69156	-1.80034
59505466	chr20:59505466:C:T	8.21349e-13	-2.31606e-10	-1.54647	5.35133e-07	-2.31606e-10	-1.58676
59505580	chr20:59505580:G:A	1.90086e-13	-1.37452	-1.63542	1.27829e-07	-1.3593	-1.65928
59505583	chr20:59505583:T:C	5.71562e-13	-1.90904	-9.89384e-10	3.90695e-07	-1.90135	-9.89384e-10
59506103	chr20:59506103:G:T	1.84693e-13	-1.36335	-1.67537	1.24458e-07	-1.34755	-1.69776
59506165	chr20:59506165:C:T	6.09213e-13	-2.31606e-10	-1.84525	4.10785e-07	-2.31606e-10	-1.85121
59506189	chr20:59506189:A:C	6.81421e-13	-2.31606e-10	-1.73324	4.80049e-07	-2.31606e-10	-1.69539
59506513	chr20:59506513:C:T	9.04894e-14	-1.9101	-1.84209	6.24396e-08	-1.89001	-1.84507
59507284	chr20:59507284:G:A	9.98804e-13	-1.84636	0.495507	6.78018e-07	-1.83677	0.486665
59507363	chr20:59507363:T:C	1.82668e-13	-1.39652	-1.65322	1.23375e-07	-1.37942	-1.67464
59507890	chr20:59507890:A:G	1.77844e-13	-1.38232	-1.69419	1.2034e-07	-1.36441	-1.71455
59508590	chr20:59508590:G:A	6.43741e-13	-2.31606e-10	-1.79012	4.32718e-07	-2.31606e-10	-1.79919
59508664	chr20:59508664:T:C	1.92231e-13	-1.29805	-1.70068	1.30332e-07	-1.27939	-1.71981
59509067	chr20:59509067:A:G	6.11243e-13	-2.31606e-10	-1.84192	4.12337e-07	-2.31606e-10	-1.84744
59509213	chr20:59509213:G:A	1.17356e-12	-1.18962	-9.89384e-10	8.24361e-07	-1.15467	-9.89384e-10
59509262	chr20:59509262:A:T	4.47932e-13	-0.385623	-1.76715	4.1675e-07	-0.0742083	-1.76258
59509685	chr20:59509685:C:T	9.94805e-13	-2.31606e-10	-1.35487	6.20103e-07	-2.31606e-10	-1.43939
59509752	chr20:59509752:T:C	5.70842e-13	-1.9103	-9.89384e-10	3.90522e-07	-1.90179	-9.89384e-10
59510745	chr20:59510745:G:A	2.71355e-13	-1.08938	-1.56461	2.25279e-07	-0.885761	-1.56617
59510842	chr20:59510842:C:T	1.74663e-13	-1.42282	-1.67174	1.27724e-07	-1.33295	-1.68645
59511254	chr20:59511254:G:C	1.31492e-13	-1.91533	-1.46314	8.83206e-08	-1.91122	-1.47708
59511666	chr20:59511666:C:T	1.37706e-13	-1.54023	-1.79207	8.84059e-08	-1.60582	-1.78152
59511744	chr20:59511744:G:A	2.36936e-12	-0.391974	-0.0950672	1.62442e-06	-0.524328	0.0479594
59511747	chr20:59511747:G:A	1.58123e-13	-1.87988	-1.31416	9.71036e-08	-1.88939	-1.40411
59511792	chr20:59511792:T:C	6.08842e-13	-2.31606e-10	-1.84586	4.18561e-07	-2.31606e-10	-1.83245
59511829	chr20:59511829:A:G	6.62707e-13	-2.31606e-10	-1.76108	4.37069e-07	-2.31606e-10	-1.78919
59511844	chr20:59511844:C:T	1.94349e-12	-2.31606e-10	-0.685178	1.48891e-06	-2.31606e-10	-0.56348
59511869	chr20:59511869:C:T	6.98962e-13	-2.31606e-10	-1.70782	4.53915e-07	-2.31606e-10	-1.75137
59511942	chr20:59511942:A:G	8.7399e-13	-1.48435	-9.89384e-10	5.61109e-07	-1.53936	-9.89384e-10
59512079	chr20:59512079:C:T	1.39524e-13	-1.88083	-1.43835	8.6826e-08	-1.89029	-1.51508
59512266	chr20:59512266:T:A	1.14795e-13	-1.69825	-1.81602	8.84709e-08	-1.56654	-1.82006
59512389	chr20:59512389:A:T	1.95213e-13	-1.9121	-1.07123	1.24753e-07	-1.90786	-1.13508
59512544	chr20:59512544:T:C	3.52696e-13	-1.44059	-0.951218	2.14109e-07	-1.44135	-1.06144
59512571	chr20:59512571:C:T	1.31354e-13	-1.78232	-1.5972	9.63186e-08	-1.66598	-1.63564
59512613	chr20:59512613:T:C	6.35411e-13	-2.31606e-10	-1.80314	4.26884e-07	-2.31606e-10	-1.81276
59512926	chr20:59512926:C:T	6.05526e-13	-2.31606e-10	-1.85132	4.11632e-07	-2.31606e-10	-1.84915
59512933	chr20:59512933:C:T	9.19938e-14	-1.91782	-1.81787	6.35218e-08	-1.91963	-1.79826
59513139	chr20:59513139:C:T	4.46938e-13	-1.0105	-1.1445	4.00499e-07	-0.796732	-1.07984
59513203	chr20:59513203:C:T	1.51206e-13	-1.50074	-1.73803	1.14798e-07	-1.38522	-1.74089
59513410	chr20:59513410:T:A	8.00116e-13	-2.31606e-10	-1.57266	5.5169e-07	-2.31606e-10	-1.55629
59513542	chr20:59513542:T:C	3.39936e-13	-0.839433	-1.58923	3.31018e-07	-0.492658	-1.57445
59513582	chr20:59513582:T:A	6.05986e-13	-2.31606e-10	-1.85056	4.15528e-07	-2.31606e-10	-1.83973
59513671	chr20:59513671:A:G	6.11913e-13	-2.31606e-10	-1.84083	4.22624e-07	-2.31606e-10	-1.82279
59513675	chr20:59513675:G:C	6.06133e-13	-2.31606e-10	-1.85032	4.15547e-07	-2.31606e-10	-1.83968
59513855	chr20:59513855:T:C	1.72555e-12	-2.31606e-10	-0.804113	1.2549e-06	-2.31606e-10	-0.734462
59513899	chr20:59513899:C:T	2.21406e-13	-1.03731	-1.82011	1.69048e-07	-0.92112	-1.81797
59513909	chr20:59513909:C:T	3.26327e-12	-2.31606e-10	-0.166932	2.40856e-06	-2.31606e-10	-0.0824947
59513935	chr20:59513935:C:T	1.32941e-12	-2.31606e-10	-1.06493	9.86915e-07	-2.31606e-10	-0.974694
59513964	chr20:59513964:T:C	2.51479e-13	-1.60023	-1.12982	1.62128e-07	-1.57131	-1.20958
59513982	chr20:59513982:GTGCATTAGCAC:G	9.06272e-13	-2.31606e-10	-1.44808	6.44336e-07	-2.31606e-10	-1.40106
59514111	chr20:59514111:T:C	3.51698e-13	-1.11855	-1.27609	2.56885e-07	-0.971257	-1.34939
59514166	chr20:59514166:C:T	1.61388e-12	-0.871023	-9.89384e-10	9.83919e-07	-0.977734	-9.89384e-10
59514176	chr20:59514176:C:CAAAT	6.26324e-13	-2.31606e-10	-1.81755	4.20159e-07	-2.31606e-10	-1.82864
59514178	chr20:59514178:TC:T	6.26519e-13	-2.31606e-10	-1.81724	4.2025e-07	-2.31606e-10	-1.82843
59514467	chr20:59514467:A:G	1.15032e-13	-1.86331	-1.6489	8.5865e-08	-1.83188	-1.58462
59514726	chr20:59514726:T:A	1.33856e-13	-1.57931	-1.78134	1.09832e-07	-1.41279	-1.75753
59514861	chr20:59514861:G:A	7.89327e-13	-2.31606e-10	-1.58624	5.20782e-07	-2.31606e-10	-1.61395
59514876	chr20:59514876:G:A	1.9525e-13	-1.31207	-1.67107	1.45896e-07	-1.2113	-1.67508
59515016	chr20:59515016:T:C	6.07404e-13	-2.31606e-10	-1.84822	4.11669e-07	-2.31606e-10	-1.84906
59515301	chr20:59515301:G:A	2.55669e-13	-1.1939	-1.51963	2.31137e-07	-0.963572	-1.4627
59515454	chr20:59515454:G:C	1.37396e-12	-2.31606e-10	-1.03197	9.39964e-07	-2.31606e-10	-1.02344
59515612	chr20:59515612:G:C	5.99933e-13	-0.102769	-1.75783	7.81378e-07	0.540091	-1.74831
59515627	chr20:59515627:A:G	2.02354e-12	-2.31606e-10	-0.644813	1.54366e-06	-2.31606e-10	-0.527367
59515638	chr20:59515638:G:T	4.62217e-13	-1.09404	-1.02734	3.25146e-07	-1.03556	-1.04944
59515807	chr20:59515807:C:T	6.1874e-13	-1.82973	-9.89384e-10	4.24092e-07	-1.81933	-9.89384e-10
59516169	chr20:59516169:A:G	7.33989e-13	-1.29701	-0.361915	5.07805e-07	-1.29016	-0.349017
59516215	chr20:59516215:C:T	5.75855e-13	-1.90156	-9.89384e-10	3.91073e-07	-1.90038	-9.89384e-10
59516261	chr20:59516261:A:G	2.80036e-13	-1.67781	-0.944682	2.68811e-07	-1.38874	-0.886526
59516557	chr20:59516557:C:T	2.05247e-12	-2.31606e-10	-0.63062	1.41002e-06	-2.31606e-10	-0.617918
59516633	chr20:59516633:A:C	1.75104e-12	-2.31606e-10	-0.789452	1.04313e-06	-2.31606e-10	-0.919297
59516705	chr20:59516705:G:A	1.34265e-12	-2.31606e-10	-1.05502	9.155e-07	-2.31606e-10	-1.04981
59516874	chr20:59516874:G:A	1.06965e-12	-2.31606e-10	-1.28233	6.83045e-07	-2.31606e-10	-1.34272
59516935	chr20:59516935:C:G	1.40143e-12	-2.31606e-10	-1.01217	8.79317e-07	-2.31606e-10	-1.09013
59517084	chr20:59517084:C:T	1.96655e-12	-2.31606e-10	-0.673383	1.1597e-06	-2.31606e-10	-0.813362
59517477	chr20:59517477:T:C	9.62573e-14	-1.90509	-1.7853	6.40414e-08	-1.91093	-1.79881
59517541	chr20:59517541:C:T	5.59234e-13	-0.646793	-1.28406	4.57736e-07	-0.31601	-1.42697
59517558	chr20:59517558:C:T	2.7164e-13	-0.838075	-1.81486	2.48713e-07	-0.520391	-1.83258
59518215	chr20:59518215:G:C	1.86383e-11	-1.7704	3.34595	6.86763e-06	-1.76912	2.73442
59518374	chr20:59518374:A:G	1.29154e-13	-1.69543	-1.70098	1.02871e-07	-1.57521	-1.66059
59518512	chr20:59518512:A:G	6.55157e-13	-2.31606e-10	-1.77254	4.29059e-07	-2.31606e-10	-1.80768
59518850	chr20:59518850:T:C	1.08779e-12	-0.356149	-0.909367	7.6476e-07	-0.0758848	-1.15383
59519119	chr20:59519119:T:A	9.86293e-13	-2.31606e-10	-1.36346	6.36031e-07	-2.31606e-10	-1.41403
59519368	chr20:59519368:G:A	5.68206e-13	-1.91493	-9.89384e-10	3.84721e-07	-1.91676	-9.89384e-10
59519401	chr20:59519401:G:T	2.76201e-13	-1.32989	-1.3064	1.3704e-07	-1.45691	-1.49209
59519461	chr20:59519461:A:G	3.72914e-13	-1.08488	-1.25119	1.75111e-07	-1.26011	-1.44375
59519535	chr20:59519535:T:C	4.74647e-13	-1.86426	-0.230586	2.38391e-07	-1.82295	-0.572417
59519658	chr20:59519658:G:A	4.32315e-13	-1.92195	-0.266313	2.1099e-07	-1.91375	-0.603721
59520422	chr20:59520422:C:T	1.35767e-12	-1.04389	-9.89384e-10	7.94706e-07	-1.19131	-9.89384e-10
59520498	chr20:59520498:G:A	6.34056e-13	-2.31606e-10	-1.80528	4.3271e-07	-2.31606e-10	-1.79921
59520616	chr20:59520616:C:T	6.27889e-13	-2.31606e-10	-1.81505	4.35028e-07	-2.31606e-10	-1.79387
59520752	chr20:59520752:C:T	9.31239e-14	-1.87327	-1.85022	6.30918e-08	-1.87842	-1.84626
59520778	chr20:59520778:G:A	2.11799e-12	-2.31606e-10	-0.599192	1.71037e-06	-2.31606e-10	-0.424812
59520782	chr20:59520782:C:T	9.12984e-13	-2.31606e-10	-1.4407	5.91819e-07	-2.31606e-10	-1.48608
59521043	chr20:59521043:A:G	9.20166e-13	-2.31606e-10	-1.43286	5.9471e-07	-2.31606e-10	-1.4812
59521170	chr20:59521170:C:T	1.6512e-12	-0.161163	-0.686996	1.09186e-06	0.0919062	-0.965545
59521317	chr20:59521317:G:A	6.06407e-13	-2.31606e-10	-1.84987	4.10769e-07	-2.31606e-10	-1.85125
59521415	chr20:59521415:T:C	1.29924e-12	-2.31606e-10	-1.08788	7.8156e-07	-2.31606e-10	-1.20799
59521448	chr20:59521448:C:T	1.38523e-12	-2.31606e-10	-1.02379	9.09838e-07	-2.31606e-10	-1.05601
59521513	chr20:59521513:A:G	1.36244e-12	-2.31606e-10	-1.04038	8.1765e-07	-2.31606e-10	-1.16284
59521686	chr20:59521686:G:A	8.23691e-13	-2.31606e-10	-1.54362	5.37424e-07	-2.31606e-10	-1.58249
59522342	chr20:59522342:C:T	6.14143e-13	-2.31606e-10	-1.83719	4.16744e-07	-2.31606e-10	-1.83681
59522928	chr20:59522928:C:T	1.1511e-13	-1.66691	-1.84462	8.96153e-08	-1.52255	-1.8512
59522929	chr20:59522929:G:A	2.54324e-13	-1.74721	-0.971594	1.8003e-07	-1.75269	-0.92346
59523033	chr20:59523033:C:T	1.58008e-13	-1.75903	-1.43574	1.06618e-07	-1.76447	-1.43555
59523074	chr20:59523074:C:T	1.65148e-12	-0.847992	-9.89384e-10	9.74544e-07	-0.987307	-9.89384e-10
59523127	chr20:59523127:AAG:A	9.12043e-13	-2.31606e-10	-1.44173	5.89135e-07	-2.31606e-10	-1.49062
59523336	chr20:59523336:C:T	6.17905e-13	-2.31606e-10	-1.83108	4.16582e-07	-2.31606e-10	-1.83719
59523364	chr20:59523364:A:G	1.07482e-12	-2.31606e-10	-1.27751	7.11821e-07	-2.31606e-10	-1.30145
59523407	chr20:59523407:A:C	9.50066e-13	-2.31606e-10	-1.40089	5.93827e-07	-2.31606e-10	-1.48269
59523772	chr20:59523772:G:A	3.85894e-13	-1.36577	-0.936081	2.12295e-07	-1.27667	-1.23463
59523804	chr20:59523804:T:C	5.56501e-13	-1.26846	-0.667287	3.01445e-07	-1.177	-0.983694
59523829	chr20:59523829:T:C	5.10295e-13	-1.21789	-0.804539	2.80789e-07	-1.18816	-1.04352
59524037	chr20:59524037:G:A	7.77473e-13	-2.31606e-10	-1.60137	5.45196e-07	-2.31606e-10	-1.56813
59524455	chr20:59524455:G:A	1.16606e-12	-2.31606e-10	-1.19603	7.97067e-07	-2.31606e-10	-1.18834
59524694	chr20:59524694:T:C	9.62227e-13	-2.31606e-10	-1.38817	6.22023e-07	-2.31606e-10	-1.4363
59525022	chr20:59525022:A:T	5.64434e-13	-1.92159	-9.89384e-10	3.83093e-07	-1.921	-9.89384e-10
59525186	chr20:59525186:A:G	6.07126e-13	-2.31606e-10	-1.84868	4.11978e-07	-2.31606e-10	-1.84831
59525528	chr20:59525528:T:A	1.06422e-13	-1.82191	-1.7681	7.49583e-08	-1.83323	-1.71911
59525536	chr20:59525536:G:T	1.08963e-12	-1.26383	-9.89384e-10	8.00886e-07	-1.18356	-9.89384e-10
59525783	chr20:59525783:G:T	4.95209e-13	-0.206631	-1.84581	5.45757e-07	0.276741	-1.84384
59525796	chr20:59525796:G:C	5.98225e-13	-0.0173587	-1.84609	6.71346e-07	0.484196	-1.84419
59525885	chr20:59525885:T:C	5.79919e-13	-1.89453	-9.89384e-10	3.93577e-07	-1.894	-9.89384e-10
59525955	chr20:59525955:G:A	6.46593e-12	0.164954	0.351931	4.77467e-06	0.508633	0.0931712
59525960	chr20:59525960:T:C	5.30638e-13	-0.193186	-1.79015	5.13823e-07	0.176199	-1.8036
59526044	chr20:59526044:C:T	2.96462e-13	-1.9192	-0.646292	2.14889e-07	-1.92051	-0.578643
59526311	chr20:59526311:G:T	5.71826e-13	-1.90858	-9.89384e-10	3.88004e-07	-1.90826	-9.89384e-10
59526507	chr20:59526507:G:A	1.21257e-12	0.683561	-1.84048	1.13455e-06	1.01031	-1.8456
59527068	chr20:59527068:G:C	1.82688e-12	-2.31606e-10	-0.747053	1.05327e-06	-2.31606e-10	-0.909624
59527074	chr20:59527074:G:A	1.40864e-12	0.725005	-1.73204	1.30303e-06	1.05529	-1.75212
59527075	chr20:59527075:C:T	6.18237e-13	-2.31606e-10	-1.83055	4.20961e-07	-2.31606e-10	-1.82674
59527076	chr20:59527076:T:C	5.99476e-13	-1.86136	-9.89384e-10	4.09557e-07	-1.8542	-9.89384e-10
59527182	chr20:59527182:A:G	1.01122e-12	-2.31606e-10	-1.3385	6.39892e-07	-2.31606e-10	-1.40798
59527318	chr20:59527318:C:T	4.39727e-13	-0.707116	-1.46415	4.00622e-07	-0.388607	-1.48765
59527336	chr20:59527336:A:G	8.27942e-13	-2.31606e-10	-1.53847	5.24345e-07	-2.31606e-10	-1.60713
59527429	chr20:59527429:C:A	3.53598e-13	-0.623874	-1.76538	3.30242e-07	-0.298511	-1.77094
59527615	chr20:59527615:A:T	4.1873e-13	-1.55532	-0.664869	2.41938e-07	-1.45564	-0.924958
59527734	chr20:59527734:G:A	2.7319e-13	-1.89353	-0.75372	2.00225e-07	-1.89437	-0.675467
59527978	chr20:59527978:A:G	1.87399e-12	-2.31606e-10	-0.72159	1.09409e-06	-2.31606e-10	-0.871597
59527984	chr20:59527984:A:T	2.72893e-13	-1.8969	-0.751432	2.0006e-07	-1.89747	-0.67319
59528020	chr20:59528020:G:A	1.89883e-12	-2.31606e-10	-0.708423	1.28364e-06	-2.31606e-10	-0.711826
59528211	chr20:59528211:C:T	1.76354e-12	-2.31606e-10	-0.782336	1.20456e-06	-2.31606e-10	-0.775411
59528303	chr20:59528303:G:C	7.31411e-12	-0.98719	1.62733	3.43528e-06	-0.870539	1.14312
59528478	chr20:59528478:G:A	1.92369e-13	-1.31905	-1.67895	1.43422e-07	-1.2073	-1.69618
59528497	chr20:59528497:A:G	2.26074e-12	0.374156	-0.908124	2.0469e-06	0.678555	-0.923752
59528590	chr20:59528590:A:G	8.06204e-13	-1.38842	-0.176663	5.05975e-07	-1.40599	-0.236802
59528773	chr20:59528773:T:C	1.23517e-13	-1.86815	-1.57289	8.18246e-08	-1.87552	-1.58918
59528774	chr20:59528774:G:A	1.36867e-13	-1.85809	-1.48031	9.2461e-08	-1.8491	-1.49339
59528826	chr20:59528826:C:T	2.91804e-13	-1.58464	-0.996688	2.26752e-07	-1.43701	-1.00841
59529108	chr20:59529108:C:G	1.3903e-12	-2.31606e-10	-1.02014	8.79834e-07	-2.31606e-10	-1.08954
59529344	chr20:59529344:G:C	6.09297e-13	-2.31606e-10	-1.84511	4.11929e-07	-2.31606e-10	-1.84843
59529379	chr20:59529379:T:C	1.48203e-12	-2.31606e-10	-0.956251	1.11812e-06	-2.31606e-10	-0.84987
59529510	chr20:59529510:A:G	1.43658e-13	-1.53955	-1.75043	7.83156e-08	-1.75461	-1.75392
59530000	chr20:59530000:T:C	8.18702e-13	-2.31606e-10	-1.5497	6.00595e-07	-2.31606e-10	-1.47136
59530038	chr20:59530038:T:C	3.72408e-13	-1.83517	-0.502255	2.86443e-07	-1.87375	-0.33799
59530078	chr20:59530078:G:A	6.40856e-13	-2.31606e-10	-1.79461	4.28317e-07	-2.31606e-10	-1.80941
59530618	chr20:59530618:AAAC:A	1.36569e-13	-1.60148	-1.7391	8.61388e-08	-1.67973	-1.73359
59530692	chr20:59530692:A:C	5.9901e-13	-1.80748	-0.0546561	4.85009e-07	-1.84943	0.164317
59530752	chr20:59530752:C:T	7.50133e-13	0.17074	-1.80791	5.96148e-07	0.291222	-1.77001
59531024	chr20:59531024:A:G	1.27292e-12	-1.88704	0.778697	1.1311e-06	-1.91465	1.07632
59531199	chr20:59531199:C:A	1.03716e-12	0.379564	-1.69273	8.51202e-07	0.499972	-1.6226
59531320	chr20:59531320:A:G	2.91309e-12	-2.31606e-10	-0.280449	2.03671e-06	-2.31606e-10	-0.250187
59531447	chr20:59531447:G:A	5.64117e-13	-1.92216	-9.89384e-10	4.04735e-07	-1.86604	-9.89384e-10
59531518	chr20:59531518:C:T	1.79637e-13	-1.3552	-1.71128	1.48628e-07	-1.13319	-1.73464
59531757	chr20:59531757:T:A	9.31521e-12	-2.31606e-10	0.881987	7.05064e-06	-2.31606e-10	0.991596
59532665	chr20:59532665:T:C	1.30229e-12	-0.914782	-0.170759	1.13801e-06	-0.863927	0.0316878
59532810	chr20:59532810:G:T	6.47801e-13	-2.31606e-10	-1.78383	4.34188e-07	-2.31606e-10	-1.7958
59534755	chr20:59534755:G:C	1.65761e-13	-1.31444	-1.83243	1.01674e-07	-1.41377	-1.83374
59535664	chr20:59535664:T:C	2.59052e-11	-1.87061	3.77539	2.66567e-05	-1.81801	4.13952
59535820	chr20:59535820:G:A	6.47076e-13	-2.31606e-10	-1.78495	4.34685e-07	-2.31606e-10	-1.79465
59536798	chr20:59536798:C:A	2.23938e-12	-1.91145	1.36799	1.89972e-06	-1.88026	1.56044
59536850	chr20:59536850:C:T	7.61902e-13	-2.31606e-10	-1.6216	5.11702e-07	-2.31606e-10	-1.63153
59536905	chr20:59536905:G:A	1.10733e-12	-1.39614	0.14843	8.44103e-07	-1.35239	0.221385
59537152	chr20:59537152:A:G	6.78217e-13	-1.73795	-9.89384e-10	4.84646e-07	-1.68586	-9.89384e-10
59537154	chr20:59537154:G:A	6.52917e-13	-1.77597	-9.89384e-10	4.64237e-07	-1.72888	-9.89384e-10
59537251	chr20:59537251:A:G	6.72387e-12	-2.31606e-10	0.556003	5.14098e-06	-2.31606e-10	0.675722
59537320	chr20:59537320:C:T	8.52811e-13	-1.50888	-9.89384e-10	6.35562e-07	-1.41477	-9.89384e-10
59537379	chr20:59537379:G:A	2.77871e-12	-1.91746	1.58978	2.40727e-06	-1.89343	1.8104
59537458	chr20:59537458:G:T	5.66994e-13	-1.91707	-9.89384e-10	3.89805e-07	-1.90363	-9.89384e-10
59537586	chr20:59537586:C:T	6.35179e-13	-2.31606e-10	-1.80351	4.3498e-07	-2.31606e-10	-1.79398
59537632	chr20:59537632:C:T	8.25638e-12	-2.31606e-10	0.761325	6.09017e-06	-2.31606e-10	0.845155
59537924	chr20:59537924:T:C	3.55374e-12	-1.91132	1.82966	3.10474e-06	-1.88061	2.05202
59537934	chr20:59537934:C:T	4.67017e-12	-2.31606e-10	0.191534	2.63205e-06	-2.31606e-10	0.00624049
59538469	chr20:59538469:G:T	2.76295e-12	-2.31606e-10	-0.333361	2.06763e-06	-2.31606e-10	-0.235118
59538624	chr20:59538624:A:G	1.0597e-13	-1.74849	-1.84577	6.97826e-08	-1.77322	-1.85067
59538787	chr20:59538787:C:T	5.10569e-12	0.280694	-9.89384e-10	3.77188e-06	0.366051	-9.89384e-10
59538852	chr20:59538852:A:G	5.91711e-13	-1.8744	-9.89384e-10	4.10652e-07	-1.85153	-9.89384e-10
59539053	chr20:59539053:C:T	1.91071e-13	-1.32943	-1.67534	1.16812e-07	-1.42893	-1.67978
59539112	chr20:59539112:T:C	1.07387e-12	-1.07522	-0.203169	7.79566e-07	-1.06226	-0.148278
59540016	chr20:59540016:T:C	1.29439e-12	-1.09162	-9.89384e-10	9.531e-07	-1.00956	-9.89384e-10
59540152	chr20:59540152:T:A	6.80773e-13	-2.31606e-10	-1.73419	4.60779e-07	-2.31606e-10	-1.73636
59540227	chr20:59540227:A:G	1.0302e-12	0.203467	-1.52338	8.14642e-07	0.288226	-1.45475
59540251	chr20:59540251:T:C	6.28535e-13	-0.000741089	-1.81328	4.62754e-07	0.070189	-1.80227
59540295	chr20:59540295:T:A	2.24445e-11	-2.31606e-10	1.76139	1.88645e-05	-2.31606e-10	1.97576
59540562	chr20:59540562:G:A	2.50317e-13	-1.04428	-1.69041	2.20566e-07	-0.759682	-1.7134
59540946	chr20:59540946:C:G	8.22121e-13	0.191272	-1.7368	5.99231e-07	0.26787	-1.7415
59541118	chr20:59541118:A:G	7.41816e-13	-2.31606e-10	-1.64832	5.0923e-07	-2.31606e-10	-1.63638
59541155	chr20:59541155:T:C	6.71465e-13	-2.31606e-10	-1.74796	4.4421e-07	-2.31606e-10	-1.77298
59541313	chr20:59541313:A:T	2.50568e-13	-0.983539	-1.75015	2.22963e-07	-0.696474	-1.7658
59542120	chr20:59542120:C:T	2.42838e-12	-2.31606e-10	-0.462436	1.77905e-06	-2.31606e-10	-0.385445
59542333	chr20:59542333:C:T	1.45622e-12	-1.89494	0.92112	1.25817e-06	-1.85212	1.12026
59542359	chr20:59542359:GCAA:G	1.12622e-12	-1.89908	0.668285	9.73703e-07	-1.86013	0.871961
59542457	chr20:59542457:T:C	1.25489e-13	-1.60645	-1.81874	7.80514e-08	-1.68558	-1.82633
59542495	chr20:59542495:C:T	1.09915e-12	-1.35687	0.101753	8.38974e-07	-1.31234	0.175244
59542559	chr20:59542559:G:A	7.25363e-13	-0.255383	-1.41536	5.70388e-07	-0.20086	-1.3221
59542568	chr20:59542568:T:C	9.8306e-13	-2.31606e-10	-1.36675	7.22697e-07	-2.31606e-10	-1.28629
59542584	chr20:59542584:G:A	2.69374e-12	-1.91646	1.55773	2.37758e-06	-1.89111	1.79568
59542986	chr20:59542986:C:A	2.49407e-13	-0.999804	-1.73853	2.21065e-07	-0.715096	-1.75573
59543174	chr20:59543174:C:A	5.851e-13	-1.88563	-9.89384e-10	3.93126e-07	-1.89515	-9.89384e-10
59543372	chr20:59543372:G:A	2.89898e-12	-1.91242	1.62711	2.57583e-06	-1.88317	1.86782
59543529	chr20:59543529:G:A	2.97707e-12	-1.91636	1.65764	2.64675e-06	-1.8908	1.90261
59543557	chr20:59543557:G:A	1.01729e-12	-1.19423	-0.138289	7.74395e-07	-1.18733	-0.029867
59543577	chr20:59543577:C:T	1.95379e-13	-1.27312	-1.70936	1.18546e-07	-1.3739	-1.72007
59543632	chr20:59543632:G:A	3.00128e-12	-1.91732	1.6667	2.67146e-06	-1.89303	1.91413
59543758	chr20:59543758:C:T	1.22261e-12	-1.14867	-9.89384e-10	8.48643e-07	-1.12564	-9.89384e-10
59544311	chr20:59544311:AAAT:A	1.08142e-12	-1.20883	-0.0625559	8.26003e-07	-1.20166	0.0489778
59544617	chr20:59544617:T:A	6.09953e-13	-2.31606e-10	-1.84403	4.19967e-07	-2.31606e-10	-1.8291
59545040	chr20:59545040:T:G	2.83e-12	-1.92004	1.61065	2.41849e-06	-1.90052	1.82214
59545253	chr20:59545253:C:T	9.20323e-14	-1.92197	-1.81331	6.15473e-08	-1.92151	-1.82796
59545900	chr20:59545900:C:T	2.50978e-12	-2.31606e-10	-0.429465	1.86464e-06	-2.31606e-10	-0.338453
59546117	chr20:59546117:A:C	8.94494e-13	-2.31606e-10	-1.46116	6.10263e-07	-2.31606e-10	-1.45539
59546224	chr20:59546224:A:G	1.05493e-13	-1.74779	-1.85098	7.01262e-08	-1.77211	-1.84687
59546232	chr20:59546232:C:T	2.45558e-13	-1.04228	-1.7116	2.1504e-07	-0.76759	-1.73087
59546334	chr20:59546334:G:A	3.20949e-12	-1.91684	1.73329	2.78031e-06	-1.89302	1.95406
59546725	chr20:59546725:C:T	6.07132e-13	-2.31606e-10	-1.84867	4.13218e-07	-2.31606e-10	-1.8453
59546873	chr20:59546873:T:TGG	1.42268e-13	-1.50188	-1.79783	8.7144e-08	-1.59669	-1.80503
59546975	chr20:59546975:A:T	1.21841e-12	-1.37213	0.220018	8.97151e-07	-1.50603	0.435979
59547190	chr20:59547190:A:G	3.06799e-12	-2.31606e-10	-0.228638	2.28915e-06	-2.31606e-10	-0.13334
59547577	chr20:59547577:C:T	9.26081e-13	-1.41214	-0.0143099	7.99048e-07	-1.37746	0.191599
59548115	chr20:59548115:T:C	1.31983e-11	-2.31606e-10	1.23042	1.07776e-05	-2.31606e-10	1.41594
59548465	chr20:59548465:T:A	6.51642e-13	-2.31606e-10	-1.77792	4.46422e-07	-2.31606e-10	-1.76801
59548886	chr20:59548886:A:C	1.38093e-13	-1.50957	-1.81992	8.46927e-08	-1.60323	-1.82702
59549197	chr20:59549197:G:C	1.25221e-11	-2.31606e-10	1.17784	9.97816e-06	-2.31606e-10	1.33888
59549273	chr20:59549273:T:G	1.72002e-11	-1.92117	3.41643	1.67175e-05	-1.90798	3.76291
59549383	chr20:59549383:C:T	1.86876e-12	-0.724385	-9.89384e-10	1.20251e-06	-0.777107	-9.89384e-10
59549565	chr20:59549565:T:G	7.74997e-13	-2.31606e-10	-1.60456	5.17256e-07	-2.31606e-10	-1.62074
59550842	chr20:59550842:C:T	7.32574e-13	-2.31606e-10	-1.66085	5.0135e-07	-2.31606e-10	-1.65197
59551751	chr20:59551751:A:G	4.43922e-13	-1.41821	-0.743557	3.30942e-07	-1.5417	-0.525632
59551773	chr20:59551773:G:T	8.59716e-13	-2.31606e-10	-1.50081	6.1187e-07	-2.31606e-10	-1.45276
59552311	chr20:59552311:A:G	8.31329e-13	-0.716646	-0.817745	7.97133e-07	-0.41241	-0.775846
59552564	chr20:59552564:G:A	7.74094e-13	-0.782387	-0.823337	7.35512e-07	-0.485906	-0.782804
59552647	chr20:59552647:A:G	2.2416e-13	-1.56712	-1.27793	1.47333e-07	-1.54467	-1.33192
59552840	chr20:59552840:G:A	1.06291e-13	-1.83009	-1.76114	7.06073e-08	-1.84291	-1.76923
59553279	chr20:59553279:C:A	6.12143e-13	-2.31606e-10	-1.84045	4.14148e-07	-2.31606e-10	-1.84305
59553340	chr20:59553340:C:A	8.87199e-12	-2.31606e-10	0.833238	6.71976e-06	-2.31606e-10	0.94353
59553501	chr20:59553501:G:A	6.92e-13	-2.31606e-10	-1.71783	4.75822e-07	-2.31606e-10	-1.70423
59553516	chr20:59553516:C:T	7.93739e-13	-2.31606e-10	-1.58066	5.28909e-07	-2.31606e-10	-1.59846
59553544	chr20:59553544:C:A	2.49669e-11	-2.31606e-10	1.86789	2.1662e-05	-2.31606e-10	2.11404
59554027	chr20:59554027:G:A	6.26995e-13	-1.81648	-9.89384e-10	4.15113e-07	-1.84073	-9.89384e-10
59554101	chr20:59554101:T:C	2.27735e-11	-1.92214	3.69808	2.11575e-05	-1.91345	4.00392
59554609	chr20:59554609:T:C	2.42848e-11	-1.92216	3.76234	2.25054e-05	-1.91363	4.06587
59554953	chr20:59554953:C:T	7.71185e-13	-2.31606e-10	-1.60949	5.14816e-07	-2.31606e-10	-1.62547
59555224	chr20:59555224:T:A	7.03815e-13	-2.31606e-10	-1.7009	4.81335e-07	-2.31606e-10	-1.69271
59555391	chr20:59555391:T:C	2.10383e-13	-1.41178	-1.49671	1.39327e-07	-1.38779	-1.54466
59555999	chr20:59555999:G:A	3.90608e-13	-0.785833	-1.50388	3.44947e-07	-0.478118	-1.54777
59556066	chr20:59556066:T:C	2.15555e-13	-1.04425	-1.83995	1.36145e-07	-1.11335	-1.84221
59556301	chr20:59556301:G:A	1.76912e-13	-1.58562	-1.49615	1.17442e-07	-1.56847	-1.53486
59556694	chr20:59556694:G:A	2.73375e-13	-1.08111	-1.56547	1.82516e-07	-1.06841	-1.59403
59557425	chr20:59557425:G:A	6.14667e-13	-2.31606e-10	-1.83634	4.13373e-07	-2.31606e-10	-1.84493
59557563	chr20:59557563:C:A	1.4773e-12	-0.959447	-9.89384e-10	8.85615e-07	-1.083	-9.89384e-10
59557576	chr20:59557576:T:C	4.88101e-13	-1.5546	-0.512295	3.67889e-07	-1.51522	-0.446282
59557664	chr20:59557664:G:A	6.45888e-12	0.33056	0.185235	2.8932e-06	0.0774614	0.0233796
59557816	chr20:59557816:C:A	6.24387e-13	-2.31606e-10	-1.82065	4.2565e-07	-2.31606e-10	-1.81566
59557868	chr20:59557868:G:C	6.05631e-13	-2.31606e-10	-1.85115	4.1081e-07	-2.31606e-10	-1.85115
59558491	chr20:59558491:TCGGC:T	6.41946e-13	-2.31606e-10	-1.79291	4.32459e-07	-2.31606e-10	-1.79979
59558492	chr20:59558492:C:T	1.9496e-13	-1.78516	-1.19945	1.10031e-07	-1.82314	-1.34538
59558505	chr20:59558505:C:T	1.6509e-12	-2.31606e-10	-0.848338	1.16429e-06	-2.31606e-10	-0.809409
59558585	chr20:59558585:A:G	1.06812e-11	0.263787	0.755038	1.19393e-05	0.394081	1.12423
59559055	chr20:59559055:A:G	8.73768e-13	-2.31606e-10	-1.4846	6.25864e-07	-2.31606e-10	-1.43014
59559086	chr20:59559086:A:G	4.57704e-12	1.99321	-1.82182	4.05261e-06	2.25484	-1.817
59559160	chr20:59559160:G:A	2.691e-13	-1.7655	-0.896831	1.36194e-07	-1.80867	-1.14653
59559196	chr20:59559196:T:C	2.82867e-13	-1.82343	-0.789014	1.33055e-07	-1.86036	-1.11815
59559197	chr20:59559197:G:A	3.77041e-13	-1.75956	-0.5655	1.83449e-07	-1.81164	-0.845701
59559210	chr20:59559210:G:A	5.22151e-13	-1.76439	-0.235071	2.47178e-07	-1.81541	-0.543761
59559540	chr20:59559540:C:T	6.23842e-13	-2.31606e-10	-1.82152	4.28063e-07	-2.31606e-10	-1.81001
59559645	chr20:59559645:G:T	7.8496e-13	-1.59178	-9.89384e-10	5.11875e-07	-1.6312	-9.89384e-10
59559924	chr20:59559924:G:A	6.05553e-13	-2.31606e-10	-1.85127	4.11442e-07	-2.31606e-10	-1.84961
59562409	chr20:59562409:A:C	6.0749e-13	-2.31606e-10	-1.84808	4.12764e-07	-2.31606e-10	-1.8464
59562547	chr20:59562547:G:A	1.20394e-13	-1.91921	-1.54744	8.11504e-08	-1.89486	-1.57811
59562649	chr20:59562649:A:G	3.39579e-11	-2.31606e-10	2.17546	2.77412e-05	-2.31606e-10	2.3614
59562677	chr20:59562677:T:C	6.13827e-13	-2.31606e-10	-1.8377	4.17776e-07	-2.31606e-10	-1.83433
59562687	chr20:59562687:A:G	5.17314e-13	-0.387276	-1.62149	4.95278e-07	-0.117633	-1.54653
59562711	chr20:59562711:G:A	9.46667e-14	-1.88785	-1.8192	6.51869e-08	-1.8935	-1.79852
59563012	chr20:59563012:C:T	4.42162e-12	-2.31606e-10	0.136846	3.44358e-06	-2.31606e-10	0.274991
59563490	chr20:59563490:C:T	9.09613e-13	-2.31606e-10	-1.4444	6.02242e-07	-2.31606e-10	-1.46862
59563604	chr20:59563604:G:T	1.1027e-12	-2.31606e-10	-1.2519	1.05933e-06	-2.31606e-10	-0.903881
59563630	chr20:59563630:C:T	3.24249e-13	-0.625623	-1.85028	2.24533e-07	-0.604207	-1.85105
59563654	chr20:59563654:G:A	8.85106e-13	-2.31606e-10	-1.47171	5.86557e-07	-2.31606e-10	-1.49501
59563724	chr20:59563724:C:A	5.67385e-13	-1.91638	-9.89384e-10	3.82816e-07	-1.92172	-9.89384e-10
59563788	chr20:59563788:C:T	7.76108e-13	-2.31606e-10	-1.60312	5.16234e-07	-2.31606e-10	-1.62272
59563925	chr20:59563925:G:A	8.21682e-13	-2.31606e-10	-1.54606	5.45008e-07	-2.31606e-10	-1.56848
59563962	chr20:59563962:G:A	2.05048e-12	-0.988093	0.356505	1.55118e-06	-0.875318	0.352811
59564249	chr20:59564249:C:T	7.4774e-13	-2.31606e-10	-1.64036	5.02518e-07	-2.31606e-10	-1.64965
59564316	chr20:59564316:C:T	1.73432e-12	-2.31606e-10	-0.799045	1.16088e-06	-2.31606e-10	-0.812342
59564360	chr20:59564360:C:T	6.39331e-13	-1.79699	-9.89384e-10	4.34219e-07	-1.79573	-9.89384e-10
59564416	chr20:59564416:G:C	7.69401e-13	-2.31606e-10	-1.6118	5.17546e-07	-2.31606e-10	-1.62018
59564477	chr20:59564477:G:T	6.19778e-13	-2.31606e-10	-1.82806	4.20966e-07	-2.31606e-10	-1.82672
59564493	chr20:59564493:A:G	8.27814e-13	-2.31606e-10	-1.53863	5.52396e-07	-2.31606e-10	-1.55501
59564723	chr20:59564723:G:C	1.06469e-12	-2.31606e-10	-1.28698	7.23213e-07	-2.31606e-10	-1.28557
59564729	chr20:59564729:GAAAC:G	7.02781e-13	-2.31606e-10	-1.70237	4.77235e-07	-2.31606e-10	-1.70127
59564963	chr20:59564963:GAGAC:G	1.91525e-13	-1.86186	-1.14054	1.63113e-07	-1.80191	-0.972923
59565001	chr20:59565001:GAGAC:G	9.77362e-13	-2.31606e-10	-1.37256	6.54362e-07	-2.31606e-10	-1.38562
59565061	chr20:59565061:GAGAC:G	4.01907e-13	-0.411196	-1.85	2.98596e-07	-0.318963	-1.85122
59565299	chr20:59565299:G:GAGAC	1.01229e-12	-2.31606e-10	-1.33745	6.73774e-07	-2.31606e-10	-1.35638
59565682	chr20:59565682:G:A	9.94313e-13	-2.31606e-10	-1.35536	6.62129e-07	-2.31606e-10	-1.37382
59565950	chr20:59565950:G:C	6.78949e-13	-2.31606e-10	-1.73687	5.09571e-07	-2.31606e-10	-1.63571
59566349	chr20:59566349:CTGGCCA:C	9.32387e-14	-1.87455	-1.8477	6.52714e-08	-1.90253	-1.78819
59566657	chr20:59566657:A:G	1.81508e-13	-1.33758	-1.71854	1.34306e-07	-1.27586	-1.6933
59567022	chr20:59567022:A:G	1.05287e-12	-2.31606e-10	-1.29814	8.97177e-07	-2.31606e-10	-1.07002
59567243	chr20:59567243:T:A	6.3896e-13	-2.31606e-10	-1.79758	4.32551e-07	-2.31606e-10	-1.79958
59567309	chr20:59567309:C:T	1.02185e-12	-2.31606e-10	-1.32805	6.81521e-07	-2.31606e-10	-1.34495
59567352	chr20:59567352:C:A	1.02185e-12	-2.31606e-10	-1.32805	6.81521e-07	-2.31606e-10	-1.34495
59567404	chr20:59567404:T:A	9.89095e-13	-2.31606e-10	-1.36063	6.60477e-07	-2.31606e-10	-1.37632
59567635	chr20:59567635:T:A	9.94875e-13	-2.31606e-10	-1.3548	6.64228e-07	-2.31606e-10	-1.37065
59567830	chr20:59567830:G:A	1.91792e-13	-1.85873	-1.14227	1.79888e-07	-1.85099	-0.825953
59567841	chr20:59567841:T:C	9.92821e-13	-2.31606e-10	-1.35687	6.60932e-07	-2.31606e-10	-1.37563
59568051	chr20:59568051:TAG:T	6.21963e-13	-2.31606e-10	-1.82454	4.1822e-07	-2.31606e-10	-1.83327
59568255	chr20:59568255:C:T	8.66428e-12	-2.31606e-10	0.809547	5.17043e-06	-2.31606e-10	0.681435
59568784	chr20:59568784:C:T	1.04308e-12	-2.31606e-10	-1.30748	7.00842e-07	-2.31606e-10	-1.31699
59568963	chr20:59568963:A:G	8.63919e-13	-2.31606e-10	-1.49594	5.83052e-07	-2.31606e-10	-1.501
59568996	chr20:59568996:G:A	6.05621e-13	-2.31606e-10	-1.85116	4.10851e-07	-2.31606e-10	-1.85105
59569044	chr20:59569044:C:T	2.15488e-13	-1.03321	-1.8513	1.52691e-07	-0.993618	-1.84724
59569132	chr20:59569132:C:A	1.40682e-12	-2.31606e-10	-1.00833	1.20357e-06	-2.31606e-10	-0.776226
59569180	chr20:59569180:G:A	6.50295e-13	-2.31606e-10	-1.77999	4.29087e-07	-2.31606e-10	-1.80762
59569329	chr20:59569329:A:G	3.98353e-13	-1.61286	-0.657214	2.61366e-07	-1.54649	-0.756863
59569684	chr20:59569684:C:T	4.73811e-13	-1.64289	-0.453713	3.0832e-07	-1.578	-0.560141
59569706	chr20:59569706:A:G	9.33736e-14	-1.88705	-1.83376	6.87782e-08	-1.90783	-1.73056
59569911	chr20:59569911:T:G	4.17724e-13	-1.54562	-0.676979	2.74709e-07	-1.47457	-0.778997
59569935	chr20:59569935:A:G	9.4615e-14	-1.87722	-1.83038	6.98759e-08	-1.90113	-1.72143
59569970	chr20:59569970:C:T	4.40725e-13	-1.6307	-0.538298	2.89535e-07	-1.55868	-0.642318
59570017	chr20:59570017:T:A	6.05625e-13	-2.31606e-10	-1.85116	4.10831e-07	-2.31606e-10	-1.8511
59570407	chr20:59570407:T:C	5.21059e-13	-1.64744	-0.354117	3.38955e-07	-1.58169	-0.461719
59570503	chr20:59570503:T:C	5.67442e-13	-1.91628	-9.89384e-10	3.8907e-07	-1.90552	-9.89384e-10
59570691	chr20:59570691:A:G	9.25076e-14	-1.9019	-1.82823	6.93328e-08	-1.91668	-1.71368
59570819	chr20:59570819:G:A	5.3022e-13	-1.65767	-0.326458	3.44339e-07	-1.59324	-0.434414
59570899	chr20:59570899:A:G	3.73565e-13	-1.57463	-0.759692	2.47114e-07	-1.50518	-0.854246
59570912	chr20:59570912:C:A	2.05134e-12	-2.31606e-10	-0.631167	1.91213e-06	-2.31606e-10	-0.313302
59570929	chr20:59570929:T:C	1.04294e-12	-2.31606e-10	-1.30761	7.08816e-07	-2.31606e-10	-1.30568
59571288	chr20:59571288:G:A	8.96006e-14	-1.91721	-1.84484	6.56489e-08	-1.92218	-1.76277
59571386	chr20:59571386:C:G	5.65402e-13	-1.91988	-9.89384e-10	3.86495e-07	-1.91216	-9.89384e-10
59571617	chr20:59571617:G:C	4.04182e-13	-1.70648	-0.549067	2.61568e-07	-1.65037	-0.652215
59571680	chr20:59571680:G:A	1.6154e-13	-1.32804	-1.84462	1.13693e-07	-1.28459	-1.85119
59571922	chr20:59571922:G:A	2.69522e-12	-2.31606e-10	-0.35818	1.78885e-06	-2.31606e-10	-0.379946
59571976	chr20:59571976:C:A	1.8874e-12	-2.31606e-10	-0.714459	1.26752e-06	-2.31606e-10	-0.724462
59572466	chr20:59572466:TATAAA:T	2.22783e-12	-2.31606e-10	-0.548634	1.49964e-06	-2.31606e-10	-0.556298
59572550	chr20:59572550:C:T	5.65232e-13	-1.92018	-9.89384e-10	3.86281e-07	-1.91271	-9.89384e-10
59573055	chr20:59573055:T:C	2.36542e-12	-2.31606e-10	-0.488706	1.59663e-06	-2.31606e-10	-0.493625
59573241	chr20:59573241:C:A	2.25352e-12	-2.31606e-10	-0.53717	1.52127e-06	-2.31606e-10	-0.541973
59573397	chr20:59573397:G:GAGAA	1.62545e-12	-2.31606e-10	-0.863875	1.06839e-06	-2.31606e-10	-0.895373
59573552	chr20:59573552:C:T	1.71066e-12	-2.31606e-10	-0.812785	1.13174e-06	-2.31606e-10	-0.837768
59573590	chr20:59573590:T:C	1.62924e-12	-2.31606e-10	-0.86155	1.07102e-06	-2.31606e-10	-0.892907
59573644	chr20:59573644:T:G	6.15231e-13	-2.31606e-10	-1.83542	4.18132e-07	-2.31606e-10	-1.83348
59573887	chr20:59573887:A:C	1.60456e-12	-2.31606e-10	-0.876814	1.05487e-06	-2.31606e-10	-0.908104
59573896	chr20:59573896:C:T	5.64111e-13	-1.92217	-9.89384e-10	3.8343e-07	-1.92012	-9.89384e-10
59574083	chr20:59574083:C:G	1.61524e-12	-2.31606e-10	-0.870176	1.06178e-06	-2.31606e-10	-0.901574
59574180	chr20:59574180:T:G	1.6261e-12	-2.31606e-10	-0.863477	1.06699e-06	-2.31606e-10	-0.89668
59574235	chr20:59574235:G:T	6.05518e-13	-2.31606e-10	-1.85133	4.10822e-07	-2.31606e-10	-1.85112
59574333	chr20:59574333:T:C	2.30551e-12	-2.31606e-10	-0.514358	2.69083e-06	-2.31606e-10	0.028326
59575253	chr20:59575253:G:A	5.64722e-13	-1.92108	-9.89384e-10	3.82778e-07	-1.92182	-9.89384e-10
59575612	chr20:59575612:C:T	9.18706e-14	-1.88572	-1.85131	6.46634e-08	-1.91396	-1.78612
59576009	chr20:59576009:T:G	1.06812e-13	-1.91417	-1.67217	7.58257e-08	-1.90373	-1.63711
59576094	chr20:59576094:C:T	6.53633e-13	-2.31606e-10	-1.77487	4.40113e-07	-2.31606e-10	-1.78224
59576221	chr20:59576221:G:A	1.18561e-12	-1.17941	-9.89384e-10	8.37598e-07	-1.13874	-9.89384e-10
59576630	chr20:59576630:T:C	8.88217e-14	-1.92205	-1.84874	6.17151e-08	-1.89687	-1.84988
59576839	chr20:59576839:C:T	9.09059e-14	-1.91203	-1.83556	6.28559e-08	-1.90232	-1.82611
59577488	chr20:59577488:G:A	6.95031e-13	-2.31606e-10	-1.71346	4.83867e-07	-2.31606e-10	-1.68747
59577582	chr20:59577582:G:A	1.41859e-12	-2.31606e-10	-0.999997	9.49475e-07	-2.31606e-10	-1.01337
59577631	chr20:59577631:G:A	1.2243e-12	-2.31606e-10	-1.14729	8.05599e-07	-2.31606e-10	-1.17769
59577701	chr20:59577701:C:T	7.79075e-13	-2.31606e-10	-1.59931	5.46897e-07	-2.31606e-10	-1.56502
59577964	chr20:59577964:C:T	5.65121e-13	-1.92038	-9.89384e-10	3.82684e-07	-1.92207	-9.89384e-10
59577968	chr20:59577968:A:G	6.70998e-13	-2.31606e-10	-1.74865	4.55248e-07	-2.31606e-10	-1.74843
59578052	chr20:59578052:T:C	9.18957e-14	-1.9222	-1.81456	7.15624e-08	-1.91819	-1.68051
59578064	chr20:59578064:C:T	6.54487e-13	-2.31606e-10	-1.77356	4.84588e-07	-2.31606e-10	-1.68598
59578162	chr20:59578162:G:A	1.32037e-13	-1.91688	-1.45745	1.2458e-07	-1.8945	-1.14983
59578349	chr20:59578349:G:A	1.09729e-12	-2.31606e-10	-1.25682	7.43762e-07	-2.31606e-10	-1.25756
59578629	chr20:59578629:C:T	6.34565e-13	-2.31606e-10	-1.80448	4.26051e-07	-2.31606e-10	-1.81472
59578633	chr20:59578633:G:C	1.36466e-13	-1.92012	-1.42122	1.34664e-07	-1.90396	-1.06254
59578767	chr20:59578767:A:G	1.32606e-13	-1.919	-1.45103	1.25183e-07	-1.89968	-1.13982
59578878	chr20:59578878:C:A	5.6409e-13	-1.9222	-9.89384e-10	4.0455e-07	-1.8665	-9.89384e-10
59578985	chr20:59578985:T:C	8.92784e-13	-2.31606e-10	-1.46307	8.23467e-07	-2.31606e-10	-1.15575
59579083	chr20:59579083:G:A	1.35633e-13	-1.91882	-1.42865	1.29279e-07	-1.89889	-1.10842
59579949	chr20:59579949:G:T	5.64369e-13	-1.92171	-9.89384e-10	3.83031e-07	-1.92116	-9.89384e-10
59580252	chr20:59580252:G:A	1.27815e-13	-1.90987	-1.49696	8.79253e-08	-1.9215	-1.47129
59580698	chr20:59580698:C:T	6.55922e-13	-2.31606e-10	-1.77138	4.4095e-07	-2.31606e-10	-1.78035
59580745	chr20:59580745:G:A	9.00555e-14	-1.90656	-1.85043	6.58276e-08	-1.88475	-1.79748
59580790	chr20:59580790:T:C	1.23011e-13	-1.90944	-1.5357	1.03677e-07	-1.89587	-1.33213
59581046	chr20:59581046:A:G	5.65987e-13	-1.91885	-9.89384e-10	3.82631e-07	-1.92221	-9.89384e-10
59581055	chr20:59581055:T:C	5.64824e-13	-1.9209	-9.89384e-10	3.82772e-07	-1.92184	-9.89384e-10
59581121	chr20:59581121:G:A	1.55913e-13	-1.87365	-1.33446	1.0688e-07	-1.90241	-1.29516
59581165	chr20:59581165:A:G	6.09446e-13	-2.31606e-10	-1.84487	4.13585e-07	-2.31606e-10	-1.84441
59581409	chr20:59581409:T:A	1.42112e-12	-2.31606e-10	-0.998218	8.68005e-07	-2.31606e-10	-1.10308
59581442	chr20:59581442:T:C	1.87178e-13	-1.89357	-1.13179	1.44872e-07	-1.91961	-0.973815
59581616	chr20:59581616:T:C	9.9409e-13	-2.31606e-10	-1.35559	6.8946e-07	-2.31606e-10	-1.33337
59581641	chr20:59581641:G:A	1.25442e-13	-1.90925	-1.51632	9.08936e-08	-1.87599	-1.4836
59581909	chr20:59581909:A:T	6.28974e-13	-2.31606e-10	-1.81333	4.26754e-07	-2.31606e-10	-1.81307
59582108	chr20:59582108:A:G	1.28701e-12	-2.31606e-10	-1.09734	8.66064e-07	-2.31606e-10	-1.10532
59582735	chr20:59582735:C:G	1.05577e-12	0.408294	-1.70368	7.03319e-07	0.433539	-1.74701
59582789	chr20:59582789:A:G	7.35567e-13	0.172306	-1.82908	5.48546e-07	0.285001	-1.84701
59583175	chr20:59583175:T:C	7.55167e-12	1.62941	-0.957303	5.32696e-06	1.81574	-1.10448
59583554	chr20:59583554:C:A	5.66828e-13	-1.91736	-9.89384e-10	3.88348e-07	-1.90737	-9.89384e-10
59583983	chr20:59583983:A:G	7.28672e-13	-2.31606e-10	-1.66619	5.11085e-07	-2.31606e-10	-1.63274
59584058	chr20:59584058:T:C	1.25548e-13	-1.89498	-1.52975	7.94773e-08	-1.89025	-1.60356
59584141	chr20:59584141:C:T	7.5429e-13	-2.31606e-10	-1.63164	5.49438e-07	-2.31606e-10	-1.56038
59584349	chr20:59584349:CTG:C	8.87891e-14	-1.92187	-1.84928	6.04833e-08	-1.91736	-1.84955
59584534	chr20:59584534:A:G	5.74702e-13	-1.90357	-9.89384e-10	3.95998e-07	-1.88787	-9.89384e-10
59584682	chr20:59584682:A:G	5.77159e-13	-1.8993	-9.89384e-10	3.98249e-07	-1.8822	-9.89384e-10
59585020	chr20:59585020:T:C	1.29939e-12	-1.08777	-9.89384e-10	9.06974e-07	-1.05916	-9.89384e-10
59585427	chr20:59585427:T:TG	6.10962e-13	-2.31606e-10	-1.84238	4.13068e-07	-2.31606e-10	-1.84566
59585573	chr20:59585573:G:A	4.43209e-13	-1.71004	-0.453338	3.07603e-07	-1.77742	-0.36305
59585721	chr20:59585721:T:C	9.31932e-14	-1.89085	-1.83189	6.2212e-08	-1.90739	-1.83134
59586085	chr20:59586085:C:T	7.18703e-13	-2.31606e-10	-1.67997	4.92862e-07	-2.31606e-10	-1.66905
59586507	chr20:59586507:T:A	5.64188e-13	-1.92203	-9.89384e-10	3.84524e-07	-1.91727	-9.89384e-10
59587048	chr20:59587048:C:T	1.26e-12	-2.31606e-10	-1.11855	8.44221e-07	-2.31606e-10	-1.13086
59587459	chr20:59587459:G:C	9.79146e-13	-2.31606e-10	-1.37074	5.86685e-07	-2.31606e-10	-1.49479
59587853	chr20:59587853:A:G	9.90651e-14	-1.90804	-1.7536	6.39592e-08	-1.90683	-1.8042
59587886	chr20:59587886:C:T	8.56124e-13	-2.31606e-10	-1.505	5.89707e-07	-2.31606e-10	-1.48965
59587958	chr20:59587958:G:A	9.58015e-14	-1.9	-1.79514	6.3682e-08	-1.90534	-1.81004
59588167	chr20:59588167:G:A	9.86377e-14	-1.92204	-1.74392	6.68085e-08	-1.91372	-1.75372
59588292	chr20:59588292:C:T	1.20966e-13	-1.92004	-1.54186	7.90416e-08	-1.92134	-1.57796
59588350	chr20:59588350:G:A	1.01513e-13	-1.78624	-1.85099	6.62158e-08	-1.82503	-1.85133
59588595	chr20:59588595:G:A	1.0055e-13	-1.80138	-1.84538	7.29358e-08	-1.73507	-1.84462
59589161	chr20:59589161:C:T	6.95182e-13	-2.31606e-10	-1.71324	4.74256e-07	-2.31606e-10	-1.70753
59589314	chr20:59589314:G:A	6.15582e-13	-2.31606e-10	-1.83485	4.18038e-07	-2.31606e-10	-1.8337
59589524	chr20:59589524:T:C	7.61389e-13	-2.31606e-10	-1.62227	5.2653e-07	-2.31606e-10	-1.60297
59589856	chr20:59589856:C:T	1.20841e-13	-1.65191	-1.81103	8.16866e-08	-1.64879	-1.8176
59589954	chr20:59589954:C:T	6.99289e-13	-1.70735	-9.89384e-10	6.78491e-07	-1.34941	-9.89384e-10
59589958	chr20:59589958:G:A	8.40826e-13	-2.31606e-10	-1.52303	5.78342e-07	-2.31606e-10	-1.50911
59590009	chr20:59590009:C:T	5.64301e-13	-1.92183	-9.89384e-10	3.84874e-07	-1.91636	-9.89384e-10
59590219	chr20:59590219:T:C	8.40553e-13	-2.31606e-10	-1.52336	5.78177e-07	-2.31606e-10	-1.5094
59590537	chr20:59590537:C:A	1.48102e-13	-1.85086	-1.40866	1.04051e-07	-1.79297	-1.43143
59590555	chr20:59590555:C:G	1.0215e-13	-1.89045	-1.74053	7.22725e-08	-1.84124	-1.74759
59590662	chr20:59590662:T:G	9.78539e-14	-1.88695	-1.78699	6.96678e-08	-1.84179	-1.78375
59590759	chr20:59590759:G:A	5.64543e-13	-1.9214	-9.89384e-10	3.83005e-07	-1.92123	-9.89384e-10
59591192	chr20:59591192:C:G	8.40826e-13	-2.31606e-10	-1.52303	5.78342e-07	-2.31606e-10	-1.50911
59591228	chr20:59591228:G:A	2.80408e-12	-1.9059	1.58731	2.30226e-06	-1.91739	1.78976
59591411	chr20:59591411:C:T	6.33646e-13	-2.31606e-10	-1.80593	4.36975e-07	-2.31606e-10	-1.7894
59591601	chr20:59591601:T:G	1.00145e-13	-1.9197	-1.7311	6.98693e-08	-1.87194	-1.75071
59592445	chr20:59592445:A:G	1.25934e-13	-1.62247	-1.79918	8.50522e-08	-1.61682	-1.80919
59592728	chr20:59592728:G:A	9.31054e-14	-1.92173	-1.80195	6.36822e-08	-1.90715	-1.80822
59592810	chr20:59592810:A:C	6.0998e-13	-2.31606e-10	-1.84399	4.1078e-07	-2.31606e-10	-1.85122
59592816	chr20:59592816:T:A	6.10221e-13	-2.31606e-10	-1.8436	4.10805e-07	-2.31606e-10	-1.85116
59592828	chr20:59592828:T:C	6.14585e-13	-2.31606e-10	-1.83647	4.11608e-07	-2.31606e-10	-1.84921
59592869	chr20:59592869:C:T	6.14803e-13	-2.31606e-10	-1.83611	4.11697e-07	-2.31606e-10	-1.84899
59593140	chr20:59593140:G:T	1.12457e-13	-1.77905	-1.75579	8.03907e-08	-1.71528	-1.7671
59593157	chr20:59593157:T:C	9.64579e-14	-1.9154	-1.77291	6.40579e-08	-1.91428	-1.79521
59593283	chr20:59593283:C:T	6.13126e-13	-2.31606e-10	-1.83885	4.11289e-07	-2.31606e-10	-1.84998
59593330	chr20:59593330:G:A	6.13126e-13	-2.31606e-10	-1.83885	4.11289e-07	-2.31606e-10	-1.84998
59593359	chr20:59593359:CTTG:C	6.06001e-13	-2.31606e-10	-1.85054	4.14247e-07	-2.31606e-10	-1.84282
59593681	chr20:59593681:T:G	6.1359e-13	-2.31606e-10	-1.83809	4.11489e-07	-2.31606e-10	-1.8495
59593876	chr20:59593876:C:T	1.12953e-13	-1.80264	-1.72781	8.02313e-08	-1.7434	-1.74097
59594069	chr20:59594069:G:A	6.06846e-13	-2.31606e-10	-1.84914	4.1097e-07	-2.31606e-10	-1.85076
59594193	chr20:59594193:G:C	1.41836e-13	-1.46694	-1.83581	8.95566e-08	-1.5407	-1.83371
59594589	chr20:59594589:T:C	6.45458e-13	-1.78746	-9.89384e-10	4.39521e-07	-1.78359	-9.89384e-10
59594931	chr20:59594931:T:C	6.05777e-13	-2.31606e-10	-1.8509	4.11597e-07	-2.31606e-10	-1.84923
59594959	chr20:59594959:A:G	6.10362e-13	-2.31606e-10	-1.84336	4.10959e-07	-2.31606e-10	-1.85078
59595122	chr20:59595122:T:C	6.05772e-13	-2.31606e-10	-1.85091	4.11604e-07	-2.31606e-10	-1.84922
59595258	chr20:59595258:C:T	9.36457e-14	-1.90217	-1.81573	6.24319e-08	-1.92056	-1.81464
59595347	chr20:59595347:G:A	9.50041e-14	-1.88164	-1.82186	6.34474e-08	-1.90803	-1.81103
59595411	chr20:59595411:G:A	6.27519e-13	-2.31606e-10	-1.81564	4.17435e-07	-2.31606e-10	-1.83515
59595418	chr20:59595418:C:T	1.06711e-12	-1.28471	-9.89384e-10	7.70724e-07	-1.22195	-9.89384e-10
59595424	chr20:59595424:T:C	1.31753e-13	-1.91428	-1.46221	8.73862e-08	-1.91383	-1.48511
59595651	chr20:59595651:G:C	1.07641e-13	-1.7974	-1.78122	7.71187e-08	-1.73453	-1.7894
59595759	chr20:59595759:G:A	1.24451e-12	-2.31606e-10	-1.13092	8.50978e-07	-2.31606e-10	-1.12289
59595762	chr20:59595762:G:A	9.71213e-13	-2.31606e-10	-1.37887	6.81707e-07	-2.31606e-10	-1.34468
59595845	chr20:59595845:T:C	5.65907e-13	-1.91899	-9.89384e-10	3.8263e-07	-1.92221	-9.89384e-10
59596000	chr20:59596000:C:T	1.402e-12	-2.31606e-10	-1.01176	9.71259e-07	-2.31606e-10	-0.990684
59596448	chr20:59596448:C:T	7.55694e-13	-2.31606e-10	-1.62978	5.20213e-07	-2.31606e-10	-1.61504
59597067	chr20:59597067:G:A	6.08694e-13	-2.31606e-10	-1.8461	4.12179e-07	-2.31606e-10	-1.84782
59597094	chr20:59597094:T:C	5.90068e-13	-1.87718	-9.89384e-10	3.91663e-07	-1.89888	-9.89384e-10
59597291	chr20:59597291:T:C	1.06666e-13	-1.92146	-1.66625	7.0187e-08	-1.92116	-1.69696
59597356	chr20:59597356:T:C	8.00695e-13	-2.31606e-10	-1.57194	5.51652e-07	-2.31606e-10	-1.55636
59598551	chr20:59598551:C:T	9.71494e-14	-1.84502	-1.83614	6.98819e-08	-1.79519	-1.82728
59598932	chr20:59598932:T:C	6.50056e-13	-2.31606e-10	-1.78036	4.29914e-07	-2.31606e-10	-1.80569
59599448	chr20:59599448:C:T	3.90957e-13	-1.92221	-0.366612	2.34552e-07	-1.92218	-0.489423
59599512	chr20:59599512:ACT:A	6.09309e-13	-2.31606e-10	-1.84509	4.11488e-07	-2.31606e-10	-1.8495
59599781	chr20:59599781:C:T	6.08986e-13	-2.31606e-10	-1.84562	4.10992e-07	-2.31606e-10	-1.8507
59599848	chr20:59599848:G:C	8.2352e-13	-2.31606e-10	-1.54383	5.485e-07	-2.31606e-10	-1.56209
59599850	chr20:59599850:T:C	8.23672e-13	-2.31606e-10	-1.54364	5.55838e-07	-2.31606e-10	-1.5488
59600131	chr20:59600131:G:A	2.6606e-13	-1.37036	-1.30334	1.54747e-07	-1.47949	-1.348
59600200	chr20:59600200:T:C	2.67578e-13	-1.2255	-1.44251	1.53367e-07	-1.35376	-1.48268
59601158	chr20:59601158:C:T	2.17656e-12	-2.31606e-10	-0.571915	1.43335e-06	-2.31606e-10	-0.601509
59601205	chr20:59601205:T:C	8.61217e-13	-2.31606e-10	-1.49907	6.17007e-07	-2.31606e-10	-1.4444
59601220	chr20:59601220:C:T	2.27765e-12	-0.526517	-9.89384e-10	1.58147e-06	-0.503167	-9.89384e-10
59602215	chr20:59602215:C:T	1.61501e-13	-1.92212	-1.25078	9.70184e-08	-1.91209	-1.38228
59602290	chr20:59602290:G:A	5.68158e-13	-1.57901	-0.336009	3.16398e-07	-1.47981	-0.632463
59602560	chr20:59602560:T:A	1.85717e-13	-1.20216	-1.83103	1.14786e-07	-1.28396	-1.84224
59602774	chr20:59602774:A:G	1.56888e-12	-2.31606e-10	-0.899302	1.05073e-06	-2.31606e-10	-0.912036
59603172	chr20:59603172:C:G	1.22062e-13	-1.6906	-1.76229	7.75861e-08	-1.75037	-1.76752
59603467	chr20:59603467:G:A	6.07827e-13	-2.31606e-10	-1.84753	4.10818e-07	-2.31606e-10	-1.85113
59603665	chr20:59603665:G:A	1.19528e-13	-1.74439	-1.72948	7.29271e-08	-1.82773	-1.75209
59603748	chr20:59603748:G:A	8.32045e-13	-2.31606e-10	-1.53353	5.5646e-07	-2.31606e-10	-1.54768
59603808	chr20:59603808:AC:A	6.18714e-13	-2.31606e-10	-1.82977	4.12955e-07	-2.31606e-10	-1.84594
59603890	chr20:59603890:C:T	4.65327e-13	-1.31987	-0.794805	2.77146e-07	-1.17486	-1.06987
59603909	chr20:59603909:G:T	8.04656e-13	-2.31606e-10	-1.567	5.48081e-07	-2.31606e-10	-1.56285
59604037	chr20:59604037:G:A	5.85502e-13	-1.88495	-9.89384e-10	3.94364e-07	-1.892	-9.89384e-10
59604343	chr20:59604343:G:C	1.49325e-12	-2.31606e-10	-0.948704	9.64549e-07	-2.31606e-10	-0.997616
59604385	chr20:59604385:T:G	1.01573e-13	-1.91807	-1.71857	6.96342e-08	-1.9206	-1.70543
59604485	chr20:59604485:C:T	5.64091e-13	-1.9222	-9.89384e-10	3.83081e-07	-1.92103	-9.89384e-10
59604486	chr20:59604486:G:A	6.4287e-13	-1.79147	-9.89384e-10	4.39522e-07	-1.78359	-9.89384e-10
59604719	chr20:59604719:T:C	6.25835e-13	-2.31606e-10	-1.81833	4.17351e-07	-2.31606e-10	-1.83535
59605164	chr20:59605164:C:A	6.2088e-13	-2.31606e-10	-1.82628	4.24619e-07	-2.31606e-10	-1.81808
59605482	chr20:59605482:G:A	6.15652e-13	-2.31606e-10	-1.83474	4.20523e-07	-2.31606e-10	-1.82778
59605756	chr20:59605756:G:C	1.07922e-12	-1.27342	-9.89384e-10	7.35271e-07	-1.26904	-9.89384e-10
59605886	chr20:59605886:G:C	6.94827e-13	-2.31606e-10	-1.71375	4.83437e-07	-2.31606e-10	-1.68836
59606644	chr20:59606644:C:T	4.32804e-13	-1.15717	-1.02996	2.5658e-07	-1.33796	-0.983879
59606934	chr20:59606934:A:G	6.05636e-13	-2.31606e-10	-1.85114	4.11354e-07	-2.31606e-10	-1.84982
59607608	chr20:59607608:T:C	6.21479e-13	-2.31606e-10	-1.82531	4.25864e-07	-2.31606e-10	-1.81516
59608033	chr20:59608033:A:G	6.83344e-13	-1.73042	-9.89384e-10	4.70844e-07	-1.71475	-9.89384e-10
59608344	chr20:59608344:A:G	6.11083e-13	-2.31606e-10	-1.84218	4.1559e-07	-2.31606e-10	-1.83958
59608361	chr20:59608361:A:G	6.17068e-13	-2.31606e-10	-1.83244	4.21279e-07	-2.31606e-10	-1.82598
59608779	chr20:59608779:C:A	8.39271e-13	-2.31606e-10	-1.52488	5.46414e-07	-2.31606e-10	-1.5659
59609734	chr20:59609734:C:T	7.91634e-13	-1.58332	-9.89384e-10	5.06804e-07	-1.64115	-9.89384e-10
59609903	chr20:59609903:A:C	6.08727e-13	-2.31606e-10	-1.84605	4.17798e-07	-2.31606e-10	-1.83428
59610845	chr20:59610845:G:A	6.12819e-13	-2.31606e-10	-1.83935	4.11913e-07	-2.31606e-10	-1.84846
59611668	chr20:59611668:A:G	7.88569e-13	-2.31606e-10	-1.5872	5.32799e-07	-2.31606e-10	-1.59113
59611690	chr20:59611690:C:T	6.48972e-13	-2.31606e-10	-1.78203	4.57938e-07	-2.31606e-10	-1.74254
59612260	chr20:59612260:G:A	2.52185e-13	-1.21988	-1.50737	1.3857e-07	-1.40984	-1.52807
59612675	chr20:59612675:C:T	1.96584e-13	-1.84707	-1.12926	1.37553e-07	-1.75951	-1.18576
59612833	chr20:59612833:G:A	2.49632e-13	-1.17932	-1.55811	1.36288e-07	-1.37431	-1.58019
59612891	chr20:59612891:C:T	8.09385e-13	-2.31606e-10	-1.56114	5.51099e-07	-2.31606e-10	-1.55736
59613034	chr20:59613034:A:T	2.22451e-12	-0.550123	-9.89384e-10	1.62842e-06	-0.47391	-9.89384e-10
59613299	chr20:59613299:C:T	2.24607e-13	-1.11113	-1.73193	1.22063e-07	-1.31586	-1.74888
59614229	chr20:59614229:C:T	5.72976e-13	-1.90657	-9.89384e-10	3.86674e-07	-1.91169	-9.89384e-10
59614380	chr20:59614380:C:T	2.60395e-13	-1.29361	-1.40161	1.42485e-07	-1.47296	-1.43709
59614580	chr20:59614580:G:A	1.80326e-13	-1.69042	-1.37223	1.13681e-07	-1.75575	-1.38013
59614694	chr20:59614694:G:A	6.54987e-13	-2.31606e-10	-1.7728	4.25378e-07	-2.31606e-10	-1.8163
59614966	chr20:59614966:C:T	8.25396e-12	-2.31606e-10	0.761032	6.4912e-06	-2.31606e-10	0.908926
59615102	chr20:59615102:A:G	1.49076e-13	-1.7099	-1.54306	9.27225e-08	-1.76075	-1.57892
59615666	chr20:59615666:G:A	1.17398e-13	-1.91896	-1.57288	7.78459e-08	-1.88477	-1.62978
59616046	chr20:59616046:G:A	1.58643e-13	-1.63726	-1.55351	9.87577e-08	-1.70661	-1.57
59616144	chr20:59616144:ATTACT:A	6.56738e-13	-2.31606e-10	-1.77013	4.44932e-07	-2.31606e-10	-1.77136
59616540	chr20:59616540:C:A	1.12676e-11	1.07227	-9.89384e-10	2.8731e-06	0.0938699	-9.89384e-10
59616641	chr20:59616641:G:A	2.44685e-12	-2.31606e-10	-0.454861	1.6793e-06	-2.31606e-10	-0.443147
59617193	chr20:59617193:G:A	6.05844e-13	-2.31606e-10	-1.85079	4.10782e-07	-2.31606e-10	-1.85122
59617809	chr20:59617809:CCTT:C	6.09443e-13	-2.31606e-10	-1.84487	4.12691e-07	-2.31606e-10	-1.84658
59618010	chr20:59618010:C:T	9.1543e-13	-2.31606e-10	-1.43802	6.15095e-07	-2.31606e-10	-1.4475
59618019	chr20:59618019:G:A	1.55401e-13	-1.66836	-1.54304	9.88466e-08	-1.72969	-1.54602
59618255	chr20:59618255:G:A	9.95195e-13	-2.31606e-10	-1.35448	6.44958e-07	-2.31606e-10	-1.40009
59618992	chr20:59618992:G:A	1.87642e-13	-1.91047	-1.11241	1.27233e-07	-1.85965	-1.16361
59619325	chr20:59619325:C:T	1.31704e-13	-1.8895	-1.48736	9.32573e-08	-1.87049	-1.46342
59619362	chr20:59619362:G:T	2.43249e-12	-2.31606e-10	-0.460744	1.60609e-06	-2.31606e-10	-0.487721
59619917	chr20:59619917:G:A	6.49081e-13	-2.31606e-10	-1.78186	4.579e-07	-2.31606e-10	-1.74263
59620272	chr20:59620272:A:G	6.05642e-13	-2.31606e-10	-1.85113	4.11234e-07	-2.31606e-10	-1.85012
59620427	chr20:59620427:C:T	2.45312e-13	-1.92177	-0.833113	1.69989e-07	-1.91925	-0.81429
59620583	chr20:59620583:G:A	6.38444e-13	-2.31606e-10	-1.79838	4.26055e-07	-2.31606e-10	-1.81471
59620745	chr20:59620745:A:G	9.51007e-13	-2.31606e-10	-1.39989	6.75143e-07	-2.31606e-10	-1.35435
59620946	chr20:59620946:G:T	3.72601e-13	-1.91991	-0.416995	2.89446e-07	-1.9218	-0.279509
59621648	chr20:59621648:A:C	1.17909e-13	-1.90394	-1.58356	7.7848e-08	-1.88694	-1.62758
59621830	chr20:59621830:T:C	6.18153e-13	-2.31606e-10	-1.83068	4.22642e-07	-2.31606e-10	-1.82275
59621991	chr20:59621991:A:C	1.06531e-11	-2.31606e-10	1.01619	5.42497e-06	-2.31606e-10	0.729491
59622106	chr20:59622106:GTT:G	5.64443e-13	-1.92158	-9.89384e-10	3.8263e-07	-1.92221	-9.89384e-10
59622718	chr20:59622718:G:C	5.99268e-13	-1.86171	-9.89384e-10	3.97791e-07	-1.88335	-9.89384e-10
59622788	chr20:59622788:G:A	6.16572e-13	-2.31606e-10	-1.83324	4.21103e-07	-2.31606e-10	-1.8264
59623174	chr20:59623174:A:G	7.68658e-13	-2.31606e-10	-1.61277	4.89123e-07	-2.31606e-10	-1.67666
59623219	chr20:59623219:T:C	6.05822e-13	-2.31606e-10	-1.85083	4.13374e-07	-2.31606e-10	-1.84493
59623761	chr20:59623761:G:A	6.13041e-13	-2.31606e-10	-1.83899	4.16602e-07	-2.31606e-10	-1.83715
59623955	chr20:59623955:G:A	5.66544e-13	-1.91786	-9.89384e-10	3.8327e-07	-1.92054	-9.89384e-10
59624363	chr20:59624363:T:C	5.72868e-13	-1.90676	-9.89384e-10	3.85705e-07	-1.91421	-9.89384e-10
59624654	chr20:59624654:A:C	9.66356e-14	-1.92174	-1.76473	6.36967e-08	-1.91969	-1.79545
59624749	chr20:59624749:A:C	5.70172e-13	-1.91148	-9.89384e-10	3.85042e-07	-1.91593	-9.89384e-10
59624824	chr20:59624824:A:G	7.51386e-13	-2.31606e-10	-1.6355	5.13823e-07	-2.31606e-10	-1.6274
59624846	chr20:59624846:A:C	2.11314e-12	-2.31606e-10	-0.601485	1.36104e-06	-2.31606e-10	-0.653275
59624847	chr20:59624847:C:T	9.59576e-14	-1.92149	-1.77203	6.34659e-08	-1.91916	-1.79961
59624955	chr20:59624955:C:T	8.81337e-13	-2.31606e-10	-1.47598	6.24762e-07	-2.31606e-10	-1.43191
59624964	chr20:59624964:A:G	1.13091e-12	-2.31606e-10	-1.22664	7.30633e-07	-2.31606e-10	-1.27537
59625532	chr20:59625532:T:C	5.68641e-13	-1.91417	-9.89384e-10	3.84326e-07	-1.91779	-9.89384e-10
59625792	chr20:59625792:C:T	1.31283e-11	-2.31606e-10	1.22511	6.63998e-06	-2.31606e-10	0.931587
59625923	chr20:59625923:C:T	6.32406e-13	-2.31606e-10	-1.80789	4.40964e-07	-2.31606e-10	-1.78031
59626145	chr20:59626145:G:A	5.68734e-13	-1.914	-9.89384e-10	3.84266e-07	-1.91794	-9.89384e-10
59626816	chr20:59626816:C:T	1.35882e-12	-2.31606e-10	-1.04305	9.08484e-07	-2.31606e-10	-1.0575
59626888	chr20:59626888:T:C	6.3719e-13	-2.31606e-10	-1.80035	4.43653e-07	-2.31606e-10	-1.77423
59627303	chr20:59627303:C:T	9.90394e-14	-1.82449	-1.83741	6.62945e-08	-1.84815	-1.82702
59627398	chr20:59627398:G:A	5.64641e-13	-1.92123	-9.89384e-10	3.82646e-07	-1.92217	-9.89384e-10
59627959	chr20:59627959:A:C	1.08338e-13	-1.7232	-1.84895	7.23834e-08	-1.73605	-1.85125
59628185	chr20:59628185:T:C	1.91981e-13	-1.92162	-1.0784	1.20124e-07	-1.9219	-1.15885
59628568	chr20:59628568:G:A	6.58352e-13	-2.31606e-10	-1.76768	4.48198e-07	-2.31606e-10	-1.76404
59628683	chr20:59628683:C:T	3.63756e-12	-0.0583473	-9.89384e-10	2.28536e-06	-0.134997	-9.89384e-10
59628856	chr20:59628856:C:T	1.38405e-13	-1.48089	-1.84634	8.98575e-08	-1.52318	-1.84787
59628940	chr20:59628940:T:A	6.59196e-13	-2.31606e-10	-1.7664	4.38393e-07	-2.31606e-10	-1.78616
59629077	chr20:59629077:T:G	5.64182e-13	-1.92204	-9.89384e-10	3.82682e-07	-1.92207	-9.89384e-10
59629136	chr20:59629136:G:A	2.63489e-13	-1.69436	-0.989049	1.72308e-07	-1.67435	-1.04565
59629216	chr20:59629216:C:T	8.27652e-13	-2.31606e-10	-1.53882	5.73127e-07	-2.31606e-10	-1.51817
59629409	chr20:59629409:G:A	6.73167e-13	-2.31606e-10	-1.74542	4.4667e-07	-2.31606e-10	-1.76746
59629460	chr20:59629460:T:A	1.39431e-12	-2.31606e-10	-1.01726	9.06688e-07	-2.31606e-10	-1.05948
59629879	chr20:59629879:C:A	9.28702e-14	-1.92204	-1.80418	6.35611e-08	-1.91969	-1.79759
59630392	chr20:59630392:A:G	7.31524e-13	-2.31606e-10	-1.66229	4.9033e-07	-2.31606e-10	-1.6742
59630507	chr20:59630507:A:G	1.87754e-13	-1.69384	-1.32845	1.27678e-07	-1.66945	-1.35032
59630508	chr20:59630508:T:C	1.02272e-12	-2.31606e-10	-1.32719	6.81784e-07	-2.31606e-10	-1.34456
59630646	chr20:59630646:C:T	1.7618e-13	-1.7254	-1.3605	1.19768e-07	-1.70241	-1.38131
59630767	chr20:59630767:C:T	2.12965e-13	-1.69626	-1.20003	1.43491e-07	-1.67755	-1.22545
59630768	chr20:59630768:G:A	5.78907e-13	-1.89628	-9.89384e-10	3.88439e-07	-1.90714	-9.89384e-10
59630912	chr20:59630912:A:T	6.13694e-13	-2.31606e-10	-1.83792	4.1497e-07	-2.31606e-10	-1.84107
59630916	chr20:59630916:G:A	6.52414e-13	-2.31606e-10	-1.77674	4.43601e-07	-2.31606e-10	-1.77435
59630949	chr20:59630949:C:T	1.5126e-13	-1.73259	-1.50582	1.04785e-07	-1.71023	-1.50714
59631036	chr20:59631036:G:A	1.1007e-13	-1.82177	-1.73452	7.55458e-08	-1.82293	-1.72161
59631163	chr20:59631163:T:G	1.06796e-13	-1.83167	-1.75483	7.3233e-08	-1.83228	-1.74335
59631317	chr20:59631317:ACT:A	6.52376e-13	-2.31606e-10	-1.7768	4.43566e-07	-2.31606e-10	-1.77443
59631654	chr20:59631654:A:T	1.38716e-13	-1.64785	-1.67714	9.72897e-08	-1.6263	-1.66529
59631782	chr20:59631782:A:C	1.07849e-12	-2.31606e-10	-1.2741	7.16098e-07	-2.31606e-10	-1.29546
59631966	chr20:59631966:A:G	1.27879e-13	-1.57397	-1.83236	8.76836e-08	-1.5651	-1.83044
59632271	chr20:59632271:G:A	9.13947e-13	-2.31606e-10	-1.43964	6.1361e-07	-2.31606e-10	-1.44992
59632470	chr20:59632470:G:A	6.14342e-13	-2.31606e-10	-1.83686	4.17966e-07	-2.31606e-10	-1.83388
59632709	chr20:59632709:A:G	1.29943e-13	-1.58548	-1.80484	8.89755e-08	-1.57731	-1.8036
59633357	chr20:59633357:C:T	1.29921e-13	-1.69453	-1.69596	9.08659e-08	-1.6767	-1.68319
59633476	chr20:59633476:G:A	1.00596e-12	-2.31606e-10	-1.34372	6.75933e-07	-2.31606e-10	-1.35318
59633500	chr20:59633500:G:A	1.02062e-12	-2.31606e-10	-1.32925	6.87261e-07	-2.31606e-10	-1.33656
59634158	chr20:59634158:T:C	1.15241e-13	-1.92096	-1.58944	7.8674e-08	-1.91992	-1.58405
59634186	chr20:59634186:T:C	1.08239e-13	-1.74244	-1.83064	7.36883e-08	-1.74406	-1.82537
59634225	chr20:59634225:C:T	5.65737e-13	-1.91929	-9.89384e-10	3.82917e-07	-1.92146	-9.89384e-10
59634308	chr20:59634308:A:G	6.08166e-13	-2.31606e-10	-1.84697	4.11464e-07	-2.31606e-10	-1.84956
59634449	chr20:59634449:G:A	5.65058e-13	-1.92049	-9.89384e-10	3.82731e-07	-1.92194	-9.89384e-10
59634606	chr20:59634606:C:T	1.6693e-12	-2.31606e-10	-0.83726	1.08201e-06	-2.31606e-10	-0.882705
59634845	chr20:59634845:C:T	6.08816e-13	-2.31606e-10	-1.8459	4.1173e-07	-2.31606e-10	-1.84891
59635264	chr20:59635264:TG:T	7.90824e-13	-2.31606e-10	-1.58434	5.20978e-07	-2.31606e-10	-1.61357
59635361	chr20:59635361:A:G	6.17079e-13	-2.31606e-10	-1.83242	4.21363e-07	-2.31606e-10	-1.82578
59635956	chr20:59635956:C:T	2.63375e-12	-2.31606e-10	-0.381254	1.73027e-06	-2.31606e-10	-0.413244
59636091	chr20:59636091:G:A	6.07162e-13	-2.31606e-10	-1.84862	4.12844e-07	-2.31606e-10	-1.84621
59636240	chr20:59636240:C:T	2.3907e-13	-1.10182	-1.67884	1.5876e-07	-1.13663	-1.66525
59636939	chr20:59636939:C:T	6.24145e-13	-2.31606e-10	-1.82103	4.18741e-07	-2.31606e-10	-1.83202
59637082	chr20:59637082:C:T	6.53401e-13	-2.31606e-10	-1.77523	4.38506e-07	-2.31606e-10	-1.7859
59637662	chr20:59637662:C:G	1.12888e-13	-1.81895	-1.71207	7.50748e-08	-1.84125	-1.70954
59637957	chr20:59637957:C:A	1.04349e-12	-2.31606e-10	-1.30709	7.37346e-07	-2.31606e-10	-1.26622
59638046	chr20:59638046:G:T	1.15912e-13	-1.66485	-1.83974	7.99046e-08	-1.64679	-1.84165
59638327	chr20:59638327:C:T	1.15255e-13	-1.74604	-1.76423	7.83796e-08	-1.73033	-1.77738
59638374	chr20:59638374:TGGTGGATGGATG:T	5.65798e-13	-1.91918	-9.89384e-10	3.82952e-07	-1.92137	-9.89384e-10
59638805	chr20:59638805:GATGGACGA:G	6.4753e-13	-2.31606e-10	-1.78425	4.31491e-07	-2.31606e-10	-1.80203
59639227	chr20:59639227:C:A	1.00736e-13	-1.82527	-1.81963	6.67637e-08	-1.84666	-1.82145
59639405	chr20:59639405:C:T	6.36285e-13	-2.31606e-10	-1.80177	4.25309e-07	-2.31606e-10	-1.81646
59639582	chr20:59639582:T:C	1.09739e-13	-1.72912	-1.83019	7.45186e-08	-1.733	-1.82523
59639610	chr20:59639610:T:C	1.16663e-13	-1.64682	-1.85131	8.03466e-08	-1.6316	-1.85133
59639916	chr20:59639916:A:C	9.51212e-13	-2.31606e-10	-1.39968	6.3196e-07	-2.31606e-10	-1.42045
59640143	chr20:59640143:C:T	1.76686e-13	-1.90222	-1.18083	1.23242e-07	-1.82938	-1.22575
59640161	chr20:59640161:A:C	1.11198e-13	-1.76735	-1.77875	7.67165e-08	-1.7544	-1.77476
59640727	chr20:59640727:T:G	2.00838e-13	-1.88096	-1.07395	1.39964e-07	-1.82805	-1.09984
59641193	chr20:59641193:G:A	6.35939e-13	-2.31606e-10	-1.80231	4.38263e-07	-2.31606e-10	-1.78646
59641276	chr20:59641276:T:A	1.10303e-13	-1.75947	-1.79472	7.58638e-08	-1.74194	-1.7984
59641277	chr20:59641277:C:A	1.10962e-13	-1.75497	-1.79325	7.6334e-08	-1.73718	-1.79698
59641294	chr20:59641294:G:A	1.08342e-13	-1.76562	-1.80651	7.4506e-08	-1.74846	-1.80994
59641424	chr20:59641424:A:G	1.12509e-13	-1.75458	-1.7798	7.7296e-08	-1.7368	-1.78483
59641634	chr20:59641634:G:A	5.20438e-12	-2.31606e-10	0.29984	4.03911e-06	-2.31606e-10	0.434502
59642079	chr20:59642079:A:G	6.05756e-13	-2.31606e-10	-1.85094	4.13824e-07	-2.31606e-10	-1.84384
59642358	chr20:59642358:A:C	6.6646e-13	-2.31606e-10	-1.75544	4.47608e-07	-2.31606e-10	-1.76536
59642629	chr20:59642629:A:C	5.87392e-13	-1.88172	-9.89384e-10	4.03306e-07	-1.86958	-9.89384e-10
59642859	chr20:59642859:C:G	6.12901e-13	-2.31606e-10	-1.83921	4.14156e-07	-2.31606e-10	-1.84303
59642923	chr20:59642923:T:G	6.3895e-13	-2.31606e-10	-1.79759	4.49216e-07	-2.31606e-10	-1.76177
59643057	chr20:59643057:G:A	1.09697e-13	-1.91502	-1.64468	7.49368e-08	-1.87162	-1.68101
59643193	chr20:59643193:G:C	4.38226e-12	1.89197	-1.76407	2.51363e-06	1.73742	-1.77721
59643219	chr20:59643219:T:G	1.18676e-12	-0.861702	-0.316735	1.04386e-06	-0.420181	-0.498419
59643817	chr20:59643817:G:C	5.76755e-13	-1.9	-9.89384e-10	3.94977e-07	-1.89045	-9.89384e-10
59643833	chr20:59643833:G:A	1.94159e-12	1.0661	-1.75226	9.81176e-07	0.799931	-1.78046
59644384	chr20:59644384:A:G	1.46923e-12	-0.220977	-0.743945	1.51784e-06	0.0649182	-0.609152
59644708	chr20:59644708:C:T	5.73646e-13	-1.9054	-9.89384e-10	3.92399e-07	-1.897	-9.89384e-10
59645017	chr20:59645017:C:T	1.29444e-12	-2.31606e-10	-1.09159	8.7461e-07	-2.31606e-10	-1.0955
59645283	chr20:59645283:G:A	5.83314e-13	-1.88869	-9.89384e-10	4.00299e-07	-1.87706	-9.89384e-10
59645429	chr20:59645429:A:G	2.19118e-12	-2.31606e-10	-0.565223	1.28824e-06	-2.31606e-10	-0.708243
59645695	chr20:59645695:T:C	7.401e-13	-1.65063	-9.89384e-10	5.23029e-07	-1.60964	-9.89384e-10
59645887	chr20:59645887:C:T	3.28021e-12	1.52675	-1.6885	1.90999e-06	1.39348	-1.7079
59645963	chr20:59645963:C:T	4.17252e-12	1.73945	-1.6606	2.37215e-06	1.58535	-1.68308
59646090	chr20:59646090:C:T	1.60754e-13	-1.39635	-1.7812	1.1358e-07	-1.40137	-1.73539
59646437	chr20:59646437:CT:C	9.43819e-13	0.175525	-1.58301	8.04372e-07	0.422917	-1.60213
59646915	chr20:59646915:A:G	8.69103e-13	-1.48996	-9.89384e-10	5.76762e-07	-1.51185	-9.89384e-10
59647507	chr20:59647507:A:G	8.94304e-13	-2.31606e-10	-1.46137	5.60652e-07	-2.31606e-10	-1.54018
59647613	chr20:59647613:C:G	6.58759e-13	-1.48755	-0.279512	5.71849e-07	-1.39436	-0.126043
59648565	chr20:59648565:C:G	8.46037e-13	-2.31606e-10	-1.51685	5.50488e-07	-2.31606e-10	-1.55847
59648652	chr20:59648652:G:A	6.062e-13	-2.31606e-10	-1.85021	4.10815e-07	-2.31606e-10	-1.85113
59649130	chr20:59649130:T:C	6.54503e-11	2.83163	-9.89384e-10	1.33358e-05	1.62893	-9.89384e-10
59649911	chr20:59649911:T:G	1.22704e-12	-2.31606e-10	-1.14506	8.89374e-07	-2.31606e-10	-1.07876
59650372	chr20:59650372:ATTGT:A	5.78317e-13	-1.8973	-9.89384e-10	3.96071e-07	-1.88768	-9.89384e-10
59650432	chr20:59650432:A:G	1.209e-12	-2.31606e-10	-1.15986	8.39237e-07	-2.31606e-10	-1.13678
59650624	chr20:59650624:C:T	6.0569e-13	-2.31606e-10	-1.85105	4.10881e-07	-2.31606e-10	-1.85097
59651277	chr20:59651277:A:G	1.69922e-12	0.949591	-1.76908	1.01174e-06	0.829152	-1.779
59651283	chr20:59651283:G:A	7.13597e-13	-2.31606e-10	-1.6871	4.82885e-07	-2.31606e-10	-1.6895
59651806	chr20:59651806:A:G	3.07202e-12	1.56438	-1.79171	1.8552e-06	1.40718	-1.7507
59652081	chr20:59652081:G:A	9.09316e-14	-1.91674	-1.83057	6.32608e-08	-1.87939	-1.84262
59652180	chr20:59652180:A:G	1.06208e-13	-1.81445	-1.77756	7.9696e-08	-1.74162	-1.74944
59652806	chr20:59652806:AC:A	1.27927e-13	-1.9207	-1.48525	8.34384e-08	-1.91169	-1.53348
59652927	chr20:59652927:T:C	5.79643e-13	-1.895	-9.89384e-10	3.97294e-07	-1.8846	-9.89384e-10
59653153	chr20:59653153:T:C	5.641e-13	-1.92219	-9.89384e-10	3.84411e-07	-1.91756	-9.89384e-10
59653320	chr20:59653320:G:A	1.49282e-12	-0.948998	-9.89384e-10	1.05401e-06	-0.908916	-9.89384e-10
59653383	chr20:59653383:C:T	1.27529e-12	-1.10649	-9.89384e-10	9.38358e-07	-1.02515	-9.89384e-10
59653405	chr20:59653405:G:A	1.25444e-12	-2.31606e-10	-1.12298	7.63214e-07	-2.31606e-10	-1.23174
59653436	chr20:59653436:G:A	8.92329e-14	-1.92215	-1.84402	6.12518e-08	-1.90305	-1.85123
59653479	chr20:59653479:C:T	5.74515e-13	-1.90389	-9.89384e-10	3.92985e-07	-1.89551	-9.89384e-10
59653500	chr20:59653500:T:C	6.31358e-13	-2.31606e-10	-1.80954	4.24253e-07	-2.31606e-10	-1.81895
59653708	chr20:59653708:CTTA:C	7.57296e-13	-2.31606e-10	-1.62766	5.36546e-07	-2.31606e-10	-1.58412
59654309	chr20:59654309:T:C	6.10641e-13	-2.31606e-10	-1.84291	4.10735e-07	-2.31606e-10	-1.85133
59654381	chr20:59654381:A:G	6.3527e-13	-2.31606e-10	-1.80337	4.25868e-07	-2.31606e-10	-1.81515
59654591	chr20:59654591:A:T	6.22783e-13	-2.31606e-10	-1.82322	4.1939e-07	-2.31606e-10	-1.83048
59654860	chr20:59654860:C:T	6.19275e-13	-2.31606e-10	-1.82887	4.17726e-07	-2.31606e-10	-1.83445
59654909	chr20:59654909:G:A	1.38285e-12	-2.31606e-10	-1.02551	9.53902e-07	-2.31606e-10	-1.00872
59654971	chr20:59654971:A:T	6.19479e-13	-2.31606e-10	-1.82854	4.17878e-07	-2.31606e-10	-1.83409
59655063	chr20:59655063:T:C	6.05849e-13	-2.31606e-10	-1.85079	4.11717e-07	-2.31606e-10	-1.84894
59655077	chr20:59655077:A:T	6.20379e-13	-2.31606e-10	-1.82709	4.184e-07	-2.31606e-10	-1.83284
59655084	chr20:59655084:T:C	1.77714e-12	0.688932	-1.46359	1.0612e-06	0.591852	-1.49397
59655276	chr20:59655276:A:G	6.33685e-13	-2.31606e-10	-1.80587	4.25139e-07	-2.31606e-10	-1.81686
59655636	chr20:59655636:T:G	6.31838e-13	-2.31606e-10	-1.80878	4.22837e-07	-2.31606e-10	-1.82229
59655641	chr20:59655641:T:C	7.59583e-13	-1.62465	-9.89384e-10	4.97168e-07	-1.66035	-9.89384e-10
59655818	chr20:59655818:T:G	6.13041e-13	-2.31606e-10	-1.83898	4.13882e-07	-2.31606e-10	-1.8437
59656072	chr20:59656072:T:G	1.27719e-13	-1.92135	-1.48623	8.33665e-08	-1.91029	-1.53574
59656268	chr20:59656268:T:C	5.35558e-13	-1.65892	-0.315192	4.59667e-07	-1.59341	-0.145367
59656424	chr20:59656424:T:G	6.4541e-13	-2.31606e-10	-1.78753	4.3247e-07	-2.31606e-10	-1.79976
59656502	chr20:59656502:C:T	6.42178e-13	-2.31606e-10	-1.79255	4.30506e-07	-2.31606e-10	-1.80432
59657160	chr20:59657160:T:C	6.46227e-13	-2.31606e-10	-1.78627	4.32965e-07	-2.31606e-10	-1.79862
59657183	chr20:59657183:C:G	9.09559e-13	-2.31606e-10	-1.44446	6.59483e-07	-2.31606e-10	-1.37782
59657213	chr20:59657213:C:T	6.38943e-13	-2.31606e-10	-1.7976	4.25413e-07	-2.31606e-10	-1.81622
59657364	chr20:59657364:C:T	6.46864e-13	-2.31606e-10	-1.78528	4.33339e-07	-2.31606e-10	-1.79776
59657380	chr20:59657380:C:A	6.47175e-13	-2.31606e-10	-1.7848	4.33495e-07	-2.31606e-10	-1.7974
59657681	chr20:59657681:T:C	1.514e-12	0.901213	-1.83612	8.24326e-07	0.693384	-1.84809
59657918	chr20:59657918:T:C	6.23611e-13	-2.31606e-10	-1.82189	4.19734e-07	-2.31606e-10	-1.82966
59658033	chr20:59658033:C:T	6.21867e-13	-2.31606e-10	-1.82469	4.18684e-07	-2.31606e-10	-1.83216
59658215	chr20:59658215:T:G	6.22147e-13	-2.31606e-10	-1.82424	4.18856e-07	-2.31606e-10	-1.83175
59658335	chr20:59658335:T:TA	6.14361e-13	-2.31606e-10	-1.83683	4.14443e-07	-2.31606e-10	-1.84234
59658547	chr20:59658547:T:C	6.1547e-13	-2.31606e-10	-1.83503	4.15141e-07	-2.31606e-10	-1.84066
59658643	chr20:59658643:T:C	6.16769e-13	-2.31606e-10	-1.83292	4.15847e-07	-2.31606e-10	-1.83896
59658965	chr20:59658965:T:C	1.26582e-11	1.18864	-9.89384e-10	9.48822e-06	1.28853	-9.89384e-10
59659256	chr20:59659256:G:C	6.16758e-13	-2.31606e-10	-1.83294	4.15733e-07	-2.31606e-10	-1.83923
59659297	chr20:59659297:C:T	6.2254e-13	-2.31606e-10	-1.82361	4.18932e-07	-2.31606e-10	-1.83157
59659609	chr20:59659609:G:C	6.11896e-13	-2.31606e-10	-1.84085	4.1529e-07	-2.31606e-10	-1.8403
59659641	chr20:59659641:G:T	2.99814e-12	1.43558	-1.68725	1.67893e-06	1.27739	-1.72076
59659642	chr20:59659642:A:T	2.97659e-12	1.42048	-1.67936	1.66162e-06	1.26048	-1.71421
59659660	chr20:59659660:C:T	1.05928e-13	-1.88973	-1.70493	7.1114e-08	-1.89751	-1.70748
59659868	chr20:59659868:C:T	6.22219e-13	-2.31606e-10	-1.82413	4.18901e-07	-2.31606e-10	-1.83164
59659912	chr20:59659912:T:A	6.22149e-13	-2.31606e-10	-1.82424	4.18857e-07	-2.31606e-10	-1.83175
59660316	chr20:59660316:A:T	6.28691e-13	-2.31606e-10	-1.81378	4.22443e-07	-2.31606e-10	-1.82322
59660436	chr20:59660436:G:T	8.88816e-14	-1.91914	-1.85097	6.06913e-08	-1.91625	-1.84723
59660454	chr20:59660454:A:G	6.16197e-13	-2.31606e-10	-1.83385	4.15535e-07	-2.31606e-10	-1.83971
59660471	chr20:59660471:G:A	3.76146e-12	-2.31606e-10	-0.0248533	2.71362e-06	-2.31606e-10	0.0367632
59661078	chr20:59661078:G:A	7.02959e-13	-2.31606e-10	-1.70212	4.82966e-07	-2.31606e-10	-1.68933
59661247	chr20:59661247:TTGATGGC:T	6.63071e-13	-2.31606e-10	-1.76053	4.42872e-07	-2.31606e-10	-1.776
59661378	chr20:59661378:C:T	1.13523e-11	1.07976	-9.89384e-10	7.14505e-06	1.0049	-9.89384e-10
59661393	chr20:59661393:G:C	6.17422e-13	-2.31606e-10	-1.83186	4.19852e-07	-2.31606e-10	-1.82937
59661397	chr20:59661397:A:G	2.41329e-12	1.00006	-1.46873	1.54861e-06	0.91496	-1.43912
59661756	chr20:59661756:G:A	1.33872e-12	-2.31606e-10	-1.05794	1.03845e-06	-2.31606e-10	-0.92379
59662181	chr20:59662181:C:T	1.87209e-12	-2.31606e-10	-0.722608	1.27478e-06	-2.31606e-10	-0.71875
59662214	chr20:59662214:GAC:G	7.10889e-13	-2.31606e-10	-1.6909	4.81647e-07	-2.31606e-10	-1.69207
59662420	chr20:59662420:A:G	5.73893e-13	-1.90497	-9.89384e-10	3.92466e-07	-1.89683	-9.89384e-10
59662539	chr20:59662539:C:G	2.21845e-12	1.27921	-1.83206	1.14765e-06	0.99403	-1.81783
59662606	chr20:59662606:A:G	5.7018e-12	1.71929	-1.32817	3.57757e-06	1.6031	-1.28994
59662970	chr20:59662970:C:T	1.19313e-13	-1.63707	-1.8386	7.87992e-08	-1.66078	-1.84159
59663623	chr20:59663623:C:T	1.21381e-13	-1.92212	-1.53636	7.93055e-08	-1.90223	-1.59374
59663673	chr20:59663673:G:C	1.2338e-13	-1.91872	-1.52343	7.97787e-08	-1.91373	-1.57629
59663675	chr20:59663675:G:A	9.55391e-13	-2.31606e-10	-1.3953	7.1168e-07	-2.31606e-10	-1.30165
59663859	chr20:59663859:A:G	6.19124e-13	-2.31606e-10	-1.82911	4.18006e-07	-2.31606e-10	-1.83378
59664657	chr20:59664657:A:G	6.05593e-13	-2.31606e-10	-1.85121	4.11016e-07	-2.31606e-10	-1.85065
59664741	chr20:59664741:C:T	9.43369e-13	-2.31606e-10	-1.40796	7.21533e-07	-2.31606e-10	-1.2879
59664810	chr20:59664810:G:A	1.39669e-12	-0.602041	-0.413517	1.22301e-06	-0.17437	-0.585835
59664894	chr20:59664894:G:A	5.65944e-13	-1.91892	-9.89384e-10	3.82893e-07	-1.92152	-9.89384e-10
59665680	chr20:59665680:C:G	6.47e-13	-2.31606e-10	-1.78507	4.39583e-07	-2.31606e-10	-1.78345
59665841	chr20:59665841:G:C	5.85773e-13	-1.88448	-9.89384e-10	4.02138e-07	-1.87248	-9.89384e-10
59666225	chr20:59666225:G:A	2.13371e-12	-0.568242	-0.023557	1.76488e-06	-0.131828	-0.261609
59666259	chr20:59666259:C:T	6.08386e-13	-2.31606e-10	-1.84661	4.12918e-07	-2.31606e-10	-1.84603
59666339	chr20:59666339:C:T	6.81025e-13	-1.73382	-9.89384e-10	6.45049e-07	-1.39995	-9.89384e-10
59666606	chr20:59666606:T:C	7.43992e-13	-2.31606e-10	-1.64539	5.02667e-07	-2.31606e-10	-1.64935
59666721	chr20:59666721:G:T	6.15119e-13	-2.31606e-10	-1.8356	4.13264e-07	-2.31606e-10	-1.84519
59667209	chr20:59667209:T:A	8.82094e-13	-2.31606e-10	-1.47512	6.38363e-07	-2.31606e-10	-1.41037
59667927	chr20:59667927:G:A	5.94887e-13	-1.86905	-9.89384e-10	4.55438e-07	-1.74802	-9.89384e-10
59668011	chr20:59668011:C:T	3.0843e-12	-2.31606e-10	-0.223337	1.92558e-06	-2.31606e-10	-0.306297
59668055	chr20:59668055:T:C	7.21394e-12	1.77349	-1.14714	4.76057e-06	1.70742	-1.10857
59668480	chr20:59668480:G:A	6.04614e-12	1.59819	-1.14843	4.02059e-06	1.55003	-1.12013
59668541	chr20:59668541:A:G	7.30036e-12	1.71169	-1.07343	4.18127e-06	1.60456	-1.13547
59668863	chr20:59668863:G:A	5.03829e-12	1.12912	-0.861719	3.4413e-06	1.08793	-0.813601
59669043	chr20:59669043:C:T	9.10324e-12	1.80564	-0.946671	6.10414e-06	1.76582	-0.918377
59669203	chr20:59669203:G:A	1.12923e-12	-2.31606e-10	-1.22812	8.62051e-07	-2.31606e-10	-1.10996
59669733	chr20:59669733:G:A	3.39844e-12	-2.31606e-10	-0.126346	2.06443e-06	-2.31606e-10	-0.236667
59670082	chr20:59670082:C:G	4.17147e-12	1.19729	-1.11869	2.74212e-06	1.12033	-1.07312
59670393	chr20:59670393:C:T	1.89755e-12	-2.31606e-10	-0.709097	1.32876e-06	-2.31606e-10	-0.677274
59671467	chr20:59671467:C:G	7.71908e-12	1.26389	-0.569861	5.00346e-06	1.19338	-0.544768
59671765	chr20:59671765:A:G	6.1662e-13	-2.31606e-10	-1.83316	4.14867e-07	-2.31606e-10	-1.84132
59671774	chr20:59671774:G:T	6.15085e-13	-2.31606e-10	-1.83566	4.21973e-07	-2.31606e-10	-1.82434
59671836	chr20:59671836:C:T	8.65217e-13	-2.31606e-10	-1.49444	5.62342e-07	-2.31606e-10	-1.53717
59672011	chr20:59672011:G:C	7.72539e-13	-2.31606e-10	-1.60773	5.12152e-07	-2.31606e-10	-1.63066
59672080	chr20:59672080:G:A	1.00414e-13	-1.7977	-1.85041	6.54223e-08	-1.83812	-1.85029
59672181	chr20:59672181:T:C	9.88567e-14	-1.85201	-1.81174	7.32249e-08	-1.82224	-1.7535
59672718	chr20:59672718:G:A	1.44763e-12	-1.79557	0.815842	1.08974e-06	-1.81142	0.935831
59673326	chr20:59673326:G:A	1.41089e-12	-2.31606e-10	-1.00544	1.02607e-06	-2.31606e-10	-0.935782
59673327	chr20:59673327:A:T	1.42817e-12	-2.31606e-10	-0.993267	1.03876e-06	-2.31606e-10	-0.923496
59673455	chr20:59673455:C:T	1.21914e-13	-1.91393	-1.54017	9.71827e-08	-1.91509	-1.3776
59673670	chr20:59673670:C:T	1.03465e-13	-1.91383	-1.70435	7.86392e-08	-1.91486	-1.58954
59673741	chr20:59673741:G:C	1.16245e-13	-1.91435	-1.58736	9.55849e-08	-1.91526	-1.39401
59674089	chr20:59674089:C:T	3.18782e-11	-2.31606e-10	2.11226	1.9414e-05	-2.31606e-10	2.00447
59675605	chr20:59675605:A:T	4.66396e-13	-1.89338	-0.219005	3.73875e-07	-1.91653	-0.0288202
59676028	chr20:59676028:C:T	1.02283e-13	-1.90758	-1.72209	7.8156e-08	-1.90411	-1.60646
59676037	chr20:59676037:T:C	7.83703e-13	-2.31606e-10	-1.59339	5.46483e-07	-2.31606e-10	-1.56577
59676047	chr20:59676047:T:G	6.05558e-13	-2.31606e-10	-1.85127	4.11266e-07	-2.31606e-10	-1.85004
59676076	chr20:59676076:T:C	2.52491e-13	-1.02977	-1.69627	1.56402e-07	-1.08028	-1.73657
59676343	chr20:59676343:G:A	5.43417e-13	-1.089	-0.870542	3.77213e-07	-1.26505	-0.671412
59676729	chr20:59676729:A:G	2.76859e-13	-1.23039	-1.40352	1.29731e-07	-1.38548	-1.61833
59676896	chr20:59676896:TG:T	3.77144e-13	-1.89416	-0.430631	2.98804e-07	-1.91628	-0.25321
59677079	chr20:59677079:A:C	3.30773e-13	-1.87911	-0.57687	2.18968e-07	-1.903	-0.577347
59677381	chr20:59677381:G:T	9.20465e-14	-1.90965	-1.82548	6.47442e-08	-1.89771	-1.80112
59677513	chr20:59677513:A:G	9.2758e-13	-2.31606e-10	-1.42484	6.45054e-07	-2.31606e-10	-1.39994
59677793	chr20:59677793:T:C	8.91234e-14	-1.9221	-1.84529	6.02189e-08	-1.92051	-1.85078
59677844	chr20:59677844:G:A	9.03127e-14	-1.91819	-1.83595	6.29432e-08	-1.91073	-1.81631
59677853	chr20:59677853:A:G	1.40102e-12	-2.31606e-10	-1.01246	9.57119e-07	-2.31606e-10	-1.00535
59677879	chr20:59677879:TTTAA:T	4.81037e-13	-1.91859	-0.162885	2.64816e-07	-1.90672	-0.38352
59678449	chr20:59678449:C:T	9.00919e-14	-1.92103	-1.83556	6.06567e-08	-1.916	-1.84804
59678528	chr20:59678528:G:A	1.02378e-13	-1.90622	-1.72252	6.74629e-08	-1.88957	-1.76813
59678635	chr20:59678635:A:G	1.04953e-13	-1.91039	-1.69351	8.06657e-08	-1.91452	-1.56445
59678738	chr20:59678738:T:C	1.84536e-13	-1.92221	-1.11736	1.32455e-07	-1.92103	-1.062
59678807	chr20:59678807:T:C	1.68008e-12	-2.31606e-10	-0.830817	9.88311e-07	-2.31606e-10	-0.973279
59678883	chr20:59678883:A:C	1.65165e-13	-1.8729	-1.27757	1.22802e-07	-1.90283	-1.15587
59678916	chr20:59678916:A:G	1.18667e-13	-1.81897	-1.66212	7.9692e-08	-1.79215	-1.69896
59679482	chr20:59679482:C:T	5.78468e-13	-1.89703	-9.89384e-10	3.9686e-07	-1.88569	-9.89384e-10
59679544	chr20:59679544:CCACATGTT:C	5.79458e-13	-1.89532	-9.89384e-10	3.9737e-07	-1.88441	-9.89384e-10
59679789	chr20:59679789:G:A	1.02084e-13	-1.90876	-1.72286	6.6619e-08	-1.89994	-1.77035
59679831	chr20:59679831:G:T	1.22861e-12	-2.31606e-10	-1.14378	8.18757e-07	-2.31606e-10	-1.16149
59680190	chr20:59680190:G:A	6.15648e-13	-1.83474	-9.89384e-10	4.22752e-07	-1.82249	-9.89384e-10
59680198	chr20:59680198:CAGT:C	6.07307e-13	-1.84838	-9.89384e-10	4.16884e-07	-1.83647	-9.89384e-10
59680342	chr20:59680342:G:A	1.42232e-13	-1.84785	-1.4521	1.24115e-07	-1.85218	-1.19589
59680346	chr20:59680346:C:T	6.13869e-13	-1.83764	-9.89384e-10	4.21454e-07	-1.82557	-9.89384e-10
59680438	chr20:59680438:T:C	3.36898e-13	-1.87503	-0.562609	2.14937e-07	-1.84656	-0.652377
59680484	chr20:59680484:G:A	5.75068e-13	-1.90293	-9.89384e-10	3.92571e-07	-1.89656	-9.89384e-10
59680593	chr20:59680593:G:A	7.13651e-13	-2.31606e-10	-1.68702	4.91378e-07	-2.31606e-10	-1.67206
59680676	chr20:59680676:C:T	6.07051e-13	-2.31606e-10	-1.8488	4.13149e-07	-2.31606e-10	-1.84547
59680700	chr20:59680700:C:T	6.3805e-13	-1.799	-9.89384e-10	4.38658e-07	-1.78556	-9.89384e-10
59680782	chr20:59680782:A:G	7.91117e-13	-2.31606e-10	-1.58397	5.54434e-07	-2.31606e-10	-1.55133
59680969	chr20:59680969:G:T	6.18528e-13	-1.83007	-9.89384e-10	4.25037e-07	-1.8171	-9.89384e-10
59681025	chr20:59681025:T:C	6.18362e-13	-1.83034	-9.89384e-10	4.25011e-07	-1.81716	-9.89384e-10
59681063	chr20:59681063:T:G	6.17959e-13	-1.83099	-9.89384e-10	4.24418e-07	-1.81856	-9.89384e-10
59681221	chr20:59681221:G:C	6.19312e-13	-1.82881	-9.89384e-10	4.25351e-07	-1.81636	-9.89384e-10
59681277	chr20:59681277:C:T	9.35647e-13	-2.31606e-10	-1.41618	6.64451e-07	-2.31606e-10	-1.37032
59681297	chr20:59681297:T:C	6.08604e-13	-1.84625	-9.89384e-10	4.17964e-07	-1.83388	-9.89384e-10
59681367	chr20:59681367:T:A	6.3142e-13	-1.80945	-9.89384e-10	4.29271e-07	-1.80719	-9.89384e-10
59681676	chr20:59681676:G:T	6.34731e-13	-2.31606e-10	-1.80421	4.20351e-07	-2.31606e-10	-1.82819
59681686	chr20:59681686:C:T	1.1191e-12	-2.31606e-10	-1.23714	7.48233e-07	-2.31606e-10	-1.25156
59681738	chr20:59681738:T:C	6.20635e-13	-1.82667	-9.89384e-10	4.26596e-07	-1.81344	-9.89384e-10
59681881	chr20:59681881:A:G	1.03748e-12	-2.31606e-10	-1.31287	7.45774e-07	-2.31606e-10	-1.25485
59681946	chr20:59681946:G:C	6.05881e-13	-2.31606e-10	-1.85073	4.10873e-07	-2.31606e-10	-1.85099
59682023	chr20:59682023:AG:A	4.2193e-13	-1.82752	-0.385055	3.01636e-07	-1.81394	-0.346114
59682026	chr20:59682026:AAG:A	6.04644e-13	-1.85278	-9.89384e-10	4.14995e-07	-1.84101	-9.89384e-10
59682065	chr20:59682065:C:T	6.03735e-13	-1.85428	-9.89384e-10	4.14601e-07	-1.84196	-9.89384e-10
59682067	chr20:59682067:C:T	1.74742e-12	-0.79152	-9.89384e-10	1.09913e-06	-0.867007	-9.89384e-10
59682168	chr20:59682168:C:T	1.43701e-13	-1.8909	-1.39878	1.27153e-07	-1.89398	-1.1299
59682184	chr20:59682184:A:G	6.20706e-13	-1.82656	-9.89384e-10	4.26318e-07	-1.81409	-9.89384e-10
59682407	chr20:59682407:C:T	3.71638e-13	-1.81276	-0.526733	2.64571e-07	-1.79842	-0.492749
59682505	chr20:59682505:G:A	5.67721e-13	-1.91579	-9.89384e-10	4.38675e-07	-1.78552	-9.89384e-10
59682581	chr20:59682581:A:G	5.93724e-13	-1.871	-9.89384e-10	4.24767e-07	-1.81774	-9.89384e-10
59682940	chr20:59682940:G:T	7.45412e-13	-1.8893	0.245819	4.564e-07	-1.87932	0.133415
59683051	chr20:59683051:G:A	4.95475e-12	-2.31606e-10	0.250685	3.24479e-06	-2.31606e-10	0.215529
59683117	chr20:59683117:A:G	6.16853e-13	-1.83279	-9.89384e-10	4.2581e-07	-1.81528	-9.89384e-10
59683632	chr20:59683632:A:G	4.25737e-13	-1.90604	-0.297557	2.65083e-07	-1.89762	-0.391615
59683936	chr20:59683936:G:A	6.3031e-13	-1.8112	-9.89384e-10	4.3297e-07	-1.79861	-9.89384e-10
59684181	chr20:59684181:C:T	1.52685e-13	-1.92002	-1.30902	9.67273e-08	-1.92215	-1.37524
59684252	chr20:59684252:C:T	6.26004e-13	-1.81806	-9.89384e-10	4.29812e-07	-1.80593	-9.89384e-10
59684610	chr20:59684610:T:C	3.4925e-13	-1.74853	-0.653098	2.49585e-07	-1.73512	-0.614359
59684905	chr20:59684905:G:A	7.71816e-13	-2.31606e-10	-1.60867	5.49171e-07	-2.31606e-10	-1.56087
59685407	chr20:59685407:C:T	1.80528e-13	-1.59316	-1.46838	1.31706e-07	-1.49283	-1.49588
59685471	chr20:59685471:A:G	1.09255e-12	-1.60472	0.34357	6.84573e-07	-1.52314	0.182653
59685674	chr20:59685674:G:A	5.76777e-13	-1.89996	-9.89384e-10	3.95308e-07	-1.88961	-9.89384e-10
59686052	chr20:59686052:C:A	5.79203e-13	-1.89576	-9.89384e-10	3.97538e-07	-1.88399	-9.89384e-10
59686213	chr20:59686213:G:A	6.06176e-13	-2.31606e-10	-1.85025	4.11529e-07	-2.31606e-10	-1.8494
59686260	chr20:59686260:G:A	5.80707e-13	-1.89317	-9.89384e-10	3.98764e-07	-1.88091	-9.89384e-10
59686529	chr20:59686529:GGTGATGATGATGGTC:G	5.64086e-13	-1.92221	-9.89384e-10	3.85435e-07	-1.9149	-9.89384e-10
59687027	chr20:59687027:G:A	1.80703e-12	-2.31606e-10	-0.757979	1.30432e-06	-2.31606e-10	-0.695838
59687120	chr20:59687120:GATA:G	1.64745e-12	-1.3615	0.511071	1.04072e-06	-1.25428	0.332671
59687123	chr20:59687123:A:G	5.72542e-12	-2.31606e-10	0.395255	3.25678e-06	-2.31606e-10	0.219218
59687279	chr20:59687279:A:G	3.06391e-13	-1.50405	-1.0285	2.55114e-07	-1.44365	-0.883914
59687658	chr20:59687658:C:T	2.39274e-13	-1.42828	-1.35153	1.77056e-07	-1.30928	-1.38354
59687764	chr20:59687764:C:G	1.00881e-13	-1.91507	-1.72841	6.77801e-08	-1.90608	-1.74693
59687786	chr20:59687786:G:A	1.86793e-12	-1.43317	0.708341	1.19017e-06	-1.33446	0.547032
59687816	chr20:59687816:G:A	8.61926e-13	-2.31606e-10	-1.49825	5.9048e-07	-2.31606e-10	-1.48834
59687854	chr20:59687854:A:G	2.21351e-12	-2.31606e-10	-0.555084	1.62568e-06	-2.31606e-10	-0.475595
59687877	chr20:59687877:T:A	1.38292e-12	-1.38673	0.36127	8.77908e-07	-1.28446	0.192728
59687890	chr20:59687890:T:C	6.61406e-13	-2.31606e-10	-1.76305	4.63499e-07	-2.31606e-10	-1.73047
59688163	chr20:59688163:C:A	1.55469e-13	-1.91484	-1.29613	1.03572e-07	-1.92135	-1.30766
59688586	chr20:59688586:A:G	2.28764e-12	-0.522139	-9.89384e-10	8.46324e-07	-1.12837	-9.89384e-10
59688725	chr20:59688725:T:C	2.43013e-12	-2.31606e-10	-0.461717	1.31338e-06	-2.31606e-10	-0.688921
59689287	chr20:59689287:A:G	2.23874e-12	-2.31606e-10	-0.54375	1.2139e-06	-2.31606e-10	-0.767686
59689400	chr20:59689400:G:T	7.41302e-13	-1.64901	-9.89384e-10	5.08429e-07	-1.63795	-9.89384e-10
59689602	chr20:59689602:A:G	1.0238e-12	-2.31606e-10	-1.32614	7.13459e-07	-2.31606e-10	-1.29915
59689610	chr20:59689610:A:G	7.42812e-13	-2.31606e-10	-1.64697	4.97965e-07	-2.31606e-10	-1.65875
59689652	chr20:59689652:T:C	1.91128e-13	-1.63455	-1.36992	1.39365e-07	-1.56326	-1.36892
59689733	chr20:59689733:T:C	6.85342e-12	0.575086	-9.89384e-10	5.24662e-06	0.696063	-9.89384e-10
59690050	chr20:59690050:C:G	6.17297e-13	-2.31606e-10	-1.83207	4.19214e-07	-2.31606e-10	-1.8309
59690571	chr20:59690571:A:G	1.55032e-13	-1.91552	-1.29827	1.08134e-07	-1.91158	-1.27433
59690602	chr20:59690602:A:G	2.04243e-13	-1.62936	-1.30874	1.49511e-07	-1.55828	-1.30363
59690641	chr20:59690641:TCTC:T	5.79111e-13	-1.89592	-9.89384e-10	3.97582e-07	-1.88388	-9.89384e-10
59690794	chr20:59690794:A:C	9.64843e-13	-2.31606e-10	-1.38545	6.92215e-07	-2.31606e-10	-1.32938
59691132	chr20:59691132:C:T	7.81359e-13	-2.31606e-10	-1.59638	5.54981e-07	-2.31606e-10	-1.55034
59691157	chr20:59691157:G:A	1.1697e-12	-1.19292	-9.89384e-10	7.74912e-07	-1.21653	-9.89384e-10
59691777	chr20:59691777:G:A	1.95071e-12	-0.681466	-9.89384e-10	1.34377e-06	-0.666045	-9.89384e-10
59691869	chr20:59691869:C:T	5.66525e-13	-1.9179	-9.89384e-10	3.86002e-07	-1.91343	-9.89384e-10
59692185	chr20:59692185:G:A	3.4043e-13	-1.38115	-1.04605	2.75195e-07	-1.25632	-0.995483
59692222	chr20:59692222:C:T	6.22453e-13	-2.31606e-10	-1.82375	4.29615e-07	-2.31606e-10	-1.80639
59692264	chr20:59692264:G:T	6.22515e-13	-2.31606e-10	-1.82365	4.29648e-07	-2.31606e-10	-1.80631
59692593	chr20:59692593:G:T	1.2832e-13	-1.64305	-1.75984	9.15149e-08	-1.61875	-1.73403
59692606	chr20:59692606:C:G	1.34327e-13	-1.82788	-1.52926	9.13243e-08	-1.87151	-1.48335
59692715	chr20:59692715:A:G	1.67823e-13	-1.68364	-1.45087	1.20412e-07	-1.70225	-1.37611
59692803	chr20:59692803:A:G	1.97054e-12	-2.31606e-10	-0.671353	1.44457e-06	-2.31606e-10	-0.593711
59692836	chr20:59692836:A:G	1.50999e-13	-1.59462	-1.64552	1.07669e-07	-1.61475	-1.57547
59692885	chr20:59692885:G:A	2.59723e-13	-1.74018	-0.957627	1.27121e-07	-1.7702	-1.25393
59692987	chr20:59692987:G:A	2.53815e-13	-1.51271	-1.2081	2.0319e-07	-1.49137	-1.06377
59693533	chr20:59693533:C:T	7.2228e-13	-1.675	-9.89384e-10	5.08459e-07	-1.63789	-9.89384e-10
59693549	chr20:59693549:G:A	7.22235e-13	-2.31606e-10	-1.67507	4.80999e-07	-2.31606e-10	-1.69341
59693605	chr20:59693605:G:A	6.99525e-13	-1.70702	-9.89384e-10	4.56592e-07	-1.74549	-9.89384e-10
59693698	chr20:59693698:A:G	5.50848e-13	-1.49969	-0.446273	4.72006e-07	-1.4961	-0.216181
59693726	chr20:59693726:G:A	6.21112e-13	-2.31606e-10	-1.82591	4.25602e-07	-2.31606e-10	-1.81577
59693737	chr20:59693737:C:G	6.7687e-13	-2.31606e-10	-1.73994	4.60544e-07	-2.31606e-10	-1.73687
59693886	chr20:59693886:A:G	6.08399e-13	-2.31606e-10	-1.84659	4.12152e-07	-2.31606e-10	-1.84789
59693982	chr20:59693982:T:G	3.17679e-13	-1.55498	-0.941398	2.12567e-07	-1.52358	-0.986438
59693991	chr20:59693991:G:T	1.86012e-13	-1.92209	-1.10951	1.67465e-07	-1.92216	-0.826342
59693994	chr20:59693994:C:T	5.67815e-13	-1.91562	-9.89384e-10	3.8357e-07	-1.91975	-9.89384e-10
59694466	chr20:59694466:G:C	2.24331e-13	-1.91804	-0.926252	2.05097e-07	-1.91864	-0.627158
59694891	chr20:59694891:A:G	9.50522e-13	-2.31606e-10	-1.40041	6.55089e-07	-2.31606e-10	-1.38451
59694973	chr20:59694973:G:A	3.65041e-12	-2.31606e-10	-0.0548218	2.70455e-06	-2.31606e-10	0.0334122
59695280	chr20:59695280:T:C	8.06174e-13	-2.31606e-10	-1.56512	5.37627e-07	-2.31606e-10	-1.58211
59695891	chr20:59695891:T:C	3.08206e-13	-1.37044	-1.1562	2.55451e-07	-1.33853	-0.987714
59696520	chr20:59696520:C:T	5.70277e-13	-1.9113	-9.89384e-10	3.84638e-07	-1.91698	-9.89384e-10
59697110	chr20:59697110:T:C	1.02766e-12	-2.31606e-10	-1.32237	6.78324e-07	-2.31606e-10	-1.34965
59697186	chr20:59697186:G:A	6.12521e-13	-2.31606e-10	-1.83983	4.14156e-07	-2.31606e-10	-1.84304
59697366	chr20:59697366:C:T	5.65644e-13	-1.91945	-9.89384e-10	3.82775e-07	-1.92183	-9.89384e-10
59697792	chr20:59697792:A:G	1.14183e-13	-1.71331	-1.8063	8.02111e-08	-1.69356	-1.79106
59697857	chr20:59697857:G:A	7.6901e-13	-2.31606e-10	-1.61231	5.13532e-07	-2.31606e-10	-1.62797
59697985	chr20:59697985:CA:C	6.03463e-12	-2.31606e-10	0.447853	4.55139e-06	-2.31606e-10	0.55391
59698374	chr20:59698374:A:G	5.65278e-13	-1.9201	-9.89384e-10	3.82694e-07	-1.92204	-9.89384e-10
59699090	chr20:59699090:A:G	2.87439e-12	-2.31606e-10	-0.293822	2.01092e-06	-2.31606e-10	-0.262929
59699115	chr20:59699115:G:T	1.45447e-13	-1.80793	-1.46968	1.05009e-07	-1.82753	-1.3877
59699346	chr20:59699346:C:A	9.56606e-13	-1.64639	0.252361	6.96603e-07	-1.61918	0.296116
59699465	chr20:59699465:T:C	7.75298e-13	-1.81795	0.21378	7.7555e-07	-1.81298	0.597276
59699534	chr20:59699534:C:T	9.14214e-13	-2.31606e-10	-1.43935	5.89402e-07	-2.31606e-10	-1.49017
59699918	chr20:59699918:C:T	7.95642e-13	-2.31606e-10	-1.57827	5.69666e-07	-2.31606e-10	-1.52423
59699991	chr20:59699991:A:G	1.03533e-12	-2.31606e-10	-1.31494	7.0313e-07	-2.31606e-10	-1.31373
59700337	chr20:59700337:CT:C	6.90285e-13	-1.72031	-9.89384e-10	5.99119e-07	-1.47382	-9.89384e-10
59700397	chr20:59700397:A:G	7.19667e-13	-2.31606e-10	-1.67863	4.83439e-07	-2.31606e-10	-1.68835
59700409	chr20:59700409:G:C	7.02965e-13	-2.31606e-10	-1.70211	4.72341e-07	-2.31606e-10	-1.71158
59700781	chr20:59700781:T:C	3.71839e-13	-1.29619	-1.04276	2.90676e-07	-1.34295	-0.854121
59700994	chr20:59700994:A:G	2.21349e-13	-1.50873	-1.34894	1.58315e-07	-1.55977	-1.24493
59701141	chr20:59701141:C:T	2.06238e-13	-1.69751	-1.23088	1.4515e-07	-1.76937	-1.12214
59701387	chr20:59701387:C:T	6.88242e-13	-2.31606e-10	-1.72328	4.57875e-07	-2.31606e-10	-1.74268
59701712	chr20:59701712:CA:C	5.64954e-13	-1.92067	-9.89384e-10	3.84061e-07	-1.91847	-9.89384e-10
59701783	chr20:59701783:G:A	6.31874e-13	-2.31606e-10	-1.80873	4.36894e-07	-2.31606e-10	-1.78959
59701980	chr20:59701980:T:C	6.46446e-13	-1.78593	-9.89384e-10	4.74308e-07	-1.70742	-9.89384e-10
59702424	chr20:59702424:T:G	1.64103e-13	-1.42498	-1.73194	1.41711e-07	-1.23924	-1.67625
59702562	chr20:59702562:G:A	6.3611e-13	-2.31606e-10	-1.80205	4.15663e-07	-2.31606e-10	-1.8394
59702705	chr20:59702705:A:G	6.12011e-13	-2.31606e-10	-1.84067	4.12134e-07	-2.31606e-10	-1.84793
59702919	chr20:59702919:T:C	1.08275e-13	-1.72297	-1.84977	6.31209e-08	-1.87341	-1.85081
59702977	chr20:59702977:G:A	8.87002e-13	-2.31606e-10	-1.46957	6.06461e-07	-2.31606e-10	-1.46164
59703153	chr20:59703153:G:A	8.35584e-13	-2.31606e-10	-1.52929	5.0686e-07	-2.31606e-10	-1.64104
59703262	chr20:59703262:G:A	6.05628e-13	-2.31606e-10	-1.85115	4.11209e-07	-2.31606e-10	-1.85018
59703356	chr20:59703356:G:A	7.13093e-13	-2.31606e-10	-1.68781	4.87807e-07	-2.31606e-10	-1.67936
59703576	chr20:59703576:G:A	1.82373e-13	-1.21302	-1.83834	1.63018e-07	-0.984847	-1.79057
59703655	chr20:59703655:C:A	9.75395e-13	-2.31606e-10	-1.37457	6.66733e-07	-2.31606e-10	-1.36689
59703778	chr20:59703778:C:T	2.14159e-13	-1.89594	-0.994756	2.0867e-07	-1.89214	-0.636383
59703863	chr20:59703863:A:G	1.87357e-12	-0.767956	0.0461389	1.23125e-06	-0.814231	0.0607406
59704097	chr20:59704097:C:T	7.5133e-13	-2.31606e-10	-1.63557	4.66695e-07	-2.31606e-10	-1.7236
59704241	chr20:59704241:C:G	7.57662e-13	-2.31606e-10	-1.62718	5.09862e-07	-2.31606e-10	-1.63514
59705187	chr20:59705187:A:G	1.24268e-12	-0.962911	-0.169481	8.15534e-07	-1.00201	-0.163421
59705301	chr20:59705301:G:A	1.07527e-12	-2.31606e-10	-1.27709	7.10232e-07	-2.31606e-10	-1.30368
59705338	chr20:59705338:C:T	5.70533e-13	-1.91085	-9.89384e-10	3.89938e-07	-1.90329	-9.89384e-10
59705469	chr20:59705469:A:G	7.69714e-13	-2.31606e-10	-1.6114	4.75284e-07	-2.31606e-10	-1.70536
59706264	chr20:59706264:C:T	2.16291e-13	-1.39572	-1.48507	1.86902e-07	-1.22016	-1.41854
59706302	chr20:59706302:G:T	1.33857e-13	-1.58464	-1.77601	8.92806e-08	-1.64073	-1.73676
59707377	chr20:59707377:C:A	6.14452e-13	-2.31606e-10	-1.83669	4.23193e-07	-2.31606e-10	-1.82145
59707665	chr20:59707665:A:G	1.21818e-13	-1.68257	-1.77232	8.94279e-08	-1.54181	-1.83404
59707894	chr20:59707894:A:G	6.25625e-13	-2.31606e-10	-1.81867	4.13821e-07	-2.31606e-10	-1.84384
59708115	chr20:59708115:G:A	5.80296e-13	-1.89388	-9.89384e-10	3.90809e-07	-1.90106	-9.89384e-10
59708238	chr20:59708238:T:G	1.65935e-13	-1.90494	-1.24088	1.48701e-07	-1.85957	-1.00777
59708766	chr20:59708766:A:C	7.8651e-13	-2.31606e-10	-1.58981	4.84362e-07	-2.31606e-10	-1.68644
59709199	chr20:59709199:T:C	7.68775e-13	-2.31606e-10	-1.61262	5.22191e-07	-2.31606e-10	-1.61124
59709399	chr20:59709399:AC:A	8.78082e-13	-2.31606e-10	-1.47968	5.28614e-07	-2.31606e-10	-1.59902
59709424	chr20:59709424:G:A	2.16619e-12	-2.31606e-10	-0.576691	1.4669e-06	-2.31606e-10	-0.57837
59709506	chr20:59709506:T:G	3.20274e-13	-1.78813	-0.700115	3.29002e-07	-1.77898	-0.294229
59710025	chr20:59710025:A:G	5.81359e-13	-1.89205	-9.89384e-10	3.92394e-07	-1.89701	-9.89384e-10
59710227	chr20:59710227:A:G	8.89069e-12	-0.666064	1.50141	5.5143e-06	-0.692264	1.43809
59710243	chr20:59710243:A:C	5.46405e-13	-1.62855	-0.325508	2.35979e-07	-1.67889	-0.72664
59710375	chr20:59710375:C:T	1.34652e-12	-1.05214	-9.89384e-10	9.607e-07	-1.00161	-9.89384e-10
59710486	chr20:59710486:C:T	6.08182e-13	-2.31606e-10	-1.84694	4.11012e-07	-2.31606e-10	-1.85066
59711026	chr20:59711026:T:C	6.42603e-13	-2.31606e-10	-1.79189	4.69772e-07	-2.31606e-10	-1.71703
59711154	chr20:59711154:G:A	3.53339e-13	-0.665812	-1.72418	2.38291e-07	-0.743012	-1.65277
59711427	chr20:59711427:C:T	6.1049e-13	-2.31606e-10	-1.84316	4.17032e-07	-2.31606e-10	-1.83611
59711735	chr20:59711735:C:T	1.00547e-13	-1.85452	-1.79227	6.55982e-08	-1.86352	-1.82221
59711766	chr20:59711766:G:A	6.31339e-13	-2.31606e-10	-1.80957	4.27761e-07	-2.31606e-10	-1.81071
59712402	chr20:59712402:A:G	6.22306e-13	-2.31606e-10	-1.82398	4.16811e-07	-2.31606e-10	-1.83664
59712526	chr20:59712526:G:A	6.73513e-13	-2.31606e-10	-1.74491	4.57244e-07	-2.31606e-10	-1.74406
59712969	chr20:59712969:A:T	7.2918e-13	-2.31606e-10	-1.6655	4.56754e-07	-2.31606e-10	-1.74513
59713136	chr20:59713136:G:A	1.0298e-13	-1.85825	-1.76464	6.66552e-08	-1.86729	-1.80246
59713226	chr20:59713226:T:G	1.2036e-12	-0.944258	-0.220085	7.93772e-07	-0.983269	-0.209212
59713263	chr20:59713263:T:C	1.96069e-13	-1.33047	-1.64847	1.70798e-07	-1.1343	-1.5945
59713304	chr20:59713304:G:A	5.67318e-13	-1.9165	-9.89384e-10	3.8725e-07	-1.91021	-9.89384e-10
59713364	chr20:59713364:T:G	8.06219e-13	-2.31606e-10	-1.56506	4.93701e-07	-2.31606e-10	-1.66735
59713374	chr20:59713374:G:A	2.11537e-13	-1.37925	-1.52377	1.83356e-07	-1.19886	-1.45898
59713525	chr20:59713525:T:A	9.05082e-13	-0.605743	-0.843649	8.74488e-07	-0.359936	-0.735702
59713641	chr20:59713641:T:C	1.00511e-12	-2.31606e-10	-1.34456	6.62793e-07	-2.31606e-10	-1.37281
59713738	chr20:59713738:TC:T	7.16667e-13	-2.31606e-10	-1.68281	4.50548e-07	-2.31606e-10	-1.75881
59714207	chr20:59714207:A:G	6.1574e-13	-2.31606e-10	-1.83459	4.13896e-07	-2.31606e-10	-1.84366
59714777	chr20:59714777:A:C	1.29327e-13	-1.64876	-1.74631	1.04929e-07	-1.51582	-1.70017
59714824	chr20:59714824:C:T	6.23528e-13	-2.31606e-10	-1.82202	4.18648e-07	-2.31606e-10	-1.83225
59714956	chr20:59714956:A:G	1.037e-12	-2.31606e-10	-1.31332	6.08366e-07	-2.31606e-10	-1.4585
59715378	chr20:59715378:G:A	6.46258e-13	-2.31606e-10	-1.78622	4.2995e-07	-2.31606e-10	-1.80561
59715961	chr20:59715961:A:G	6.27251e-13	-2.31606e-10	-1.81607	4.31829e-07	-2.31606e-10	-1.80125
59716317	chr20:59716317:A:G	9.21343e-14	-1.9065	-1.82767	6.23042e-08	-1.91264	-1.82461
59716756	chr20:59716756:C:T	3.31859e-13	-1.75641	-0.696298	3.39943e-07	-1.75066	-0.289844
59716912	chr20:59716912:G:A	1.22687e-12	-2.31606e-10	-1.14519	8.50273e-07	-2.31606e-10	-1.12372
59717321	chr20:59717321:A:C	2.87799e-13	-1.18291	-1.41224	1.8975e-07	-1.31431	-1.30926
59717392	chr20:59717392:A:G	9.13824e-14	-1.89519	-1.84717	6.16088e-08	-1.90336	-1.84511
59717494	chr20:59717494:G:C	6.20372e-13	-2.31606e-10	-1.8271	4.27209e-07	-2.31606e-10	-1.812
59717858	chr20:59717858:A:C	9.04454e-13	-2.31606e-10	-1.45009	5.40521e-07	-2.31606e-10	-1.57674
59717991	chr20:59717991:C:T	6.31739e-13	-2.31606e-10	-1.80894	4.15173e-07	-2.31606e-10	-1.84058
59718091	chr20:59718091:C:T	4.64152e-12	-2.31606e-10	0.18538	3.96921e-06	-2.31606e-10	0.417046
59718665	chr20:59718665:G:A	9.0984e-14	-1.90721	-1.83953	6.11712e-08	-1.90914	-1.84646
59718722	chr20:59718722:G:C	2.39637e-13	-1.45031	-1.32798	1.65849e-07	-1.53393	-1.22427
59719780	chr20:59719780:G:T	7.84145e-13	-2.31606e-10	-1.59282	4.81051e-07	-2.31606e-10	-1.6933
59719868	chr20:59719868:T:C	7.45706e-13	-2.31606e-10	-1.64309	4.62453e-07	-2.31606e-10	-1.73273
59719977	chr20:59719977:A:G	9.03344e-14	-1.90341	-1.85049	6.09827e-08	-1.90894	-1.84975
59720061	chr20:59720061:T:C	1.39134e-13	-1.91684	-1.40513	1.16859e-07	-1.89468	-1.21363
59720145	chr20:59720145:A:G	4.59834e-13	-1.35695	-0.769604	2.68012e-07	-1.47327	-0.804978
59720311	chr20:59720311:A:G	1.03438e-13	-1.91073	-1.70771	7.08558e-08	-1.91546	-1.69317
59720687	chr20:59720687:T:G	6.32976e-13	-2.31606e-10	-1.80698	4.22312e-07	-2.31606e-10	-1.82353
59720822	chr20:59720822:C:T	1.29558e-13	-1.58232	-1.81096	1.05426e-07	-1.44093	-1.77033
59720898	chr20:59720898:C:T	6.16658e-13	-2.31606e-10	-1.8331	4.19714e-07	-2.31606e-10	-1.8297
59720970	chr20:59720970:C:T	8.01198e-13	-2.31606e-10	-1.57131	5.71992e-07	-2.31606e-10	-1.52015
59721103	chr20:59721103:C:T	2.62628e-12	-2.31606e-10	-0.384094	1.47929e-06	-2.31606e-10	-0.569962
59721295	chr20:59721295:T:A	9.22353e-14	-1.90072	-1.83235	6.12599e-08	-1.90662	-1.84753
59721603	chr20:59721603:G:A	6.13209e-13	-2.31606e-10	-1.83871	4.11631e-07	-2.31606e-10	-1.84915
59721679	chr20:59721679:C:T	1.02315e-13	-1.79673	-1.83263	7.26197e-08	-1.74363	-1.84041
59721789	chr20:59721789:A:G	1.14152e-13	-1.90719	-1.6127	7.36651e-08	-1.90927	-1.66048
59721830	chr20:59721830:T:C	9.85913e-13	-1.36385	-9.89384e-10	5.10385e-07	-1.63411	-9.89384e-10
59721912	chr20:59721912:A:G	1.3152e-13	-1.89615	-1.48211	8.65242e-08	-1.89346	-1.51539
59722099	chr20:59722099:G:A	1.44835e-12	-0.979239	-9.89384e-10	6.70226e-07	-1.36166	-9.89384e-10
59722111	chr20:59722111:G:A	6.05727e-13	-2.31606e-10	-1.85099	4.10739e-07	-2.31606e-10	-1.85132
59722188	chr20:59722188:T:C	9.88074e-14	-1.86639	-1.79786	6.88982e-08	-1.86231	-1.77434
59722212	chr20:59722212:G:A	8.95648e-14	-1.92214	-1.84031	6.02435e-08	-1.92137	-1.84952
59722440	chr20:59722440:A:G	6.05523e-13	-2.31606e-10	-1.85132	4.11003e-07	-2.31606e-10	-1.85068
59722483	chr20:59722483:A:G	6.14053e-13	-1.83734	-9.89384e-10	3.85755e-07	-1.91407	-9.89384e-10
59722830	chr20:59722830:G:A	8.93898e-13	-2.31606e-10	-1.46183	5.69083e-07	-2.31606e-10	-1.52525
59723208	chr20:59723208:G:A	6.84394e-13	-2.31606e-10	-1.72888	4.74469e-07	-2.31606e-10	-1.70708
59723267	chr20:59723267:T:A	7.59375e-13	-2.31606e-10	-1.62492	5.50674e-07	-2.31606e-10	-1.55813
59723582	chr20:59723582:G:A	6.11142e-13	-1.84209	-9.89384e-10	3.82969e-07	-1.92132	-9.89384e-10
59723730	chr20:59723730:C:T	1.27882e-12	0.624455	-1.72818	7.87809e-07	0.470554	-1.67058
59723811	chr20:59723811:G:A	6.46908e-13	-2.31606e-10	-1.78521	4.38387e-07	-2.31606e-10	-1.78617
59723956	chr20:59723956:T:C	6.33325e-13	-2.31606e-10	-1.80643	4.24056e-07	-2.31606e-10	-1.81941
59724064	chr20:59724064:C:T	9.3381e-12	-2.31606e-10	0.884441	5.04335e-06	-2.31606e-10	0.65655
59724409	chr20:59724409:A:G	7.90322e-13	-1.90526	0.320283	5.49641e-07	-1.91318	0.35317
59724430	chr20:59724430:G:A	1.56792e-13	-1.37914	-1.82336	1.0652e-07	-1.3872	-1.81375
59724442	chr20:59724442:G:A	6.4198e-13	-2.31606e-10	-1.79286	4.30417e-07	-2.31606e-10	-1.80452
59724928	chr20:59724928:C:A	4.51513e-13	-1.69845	-0.446362	3.72816e-07	-1.73181	-0.216383
59725189	chr20:59725189:G:C	4.39638e-13	-1.83375	-0.337716	3.00222e-07	-1.81865	-0.346104
59725207	chr20:59725207:G:A	6.96868e-13	-1.71082	-9.89384e-10	4.57093e-07	-1.74439	-9.89384e-10
59725209	chr20:59725209:GGTTGTGAGCCCAGGTGT:G	6.7073e-13	-2.31606e-10	-1.74905	4.68911e-07	-2.31606e-10	-1.71886
59725210	chr20:59725210:G:C	6.20352e-13	-0.449325	-1.3778	4.16455e-07	-0.564373	-1.27312
59725211	chr20:59725211:T:C	9.0671e-13	-0.146908	-1.30069	6.02538e-07	-0.272487	-1.19564
59725229	chr20:59725229:TGTGTGCTCA:T	6.74382e-13	-2.31606e-10	-1.74362	4.71421e-07	-2.31606e-10	-1.71352
59725471	chr20:59725471:C:T	6.1432e-13	-2.31606e-10	-1.8369	4.11337e-07	-2.31606e-10	-1.84986
59725951	chr20:59725951:C:T	1.54057e-12	0.510989	-1.4285	1.01166e-06	0.410072	-1.36
59725968	chr20:59725968:T:C	2.55339e-13	-1.0618	-1.65303	1.70686e-07	-1.17232	-1.55713
59726675	chr20:59726675:G:A	6.35695e-13	-2.31606e-10	-1.8027	4.29905e-07	-2.31606e-10	-1.80571
59726801	chr20:59726801:C:T	3.29839e-12	-0.156228	-9.89384e-10	2.07042e-06	-0.233768	-9.89384e-10
59727009	chr20:59727009:T:C	1.27155e-12	0.454263	-1.56369	8.2371e-07	0.344576	-1.50004
59727136	chr20:59727136:G:A	3.59042e-13	-0.626757	-1.74722	2.42974e-07	-0.55595	-1.82037
59727215	chr20:59727215:T:G	3.03823e-13	-0.870066	-1.67091	1.84385e-07	-0.931121	-1.72113
59727253	chr20:59727253:T:C	9.9987e-14	-1.80209	-1.85029	6.62512e-08	-1.82923	-1.8466
59727398	chr20:59727398:G:T	6.09991e-13	-2.31606e-10	-1.84397	4.12396e-07	-2.31606e-10	-1.84729
59728101	chr20:59728101:G:A	1.21441e-13	-1.61489	-1.8431	7.82496e-08	-1.67737	-1.83201
59728102	chr20:59728102:C:T	2.59601e-13	-1.1866	-1.51167	1.49391e-07	-1.40538	-1.45733
59728454	chr20:59728454:C:T	7.27716e-13	-0.665993	-1.00151	5.64316e-07	-0.745727	-0.787936
59729866	chr20:59729866:T:C	5.74075e-13	-1.22739	-0.677263	4.39232e-07	-1.24968	-0.534567
59730029	chr20:59730029:C:T	5.68328e-13	-0.473353	-1.44137	4.17318e-07	-0.549884	-1.28555
59730148	chr20:59730148:C:T	3.88955e-12	-0.236957	0.24559	3.24353e-06	-0.37304	0.588181
59730369	chr20:59730369:G:A	1.55282e-12	-2.31606e-10	-0.909592	1.04386e-06	-2.31606e-10	-0.918594
59730514	chr20:59730514:G:A	6.09571e-13	-2.31606e-10	-1.84466	4.1118e-07	-2.31606e-10	-1.85025
59730665	chr20:59730665:C:A	6.16671e-13	-2.31606e-10	-1.83308	4.13764e-07	-2.31606e-10	-1.84398
59730810	chr20:59730810:C:T	3.43972e-13	-1.86021	-0.55665	2.84149e-07	-1.8778	-0.341977
59731014	chr20:59731014:A:G	1.1767e-12	-2.31606e-10	-1.18695	9.46725e-07	-2.31606e-10	-1.01627
59731081	chr20:59731081:C:G	1.9045e-12	-2.31606e-10	-0.70544	1.43394e-06	-2.31606e-10	-0.601093
59731275	chr20:59731275:T:C	1.38932e-12	-1.92166	0.900815	1.03924e-06	-1.92217	0.999142
59731441	chr20:59731441:C:T	2.10985e-13	-1.92051	-0.985121	1.43739e-07	-1.92185	-0.979422
59731891	chr20:59731891:A:G	9.13537e-13	-1.44009	-9.89384e-10	6.27311e-07	-1.42783	-9.89384e-10
59732094	chr20:59732094:C:G	2.34676e-13	-1.90196	-0.897252	1.79273e-07	-1.91058	-0.769784
59732133	chr20:59732133:G:A	7.41058e-13	-2.31606e-10	-1.64934	4.90204e-07	-2.31606e-10	-1.67446
59732265	chr20:59732265:A:G	6.77686e-13	-2.31606e-10	-1.73873	4.45601e-07	-2.31606e-10	-1.76985
59732267	chr20:59732267:G:T	6.3246e-13	-2.31606e-10	-1.8078	4.21906e-07	-2.31606e-10	-1.82449
59732583	chr20:59732583:A:C	5.64436e-13	-1.92159	-9.89384e-10	3.83709e-07	-1.91939	-9.89384e-10
59733057	chr20:59733057:T:G	2.50042e-13	-1.75128	-0.984508	1.75621e-07	-1.8133	-0.887652
59733234	chr20:59733234:C:T	6.05548e-13	-2.31606e-10	-1.85128	4.10998e-07	-2.31606e-10	-1.85069
59733252	chr20:59733252:A:G	4.61489e-13	-1.79741	-0.325549	3.04492e-07	-1.84251	-0.308124
59733285	chr20:59733285:A:T	6.09063e-13	-2.31606e-10	-1.8455	4.11034e-07	-2.31606e-10	-1.8506
59733324	chr20:59733324:C:A	2.1818e-12	-2.31606e-10	-0.569511	1.62715e-06	-2.31606e-10	-0.47469
59733450	chr20:59733450:A:T	3.20007e-13	-1.40123	-1.08785	2.38294e-07	-1.38121	-1.01456
59733477	chr20:59733477:A:T	3.46038e-13	-1.76095	-0.649923	2.39653e-07	-1.79568	-0.594406
59733775	chr20:59733775:C:T	3.88867e-13	-0.650912	-1.64327	2.45301e-07	-0.734637	-1.63215
59734005	chr20:59734005:C:T	6.93163e-13	-0.805509	-0.910643	4.40301e-07	-0.908119	-0.873701
59734015	chr20:59734015:T:C	1.49405e-13	-1.45866	-1.79209	9.57893e-08	-1.51608	-1.79105
59734121	chr20:59734121:A:G	6.20701e-13	-2.31606e-10	-1.82657	4.15265e-07	-2.31606e-10	-1.84036
59734328	chr20:59734328:T:G	5.90995e-13	-1.87561	-9.89384e-10	3.97793e-07	-1.88335	-9.89384e-10
59734543	chr20:59734543:TTC:T	2.26075e-12	-2.31606e-10	-0.533964	1.69458e-06	-2.31606e-10	-0.434085
59734553	chr20:59734553:T:G	1.78083e-13	-1.22694	-1.84823	1.04971e-07	-1.36514	-1.85045
59735469	chr20:59735469:C:T	6.22761e-13	-2.31606e-10	-1.82325	4.13534e-07	-2.31606e-10	-1.84454
59735749	chr20:59735749:C:T	2.47984e-12	-0.119518	-0.321948	1.69901e-06	-0.260519	-0.170955
59735822	chr20:59735822:C:T	6.26335e-13	-2.31606e-10	-1.81753	4.14692e-07	-2.31606e-10	-1.84174
59737239	chr20:59737239:C:T	1.70436e-12	0.241343	-1.05781	1.09916e-06	0.125116	-0.992093
59737708	chr20:59737708:A:G	3.80379e-12	-1.89748	1.88382	3.09585e-06	-1.9124	2.08094
59737769	chr20:59737769:AC:A	6.21066e-13	-2.31606e-10	-1.82598	4.18182e-07	-2.31606e-10	-1.83336
59737802	chr20:59737802:G:C	2.0398e-12	-0.636809	-9.89384e-10	1.26687e-06	-0.724973	-9.89384e-10
59737926	chr20:59737926:C:G	8.66539e-13	-2.31606e-10	-1.49291	5.30191e-07	-2.31606e-10	-1.59604
59738022	chr20:59738022:T:C	8.18041e-13	-2.31606e-10	-1.5505	6.0157e-07	-2.31606e-10	-1.46973
59738218	chr20:59738218:G:A	1.79932e-12	1.08814	-1.85039	1.14638e-06	1.02208	-1.847
59738499	chr20:59738499:A:AC	6.9574e-13	-1.71244	-9.89384e-10	4.89211e-07	-1.67648	-9.89384e-10
59738571	chr20:59738571:T:C	1.14396e-12	-2.31606e-10	-1.21516	7.91477e-07	-2.31606e-10	-1.19538
59738633	chr20:59738633:G:A	3.27665e-13	-1.577	-0.888426	2.02297e-07	-1.61596	-0.943583
59738880	chr20:59738880:G:A	6.54729e-13	-2.31606e-10	-1.7732	4.34797e-07	-2.31606e-10	-1.7944
59739303	chr20:59739303:G:C	6.44732e-13	-2.31606e-10	-1.78858	4.26369e-07	-2.31606e-10	-1.81397
59739610	chr20:59739610:T:C	1.18924e-13	-1.68876	-1.79018	6.55859e-08	-1.86583	-1.82008
59739724	chr20:59739724:C:A	6.22707e-13	-2.31606e-10	-1.82334	4.36359e-07	-2.31606e-10	-1.79081
59740238	chr20:59740238:A:G	6.50226e-13	-2.31606e-10	-1.7801	4.40637e-07	-2.31606e-10	-1.78106
59740423	chr20:59740423:C:G	7.77024e-13	-2.31606e-10	-1.60195	5.23091e-07	-2.31606e-10	-1.60952
59740570	chr20:59740570:T:C	8.18521e-13	-1.54992	-9.89384e-10	5.7859e-07	-1.50868	-9.89384e-10
59740694	chr20:59740694:C:T	2.48275e-13	-1.41041	-1.33247	1.74554e-07	-1.32421	-1.38283
59740942	chr20:59740942:T:C	6.88378e-13	-2.31606e-10	-1.72308	4.67426e-07	-2.31606e-10	-1.72204
59741136	chr20:59741136:C:T	1.01215e-13	-1.91159	-1.72859	7.55774e-08	-1.92003	-1.62409
59741286	chr20:59741286:C:T	1.90992e-13	-1.39837	-1.60681	1.00315e-07	-1.56304	-1.69792
59741394	chr20:59741394:T:TC	7.43646e-13	-2.31606e-10	-1.64585	4.72277e-07	-2.31606e-10	-1.71171
59741431	chr20:59741431:T:A	9.7334e-14	-1.86931	-1.80995	6.08851e-08	-1.9166	-1.84369
59741509	chr20:59741509:C:T	8.91108e-14	-1.91979	-1.84775	6.10474e-08	-1.91203	-1.8456
59741874	chr20:59741874:T:C	9.00271e-13	-1.45472	-9.89384e-10	5.44837e-07	-1.56879	-9.89384e-10
59741982	chr20:59741982:C:T	2.2693e-13	-1.15456	-1.67822	1.35729e-07	-1.1663	-1.79231
59742155	chr20:59742155:G:A	1.8715e-13	-1.27047	-1.75504	1.14823e-07	-1.30995	-1.81594
59742196	chr20:59742196:A:T	1.28391e-13	-1.57336	-1.82898	7.81768e-08	-1.69353	-1.81678
59742296	chr20:59742296:TC:T	2.61503e-13	-1.44411	-1.24686	1.2986e-07	-1.59765	-1.40517
59742451	chr20:59742451:T:A	6.18458e-13	-2.31606e-10	-1.83019	4.57067e-07	-2.31606e-10	-1.74445
59742459	chr20:59742459:C:T	6.13762e-13	-2.31606e-10	-1.83781	4.17084e-07	-2.31606e-10	-1.83599
59742769	chr20:59742769:G:A	1.66314e-13	-1.35966	-1.78388	1.00823e-07	-1.55936	-1.69655
59742849	chr20:59742849:C:T	7.3905e-13	-2.31606e-10	-1.65205	5.16988e-07	-2.31606e-10	-1.62126
59742851	chr20:59742851:C:T	9.41494e-14	-1.89746	-1.81507	7.33246e-08	-1.83042	-1.74396
59742917	chr20:59742917:G:A	6.20288e-13	-2.31606e-10	-1.82723	4.29494e-07	-2.31606e-10	-1.80667
59743035	chr20:59743035:A:G	6.68124e-13	-2.31606e-10	-1.75294	4.62604e-07	-2.31606e-10	-1.7324
59743243	chr20:59743243:C:T	6.09656e-13	-2.31606e-10	-1.84452	4.20211e-07	-2.31606e-10	-1.82852
59743315	chr20:59743315:G:A	6.1897e-13	-2.31606e-10	-1.82936	4.24998e-07	-2.31606e-10	-1.81719
59743656	chr20:59743656:C:T	1.30588e-13	-1.90899	-1.47638	8.15253e-08	-1.87965	-1.58872
59743783	chr20:59743783:G:A	1.01842e-12	-1.33141	-9.89384e-10	7.33092e-07	-1.27201	-9.89384e-10
59744082	chr20:59744082:G:A	1.07613e-12	-2.31606e-10	-1.27629	7.18577e-07	-2.31606e-10	-1.292
59744354	chr20:59744354:C:T	1.73738e-13	-1.70126	-1.39861	1.36135e-07	-1.60619	-1.34944
59744546	chr20:59744546:G:T	7.49386e-13	-2.31606e-10	-1.63816	4.95431e-07	-2.31606e-10	-1.66385
59744584	chr20:59744584:T:A	7.39301e-13	-2.31606e-10	-1.65171	4.8805e-07	-2.31606e-10	-1.67886
59744626	chr20:59744626:C:T	1.05414e-13	-1.79842	-1.8011	7.0711e-08	-1.88119	-1.72949
59744654	chr20:59744654:C:G	1.27469e-13	-1.80122	-1.60833	1.0509e-07	-1.74893	-1.46553
59744751	chr20:59744751:G:A	1.50856e-12	-1.44298	0.504473	1.34421e-06	-1.31789	0.652177
59744935	chr20:59744935:G:A	1.05e-13	-1.78356	-1.8199	7.28723e-08	-1.80127	-1.7793
59745017	chr20:59745017:A:G	5.77565e-13	-1.8986	-9.89384e-10	3.93338e-07	-1.89461	-9.89384e-10
59745182	chr20:59745182:G:A	7.18273e-13	-2.31606e-10	-1.68057	4.59345e-07	-2.31606e-10	-1.73948
59745257	chr20:59745257:A:G	1.41642e-13	-1.91968	-1.38444	1.14426e-07	-1.92078	-1.20857
59745262	chr20:59745262:A:T	1.26595e-12	-1.11384	-9.89384e-10	9.11253e-07	-1.05446	-9.89384e-10
59745314	chr20:59745314:A:C	1.34796e-13	-1.52578	-1.82787	1.12636e-07	-1.29442	-1.8507
59745327	chr20:59745327:A:G	6.48951e-13	-2.31606e-10	-1.78206	4.32038e-07	-2.31606e-10	-1.80076
59745465	chr20:59745465:T:TCCCCA	7.96549e-13	-2.31606e-10	-1.57713	5.28535e-07	-2.31606e-10	-1.59917
59745692	chr20:59745692:TG:T	7.17104e-13	-2.31606e-10	-1.6822	4.70565e-07	-2.31606e-10	-1.71534
59745769	chr20:59745769:G:A	2.7369e-12	-2.31606e-10	-0.342837	1.87497e-06	-2.31606e-10	-0.332928
59745809	chr20:59745809:C:T	1.33881e-13	-1.61321	-1.74725	1.04277e-07	-1.50029	-1.72193
59745860	chr20:59745860:G:C	6.32272e-13	-2.31606e-10	-1.8081	4.10938e-07	-2.31606e-10	-1.85083
59745887	chr20:59745887:G:A	9.76802e-14	-1.92221	-1.75351	7.41302e-08	-1.90094	-1.66251
59746042	chr20:59746042:C:T	1.02799e-13	-1.89066	-1.73398	8.14429e-08	-1.85467	-1.61471
59746177	chr20:59746177:C:T	9.05294e-13	-2.31606e-10	-1.44916	6.14851e-07	-2.31606e-10	-1.4479
59746276	chr20:59746276:T:A	8.48886e-13	-2.31606e-10	-1.51349	5.54379e-07	-2.31606e-10	-1.55143
59746437	chr20:59746437:G:A	6.13503e-13	-2.31606e-10	-1.83823	4.19933e-07	-2.31606e-10	-1.82918
59746505	chr20:59746505:C:G	8.46376e-13	-2.31606e-10	-1.51645	5.51579e-07	-2.31606e-10	-1.55649
59746652	chr20:59746652:C:T	1.21599e-13	-1.64749	-1.8092	7.16117e-08	-1.77552	-1.8225
59746710	chr20:59746710:G:T	8.57088e-13	-2.31606e-10	-1.50388	5.59152e-07	-2.31606e-10	-1.54286
59746746	chr20:59746746:G:T	1.16298e-13	-1.68803	-1.81324	6.94498e-08	-1.80139	-1.82728
59746899	chr20:59746899:C:T	7.35558e-13	0.0787172	-1.7355	6.17274e-07	0.295412	-1.73938
59746970	chr20:59746970:T:TAA	1.18448e-13	-1.65025	-1.83269	7.24111e-08	-1.77712	-1.8098
59747057	chr20:59747057:G:A	6.2441e-13	-2.31606e-10	-1.82061	4.32129e-07	-2.31606e-10	-1.80055
59747309	chr20:59747309:T:C	1.23231e-12	-1.14077	-9.89384e-10	8.93725e-07	-1.07388	-9.89384e-10
59747901	chr20:59747901:A:G	2.36681e-13	-1.01699	-1.77372	1.36688e-07	-1.13529	-1.81628
59747918	chr20:59747918:A:G	1.07614e-13	-1.81149	-1.76737	8.11766e-08	-1.76183	-1.71082
59747948	chr20:59747948:C:T	6.59903e-13	-2.31606e-10	-1.76532	4.37509e-07	-2.31606e-10	-1.78818
59747981	chr20:59747981:C:T	1.13301e-13	-1.79329	-1.73408	8.29734e-08	-1.75276	-1.698
59748026	chr20:59748026:C:T	1.16375e-13	-1.69599	-1.8046	8.78717e-08	-1.59415	-1.79925
59748131	chr20:59748131:A:G	1.1823e-13	-1.65307	-1.83172	8.79363e-08	-1.5849	-1.80777
59748162	chr20:59748162:A:C	1.29715e-13	-1.73858	-1.6535	9.67537e-08	-1.69072	-1.60639
59748465	chr20:59748465:C:T	1.29048e-13	-1.71934	-1.67789	9.63633e-08	-1.66869	-1.63246
59748616	chr20:59748616:A:G	1.3096e-13	-1.74021	-1.64232	9.78245e-08	-1.69235	-1.59375
59748767	chr20:59748767:C:CA	3.22892e-13	-1.82017	-0.659926	2.02466e-07	-1.76974	-0.78897
59748786	chr20:59748786:T:C	1.12323e-12	-2.31606e-10	-1.23345	7.65909e-07	-2.31606e-10	-1.22821
59748859	chr20:59748859:A:G	1.91203e-13	-1.68156	-1.32253	1.30094e-07	-1.62954	-1.37149
59748935	chr20:59748935:C:T	7.88209e-13	-2.31606e-10	-1.58765	5.67747e-07	-2.31606e-10	-1.5276
59748938	chr20:59748938:T:C	1.36073e-13	-1.58484	-1.75938	7.82512e-08	-1.72171	-1.78765
59748944	chr20:59748944:G:A	1.43127e-13	-1.57109	-1.72259	8.16318e-08	-1.70997	-1.75709
59748968	chr20:59748968:T:C	1.60111e-13	-1.56411	-1.61744	1.10892e-07	-1.52168	-1.63904
59749022	chr20:59749022:C:G	7.4899e-13	-2.31606e-10	-1.63869	5.45918e-07	-2.31606e-10	-1.56681
59749115	chr20:59749115:G:A	6.07249e-13	-2.31606e-10	-1.84848	4.11201e-07	-2.31606e-10	-1.8502
59749175	chr20:59749175:C:T	1.09598e-13	-1.78368	-1.77692	7.99478e-08	-1.74029	-1.74761
59749416	chr20:59749416:T:A	1.05753e-13	-1.82898	-1.76733	7.65078e-08	-1.79273	-1.73916
59749431	chr20:59749431:T:G	1.10573e-13	-1.77765	-1.7741	8.07153e-08	-1.73329	-1.74506
59749716	chr20:59749716:CAA:C	6.24137e-13	-2.31606e-10	-1.82105	4.22007e-07	-2.31606e-10	-1.82426
59749947	chr20:59749947:G:A	1.04107e-13	-1.77533	-1.83667	7.43849e-08	-1.73762	-1.82241
59750076	chr20:59750076:A:T	6.2749e-13	-2.31606e-10	-1.81569	4.28554e-07	-2.31606e-10	-1.80886
59750335	chr20:59750335:G:A	1.3451e-13	-1.57276	-1.78302	9.51478e-08	-1.52391	-1.78993
59750502	chr20:59750502:C:T	6.27519e-13	-2.31606e-10	-1.81564	4.2429e-07	-2.31606e-10	-1.81886
59750505	chr20:59750505:G:A	1.18265e-12	-1.1819	-9.89384e-10	8.64988e-07	-1.10656	-9.89384e-10
59750566	chr20:59750566:A:G	1.25479e-13	-1.85602	-1.56925	9.47749e-08	-1.8266	-1.49117
59750622	chr20:59750622:G:A	6.47337e-13	-2.31606e-10	-1.78455	4.48606e-07	-2.31606e-10	-1.76313
59750658	chr20:59750658:C:G	1.30603e-13	-1.84209	-1.54316	9.92795e-08	-1.80981	-1.46153
59750667	chr20:59750667:C:T	2.85287e-10	4.30383	-9.89384e-10	0.000155346	4.08413	-9.89384e-10
59750673	chr20:59750673:TG:T	1.31968e-13	-1.84247	-1.53239	1.00449e-07	-1.81027	-1.44936
59750691	chr20:59750691:G:A	1.73345e-13	-1.4124	-1.68973	1.20165e-07	-1.37436	-1.70605
59750859	chr20:59750859:A:G	7.71516e-13	-2.31606e-10	-1.60906	5.35598e-07	-2.31606e-10	-1.58589
59751020	chr20:59751020:G:A	1.91068e-13	-1.29438	-1.71041	1.47408e-07	-1.21348	-1.6626
59751319	chr20:59751319:C:T	6.49055e-13	-2.31606e-10	-1.7819	4.38554e-07	-2.31606e-10	-1.78579
59751377	chr20:59751377:A:G	9.00521e-14	-1.90588	-1.85115	6.37446e-08	-1.86379	-1.8506
59751603	chr20:59751603:G:C	1.94877e-13	-1.25854	-1.7265	1.4081e-07	-1.1893	-1.73256
59751710	chr20:59751710:C:T	7.1643e-13	-2.31606e-10	-1.68314	5.29441e-07	-2.31606e-10	-1.59746
59751831	chr20:59751831:C:G	1.31872e-12	-1.073	-9.89384e-10	9.70232e-07	-0.991742	-9.89384e-10
59753164	chr20:59753164:A:T	1.26761e-12	-2.31606e-10	-1.11253	8.64315e-07	-2.31606e-10	-1.10734
59753181	chr20:59753181:G:A	1.94534e-12	-2.31606e-10	-0.684223	1.20471e-06	-2.31606e-10	-0.775283
59753194	chr20:59753194:C:T	7.25621e-13	-2.31606e-10	-1.67039	5.10498e-07	-2.31606e-10	-1.63389
59753557	chr20:59753557:C:T	5.60183e-12	0.373432	-9.89384e-10	3.81578e-06	0.377624	-9.89384e-10
59753653	chr20:59753653:G:A	7.0607e-13	-2.31606e-10	-1.6977	4.84765e-07	-2.31606e-10	-1.68561
59753872	chr20:59753872:G:A	1.39097e-12	-1.01966	-9.89384e-10	1.03317e-06	-0.928893	-9.89384e-10
59754283	chr20:59754283:C:T	7.02604e-13	-2.31606e-10	-1.70262	4.96479e-07	-2.31606e-10	-1.66174
59754544	chr20:59754544:C:A	1.13018e-13	-1.92217	-1.6077	7.44275e-08	-1.91007	-1.64938
59754594	chr20:59754594:G:T	1.32596e-12	-1.06753	-9.89384e-10	9.81672e-07	-0.98002	-9.89384e-10
59754778	chr20:59754778:C:A	5.48022e-13	-0.766547	-1.18455	4.61128e-07	-0.645572	-1.09003
59755073	chr20:59755073:G:C	2.10053e-13	-1.65244	-1.25762	1.64247e-07	-1.50451	-1.2634
59755583	chr20:59755583:T:C	1.41807e-12	-1.00037	-9.89384e-10	1.05326e-06	-0.909636	-9.89384e-10
59755603	chr20:59755603:C:T	8.22725e-13	-2.31606e-10	-1.54479	5.63882e-07	-2.31606e-10	-1.53443
59755658	chr20:59755658:C:T	1.43226e-12	-0.990407	-9.89384e-10	1.06359e-06	-0.899875	-9.89384e-10
59755858	chr20:59755858:T:G	1.14289e-13	-1.84931	-1.66937	8.29548e-08	-1.77809	-1.67289
59755960	chr20:59755960:A:G	7.62164e-13	-2.31606e-10	-1.62125	5.72262e-07	-2.31606e-10	-1.51968
59756043	chr20:59756043:G:A	6.43354e-13	-2.31606e-10	-1.79072	4.46646e-07	-2.31606e-10	-1.76751
59756053	chr20:59756053:C:CT	1.33867e-12	-1.05799	-9.89384e-10	9.91244e-07	-0.970316	-9.89384e-10
59756188	chr20:59756188:C:T	3.82817e-13	-1.14471	-1.16515	3.41737e-07	-1.01322	-1.02202
59756225	chr20:59756225:G:A	1.41907e-12	-0.999661	-9.89384e-10	1.05374e-06	-0.909174	-9.89384e-10
59756459	chr20:59756459:C:T	1.1504e-12	-2.31606e-10	-1.20955	9.1329e-07	-2.31606e-10	-1.05222
59756473	chr20:59756473:G:A	8.91128e-13	-2.31606e-10	-1.46493	6.90405e-07	-2.31606e-10	-1.332
59756523	chr20:59756523:G:A	1.4442e-12	-0.982106	-9.89384e-10	1.07748e-06	-0.886894	-9.89384e-10
59756567	chr20:59756567:GGTCTGAGAGTTGTGACTTCTGGA:G	1.54275e-12	-0.916097	-9.89384e-10	1.15448e-06	-0.81787	-9.89384e-10
59756776	chr20:59756776:A:T	6.0973e-13	-1.8444	-9.89384e-10	4.26862e-07	-1.81282	-9.89384e-10
59756919	chr20:59756919:C:T	6.06611e-13	-2.31606e-10	-1.84953	4.10757e-07	-2.31606e-10	-1.85128
59757533	chr20:59757533:GA:G	1.37927e-13	-1.52427	-1.80642	1.01902e-07	-1.42066	-1.82461
59757543	chr20:59757543:G:C	1.02338e-13	-1.78545	-1.84368	7.24621e-08	-1.73779	-1.84842
59757570	chr20:59757570:A:G	1.17656e-13	-1.92092	-1.56873	8.34726e-08	-1.89627	-1.54849
59757617	chr20:59757617:G:C	1.50458e-12	-0.94115	-9.89384e-10	1.12338e-06	-0.84518	-9.89384e-10
59757694	chr20:59757694:A:G	1.35506e-13	-1.55577	-1.79262	9.93916e-08	-1.45615	-1.81406
59757762	chr20:59757762:G:A	8.60093e-13	-2.31606e-10	-1.50038	6.48183e-07	-2.31606e-10	-1.3951
59758033	chr20:59758033:C:T	6.05647e-13	-2.31606e-10	-1.85112	4.11441e-07	-2.31606e-10	-1.84961
59758132	chr20:59758132:GC:G	1.41159e-13	-1.70763	-1.5999	1.12004e-07	-1.5501	-1.60064
59758263	chr20:59758263:C:T	1.49273e-12	-0.949056	-9.89384e-10	1.11507e-06	-0.852609	-9.89384e-10
59758350	chr20:59758350:A:G	8.95543e-13	-2.31606e-10	-1.45999	6.38756e-07	-2.31606e-10	-1.40975
59758357	chr20:59758357:A:G	7.10846e-13	-2.31606e-10	-1.69096	5.02582e-07	-2.31606e-10	-1.64952
59758675	chr20:59758675:G:A	1.61816e-12	-0.868373	-9.89384e-10	1.21445e-06	-0.767231	-9.89384e-10
59758757	chr20:59758757:C:T	7.32306e-13	-2.31606e-10	-1.66122	4.96564e-07	-2.31606e-10	-1.66157
59758834	chr20:59758834:T:C	1.50022e-12	-0.944052	-9.89384e-10	1.12089e-06	-0.847402	-9.89384e-10
59759029	chr20:59759029:T:C	2.5116e-13	-1.9081	-0.823233	1.54776e-07	-1.9222	-0.9051
59759128	chr20:59759128:T:C	5.96528e-13	-1.86629	-9.89384e-10	4.09153e-07	-1.85519	-9.89384e-10
59759268	chr20:59759268:A:G	8.15128e-13	-2.31606e-10	-1.55407	5.37825e-07	-2.31606e-10	-1.58174
59759430	chr20:59759430:G:A	6.87409e-13	-2.31606e-10	-1.72449	4.46472e-07	-2.31606e-10	-1.7679
59759953	chr20:59759953:G:T	7.27635e-13	-2.31606e-10	-1.66762	5.15738e-07	-2.31606e-10	-1.62368
59759999	chr20:59759999:C:T	1.04586e-12	-2.31606e-10	-1.30482	7.07345e-07	-2.31606e-10	-1.30776
59760120	chr20:59760120:G:C	8.81044e-13	-2.31606e-10	-1.47631	5.49514e-07	-2.31606e-10	-1.56024
59760154	chr20:59760154:A:T	1.53195e-12	-0.923122	-9.89384e-10	1.14444e-06	-0.826606	-9.89384e-10
59760592	chr20:59760592:C:T	6.40828e-13	-2.31606e-10	-1.79466	4.44784e-07	-2.31606e-10	-1.77169
59760593	chr20:59760593:G:A	6.38938e-13	-2.31606e-10	-1.79761	4.26925e-07	-2.31606e-10	-1.81267
59760956	chr20:59760956:C:G	2.36223e-13	-1.03138	-1.76126	1.6879e-07	-0.928313	-1.81231
59761258	chr20:59761258:G:A	1.39579e-12	-1.0162	-9.89384e-10	1.03627e-06	-0.925896	-9.89384e-10
59761364	chr20:59761364:G:A	7.12135e-13	-2.31606e-10	-1.68915	4.73652e-07	-2.31606e-10	-1.7088
59762675	chr20:59762675:T:C	6.63603e-13	-2.31606e-10	-1.75973	4.63647e-07	-2.31606e-10	-1.73015
59762858	chr20:59762858:T:C	1.03745e-12	-2.31606e-10	-1.31289	6.82745e-07	-2.31606e-10	-1.34316
59762983	chr20:59762983:A:G	1.4254e-12	-0.995211	-9.89384e-10	1.06035e-06	-0.902919	-9.89384e-10
59763062	chr20:59763062:A:G	6.07315e-13	-2.31606e-10	-1.84837	4.10828e-07	-2.31606e-10	-1.8511
59763350	chr20:59763350:T:C	1.40761e-12	-1.00777	-9.89384e-10	1.04621e-06	-0.916352	-9.89384e-10
59763368	chr20:59763368:A:T	6.09549e-13	-2.31606e-10	-1.8447	4.10734e-07	-2.31606e-10	-1.85133
59764181	chr20:59764181:A:T	1.45638e-12	-0.97371	-9.89384e-10	1.0832e-06	-0.881606	-9.89384e-10
59764197	chr20:59764197:T:C	7.31591e-13	-2.31606e-10	-1.6622	5.03309e-07	-2.31606e-10	-1.64807
59764221	chr20:59764221:AG:A	6.79226e-13	-2.31606e-10	-1.73646	4.43177e-07	-2.31606e-10	-1.77531
59764224	chr20:59764224:ACACTGACCCCAGGCTGCCCTTCCTCCCTGGTATGAGG:A	6.49901e-13	-2.31606e-10	-1.7806	4.28197e-07	-2.31606e-10	-1.80969
59764579	chr20:59764579:A:G	1.43358e-12	-0.989485	-9.89384e-10	8.41834e-07	-1.13369	-9.89384e-10
59764646	chr20:59764646:G:T	1.42332e-12	-0.99667	-9.89384e-10	1.05842e-06	-0.904744	-9.89384e-10
59764672	chr20:59764672:A:G	1.00351e-12	-2.31606e-10	-1.34616	6.48683e-07	-2.31606e-10	-1.39433
59764737	chr20:59764737:G:A	7.08821e-13	-1.69381	-9.89384e-10	5.25726e-07	-1.6045	-9.89384e-10
59764808	chr20:59764808:A:G	1.45475e-12	-0.97483	-9.89384e-10	1.08245e-06	-0.882295	-9.89384e-10
59764862	chr20:59764862:A:G	1.44049e-12	-0.984677	-9.89384e-10	1.07222e-06	-0.891794	-9.89384e-10
59765024	chr20:59765024:A:G	1.34196e-13	-1.8834	-1.47471	8.2817e-08	-1.84902	-1.60362
59765038	chr20:59765038:T:C	6.87273e-13	-2.31606e-10	-1.72469	4.4641e-07	-2.31606e-10	-1.76804
59765430	chr20:59765430:C:T	1.46315e-12	-0.96907	-9.89384e-10	1.08891e-06	-0.87634	-9.89384e-10
59765524	chr20:59765524:C:T	1.16257e-12	-2.31606e-10	-1.19903	7.71254e-07	-2.31606e-10	-1.22126
59765526	chr20:59765526:T:C	1.42218e-12	-0.997467	-9.89384e-10	1.05827e-06	-0.904882	-9.89384e-10
59765608	chr20:59765608:A:G	1.40495e-12	-1.00966	-9.89384e-10	1.04824e-06	-0.914412	-9.89384e-10
59765846	chr20:59765846:C:T	1.45359e-12	-0.975624	-9.89384e-10	1.08265e-06	-0.88211	-9.89384e-10
59765894	chr20:59765894:C:T	1.60918e-12	-0.873938	-9.89384e-10	1.20962e-06	-0.771217	-9.89384e-10
59766150	chr20:59766150:C:T	1.44831e-12	-0.979266	-9.89384e-10	1.07834e-06	-0.886098	-9.89384e-10
59766220	chr20:59766220:T:C	6.0566e-13	-2.31606e-10	-1.8511	4.10872e-07	-2.31606e-10	-1.85099
59766230	chr20:59766230:C:G	7.13136e-13	-2.31606e-10	-1.68774	4.69702e-07	-2.31606e-10	-1.71718
59766465	chr20:59766465:A:G	7.72794e-13	-2.31606e-10	-1.6074	4.9209e-07	-2.31606e-10	-1.67062
59766495	chr20:59766495:A:G	1.33457e-12	-1.06106	-9.89384e-10	9.8852e-07	-0.973068	-9.89384e-10
59766788	chr20:59766788:G:C	6.16693e-13	-2.31606e-10	-1.83305	4.14569e-07	-2.31606e-10	-1.84204
59766894	chr20:59766894:T:C	6.82662e-13	-2.31606e-10	-1.73142	4.44045e-07	-2.31606e-10	-1.77335
59766902	chr20:59766902:A:C	9.51528e-12	-2.31606e-10	0.903238	6.17192e-06	-2.31606e-10	0.858488
59766903	chr20:59766903:C:T	1.3495e-12	-1.04993	-9.89384e-10	1.00083e-06	-0.960689	-9.89384e-10
59766943	chr20:59766943:A:C	1.30536e-12	-1.08318	-9.89384e-10	9.61107e-07	-1.00119	-9.89384e-10
59766947	chr20:59766947:G:A	1.37085e-12	-1.03423	-9.89384e-10	1.01675e-06	-0.944912	-9.89384e-10
59767075	chr20:59767075:T:A	2.04494e-13	-1.33207	-1.6048	1.38416e-07	-1.24043	-1.69858
59767090	chr20:59767090:C:T	9.41297e-13	-1.41016	-9.89384e-10	6.88617e-07	-1.33459	-9.89384e-10
59767294	chr20:59767294:C:T	8.32918e-13	-1.53248	-9.89384e-10	5.66232e-07	-1.53027	-9.89384e-10
59767484	chr20:59767484:A:G	1.34742e-12	-1.05147	-9.89384e-10	9.98504e-07	-0.963019	-9.89384e-10
59767553	chr20:59767553:G:A	1.10744e-13	-1.89685	-1.65335	7.86116e-08	-1.86055	-1.64421
59767629	chr20:59767629:CTG:C	1.55015e-12	-2.31606e-10	-0.911311	9.7246e-07	-2.31606e-10	-0.989448
59767805	chr20:59767805:A:G	1.29631e-12	-1.09014	-9.89384e-10	9.58507e-07	-1.0039	-9.89384e-10
59767865	chr20:59767865:A:G	1.36646e-12	-1.03744	-9.89384e-10	1.01291e-06	-0.948698	-9.89384e-10
59767880	chr20:59767880:A:G	1.33729e-12	-1.05902	-9.89384e-10	9.92322e-07	-0.969229	-9.89384e-10
59768286	chr20:59768286:T:C	1.3241e-12	-1.06893	-9.89384e-10	9.79778e-07	-0.981951	-9.89384e-10
59768290	chr20:59768290:T:C	1.31304e-12	-1.07731	-9.89384e-10	9.71538e-07	-0.990397	-9.89384e-10
59768322	chr20:59768322:G:A	7.14089e-13	-1.68641	-9.89384e-10	4.96156e-07	-1.66239	-9.89384e-10
59768397	chr20:59768397:C:T	9.35979e-14	-1.86717	-1.85124	6.63769e-08	-1.82557	-1.84836
59768452	chr20:59768452:C:G	1.3128e-12	-1.0775	-9.89384e-10	9.70511e-07	-0.991455	-9.89384e-10
59768674	chr20:59768674:G:A	1.14129e-12	-2.31606e-10	-1.2175	7.13465e-07	-2.31606e-10	-1.29914
59768858	chr20:59768858:C:T	6.86987e-13	-2.31606e-10	-1.7251	4.46244e-07	-2.31606e-10	-1.76841
59769166	chr20:59769166:T:C	1.32074e-12	-1.07147	-9.89384e-10	9.77504e-07	-0.984274	-9.89384e-10
59769188	chr20:59769188:C:T	6.18812e-13	-2.31606e-10	-1.82961	4.15516e-07	-2.31606e-10	-1.83976
59769480	chr20:59769480:C:G	1.05824e-12	-2.31606e-10	-1.29306	6.83596e-07	-2.31606e-10	-1.34191
59769489	chr20:59769489:A:G	6.44386e-13	-2.31606e-10	-1.78912	4.30175e-07	-2.31606e-10	-1.80508
59769826	chr20:59769826:T:C	7.72202e-13	-2.31606e-10	-1.60817	5.01775e-07	-2.31606e-10	-1.65113
59769882	chr20:59769882:T:C	1.31953e-12	-1.07239	-9.89384e-10	9.7655e-07	-0.985251	-9.89384e-10
59770275	chr20:59770275:G:A	7.30635e-13	-2.31606e-10	-1.6635	4.81476e-07	-2.31606e-10	-1.69242
59770409	chr20:59770409:T:C	1.33219e-12	-1.06284	-9.89384e-10	9.8604e-07	-0.97558	-9.89384e-10
59770450	chr20:59770450:C:T	6.16138e-13	-2.31606e-10	-1.83395	4.13994e-07	-2.31606e-10	-1.84343
59770647	chr20:59770647:T:C	6.15813e-13	-2.31606e-10	-1.83447	4.13906e-07	-2.31606e-10	-1.84364
59770780	chr20:59770780:G:A	7.04291e-13	-2.31606e-10	-1.70022	4.58007e-07	-2.31606e-10	-1.74239
59771110	chr20:59771110:T:C	1.15645e-13	-1.91207	-1.59483	7.71486e-08	-1.92213	-1.60141
59771121	chr20:59771121:G:T	1.55883e-13	-1.91813	-1.29018	1.21564e-07	-1.91791	-1.15092
59771241	chr20:59771241:A:G	5.65459e-13	-1.91978	-9.89384e-10	3.82787e-07	-1.9218	-9.89384e-10
59771280	chr20:59771280:G:A	7.03142e-13	-2.31606e-10	-1.70186	5.07334e-07	-2.31606e-10	-1.64011
59771708	chr20:59771708:C:T	6.62966e-13	-2.31606e-10	-1.76069	4.63053e-07	-2.31606e-10	-1.73143
59771785	chr20:59771785:A:G	6.65143e-13	-2.31606e-10	-1.75742	4.64784e-07	-2.31606e-10	-1.7277
59771913	chr20:59771913:G:T	8.37174e-13	-1.52738	-9.89384e-10	5.92776e-07	-1.48446	-9.89384e-10
59772106	chr20:59772106:CAGAGTCTTGCAT:C	1.21385e-13	-1.69571	-1.76274	8.83606e-08	-1.68237	-1.70548
59772243	chr20:59772243:A:G	8.98476e-13	-2.31606e-10	-1.45672	5.86335e-07	-2.31606e-10	-1.49539
59772249	chr20:59772249:G:A	7.52514e-13	-2.31606e-10	-1.634	4.90761e-07	-2.31606e-10	-1.67332
59772330	chr20:59772330:T:A	6.76058e-13	-2.31606e-10	-1.74114	4.83158e-07	-2.31606e-10	-1.68893
59773092	chr20:59773092:G:A	6.92023e-13	-2.31606e-10	-1.7178	4.66817e-07	-2.31606e-10	-1.72334
59773157	chr20:59773157:G:C	7.60118e-13	-2.31606e-10	-1.62394	4.85066e-07	-2.31606e-10	-1.68499
59773165	chr20:59773165:C:T	6.79356e-13	-2.31606e-10	-1.73627	4.42201e-07	-2.31606e-10	-1.77751
59773288	chr20:59773288:C:T	8.2433e-13	-2.31606e-10	-1.54285	5.86031e-07	-2.31606e-10	-1.4959
59773678	chr20:59773678:A:G	1.56383e-12	-0.902525	-9.89384e-10	1.162e-06	-0.811379	-9.89384e-10
59774108	chr20:59774108:T:C	1.17139e-12	-2.31606e-10	-1.19147	7.88869e-07	-2.31606e-10	-1.19868
59774114	chr20:59774114:A:AT	6.11386e-13	-2.31606e-10	-1.84169	4.19093e-07	-2.31606e-10	-1.83118
59774749	chr20:59774749:T:A	7.74343e-13	-2.31606e-10	-1.6054	5.56043e-07	-2.31606e-10	-1.54843
59774752	chr20:59774752:G:A	1.28545e-13	-1.91198	-1.48915	9.19503e-08	-1.88958	-1.45845
59774800	chr20:59774800:G:T	6.06585e-13	-2.31606e-10	-1.84957	4.13818e-07	-2.31606e-10	-1.84385
59774850	chr20:59774850:C:T	1.45315e-12	-2.31606e-10	-0.975929	9.76307e-07	-2.31606e-10	-0.9855
59775084	chr20:59775084:CCCAT:C	1.5649e-13	-1.39122	-1.8132	1.20304e-07	-1.30118	-1.77807
59775257	chr20:59775257:A:G	1.67347e-13	-1.35641	-1.78094	1.27026e-07	-1.27548	-1.74941
59775315	chr20:59775315:G:A	3.62042e-11	2.23951	-9.89384e-10	2.14525e-05	2.10432	-9.89384e-10
59775343	chr20:59775343:G:T	6.5674e-13	-2.31606e-10	-1.77013	4.47353e-07	-2.31606e-10	-1.76593
59775478	chr20:59775478:T:C	1.4228e-13	-1.46535	-1.83427	1.08057e-07	-1.37939	-1.80723
59775685	chr20:59775685:G:A	1.30184e-12	-2.31606e-10	-1.08588	8.86814e-07	-2.31606e-10	-1.08164
59775732	chr20:59775732:G:A	1.14166e-13	-1.79932	-1.72045	8.32549e-08	-1.77185	-1.67552
59775786	chr20:59775786:G:A	1.52895e-13	-1.44449	-1.78318	1.18134e-07	-1.36012	-1.73734
59775790	chr20:59775790:T:C	9.87572e-13	-2.31606e-10	-1.36217	6.35076e-07	-2.31606e-10	-1.41553
59775945	chr20:59775945:C:G	1.40899e-13	-1.50224	-1.80713	1.11066e-07	-1.41229	-1.74686
59775975	chr20:59775975:T:A	1.57951e-13	-1.41187	-1.78327	1.22302e-07	-1.32499	-1.73779
59776045	chr20:59776045:A:C	1.57679e-13	-1.42174	-1.77512	1.22376e-07	-1.33507	-1.72711
59776153	chr20:59776153:A:G	6.71842e-13	-2.31606e-10	-1.74739	4.82332e-07	-2.31606e-10	-1.69064
59776207	chr20:59776207:G:A	5.39035e-12	-2.31606e-10	0.334949	3.71233e-06	-2.31606e-10	0.350137
59776262	chr20:59776262:T:TG	1.52379e-13	-1.44333	-1.78772	1.17699e-07	-1.35775	-1.74339
59776574	chr20:59776574:G:A	9.77397e-14	-1.83846	-1.83665	7.15937e-08	-1.79418	-1.80409
59776629	chr20:59776629:C:T	9.65353e-13	-2.31606e-10	-1.38492	6.27157e-07	-2.31606e-10	-1.42808
59776837	chr20:59776837:A:G	1.10431e-13	-1.74004	-1.81298	8.328e-08	-1.67448	-1.77259
59776925	chr20:59776925:A:G	1.0916e-13	-1.77816	-1.78644	8.27159e-08	-1.71745	-1.73642
59776967	chr20:59776967:C:G	6.50728e-13	-2.31606e-10	-1.77932	4.63401e-07	-2.31606e-10	-1.73068
59776980	chr20:59776980:A:G	1.54915e-12	-0.911952	-9.89384e-10	1.14698e-06	-0.824386	-9.89384e-10
59777067	chr20:59777067:T:C	6.11237e-13	-2.31606e-10	-1.84193	4.11134e-07	-2.31606e-10	-1.85036
59777255	chr20:59777255:A:G	7.43962e-13	-2.31606e-10	-1.64543	4.69154e-07	-2.31606e-10	-1.71835
59777455	chr20:59777455:G:C	1.11977e-13	-1.86262	-1.6765	8.3444e-08	-1.83562	-1.60948
59777729	chr20:59777729:A:G	7.44253e-13	-2.31606e-10	-1.64504	4.69298e-07	-2.31606e-10	-1.71804
59777735	chr20:59777735:G:C	1.12423e-13	-1.87604	-1.65911	8.39424e-08	-1.85128	-1.58787
59777772	chr20:59777772:G:C	1.1068e-13	-1.8808	-1.66998	8.23425e-08	-1.85724	-1.60115
59777841	chr20:59777841:T:G	1.11914e-13	-1.87605	-1.66364	8.34789e-08	-1.85135	-1.59334
59777866	chr20:59777866:A:G	1.07965e-13	-1.88301	-1.69259	7.9948e-08	-1.85973	-1.62817
59777909	chr20:59777909:C:T	1.11816e-13	-1.85643	-1.68414	8.34388e-08	-1.82779	-1.61738
59777938	chr20:59777938:T:C	1.1252e-13	-1.87607	-1.65821	8.39716e-08	-1.85103	-1.58777
59777978	chr20:59777978:T:G	1.6175e-12	-0.86878	-9.89384e-10	1.2002e-06	-0.779034	-9.89384e-10
59778051	chr20:59778051:G:A	1.41299e-13	-1.58812	-1.71842	1.12036e-07	-1.50493	-1.64553
59778104	chr20:59778104:A:G	8.98984e-14	-1.90779	-1.85095	6.36149e-08	-1.86541	-1.85102
59778390	chr20:59778390:T:C	1.97273e-13	-1.19376	-1.77907	1.41949e-07	-1.11547	-1.79834
59778418	chr20:59778418:C:T	1.14176e-13	-1.7243	-1.79538	8.83687e-08	-1.65927	-1.72849
59778838	chr20:59778838:T:C	6.29614e-13	-2.31606e-10	-1.81231	4.40631e-07	-2.31606e-10	-1.78107
59778925	chr20:59778925:C:T	6.1208e-13	-2.31606e-10	-1.84055	4.14556e-07	-2.31606e-10	-1.84207
59779045	chr20:59779045:T:C	7.4414e-13	-2.31606e-10	-1.64519	4.69236e-07	-2.31606e-10	-1.71817
59779140	chr20:59779140:A:G	1.57308e-12	-0.896629	-9.89384e-10	1.16702e-06	-0.807067	-9.89384e-10
59779157	chr20:59779157:A:G	8.95982e-14	-1.92145	-1.84063	6.13205e-08	-1.91486	-1.8383
59779333	chr20:59779333:C:G	1.30894e-13	-1.7824	-1.60063	8.25068e-08	-1.86089	-1.5955
59779338	chr20:59779338:A:G	5.97826e-13	-1.86412	-9.89384e-10	4.06093e-07	-1.8627	-9.89384e-10
59779713	chr20:59779713:C:A	9.44197e-14	-1.91957	-1.7901	6.54417e-08	-1.89862	-1.7895
59779870	chr20:59779870:G:A	1.11952e-13	-1.77291	-1.76643	8.70622e-08	-1.71443	-1.68822
59779894	chr20:59779894:G:A	1.15253e-13	-1.76461	-1.74568	9.07256e-08	-1.70444	-1.65699
59780118	chr20:59780118:G:A	9.28144e-14	-1.90419	-1.82263	6.27929e-08	-1.92106	-1.80838
59780138	chr20:59780138:A:C	9.5063e-13	-2.31606e-10	-1.40029	6.86501e-07	-2.31606e-10	-1.33767
59780166	chr20:59780166:G:C	1.26561e-12	-2.31606e-10	-1.1141	8.64714e-07	-2.31606e-10	-1.10688
59780211	chr20:59780211:C:T	1.09224e-13	-1.7455	-1.81852	8.52444e-08	-1.61537	-1.80839
59780468	chr20:59780468:T:C	2.08061e-13	-1.83668	-1.0829	1.63395e-07	-1.82518	-0.947921
59780487	chr20:59780487:A:AG	1.02866e-12	-2.31606e-10	-1.3214	6.71944e-07	-2.31606e-10	-1.3591
59780506	chr20:59780506:A:G	1.00302e-13	-1.87937	-1.76987	7.21535e-08	-1.85726	-1.73322
59780559	chr20:59780559:T:C	1.00264e-13	-1.86605	-1.78355	7.21136e-08	-1.84135	-1.74969
59780736	chr20:59780736:T:C	1.12295e-13	-1.6947	-1.84159	8.01539e-08	-1.63522	-1.85011
59780936	chr20:59780936:G:A	9.84951e-14	-1.8203	-1.84711	6.33646e-08	-1.87723	-1.84314
59781171	chr20:59781171:A:G	2.01123e-13	-1.10976	-1.84374	1.47721e-07	-1.0266	-1.84735
59781254	chr20:59781254:C:T	1.00062e-13	-1.82918	-1.82245	7.31907e-08	-1.76345	-1.81276
59781255	chr20:59781255:A:G	1.05638e-13	-1.92213	-1.67527	7.33025e-08	-1.91191	-1.66278
59781513	chr20:59781513:G:A	6.71398e-13	-2.31606e-10	-1.74805	4.35917e-07	-2.31606e-10	-1.79182
59781701	chr20:59781701:A:G	1.25365e-12	-2.31606e-10	-1.1236	9.68589e-07	-2.31606e-10	-0.993436
59782175	chr20:59782175:G:A	7.41767e-13	-1.64838	-9.89384e-10	5.1495e-07	-1.62521	-9.89384e-10
59782284	chr20:59782284:C:T	9.61823e-13	-2.31606e-10	-1.38859	6.82852e-07	-2.31606e-10	-1.343
59782290	chr20:59782290:T:A	8.89247e-13	-2.31606e-10	-1.46704	5.97709e-07	-2.31606e-10	-1.47617
59782471	chr20:59782471:G:C	7.23957e-13	-2.31606e-10	-1.67268	4.84476e-07	-2.31606e-10	-1.68621
59782504	chr20:59782504:G:A	6.07386e-13	-2.31606e-10	-1.84825	4.12956e-07	-2.31606e-10	-1.84594
59782611	chr20:59782611:G:A	6.0752e-13	-2.31606e-10	-1.84803	4.16445e-07	-2.31606e-10	-1.83752
59782659	chr20:59782659:T:C	6.08808e-13	-2.31606e-10	-1.84591	4.15091e-07	-2.31606e-10	-1.84078
59782737	chr20:59782737:C:T	6.08033e-13	-2.31606e-10	-1.84719	4.16142e-07	-2.31606e-10	-1.83825
59782884	chr20:59782884:T:C	1.08477e-13	-1.88447	-1.68641	7.68687e-08	-1.84703	-1.68014
59783124	chr20:59783124:A:C	1.85118e-13	-1.19026	-1.84617	1.39568e-07	-1.08064	-1.85008
59783212	chr20:59783212:C:G	9.02203e-14	-1.91354	-1.84162	6.03182e-08	-1.92196	-1.84769
59783536	chr20:59783536:A:G	6.14984e-13	-2.31606e-10	-1.83582	4.41354e-07	-2.31606e-10	-1.77943
59783669	chr20:59783669:T:C	6.54123e-13	-2.31606e-10	-1.77412	4.84943e-07	-2.31606e-10	-1.68525
59783780	chr20:59783780:G:A	8.01026e-13	-2.31606e-10	-1.57152	5.56083e-07	-2.31606e-10	-1.54836
59783884	chr20:59783884:G:A	6.0657e-13	-2.31606e-10	-1.8496	4.11917e-07	-2.31606e-10	-1.84846
59783892	chr20:59783892:C:T	6.08401e-13	-2.31606e-10	-1.84658	4.11733e-07	-2.31606e-10	-1.8489
59784054	chr20:59784054:G:A	6.49299e-13	-2.31606e-10	-1.78152	4.81886e-07	-2.31606e-10	-1.69157
59784107	chr20:59784107:G:A	6.50539e-13	-2.31606e-10	-1.77961	4.83276e-07	-2.31606e-10	-1.68869
59784201	chr20:59784201:C:T	6.0884e-13	-2.31606e-10	-1.84586	4.36724e-07	-2.31606e-10	-1.78997
59784272	chr20:59784272:G:T	6.48959e-13	-2.31606e-10	-1.78205	4.80716e-07	-2.31606e-10	-1.694
59784472	chr20:59784472:G:T	9.144e-14	-1.91948	-1.82226	6.10557e-08	-1.92105	-1.83644
59784517	chr20:59784517:A:T	8.11835e-13	-2.31606e-10	-1.55812	6.43792e-07	-2.31606e-10	-1.4019
59784605	chr20:59784605:A:G	6.81967e-13	-2.31606e-10	-1.73244	4.53557e-07	-2.31606e-10	-1.75216
59784756	chr20:59784756:C:T	6.71062e-13	-2.31606e-10	-1.74855	4.4674e-07	-2.31606e-10	-1.7673
59784770	chr20:59784770:A:G	7.01712e-13	-2.31606e-10	-1.70389	4.66512e-07	-2.31606e-10	-1.72399
59784845	chr20:59784845:G:A	1.8897e-12	-0.713242	-9.89384e-10	1.41483e-06	-0.61451	-9.89384e-10
59784880	chr20:59784880:A:G	1.01457e-13	-1.80809	-1.82969	6.31005e-08	-1.87618	-1.84837
59785105	chr20:59785105:A:C	6.37936e-13	-2.31606e-10	-1.79918	4.26692e-07	-2.31606e-10	-1.81321
59785306	chr20:59785306:G:A	1.91335e-12	-0.700805	-9.89384e-10	1.43724e-06	-0.598797	-9.89384e-10
59785332	chr20:59785332:C:T	7.43105e-13	-2.31606e-10	-1.64658	4.62117e-07	-2.31606e-10	-1.73346
59785560	chr20:59785560:C:A	2.5669e-13	-0.932972	-1.77658	2.06708e-07	-0.8203	-1.71767
59785600	chr20:59785600:C:T	1.17705e-12	-2.31606e-10	-1.18665	9.4238e-07	-2.31606e-10	-1.02087
59785929	chr20:59785929:C:T	7.97947e-13	-2.31606e-10	-1.57537	6.12884e-07	-2.31606e-10	-1.4511
59786178	chr20:59786178:G:A	6.14381e-13	-2.31606e-10	-1.8368	4.22528e-07	-2.31606e-10	-1.82302
59786366	chr20:59786366:A:C	1.28416e-12	-2.31606e-10	-1.09956	1.00157e-06	-2.31606e-10	-0.959951
59786502	chr20:59786502:G:C	7.57607e-13	-2.31606e-10	-1.62725	4.81498e-07	-2.31606e-10	-1.69237
59786562	chr20:59786562:G:A	4.31209e-12	-2.31606e-10	0.111762	2.78792e-06	-2.31606e-10	0.0637745
59786600	chr20:59786600:T:C	7.26806e-13	-2.31606e-10	-1.66876	5.03941e-07	-2.31606e-10	-1.64682
59786975	chr20:59786975:G:C	8.38081e-13	-2.31606e-10	-1.5263	5.88815e-07	-2.31606e-10	-1.49116
59786977	chr20:59786977:G:A	1.76333e-12	-0.78246	-9.89384e-10	1.32219e-06	-0.682236	-9.89384e-10
59787364	chr20:59787364:A:C	1.18955e-13	-1.80069	-1.67798	8.29004e-08	-1.80159	-1.65004
59788034	chr20:59788034:A:C	9.30792e-14	-1.88485	-1.83912	6.06313e-08	-1.91595	-1.84852
59788091	chr20:59788091:A:T	1.05809e-13	-1.88291	-1.71287	6.66898e-08	-1.91418	-1.75504
59788095	chr20:59788095:T:C	1.87532e-12	-0.72088	-9.89384e-10	1.40812e-06	-0.619263	-9.89384e-10
59788401	chr20:59788401:G:A	1.87183e-12	-0.722744	-9.89384e-10	1.40708e-06	-0.620006	-9.89384e-10
59788765	chr20:59788765:G:A	1.71108e-12	-0.812539	-9.89384e-10	1.28131e-06	-0.71364	-9.89384e-10
59788816	chr20:59788816:A:G	1.08461e-13	-1.91928	-1.65174	7.45051e-08	-1.90376	-1.65464
59789038	chr20:59789038:A:G	8.9113e-13	-2.31606e-10	-1.46493	6.21006e-07	-2.31606e-10	-1.43794
59789094	chr20:59789094:G:A	1.8994e-12	-0.708124	-9.89384e-10	1.42742e-06	-0.605653	-9.89384e-10
59789248	chr20:59789248:C:T	1.8857e-12	-0.715364	-9.89384e-10	1.4154e-06	-0.614107	-9.89384e-10
59789287	chr20:59789287:G:A	1.87527e-12	-0.720907	-9.89384e-10	1.40763e-06	-0.619617	-9.89384e-10
59789307	chr20:59789307:G:A	6.97827e-13	-2.31606e-10	-1.70945	4.87296e-07	-2.31606e-10	-1.68041
59789382	chr20:59789382:A:G	1.66623e-12	-0.8391	-9.89384e-10	1.24534e-06	-0.742113	-9.89384e-10
59789410	chr20:59789410:G:C	1.69054e-12	-0.824611	-9.89384e-10	1.26479e-06	-0.726616	-9.89384e-10
59789542	chr20:59789542:A:G	1.14761e-12	-2.31606e-10	-1.21198	9.08808e-07	-2.31606e-10	-1.05714
59789642	chr20:59789642:A:G	7.35936e-13	-2.31606e-10	-1.65627	5.09127e-07	-2.31606e-10	-1.63658
59789970	chr20:59789970:C:T	6.34468e-13	-2.31606e-10	-1.80463	4.18969e-07	-2.31606e-10	-1.83148
59790069	chr20:59790069:C:T	1.42952e-12	-2.31606e-10	-0.992321	1.21544e-06	-2.31606e-10	-0.766418
59790238	chr20:59790238:A:G	6.06146e-13	-2.31606e-10	-1.8503	4.13625e-07	-2.31606e-10	-1.84432
59790581	chr20:59790581:G:A	6.21337e-13	-2.31606e-10	-1.82554	4.30974e-07	-2.31606e-10	-1.80323
59790783	chr20:59790783:T:C	1.31399e-13	-1.55882	-1.82036	9.07211e-08	-1.5949	-1.76659
59791021	chr20:59791021:C:T	1.32601e-12	-2.31606e-10	-1.06749	1.27624e-06	-2.31606e-10	-0.717603
59791556	chr20:59791556:G:A	1.26506e-12	-2.31606e-10	-1.11454	8.67926e-07	-2.31606e-10	-1.10317
```
