## Supplementary material for "Characterization of shared and ancestry-specific signals driving complex traits using multi-ancestry fine-mapping": susiex_nc2.cs80.summary

```
# chr20:58500539-59791786
CS_ID	CS_LENGTH	CS_PURITY	MAX_PIP_SNP	BP	REF_ALLELE	ALT_ALLELE	REF_FRQ	BETA	SE	-LOG10P	MAX_PIP	POST-HOC_PROB_POP1	POST-HOC_PROB_POP2
1	2	0.980856	chr20:59022590:A:G	59022590	G,G	A,A	1,1	-inf,-inf	inf,inf	9.98146,7.25952	0.781773	0.999749	0.999988
2	4	0.964202	chr20:58998264:TAAA:T	58998264	T,T	TAAA,TAAA	1,1	inf,inf	inf,inf	9.26034,1.63385	0.53609	0.986056	0.495899
```
