## Supplementary material for "Characterization of shared and ancestry-specific signals driving complex traits using multi-ancestry fine-mapping": susiex_nc3.cs80.cs

```
CS_ID	SNP	BP	REF_ALLELE	ALT_ALLELE	REF_FRQ	BETA	SE	-LOG10P	CS_PIP	OVRL_PIP
1	chr20:59022590:A:G	59022590	G,G	A,A	1,1	-inf,-inf	inf,inf	9.98146,7.25952	0.926915	0.926915
2	chr20:58998264:TAAA:T	58998264	T,T	TAAA,TAAA	1,1	inf,inf	inf,inf	9.26034,1.63385	0.448035	0.448036
2	chr20:58988354:C:T	58988354	T,T	C,C	1,1	inf,inf	inf,inf	8.40714,2.2121	0.147275	0.147275
2	chr20:58984787:G:A	58984787	A,A	G,G	1,1	inf,inf	inf,inf	8.27563,0.889095	0.079194	0.0791945
2	chr20:58984622:A:C	58984622	C,C	A,A	1,1	inf,inf	inf,inf	8.12946,0.891669	0.0605006	0.0605011
2	chr20:58988554:A:C	58988554	C,C	A,A	1,1	inf,inf	inf,inf	8.12515,0.875177	0.0580699	0.0580704
2	chr20:58984575:A:G	58984575	G,G	A,A	1,1	inf,inf	inf,inf	8.11268,0.882439	0.0576755	0.057676
3	chr20:59021924:G:A	59021924	NA,A	NA,G	NA,1	NA,-inf	NA,inf	NA,9.48276	0.306462	0.306462
3	chr20:59028358:TTTC:T	59028358	NA,T	NA,TTTC	NA,1	NA,-inf	NA,inf	NA,9.26866	0.229109	0.22911
3	chr20:59031100:C:T	59031100	NA,T	NA,C	NA,1	NA,-inf	NA,inf	NA,9.1551	0.189394	0.189394
3	chr20:59014622:G:A	59014622	NA,A	NA,G	NA,1	NA,-inf	NA,inf	NA,8.66965	0.0912942	0.0912947
```
