## Supplementary material for "Characterization of shared and ancestry-specific signals driving complex traits using multi-ancestry fine-mapping": susiex_nc3.cs80.snp

```
BP	SNP	PIP(CS1)	LogBF(CS1,Pop1)	LogBF(CS1,Pop2)	PIP(CS2)	LogBF(CS2,Pop1)	LogBF(CS2,Pop2)	PIP(CS3)	LogBF(CS3,Pop1)	LogBF(CS3,Pop2)
58501708	chr20:58501708:C:G	1.21515e-10	-1.55571	-1.71036	1.18263e-07	-1.32169	-1.74726	8.64778e-07	-1.573	-1.75041
58502307	chr20:58502307:G:T	7.94118e-11	-1.91603	-1.77544	6.61247e-08	-1.85108	-1.79924	5.81676e-07	-1.91647	-1.8035
58502427	chr20:58502427:A:G	7.89658e-11	-1.88036	-1.81674	6.14382e-08	-1.90925	-1.81458	5.86903e-07	-1.88443	-1.82659
58502454	chr20:58502454:A:G	1.92834e-10	-1.62769	-1.1766	1.24857e-07	-1.78021	-1.23449	1.37513e-06	-1.64695	-1.21263
58502541	chr20:58502541:G:A	5.49052e-10	-2.31606e-10	-1.75792	4.43885e-07	-2.31606e-10	-1.7463	4.30651e-06	-2.31606e-10	-1.718
58502899	chr20:58502899:C:T	1.04417e-09	-2.31606e-10	-1.11514	8.09111e-07	-2.31606e-10	-1.14593	7.70268e-06	-2.31606e-10	-1.13656
58503022	chr20:58503022:G:A	7.92214e-11	-1.86447	-1.8294	6.78439e-08	-1.77793	-1.84673	5.84786e-07	-1.86402	-1.85062
58503174	chr20:58503174:A:T	1.40606e-09	-2.31606e-10	-0.817571	1.16665e-06	-2.31606e-10	-0.779975	1.1804e-05	-2.31606e-10	-0.709693
58503391	chr20:58503391:A:G	6.19446e-10	-2.31606e-10	-1.63729	4.87922e-07	-2.31606e-10	-1.65171	4.79659e-06	-2.31606e-10	-1.61022
58503462	chr20:58503462:G:A	9.6888e-11	-1.90066	-1.5919	7.66053e-08	-1.91937	-1.58383	7.50733e-07	-1.90406	-1.56077
58504222	chr20:58504222:A:G	5.19552e-10	-2.31606e-10	-1.81315	4.0964e-07	-2.31606e-10	-1.82659	3.80218e-06	-2.31606e-10	-1.84255
58504418	chr20:58504418:C:T	1.041e-09	-1.11818	-9.89384e-10	9.16427e-07	-1.02138	-9.89384e-10	7.82759e-06	-1.12048	-9.89384e-10
58504692	chr20:58504692:G:A	7.92509e-10	-2.31606e-10	-1.39091	6.13217e-07	-2.31606e-10	-1.42315	5.87798e-06	-2.31606e-10	-1.40692
58505213	chr20:58505213:G:A	4.7521e-10	-1.90236	-9.89384e-10	3.90585e-07	-1.87422	-9.89384e-10	3.59785e-06	-1.89779	-9.89384e-10
58506074	chr20:58506074:C:G	1.63129e-10	-1.79114	-1.18043	1.1971e-07	-1.82902	-1.22777	1.2829e-06	-1.78536	-1.14365
58506490	chr20:58506490:A:G	1.18584e-09	-0.987909	-9.89384e-10	9.23949e-07	-1.01321	-9.89384e-10	9.21142e-06	-0.957686	-9.89384e-10
58506551	chr20:58506551:A:G	6.9219e-09	-2.31606e-10	0.77633	5.91171e-06	-2.31606e-10	0.842824	5.92509e-05	-2.31606e-10	0.903651
58506823	chr20:58506823:T:A	8.7338e-11	-1.74646	-1.84987	7.14609e-08	-1.72321	-1.8495	6.67939e-07	-1.74075	-1.84094
58507837	chr20:58507837:C:T	9.48245e-11	-1.6808	-1.83329	7.84255e-08	-1.64739	-1.83233	7.12425e-07	-1.6702	-1.84701
58508072	chr20:58508072:G:A	1.28349e-09	-2.31606e-10	-0.908781	9.88791e-07	-2.31606e-10	-0.945383	9.77166e-06	-2.31606e-10	-0.898644
58508470	chr20:58508470:C:G	9.47957e-11	-1.66749	-1.8469	7.85092e-08	-1.63288	-1.84577	7.18763e-07	-1.65672	-1.85163
58508630	chr20:58508630:C:A	5.47635e-09	-2.31606e-10	0.542078	4.0689e-06	-2.31606e-10	0.469262	3.43418e-05	-2.31606e-10	0.358235
58509330	chr20:58509330:A:G	5.90714e-10	-2.31606e-10	-1.68478	4.66267e-07	-2.31606e-10	-1.69711	4.3432e-06	-2.31606e-10	-1.70952
58509527	chr20:58509527:C:T	8.42894e-11	-1.81131	-1.82055	6.89807e-08	-1.78796	-1.82008	6.57499e-07	-1.80417	-1.79327
58509719	chr20:58509719:A:G	2.06502e-09	-2.31606e-10	-0.433219	1.74771e-06	-2.31606e-10	-0.375805	1.87234e-05	-2.31606e-10	-0.248358
58509818	chr20:58509818:A:G	5.0047e-10	-2.31606e-10	-1.85057	4.0069e-07	-2.31606e-10	-1.84868	3.76876e-06	-2.31606e-10	-1.85139
58510059	chr20:58510059:C:CAATT	5.11796e-10	-2.31606e-10	-1.82819	4.08754e-07	-2.31606e-10	-1.82875	3.96208e-06	-2.31606e-10	-1.80136
58510268	chr20:58510268:T:C	5.29544e-10	-2.31606e-10	-1.7941	4.27481e-07	-2.31606e-10	-1.78396	4.07538e-06	-2.31606e-10	-1.77317
58510584	chr20:58510584:G:A	9.94645e-09	-0.84319	1.98205	4.53796e-06	-1.11374	1.6921	4.80677e-05	-0.898763	1.59324
58510637	chr20:58510637:C:A	4.65979e-10	-1.92198	-9.89384e-10	3.73024e-07	-1.92022	-9.89384e-10	3.51178e-06	-1.92201	-9.89384e-10
58510675	chr20:58510675:T:C	5.23125e-10	-2.31606e-10	-1.8063	4.21037e-07	-2.31606e-10	-1.79915	4.02863e-06	-2.31606e-10	-1.7847
58510781	chr20:58510781:A:C	7.25235e-10	-0.93469	-0.54493	4.21378e-07	-1.1266	-0.671737	4.78979e-06	-0.963426	-0.648218
58511121	chr20:58511121:C:T	5.27001e-10	-2.31606e-10	-1.79891	4.26816e-07	-2.31606e-10	-1.78551	4.02478e-06	-2.31606e-10	-1.78566
58511342	chr20:58511342:T:A	4.754e-10	-1.90196	-9.89384e-10	3.74052e-07	-1.91747	-9.89384e-10	3.56412e-06	-1.90721	-9.89384e-10
58511451	chr20:58511451:T:C	7.68653e-10	-1.09504	-0.32644	4.49402e-07	-1.2736	-0.460345	4.60704e-06	-1.12676	-0.523786
58511618	chr20:58511618:G:A	1.10145e-09	-1.17058	0.108843	6.2618e-07	-1.35369	-0.0485383	6.34435e-06	-1.20257	-0.127998
58512087	chr20:58512087:C:T	1.76544e-10	-1.92202	-0.970525	1.38082e-07	-1.92101	-0.993005	1.20818e-06	-1.91889	-1.07013
58512574	chr20:58512574:C:T	4.90584e-09	-0.885367	1.31743	2.81323e-06	-1.07117	1.1714	2.86221e-05	-0.963512	1.13956
58512656	chr20:58512656:G:A	4.18355e-09	-1.09977	1.37257	2.52087e-06	-1.25937	1.24986	2.59265e-05	-1.16943	1.24657
58513055	chr20:58513055:G:A	4.73987e-10	-1.90494	-9.89384e-10	3.73606e-07	-1.91866	-9.89384e-10	3.55613e-06	-1.90946	-9.89384e-10
58513133	chr20:58513133:T:C	6.53405e-08	-0.86244	3.88369	3.50201e-05	-1.06024	3.68205	0.000417922	-0.892641	3.7498
58513233	chr20:58513233:G:A	2.01752e-09	-1.90875	1.45226	1.43916e-06	-1.92147	1.35142	1.27071e-05	-1.90414	1.26817
58513728	chr20:58513728:C:T	5.58477e-10	-2.31606e-10	-1.7409	4.42652e-07	-2.31606e-10	-1.74908	4.30307e-06	-2.31606e-10	-1.7188
58513909	chr20:58513909:A:G	5.76998e-10	-2.31606e-10	-1.70828	4.56623e-07	-2.31606e-10	-1.71801	4.48455e-06	-2.31606e-10	-1.67749
58514068	chr20:58514068:G:T	5.29521e-09	-1.71273	2.22117	6.26611e-06	-1.74474	2.64578	6.24455e-05	-1.7139	2.67007
58514279	chr20:58514279:A:G	2.48652e-10	-1.26272	-1.28734	1.55759e-07	-1.44031	-1.35324	1.63771e-06	-1.28356	-1.40127
58514347	chr20:58514347:C:T	2.35244e-08	-0.913684	2.91336	1.34263e-05	-1.10496	2.76806	0.000135483	-0.984844	2.71556
58514599	chr20:58514599:G:A	1.05413e-09	-2.31606e-10	-1.10565	8.9368e-07	-2.31606e-10	-1.04652	8.04563e-06	-2.31606e-10	-1.093
58514758	chr20:58514758:G:A	1.61371e-09	-1.82903	1.1492	1.26012e-06	-1.80834	1.10543	1.05199e-05	-1.85921	1.03435
58514916	chr20:58514916:GT:G	9.59903e-11	-1.72612	-1.77575	7.22416e-08	-1.79088	-1.77097	7.47641e-07	-1.69828	-1.77069
58515403	chr20:58515403:C:G	8.0291e-11	-1.8288	-1.85166	6.77723e-08	-1.77457	-1.85114	6.21287e-07	-1.80504	-1.84905
58516230	chr20:58516230:A:G	4.21804e-10	-1.55778	-0.463798	3.80182e-07	-1.4532	-0.448014	3.2945e-06	-1.57483	-0.411044
58516544	chr20:58516544:A:G	8.48168e-10	-2.31606e-10	-1.32304	6.54989e-07	-2.31606e-10	-1.35725	5.93239e-06	-2.31606e-10	-1.3977
58516808	chr20:58516808:T:C	4.80628e-10	-1.89102	-9.89384e-10	3.74936e-07	-1.91511	-9.89384e-10	3.57733e-06	-1.90351	-9.89384e-10
58516931	chr20:58516931:A:T	2.56483e-08	-1.79141	3.87753	2.38707e-05	-1.71711	3.95565	0.000217015	-1.80196	4.0038
58517074	chr20:58517074:G:A	8.25129e-10	-1.65942	0.308844	6.82024e-07	-1.67809	0.361291	7.81324e-06	-1.62457	0.502258
58517278	chr20:58517278:C:T	7.26248e-09	-1.80646	2.63082	6.77854e-06	-1.74146	2.72111	6.56067e-05	-1.81717	2.82272
58517370	chr20:58517370:G:A	5.90903e-10	-2.31606e-10	-1.68446	4.67094e-07	-2.31606e-10	-1.69534	4.56942e-06	-2.31606e-10	-1.65874
58517386	chr20:58517386:T:C	8.51159e-10	-2.31606e-10	-1.31952	6.57238e-07	-2.31606e-10	-1.35382	5.95166e-06	-2.31606e-10	-1.39446
58517423	chr20:58517423:C:A	8.50351e-10	-2.31606e-10	-1.32047	6.56638e-07	-2.31606e-10	-1.35473	5.9465e-06	-2.31606e-10	-1.39533
58517446	chr20:58517446:G:A	5.64175e-10	-2.31606e-10	-1.73075	4.45223e-07	-2.31606e-10	-1.74329	4.21343e-06	-2.31606e-10	-1.73985
58517567	chr20:58517567:C:T	1.75274e-09	-1.67188	1.0747	1.57288e-06	-1.59307	1.11186	1.33619e-05	-1.69213	1.1064
58517652	chr20:58517652:A:G	5.81573e-10	-2.31606e-10	-1.70038	4.59976e-07	-2.31606e-10	-1.71069	4.49189e-06	-2.31606e-10	-1.67586
58517990	chr20:58517990:C:T	1.40185e-09	-1.44083	0.620261	1.22521e-06	-1.33173	0.600737	1.05163e-05	-1.47796	0.652748
58518133	chr20:58518133:C:A	7.98662e-11	-1.83638	-1.84938	6.13162e-08	-1.87417	-1.85165	5.82768e-07	-1.86764	-1.85045
58518348	chr20:58518348:C:T	8.03523e-11	-1.88929	-1.79041	6.14069e-08	-1.91088	-1.81346	5.73986e-07	-1.90792	-1.82536
58518392	chr20:58518392:G:A	2.27235e-10	-1.90577	-0.734356	1.68593e-07	-1.91786	-0.796521	1.51815e-06	-1.91746	-0.843176
58518528	chr20:58518528:GC:G	5.12593e-10	-2.31606e-10	-1.82663	4.09382e-07	-2.31606e-10	-1.82722	3.82223e-06	-2.31606e-10	-1.8373
58518549	chr20:58518549:C:T	3.68786e-10	-1.89146	-0.264437	3.2344e-07	-1.91909	-0.143766	3.62222e-06	-1.87756	-0.0134839
58518743	chr20:58518743:G:C	5.40758e-10	-2.31606e-10	-1.77314	4.30499e-07	-2.31606e-10	-1.77692	4.18646e-06	-2.31606e-10	-1.74628
58518819	chr20:58518819:A:C	3.78252e-10	-1.87236	-0.258191	3.01811e-07	-1.91652	-0.215551	3.22484e-06	-1.86992	-0.137325
58518874	chr20:58518874:T:A	5.00408e-10	-2.31606e-10	-1.85069	4.004e-07	-2.31606e-10	-1.8494	3.79016e-06	-2.31606e-10	-1.84572
58518943	chr20:58518943:G:A	1.18344e-09	-2.31606e-10	-0.989937	9.26544e-07	-2.31606e-10	-1.0104	9.6552e-06	-2.31606e-10	-0.910634
58519203	chr20:58519203:G:A	4.35045e-09	-2.31606e-10	0.311918	3.03808e-06	-2.31606e-10	0.177114	2.91728e-05	-2.31606e-10	0.195107
58519261	chr20:58519261:G:A	1.15711e-09	-2.31606e-10	-1.01244	8.66014e-07	-2.31606e-10	-1.07797	8.23163e-06	-2.31606e-10	-1.07015
58519355	chr20:58519355:C:T	7.40626e-10	-2.31606e-10	-1.45862	5.80239e-07	-2.31606e-10	-1.47843	5.03313e-06	-2.31606e-10	-1.56209
58519658	chr20:58519658:C:T	2.0132e-10	-1.81897	-0.942252	1.79992e-07	-1.77868	-0.870271	1.48143e-06	-1.84488	-0.940242
58519689	chr20:58519689:C:T	5.30061e-10	-2.31606e-10	-1.79312	4.24192e-07	-2.31606e-10	-1.79168	3.91927e-06	-2.31606e-10	-1.81222
58519791	chr20:58519791:A:T	8.63497e-11	-1.92157	-1.68614	7.18704e-08	-1.91709	-1.64991	6.91617e-07	-1.92113	-1.62572
58520691	chr20:58520691:A:G	8.81626e-10	-2.31606e-10	-1.28435	7.03587e-07	-2.31606e-10	-1.28568	6.29263e-06	-2.31606e-10	-1.33875
58520757	chr20:58520757:C:G	8.03243e-10	-2.31606e-10	-1.37746	7.18271e-07	-2.31606e-10	-1.26502	6.35794e-06	-2.31606e-10	-1.32843
58520764	chr20:58520764:C:T	5.28872e-10	-1.79537	-9.89384e-10	3.82738e-07	-1.89452	-9.89384e-10	3.96431e-06	-1.8008	-9.89384e-10
58520981	chr20:58520981:T:C	1.91554e-10	-1.80934	-1.00161	1.8449e-07	-1.754	-0.870274	1.51627e-06	-1.78928	-0.972599
58520990	chr20:58520990:T:C	1.84904e-10	-1.92078	-0.925501	1.43617e-07	-1.92169	-0.953026	1.29428e-06	-1.90883	-1.01135
58521403	chr20:58521403:C:T	1.83392e-09	-2.31606e-10	-0.551905	1.39147e-06	-2.31606e-10	-0.603749	1.20326e-05	-2.31606e-10	-0.690508
58521404	chr20:58521404:G:A	1.19751e-09	-2.31606e-10	-0.978119	1.02899e-06	-2.31606e-10	-0.905531	1.01136e-05	-2.31606e-10	-0.86425
58521748	chr20:58521748:A:G	7.02571e-10	-2.31606e-10	-1.51137	5.89269e-07	-2.31606e-10	-1.46298	5.63012e-06	-2.31606e-10	-1.45
58521958	chr20:58521958:C:T	5.14401e-10	-1.82311	-9.89384e-10	4.04096e-07	-1.84021	-9.89384e-10	3.8985e-06	-1.81754	-9.89384e-10
58522075	chr20:58522075:C:G	8.00647e-11	-1.85087	-1.83241	6.20968e-08	-1.89599	-1.81718	6.18401e-07	-1.84745	-1.8113
58523583	chr20:58523583:A:G	5.03111e-10	-1.84531	-9.89384e-10	3.97244e-07	-1.85732	-9.89384e-10	3.72751e-06	-1.86239	-9.89384e-10
58524046	chr20:58524046:C:T	1.40315e-09	-2.31606e-10	-0.81964	1.26194e-06	-2.31606e-10	-0.701463	1.19146e-05	-2.31606e-10	-0.700362
58524326	chr20:58524326:C:T	2.71791e-10	-1.43317	-1.02791	1.92556e-07	-1.48934	-1.09214	1.8472e-06	-1.44147	-1.12299
58524656	chr20:58524656:G:A	4.72245e-10	-1.90862	-9.89384e-10	3.8172e-07	-1.89718	-9.89384e-10	3.57396e-06	-1.90446	-9.89384e-10
58524678	chr20:58524678:G:A	1.91448e-09	-2.31606e-10	-0.508915	1.51383e-06	-2.31606e-10	-0.519465	1.32298e-05	-2.31606e-10	-0.595659
58524756	chr20:58524756:T:C	3.1311e-10	-1.31035	-1.00921	2.20047e-07	-1.37198	-1.07605	2.11806e-06	-1.31895	-1.10868
58524767	chr20:58524767:C:T	1.30319e-09	-2.31606e-10	-0.893547	9.93839e-07	-2.31606e-10	-0.940291	9.13409e-06	-2.31606e-10	-0.966116
58524837	chr20:58524837:G:A	8.29947e-11	-1.79577	-1.85157	6.34506e-08	-1.84245	-1.84915	6.42512e-07	-1.77208	-1.84842
58524856	chr20:58524856:C:T	3.06716e-10	-1.3488	-0.991397	2.15839e-07	-1.40957	-1.05776	2.0751e-06	-1.35751	-1.09061
58524857	chr20:58524857:C:T	5.93024e-10	-2.31606e-10	-1.68088	4.88966e-07	-2.31606e-10	-1.64957	4.46992e-06	-2.31606e-10	-1.68076
58524858	chr20:58524858:G:A	8.05296e-11	-1.82713	-1.85036	6.17891e-08	-1.86647	-1.85167	6.19203e-07	-1.80594	-1.85151
58524916	chr20:58524916:C:T	6.241e-09	-2.31606e-10	0.67278	4.63564e-06	-2.31606e-10	0.599663	4.712e-05	-2.31606e-10	0.674567
58524965	chr20:58524965:AGCCTGGCACAGG:A	3.2118e-10	-1.30272	-0.991397	2.25429e-07	-1.3661	-1.05776	2.1691e-06	-1.31321	-1.09061
58525228	chr20:58525228:C:T	7.46832e-10	-2.31606e-10	-1.45028	5.67187e-07	-2.31606e-10	-1.50118	5.36259e-06	-2.31606e-10	-1.49868
58525360	chr20:58525360:G:T	2.04781e-09	-2.31606e-10	-0.441591	1.51896e-06	-2.31606e-10	-0.516086	1.41599e-05	-2.31606e-10	-0.527718
58525380	chr20:58525380:G:A	3.2324e-10	-1.27478	-1.01294	2.27312e-07	-1.33553	-1.08001	2.19409e-06	-1.28342	-1.10894
58525432	chr20:58525432:G:A	2.77655e-10	-1.3715	-1.06823	1.96359e-07	-1.42912	-1.1328	1.89858e-06	-1.37763	-1.15939
58525567	chr20:58525567:A:T	9.37068e-11	-1.83584	-1.6901	6.94134e-08	-1.87842	-1.72337	6.66703e-07	-1.84987	-1.73367
58525627	chr20:58525627:G:A	1.9046e-10	-1.30706	-1.50962	1.38722e-07	-1.36774	-1.54166	1.3678e-06	-1.31363	-1.5513
58525665	chr20:58525665:G:A	9.37365e-11	-1.84598	-1.67965	6.95412e-08	-1.88549	-1.71446	6.66107e-07	-1.85906	-1.72537
58525807	chr20:58525807:C:T	2.16036e-09	-2.31606e-10	-0.388085	1.75079e-06	-2.31606e-10	-0.374042	1.91565e-05	-2.31606e-10	-0.22549
58525875	chr20:58525875:G:A	9.31625e-10	-2.31606e-10	-1.22919	7.04182e-07	-2.31606e-10	-1.28483	6.5302e-06	-2.31606e-10	-1.30169
58526063	chr20:58526063:C:T	1.52567e-10	-1.84834	-1.19018	1.10816e-07	-1.8844	-1.24959	1.05383e-06	-1.85899	-1.26671
58526247	chr20:58526247:A:G	3.35533e-10	-1.92195	-0.328449	2.59664e-07	-1.92202	-0.360454	2.31723e-06	-1.91469	-0.423066
58526295	chr20:58526295:A:T	5.01069e-10	-2.31606e-10	-1.84937	3.99494e-07	-2.31606e-10	-1.85167	3.7779e-06	-2.31606e-10	-1.84896
58526559	chr20:58526559:C:T	5.56608e-10	-2.31606e-10	-1.74425	4.41292e-07	-2.31606e-10	-1.75216	4.14495e-06	-2.31606e-10	-1.75624
58526560	chr20:58526560:G:A	5.82911e-10	-1.92203	0.223947	4.53168e-07	-1.92202	0.196416	3.93072e-06	-1.91555	0.106244
58526794	chr20:58526794:T:A	6.09768e-10	-2.31606e-10	-1.65304	5.20444e-07	-2.31606e-10	-1.58718	4.90945e-06	-2.31606e-10	-1.58697
58527229	chr20:58527229:C:T	1.37376e-09	-2.31606e-10	-0.840809	1.09046e-06	-2.31606e-10	-0.847511	1.12274e-05	-2.31606e-10	-0.759777
58527965	chr20:58527965:G:A	3.12849e-10	-1.92163	-0.39877	2.41787e-07	-1.92146	-0.432351	2.15631e-06	-1.91857	-0.491166
58528047	chr20:58528047:C:T	7.63035e-11	-1.90205	-1.82935	6.16959e-08	-1.90482	-1.81482	5.92882e-07	-1.87611	-1.82478
58528094	chr20:58528094:C:T	1.16071e-09	-2.31606e-10	-1.00932	9.20713e-07	-2.31606e-10	-1.01672	9.44374e-06	-2.31606e-10	-0.932778
58528308	chr20:58528308:T:C	7.55361e-10	-2.31606e-10	-1.43892	5.71999e-07	-2.31606e-10	-1.49273	5.43811e-06	-2.31606e-10	-1.4847
58528523	chr20:58528523:G:C	2.0275e-10	-1.49411	-1.26004	1.39625e-07	-1.59177	-1.31114	1.42754e-06	-1.49703	-1.32514
58528751	chr20:58528751:T:A	2.85506e-10	-1.91936	-0.492495	2.20193e-07	-1.91978	-0.527588	1.99464e-06	-1.90511	-0.582555
58528782	chr20:58528782:C:T	2.46998e-10	-1.49431	-1.06243	1.77581e-07	-1.54346	-1.11898	1.7308e-06	-1.48338	-1.14617
58529228	chr20:58529228:A:C	7.15875e-10	-2.31606e-10	-1.49261	5.43412e-07	-2.31606e-10	-1.544	5.16462e-06	-2.31606e-10	-1.5363
58529473	chr20:58529473:G:A	2.00048e-09	-2.31606e-10	-0.464974	1.48269e-06	-2.31606e-10	-0.540255	1.38338e-05	-2.31606e-10	-0.551015
58529809	chr20:58529809:A:T	5.08836e-10	-1.83399	-9.89384e-10	4.25991e-07	-1.78745	-9.89384e-10	3.892e-06	-1.81921	-9.89384e-10
58530139	chr20:58530139:C:T	5.09096e-10	-1.83348	-9.89384e-10	4.26326e-07	-1.78666	-9.89384e-10	3.89422e-06	-1.81864	-9.89384e-10
58530216	chr20:58530216:A:G	5.68497e-10	-1.92126	0.198142	4.41569e-07	-1.92156	0.170029	3.84843e-06	-1.91107	0.080602
58530507	chr20:58530507:CCTTT:C	4.85954e-10	-1.88	-9.89384e-10	3.7245e-07	-1.92176	-9.89384e-10	3.67396e-06	-1.87686	-9.89384e-10
58530669	chr20:58530669:C:T	3.12551e-10	-1.37703	-0.94432	2.21438e-07	-1.43228	-1.00944	2.12069e-06	-1.38183	-1.04456
58530671	chr20:58530671:T:G	1.98298e-09	-2.31606e-10	-0.473758	1.46983e-06	-2.31606e-10	-0.548965	1.37117e-05	-2.31606e-10	-0.559882
58530700	chr20:58530700:A:G	5.24457e-10	-2.31606e-10	-1.80375	4.18369e-07	-2.31606e-10	-1.8055	3.91405e-06	-2.31606e-10	-1.81356
58531103	chr20:58531103:G:A	5.0967e-10	-1.83235	-9.89384e-10	3.99057e-07	-1.85276	-9.89384e-10	3.9214e-06	-1.81168	-9.89384e-10
58531120	chr20:58531120:T:C	1.25785e-10	-1.90066	-1.33089	9.3842e-08	-1.90851	-1.39175	8.65036e-07	-1.90444	-1.41867
58531527	chr20:58531527:A:C	4.7482e-10	-1.90318	-9.89384e-10	3.86423e-07	-1.88493	-9.89384e-10	3.55969e-06	-1.90846	-9.89384e-10
58531910	chr20:58531910:C:T	4.77642e-10	-1.89725	-9.89384e-10	3.92643e-07	-1.86897	-9.89384e-10	3.6292e-06	-1.88912	-9.89384e-10
58532173	chr20:58532173:G:A	3.05322e-10	-1.35173	-0.993022	2.16106e-07	-1.40927	-1.05682	2.08551e-06	-1.35707	-1.08605
58532269	chr20:58532269:G:A	3.08039e-10	-1.34041	-0.995478	2.17943e-07	-1.39862	-1.05902	2.10452e-06	-1.34582	-1.08822
58532355	chr20:58532355:C:T	5.68218e-10	-2.31606e-10	-1.72361	4.50965e-07	-2.31606e-10	-1.73048	4.22334e-06	-2.31606e-10	-1.7375
58532775	chr20:58532775:G:A	5.01718e-10	-2.31606e-10	-1.84808	4.01015e-07	-2.31606e-10	-1.84787	3.77087e-06	-2.31606e-10	-1.85082
58532831	chr20:58532831:T:C	7.06601e-10	-2.31606e-10	-1.50565	5.36508e-07	-2.31606e-10	-1.55679	5.09872e-06	-2.31606e-10	-1.54914
58533069	chr20:58533069:C:G	2.86503e-10	-1.37887	-1.0295	2.03181e-07	-1.43646	-1.0913	1.95483e-06	-1.38648	-1.12135
58533139	chr20:58533139:G:A	6.86839e-10	-2.31606e-10	-1.53402	5.21993e-07	-2.31606e-10	-1.58421	4.96279e-06	-2.31606e-10	-1.57616
58533212	chr20:58533212:A:AC	3.11708e-10	-1.36048	-0.963571	2.20189e-07	-1.41799	-1.02939	2.10888e-06	-1.36748	-1.06449
58533276	chr20:58533276:A:C	2.90501e-10	-1.39299	-1.00152	2.06253e-07	-1.44854	-1.06423	1.98377e-06	-1.39839	-1.09474
58533326	chr20:58533326:A:G	1.27288e-09	-2.31606e-10	-0.91708	1.03119e-06	-2.31606e-10	-0.903398	1.00666e-05	-2.31606e-10	-0.868909
58533543	chr20:58533543:C:A	8.38257e-10	-2.31606e-10	-1.33479	6.3677e-07	-2.31606e-10	-1.38546	5.91592e-06	-2.31606e-10	-1.40048
58533616	chr20:58533616:G:A	1.01243e-10	-1.82037	-1.62822	7.42503e-08	-1.8603	-1.67412	7.35831e-07	-1.7959	-1.68898
58533966	chr20:58533966:T:C	4.82333e-10	-1.88748	-9.89384e-10	3.96714e-07	-1.85865	-9.89384e-10	3.67262e-06	-1.87722	-9.89384e-10
58533998	chr20:58533998:A:T	7.24958e-10	-2.31606e-10	-1.48	6.32353e-07	-2.31606e-10	-1.39242	5.69445e-06	-2.31606e-10	-1.43864
58534144	chr20:58534144:G:A	4.85876e-10	-1.9103	0.0301361	3.76588e-07	-1.91126	0.000544138	3.35054e-06	-1.88729	-0.0817218
58534272	chr20:58534272:C:T	3.04628e-10	-1.36972	-0.977305	2.15544e-07	-1.42688	-1.04183	2.06045e-06	-1.37693	-1.07828
58534472	chr20:58534472:C:T	7.0178e-10	-2.31606e-10	-1.5125	5.33909e-07	-2.31606e-10	-1.56164	5.07155e-06	-2.31606e-10	-1.55448
58534550	chr20:58534550:G:A	2.02024e-09	-2.31606e-10	-0.455146	1.4942e-06	-2.31606e-10	-0.532521	1.35573e-05	-2.31606e-10	-0.571205
58534585	chr20:58534585:G:C	1.45997e-09	-2.31606e-10	-0.779943	1.15863e-06	-2.31606e-10	-0.786873	1.19782e-05	-2.31606e-10	-0.695046
58534600	chr20:58534600:C:G	4.87472e-10	-1.9088	0.0319143	3.77689e-07	-1.90999	0.00219768	3.3646e-06	-1.88473	-0.0800884
58534992	chr20:58534992:G:A	1.92312e-09	-2.31606e-10	-0.504412	1.56166e-06	-2.31606e-10	-0.488365	1.5519e-05	-2.31606e-10	-0.436063
58534997	chr20:58534997:C:T	5.12614e-10	-1.82659	-9.89384e-10	4.30297e-07	-1.77739	-9.89384e-10	3.92299e-06	-1.81128	-9.89384e-10
58535437	chr20:58535437:G:A	9.804e-10	-2.31606e-10	-1.17815	8.87935e-07	-2.31606e-10	-1.05297	8.0135e-06	-2.31606e-10	-1.097
58535624	chr20:58535624:C:T	9.78813e-10	-1.17978	-9.89384e-10	7.5197e-07	-1.21917	-9.89384e-10	6.76417e-06	-1.26649	-9.89384e-10
58535648	chr20:58535648:C:T	3.05805e-09	-0.0405825	-9.89384e-10	2.13837e-06	-0.174066	-9.89384e-10	2.16305e-05	-0.104026	-9.89384e-10
58535966	chr20:58535966:G:C	4.96053e-10	-1.85943	-9.89384e-10	3.90536e-07	-1.87435	-9.89384e-10	3.77939e-06	-1.84857	-9.89384e-10
58536171	chr20:58536171:A:G	8.79602e-10	-2.31606e-10	-1.28665	6.79779e-07	-2.31606e-10	-1.3201	6.50701e-06	-2.31606e-10	-1.30525
58536201	chr20:58536201:G:A	1.84506e-10	-1.37833	-1.47011	1.34379e-07	-1.41978	-1.52142	1.29506e-06	-1.37066	-1.54891
58536393	chr20:58536393:A:G	4.97939e-10	-1.85564	-9.89384e-10	4.13966e-07	-1.81608	-9.89384e-10	3.79746e-06	-1.8438	-9.89384e-10
58536408	chr20:58536408:G:T	2.88128e-10	-1.34017	-1.06254	2.04385e-07	-1.39034	-1.13152	1.9534e-06	-1.33367	-1.17488
58536531	chr20:58536531:G:GTGCCCTA	5.04365e-10	-1.84282	-9.89384e-10	4.20723e-07	-1.79989	-9.89384e-10	3.85099e-06	-1.8298	-9.89384e-10
58536630	chr20:58536630:C:T	1.96965e-10	-1.37971	-1.40338	1.43528e-07	-1.42099	-1.45434	1.38408e-06	-1.36952	-1.48358
58536696	chr20:58536696:T:G	4.89137e-10	-1.87347	-9.89384e-10	3.7982e-07	-1.90217	-9.89384e-10	3.61949e-06	-1.8918	-9.89384e-10
58537204	chr20:58537204:C:T	9.60326e-10	-2.31606e-10	-1.19884	7.39825e-07	-2.31606e-10	-1.23545	7.09163e-06	-2.31606e-10	-1.21921
58537301	chr20:58537301:A:T	5.40769e-10	-2.31606e-10	-1.77312	4.34305e-07	-2.31606e-10	-1.76812	4.05786e-06	-2.31606e-10	-1.77748
58537903	chr20:58537903:T:C	5.07085e-10	-1.83744	-9.89384e-10	4.23703e-07	-1.79283	-9.89384e-10	3.87244e-06	-1.82425	-9.89384e-10
58537955	chr20:58537955:T:C	1.37787e-09	-2.31606e-10	-0.837821	1.03041e-06	-2.31606e-10	-0.904159	9.8636e-06	-2.31606e-10	-0.889278
58538027	chr20:58538027:A:G	5.02648e-10	-1.84623	-9.89384e-10	4.19102e-07	-1.80375	-9.89384e-10	3.83595e-06	-1.83371	-9.89384e-10
58538091	chr20:58538091:C:G	5.81351e-10	-2.31606e-10	-1.70076	4.7368e-07	-2.31606e-10	-1.68133	4.69127e-06	-2.31606e-10	-1.63243
58538198	chr20:58538198:C:G	1.00395e-10	-1.91791	-1.5391	7.58413e-08	-1.92082	-1.5924	7.00025e-07	-1.91957	-1.6152
58538323	chr20:58538323:C:A	1.7631e-10	-1.42348	-1.47039	1.29123e-07	-1.46376	-1.51734	1.2458e-06	-1.41451	-1.54384
58538353	chr20:58538353:C:G	1.81317e-10	-1.40107	-1.4648	1.32626e-07	-1.44223	-1.51211	1.28066e-06	-1.39193	-1.53882
58538403	chr20:58538403:C:T	2.8375e-10	-1.07828	-1.33974	2.51768e-07	-0.888539	-1.42482	2.02142e-06	-1.01769	-1.45664
58538540	chr20:58538540:G:A	5.03959e-10	-1.84362	-9.89384e-10	4.20993e-07	-1.79925	-9.89384e-10	3.85052e-06	-1.82992	-9.89384e-10
58538876	chr20:58538876:A:AG	5.17779e-10	-2.31606e-10	-1.81657	4.13058e-07	-2.31606e-10	-1.81828	3.91295e-06	-2.31606e-10	-1.81384
58538917	chr20:58538917:G:T	1.17278e-09	-2.31606e-10	-0.998987	8.84014e-07	-2.31606e-10	-1.05739	8.44064e-06	-2.31606e-10	-1.04507
58539684	chr20:58539684:A:C	9.39625e-10	-2.31606e-10	-1.22063	7.50673e-07	-2.31606e-10	-1.2209	7.52521e-06	-2.31606e-10	-1.15987
58539916	chr20:58539916:C:T	7.35793e-10	-2.31606e-10	-1.46517	5.90291e-07	-2.31606e-10	-1.46125	5.62313e-06	-2.31606e-10	-1.45124
58539996	chr20:58539996:A:C	4.77351e-10	-1.91674	0.0188756	3.71326e-07	-1.91536	-0.00943033	3.6153e-06	-1.92203	0.0290713
58540062	chr20:58540062:G:A	1.22998e-10	-1.83565	-1.4183	8.93924e-08	-1.87556	-1.47327	8.40264e-07	-1.84477	-1.5074
58540065	chr20:58540065:A:G	7.34183e-10	-2.31606e-10	-1.46736	5.89022e-07	-2.31606e-10	-1.4634	5.61079e-06	-2.31606e-10	-1.45344
58540247	chr20:58540247:C:T	6.94892e-10	-1.92203	0.399667	5.43794e-07	-1.92198	0.378679	5.39081e-06	-1.9165	0.423067
58540390	chr20:58540390:G:A	5.07264e-10	-0.0262392	-1.81085	5.76432e-07	0.325057	-1.81007	3.47893e-06	-0.105759	-1.82565
58540461	chr20:58540461:C:T	1.01227e-09	-2.31606e-10	-1.14616	8.70509e-07	-2.31606e-10	-1.07279	8.23477e-06	-2.31606e-10	-1.06976
58540596	chr20:58540596:C:G	8.32692e-10	-2.31606e-10	-1.34145	6.45028e-07	-2.31606e-10	-1.37257	6.17291e-06	-2.31606e-10	-1.35796
58540780	chr20:58540780:G:A	7.83422e-10	-2.31606e-10	-1.40244	6.07589e-07	-2.31606e-10	-1.43237	5.9356e-06	-2.31606e-10	-1.39716
58540924	chr20:58540924:G:A	7.70763e-11	-1.86988	-1.85144	6.36579e-08	-1.83857	-1.84977	5.85358e-07	-1.86201	-1.85165
58540994	chr20:58540994:C:G	2.32878e-10	-1.39589	-1.21971	1.6411e-07	-1.45299	-1.28834	1.52894e-06	-1.39265	-1.3609
58541638	chr20:58541638:C:T	7.82847e-10	-2.31606e-10	-1.40318	6.03494e-07	-2.31606e-10	-1.43913	5.85646e-06	-2.31606e-10	-1.41059
58542014	chr20:58542014:A:G	9.59751e-11	-1.6592	-1.84282	6.95462e-08	-1.76569	-1.83418	7.25841e-07	-1.6747	-1.82385
58542216	chr20:58542216:G:A	2.04522e-09	-0.442855	-9.89384e-10	1.53399e-06	-0.506239	-9.89384e-10	1.56682e-05	-0.426494	-9.89384e-10
58543069	chr20:58543069:G:A	1.23758e-09	0.57303	-1.51824	1.56131e-06	0.982104	-1.47069	9.63834e-06	0.489066	-1.40145
58543103	chr20:58543103:A:G	8.65004e-11	-1.89391	-1.71206	6.90627e-08	-1.91375	-1.6931	6.65245e-07	-1.91023	-1.6755
58543370	chr20:58543370:T:C	1.81398e-09	1.05769	-1.62053	2.87565e-06	1.64819	-1.52602	1.50494e-05	1.02786	-1.49465
58543843	chr20:58543843:A:G	7.91581e-11	-1.89535	-1.79931	6.13349e-08	-1.9036	-1.82192	5.84206e-07	-1.87488	-1.84075
58544164	chr20:58544164:G:A	1.618e-10	-1.83363	-1.14612	1.14471e-07	-1.85728	-1.24426	9.99009e-07	-1.84531	-1.33381
58544326	chr20:58544326:G:A	4.95515e-10	-1.86052	-9.89384e-10	4.12242e-07	-1.82026	-9.89384e-10	3.77663e-06	-1.8493	-9.89384e-10
58544521	chr20:58544521:G:A	7.01059e-10	-1.51352	-9.89384e-10	5.42311e-07	-1.54603	-9.89384e-10	5.12623e-06	-1.54376	-9.89384e-10
58544677	chr20:58544677:T:G	5.2246e-10	-1.80757	-9.89384e-10	4.04846e-07	-1.83836	-9.89384e-10	3.99432e-06	-1.79326	-9.89384e-10
58545217	chr20:58545217:A:G	1.17714e-10	-1.84221	-1.45565	8.5287e-08	-1.86464	-1.5312	7.64136e-07	-1.85306	-1.59408
58545284	chr20:58545284:C:T	4.6586e-10	-1.82832	-0.0939158	3.56619e-07	-1.83492	-0.130275	3.52898e-06	-1.86766	-0.0494555
58545386	chr20:58545386:G:A	1.65707e-09	-1.88994	1.23663	1.21617e-06	-1.89276	1.15435	1.18567e-05	-1.91029	1.20506
58545891	chr20:58545891:A:G	1.10529e-10	-1.82688	-1.53396	8.05011e-08	-1.85135	-1.60224	7.25806e-07	-1.83906	-1.65954
58545906	chr20:58545906:A:T	2.42205e-10	-1.91319	-0.66314	1.70052e-07	-1.92192	-0.78384	1.45202e-06	-1.92053	-0.884646
58546017	chr20:58546017:A:G	7.40678e-11	-1.92089	-1.84025	5.95881e-08	-1.90755	-1.84686	5.55846e-07	-1.91552	-1.84987
58546079	chr20:58546079:C:T	1.41349e-10	-1.88082	-1.23407	1.00797e-07	-1.91381	-1.31495	9.02788e-07	-1.90229	-1.37811
58546467	chr20:58546467:A:T	7.36596e-11	-1.92171	-1.84495	5.89124e-08	-1.91611	-1.8497	5.52184e-07	-1.92064	-1.85137
58546632	chr20:58546632:C:T	4.75018e-10	-1.90276	-9.89384e-10	3.76945e-07	-1.90977	-9.89384e-10	3.57975e-06	-1.90284	-9.89384e-10
58547026	chr20:58547026:C:A	8.94008e-10	-2.31606e-10	-1.2704	7.02597e-07	-2.31606e-10	-1.28708	6.49303e-06	-2.31606e-10	-1.3074
58547376	chr20:58547376:A:G	5.21823e-10	-2.31606e-10	-1.80879	4.29498e-07	-2.31606e-10	-1.77925	4.15126e-06	-2.31606e-10	-1.75472
58547408	chr20:58547408:G:T	8.68286e-10	-1.82179	0.522198	6.6062e-07	-1.83046	0.481774	6.60951e-06	-1.86334	0.573718
58547485	chr20:58547485:A:G	7.34226e-11	-1.9217	-1.84819	5.87878e-08	-1.91664	-1.85129	5.52869e-07	-1.92203	-1.84874
58548268	chr20:58548268:T:C	7.27509e-10	-2.31606e-10	-1.47649	5.79183e-07	-2.31606e-10	-1.48025	5.54889e-06	-2.31606e-10	-1.46453
58548441	chr20:58548441:G:A	2.33283e-10	-1.91192	-0.701941	1.91805e-07	-1.88974	-0.695653	1.97173e-06	-1.90943	-0.589786
58548795	chr20:58548795:G:A	1.96165e-09	-2.31606e-10	-0.484574	1.48013e-06	-2.31606e-10	-0.541979	1.41964e-05	-2.31606e-10	-0.525144
58549131	chr20:58549131:T:A	7.81768e-10	-2.31606e-10	-1.40456	6.2143e-07	-2.31606e-10	-1.40984	5.96603e-06	-2.31606e-10	-1.39205
58549157	chr20:58549157:A:G	4.11667e-10	-0.350864	-1.69504	4.59455e-07	-0.0491431	-1.66268	3.1534e-06	-0.433121	-1.59653
58549424	chr20:58549424:G:A	1.80001e-09	-2.31606e-10	-0.570569	1.36156e-06	-2.31606e-10	-0.62548	1.30434e-05	-2.31606e-10	-0.609849
58549479	chr20:58549479:G:A	4.88352e-10	-1.87508	-9.89384e-10	3.8603e-07	-1.88595	-9.89384e-10	3.65191e-06	-1.88288	-9.89384e-10
58549716	chr20:58549716:A:G	1.25198e-09	-0.144413	-0.78922	1.80246e-06	0.542682	-0.88764	8.52281e-06	-0.180138	-0.855245
58549832	chr20:58549832:G:A	1.14134e-10	-1.77483	-1.55391	9.47169e-08	-1.71814	-1.57284	8.84803e-07	-1.75942	-1.5411
58550015	chr20:58550015:G:A	8.09046e-10	-2.31606e-10	-1.37026	6.34908e-07	-2.31606e-10	-1.38839	6.48928e-06	-2.31606e-10	-1.30798
58550878	chr20:58550878:C:T	6.52358e-10	-0.67095	-0.914572	6.73737e-07	-0.354057	-0.97497	4.62089e-06	-0.71738	-0.930163
58551015	chr20:58551015:G:A	4.98634e-10	-1.85424	-9.89384e-10	3.92344e-07	-1.86973	-9.89384e-10	3.77612e-06	-1.84943	-9.89384e-10
58551172	chr20:58551172:G:A	1.37875e-09	0.0804329	-0.917614	1.70688e-06	0.592677	-0.992121	9.47256e-06	0.0538124	-0.983543
58551208	chr20:58551208:C:T	3.79264e-09	-2.31606e-10	0.174702	3.07002e-06	-2.31606e-10	0.187571	2.55724e-05	-2.31606e-10	0.0633821
58551232	chr20:58551232:C:T	4.80279e-10	-1.89175	-9.89384e-10	3.8443e-07	-1.8901	-9.89384e-10	3.54629e-06	-1.91223	-9.89384e-10
58551471	chr20:58551471:T:C	5.11491e-10	-2.31606e-10	-1.82879	4.06899e-07	-2.31606e-10	-1.8333	3.81688e-06	-2.31606e-10	-1.8387
58551788	chr20:58551788:C:T	5.38127e-10	-1.77063	-0.00739245	4.23923e-07	-1.72235	-0.0699624	4.12888e-06	-1.7832	0.0230734
58551789	chr20:58551789:G:A	6.10531e-10	-2.31606e-10	-1.65179	4.77702e-07	-2.31606e-10	-1.67288	4.55061e-06	-2.31606e-10	-1.66287
58551950	chr20:58551950:G:A	4.94225e-10	-1.86312	-9.89384e-10	4.08612e-07	-1.8291	-9.89384e-10	3.78483e-06	-1.84713	-9.89384e-10
58552173	chr20:58552173:G:A	1.04254e-09	-2.31606e-10	-1.1167	8.66141e-07	-2.31606e-10	-1.07782	7.75901e-06	-2.31606e-10	-1.12928
58552669	chr20:58552669:A:G	3.28834e-09	-2.31606e-10	0.0320227	3.31762e-06	-2.31606e-10	0.265135	3.08269e-05	-2.31606e-10	0.250259
58552676	chr20:58552676:C:T	5.57874e-10	-2.31606e-10	-1.74198	4.47076e-07	-2.31606e-10	-1.73914	4.24866e-06	-2.31606e-10	-1.73153
58552679	chr20:58552679:C:G	1.18581e-09	-2.31606e-10	-0.987937	9.76496e-07	-2.31606e-10	-0.957896	9.3459e-06	-2.31606e-10	-0.943193
58552784	chr20:58552784:T:G	5.58473e-10	-2.31606e-10	-1.74091	4.39019e-07	-2.31606e-10	-1.75732	4.20743e-06	-2.31606e-10	-1.74128
58553146	chr20:58553146:T:C	3.12977e-10	-1.72682	-0.593161	2.71118e-07	-1.65372	-0.585598	2.65077e-06	-1.68712	-0.516163
58553661	chr20:58553661:G:A	6.04471e-10	-2.31606e-10	-1.66176	4.82436e-07	-2.31606e-10	-1.66302	4.40876e-06	-2.31606e-10	-1.69454
58554200	chr20:58554200:G:A	8.29146e-10	-2.31606e-10	-1.34572	6.31081e-07	-2.31606e-10	-1.39443	5.99662e-06	-2.31606e-10	-1.38693
58554675	chr20:58554675:AAG:A	1.00542e-10	-1.61413	-1.84141	9.08028e-08	-1.49743	-1.83575	7.35029e-07	-1.66168	-1.8243
58554704	chr20:58554704:G:C	5.45394e-10	-2.31606e-10	-1.76461	4.25744e-07	-2.31606e-10	-1.78803	4.09744e-06	-2.31606e-10	-1.76777
58554778	chr20:58554778:G:A	5.38309e-10	-2.31606e-10	-1.77768	4.22047e-07	-2.31606e-10	-1.79675	3.94229e-06	-2.31606e-10	-1.80637
58554797	chr20:58554797:G:T	5.30104e-10	-2.31606e-10	-1.79304	4.34861e-07	-2.31606e-10	-1.76684	4.06101e-06	-2.31606e-10	-1.7767
58555199	chr20:58555199:C:T	5.29398e-10	-2.31606e-10	-1.79437	4.42882e-07	-2.31606e-10	-1.74856	4.10476e-06	-2.31606e-10	-1.76598
58555767	chr20:58555767:A:G	5.35709e-10	-2.31606e-10	-1.78252	4.33127e-07	-2.31606e-10	-1.77084	4.22291e-06	-2.31606e-10	-1.73761
58555978	chr20:58555978:C:T	5.04804e-10	-2.31606e-10	-1.84195	4.05603e-07	-2.31606e-10	-1.83649	3.85083e-06	-2.31606e-10	-1.82984
58556170	chr20:58556170:A:G	1.55548e-10	-1.5784	-1.44076	1.434e-07	-1.46986	-1.40636	1.1586e-06	-1.63108	-1.39983
58556414	chr20:58556414:T:A	8.7375e-11	-1.79093	-1.80497	7.25393e-08	-1.72558	-1.83216	6.18962e-07	-1.82101	-1.83683
58556863	chr20:58556863:C:T	1.16257e-10	-1.59384	-1.71647	1.03667e-07	-1.48905	-1.71163	8.46371e-07	-1.6448	-1.70012
58556879	chr20:58556879:G:A	8.47736e-11	-1.77945	-1.84668	7.30196e-08	-1.70464	-1.8465	6.24469e-07	-1.80822	-1.84076
58557610	chr20:58557610:G:A	1.07599e-10	-1.66316	-1.72455	1.02839e-07	-1.56311	-1.64559	8.61401e-07	-1.71393	-1.6134
58557658	chr20:58557658:A:G	6.63498e-10	-2.31606e-10	-1.56859	5.28386e-07	-2.31606e-10	-1.57204	5.46448e-06	-2.31606e-10	-1.47986
58557938	chr20:58557938:A:G	1.20094e-10	-1.58961	-1.68822	1.14173e-07	-1.38911	-1.71504	8.73421e-07	-1.58378	-1.72969
58558136	chr20:58558136:A:G	5.34977e-10	-2.31606e-10	-1.78389	4.4272e-07	-2.31606e-10	-1.74893	4.08637e-06	-2.31606e-10	-1.77047
58558218	chr20:58558218:T:C	9.75593e-11	-1.67377	-1.81189	9.53923e-08	-1.48906	-1.79481	7.56049e-07	-1.66722	-1.79056
58558600	chr20:58558600:G:A	7.90147e-11	-1.90334	-1.79314	6.69923e-08	-1.8471	-1.79019	5.82627e-07	-1.91138	-1.80696
58559310	chr20:58559310:G:A	8.53387e-11	-1.78648	-1.833	8.06203e-08	-1.61307	-1.83905	6.35667e-07	-1.78652	-1.84469
58560042	chr20:58560042:AG:A	5.00414e-10	-2.31606e-10	-1.85068	4.03079e-07	-2.31606e-10	-1.84273	3.79794e-06	-2.31606e-10	-1.84367
58560057	chr20:58560057:G:C	5.09648e-10	-2.31606e-10	-1.83239	4.0198e-07	-2.31606e-10	-1.84546	3.81044e-06	-2.31606e-10	-1.84039
58560268	chr20:58560268:T:C	1.64727e-09	-0.659239	-9.89384e-10	1.17029e-06	-0.776859	-9.89384e-10	1.16948e-05	-0.718987	-9.89384e-10
58560586	chr20:58560586:C:G	7.2114e-10	-2.31606e-10	-1.48528	5.77651e-07	-2.31606e-10	-1.4829	5.54748e-06	-2.31606e-10	-1.46479
58560676	chr20:58560676:A:G	5.49295e-10	-2.31606e-10	-1.75748	4.55765e-07	-2.31606e-10	-1.71989	4.24859e-06	-2.31606e-10	-1.73154
58560855	chr20:58560855:G:A	8.98058e-11	-1.88298	-1.68548	8.20445e-08	-1.81433	-1.62028	7.22853e-07	-1.89538	-1.6073
58561288	chr20:58561288:T:C	1.38736e-10	-1.87074	-1.2628	9.66526e-08	-1.91794	-1.3528	1.01153e-06	-1.8585	-1.30817
58561322	chr20:58561322:G:A	5.08367e-10	-2.31606e-10	-1.83491	4.0682e-07	-2.31606e-10	-1.8335	3.86348e-06	-2.31606e-10	-1.82656
58561349	chr20:58561349:T:C	1.00552e-10	-1.61713	-1.83831	8.03448e-08	-1.61831	-1.83723	7.81402e-07	-1.5886	-1.8362
58562269	chr20:58562269:A:T	5.14971e-10	-2.31606e-10	-1.82201	4.03374e-07	-2.31606e-10	-1.842	3.82255e-06	-2.31606e-10	-1.83721
58562324	chr20:58562324:T:C	9.3123e-10	-1.22961	-9.89384e-10	6.84461e-07	-1.31324	-9.89384e-10	7.19085e-06	-1.20532	-9.89384e-10
58562368	chr20:58562368:C:T	5.00411e-10	-2.31606e-10	-1.85069	3.99836e-07	-2.31606e-10	-1.85081	3.76796e-06	-2.31606e-10	-1.8516
58562876	chr20:58562876:C:T	5.06107e-10	-2.31606e-10	-1.83937	4.0414e-07	-2.31606e-10	-1.8401	3.79541e-06	-2.31606e-10	-1.84434
58562884	chr20:58562884:C:T	5.67137e-10	-2.31606e-10	-1.72552	4.69084e-07	-2.31606e-10	-1.69109	4.40806e-06	-2.31606e-10	-1.69469
58563881	chr20:58563881:G:A	7.80295e-11	-1.91798	-1.79104	6.31199e-08	-1.88217	-1.81466	5.75936e-07	-1.92203	-1.80786
58563955	chr20:58563955:A:G	7.01938e-10	-2.31606e-10	-1.51227	5.76756e-07	-2.31606e-10	-1.48445	5.62791e-06	-2.31606e-10	-1.45039
58564156	chr20:58564156:C:CA	5.01614e-10	-2.31606e-10	-1.84829	4.03514e-07	-2.31606e-10	-1.84165	3.77936e-06	-2.31606e-10	-1.84858
58564234	chr20:58564234:T:C	1.58077e-10	-1.50614	-1.49689	1.6488e-07	-1.22661	-1.51004	1.16647e-06	-1.50082	-1.52333
58564313	chr20:58564313:C:T	1.22553e-10	-1.53375	-1.72382	1.28339e-07	-1.26447	-1.72272	9.17613e-07	-1.52929	-1.73482
58564314	chr20:58564314:G:A	6.05588e-10	-2.31606e-10	-1.65992	5.05291e-07	-2.31606e-10	-1.61673	4.7696e-06	-2.31606e-10	-1.61587
58564448	chr20:58564448:C:T	7.56516e-10	-1.43739	-9.89384e-10	7.15423e-07	-1.26899	-9.89384e-10	6.03085e-06	-1.38124	-9.89384e-10
58564459	chr20:58564459:C:T	5.81567e-10	-2.31606e-10	-1.70039	4.84925e-07	-2.31606e-10	-1.65787	4.60726e-06	-2.31606e-10	-1.6505
58564479	chr20:58564479:A:G	6.87658e-10	-2.31606e-10	-1.53282	5.07344e-07	-2.31606e-10	-1.61268	4.79094e-06	-2.31606e-10	-1.6114
58565123	chr20:58565123:C:T	7.31266e-10	-2.31606e-10	-1.47134	5.81943e-07	-2.31606e-10	-1.47549	5.65683e-06	-2.31606e-10	-1.44527
58565143	chr20:58565143:G:C	7.85268e-11	-1.91872	-1.78396	6.33581e-08	-1.88472	-1.80834	5.79471e-07	-1.922	-1.80177
58565177	chr20:58565177:C:G	8.13105e-10	-2.31606e-10	-1.36526	6.9227e-07	-2.31606e-10	-1.30189	6.82092e-06	-2.31606e-10	-1.25814
58565273	chr20:58565273:G:A	2.6139e-09	-2.31606e-10	-0.197516	2.1308e-06	-2.31606e-10	-0.177614	2.01858e-05	-2.31606e-10	-0.173152
58565277	chr20:58565277:G:A	8.81248e-11	-1.7692	-1.81816	8.62612e-08	-1.56705	-1.81743	6.66149e-07	-1.75876	-1.82561
58565841	chr20:58565841:C:A	1.06087e-10	-1.88637	-1.51548	1.01078e-07	-1.82026	-1.40572	9.01567e-07	-1.90611	-1.37564
58565960	chr20:58565960:C:T	1.79021e-09	-2.31606e-10	-0.576025	1.46685e-06	-2.31606e-10	-0.550994	1.38178e-05	-2.31606e-10	-0.552174
58566129	chr20:58566129:C:T	9.95434e-10	-2.31606e-10	-1.16294	7.33146e-07	-2.31606e-10	-1.24452	7.22549e-06	-2.31606e-10	-1.20051
58566221	chr20:58566221:C:T	5.00051e-10	-2.31606e-10	-1.85141	4.00921e-07	-2.31606e-10	-1.8481	3.77223e-06	-2.31606e-10	-1.85046
58566444	chr20:58566444:C:T	5.03812e-10	-2.31606e-10	-1.84391	4.01205e-07	-2.31606e-10	-1.84739	3.76908e-06	-2.31606e-10	-1.8513
58566949	chr20:58566949:G:A	2.15714e-09	-2.31606e-10	-0.389575	1.7896e-06	-2.31606e-10	-0.352119	1.6972e-05	-2.31606e-10	-0.346564
58567117	chr20:58567117:C:G	5.55466e-10	-2.31606e-10	-1.74631	4.57671e-07	-2.31606e-10	-1.71572	4.31728e-06	-2.31606e-10	-1.71551
58567213	chr20:58567213:G:A	9.62592e-11	-1.87497	-1.62411	8.99166e-08	-1.7277	-1.61529	7.19274e-07	-1.866	-1.64164
58567517	chr20:58567517:T:C	7.78336e-11	-1.89765	-1.81389	6.78497e-08	-1.79236	-1.83222	5.82299e-07	-1.89569	-1.82322
58567542	chr20:58567542:A:G	9.30025e-11	-1.7468	-1.78669	7.09353e-08	-1.85891	-1.72119	7.9908e-07	-1.70286	-1.69957
58567599	chr20:58567599:G:A	5.78678e-10	-2.31606e-10	-1.70537	4.76153e-07	-2.31606e-10	-1.67613	4.48653e-06	-2.31606e-10	-1.67705
58568012	chr20:58568012:A:G	7.64985e-10	-2.31606e-10	-1.42626	6.40749e-07	-2.31606e-10	-1.37923	6.10012e-06	-2.31606e-10	-1.36982
58568101	chr20:58568101:G:A	9.09114e-10	-2.31606e-10	-1.25364	7.28595e-07	-2.31606e-10	-1.25075	6.34231e-06	-2.31606e-10	-1.33089
58568451	chr20:58568451:C:T	6.40682e-10	-2.31606e-10	-1.60358	5.22205e-07	-2.31606e-10	-1.58381	5.09524e-06	-2.31606e-10	-1.54982
58568643	chr20:58568643:G:A	1.31547e-10	-1.46842	-1.71833	1.04411e-07	-1.49445	-1.69908	1.10518e-06	-1.39017	-1.68796
58568974	chr20:58568974:C:A	4.66507e-10	-1.92084	-9.89384e-10	3.73139e-07	-1.91992	-9.89384e-10	3.51798e-06	-1.92024	-9.89384e-10
58569056	chr20:58569056:C:A	6.13817e-10	-2.31606e-10	-1.64642	4.79123e-07	-2.31606e-10	-1.66991	4.39581e-06	-2.31606e-10	-1.69748
58569408	chr20:58569408:C:T	1.49788e-10	-1.37745	-1.67945	1.20669e-07	-1.38056	-1.66826	1.32712e-06	-1.28308	-1.61203
58569425	chr20:58569425:A:T	8.55261e-10	-2.31606e-10	-1.31471	6.54316e-07	-2.31606e-10	-1.35828	6.43732e-06	-2.31606e-10	-1.31602
58569490	chr20:58569490:T:C	1.00992e-10	-1.63131	-1.81977	8.32274e-08	-1.60191	-1.81838	8.37926e-07	-1.54313	-1.81182
58570255	chr20:58570255:T:C	6.83587e-10	-2.31606e-10	-1.53876	5.21463e-07	-2.31606e-10	-1.58523	5.17522e-06	-2.31606e-10	-1.53425
58570279	chr20:58570279:C:T	1.33183e-10	-1.3778	-1.79659	1.29926e-07	-1.17331	-1.8016	1.14249e-06	-1.26584	-1.77908
58570323	chr20:58570323:G:A	4.53262e-09	-2.31606e-10	0.35294	3.61566e-06	-2.31606e-10	0.351162	3.43795e-05	-2.31606e-10	0.359329
58570390	chr20:58570390:G:T	8.1662e-10	-2.31606e-10	-1.36094	6.57669e-07	-2.31606e-10	-1.35316	6.26202e-06	-2.31606e-10	-1.34363
58570622	chr20:58570622:G:A	5.34341e-10	-2.31606e-10	-1.78508	4.51838e-07	-2.31606e-10	-1.72854	4.19642e-06	-2.31606e-10	-1.7439
58570728	chr20:58570728:T:C	1.06199e-08	-2.31606e-10	1.20437	8.20604e-06	-2.31606e-10	1.17076	8.0136e-05	-2.31606e-10	1.2056
58571035	chr20:58571035:A:G	5.31121e-10	-2.31606e-10	-1.79113	4.48358e-07	-2.31606e-10	-1.73627	4.16578e-06	-2.31606e-10	-1.75123
58571394	chr20:58571394:A:G	8.36632e-11	-1.92018	-1.71913	6.53225e-08	-1.88476	-1.77777	5.88127e-07	-1.92194	-1.787
58571576	chr20:58571576:C:T	6.50559e-10	-2.31606e-10	-1.58828	4.97073e-07	-2.31606e-10	-1.63313	4.66906e-06	-2.31606e-10	-1.63717
58571796	chr20:58571796:C:T	8.12701e-10	-2.31606e-10	-1.36575	6.52725e-07	-2.31606e-10	-1.36071	5.97898e-06	-2.31606e-10	-1.38988
58572126	chr20:58572126:T:A	5.04024e-10	-2.31606e-10	-1.84349	4.03525e-07	-2.31606e-10	-1.84163	3.80869e-06	-2.31606e-10	-1.84084
58573077	chr20:58573077:C:T	1.19391e-09	-2.31606e-10	-0.981123	9.02576e-07	-2.31606e-10	-1.03661	7.53708e-06	-2.31606e-10	-1.1583
58573397	chr20:58573397:A:G	5.2219e-10	-2.31606e-10	-1.80808	4.22599e-07	-2.31606e-10	-1.79544	4.02676e-06	-2.31606e-10	-1.78517
58573511	chr20:58573511:G:C	5.96979e-10	-2.31606e-10	-1.67423	4.63464e-07	-2.31606e-10	-1.70314	4.46504e-06	-2.31606e-10	-1.68185
58573661	chr20:58573661:C:T	5.00825e-10	-2.31606e-10	-1.84986	4.01353e-07	-2.31606e-10	-1.84703	3.79776e-06	-2.31606e-10	-1.84372
58573685	chr20:58573685:C:A	7.46556e-11	-1.90415	-1.84908	5.88208e-08	-1.92185	-1.84552	5.70582e-07	-1.89655	-1.84268
58573773	chr20:58573773:G:A	8.26423e-11	-1.92106	-1.73053	6.86085e-08	-1.88307	-1.73038	6.36612e-07	-1.91995	-1.70978
58574070	chr20:58574070:C:T	6.75131e-10	-2.31606e-10	-1.55121	5.57159e-07	-2.31606e-10	-1.51902	5.26121e-06	-2.31606e-10	-1.51777
58574079	chr20:58574079:G:A	5.39192e-10	-2.31606e-10	-1.77604	4.4762e-07	-2.31606e-10	-1.73792	4.2762e-06	-2.31606e-10	-1.72507
58574170	chr20:58574170:A:G	7.80419e-10	-2.31606e-10	-1.40628	6.04175e-07	-2.31606e-10	-1.438	5.23154e-06	-2.31606e-10	-1.52342
58574403	chr20:58574403:C:T	7.80816e-11	-1.8746	-1.83376	5.94344e-08	-1.9171	-1.8399	5.89136e-07	-1.86279	-1.84443
58574420	chr20:58574420:A:C	8.56816e-11	-1.90932	-1.70615	6.81482e-08	-1.90798	-1.7122	6.24192e-07	-1.91394	-1.73548
58574447	chr20:58574447:C:T	7.49538e-11	-1.90914	-1.8401	6.42393e-08	-1.84291	-1.83635	5.72024e-07	-1.90548	-1.83123
58575474	chr20:58575474:CT:C	9.0856e-11	-1.9108	-1.64604	7.89964e-08	-1.87972	-1.59274	7.2396e-07	-1.91871	-1.58244
58575621	chr20:58575621:T:C	9.47986e-10	-2.31606e-10	-1.21178	7.17802e-07	-2.31606e-10	-1.26567	7.29956e-06	-2.31606e-10	-1.19032
58575624	chr20:58575624:T:A	7.70103e-11	-1.90689	-1.81529	6.60599e-08	-1.8358	-1.81551	5.91192e-07	-1.90275	-1.80099
58575639	chr20:58575639:A:G	5.03466e-10	-2.31606e-10	-1.8446	3.99575e-07	-2.31606e-10	-1.85146	3.76769e-06	-2.31606e-10	-1.85167
58575790	chr20:58575790:T:C	1.43529e-10	-1.58367	-1.51591	1.28202e-07	-1.48931	-1.49895	1.0609e-06	-1.53719	-1.58183
58575915	chr20:58575915:T:C	1.08135e-09	-2.31606e-10	-1.08015	8.53509e-07	-2.31606e-10	-1.09251	7.5339e-06	-2.31606e-10	-1.15872
58576127	chr20:58576127:T:C	2.11323e-10	-1.05277	-1.65996	1.48665e-07	-1.19347	-1.6467	1.74429e-06	-0.993527	-1.62825
58576141	chr20:58576141:C:T	9.00413e-10	-1.26326	-9.89384e-10	7.77095e-07	-1.1863	-9.89384e-10	7.32422e-06	-1.18694	-9.89384e-10
58576382	chr20:58576382:C:T	6.88157e-10	-2.31606e-10	-1.5321	5.48599e-07	-2.31606e-10	-1.5345	5.23461e-06	-2.31606e-10	-1.52284
58576398	chr20:58576398:G:A	1.1481e-10	-1.48194	-1.84089	8.37213e-08	-1.58276	-1.83161	8.99427e-07	-1.44776	-1.83636
58577156	chr20:58577156:C:T	6.57491e-10	-2.31606e-10	-1.57768	5.33419e-07	-2.31606e-10	-1.56256	4.80539e-06	-2.31606e-10	-1.60839
58577267	chr20:58577267:G:C	1.31476e-09	-2.31606e-10	-0.884707	1.02225e-06	-2.31606e-10	-0.912103	9.07285e-06	-2.31606e-10	-0.972844
58577326	chr20:58577326:A:G	8.30911e-11	-1.83853	-1.80765	6.74973e-08	-1.82412	-1.80565	6.60964e-07	-1.80307	-1.78911
58577349	chr20:58577349:C:T	1.24465e-10	-1.53848	-1.70361	8.8535e-08	-1.63682	-1.72165	9.51624e-07	-1.51516	-1.71255
58577459	chr20:58577459:C:T	5.41265e-10	-2.31606e-10	-1.77221	4.41046e-07	-2.31606e-10	-1.75272	4.17345e-06	-2.31606e-10	-1.74939
58577563	chr20:58577563:C:T	1.07988e-09	-1.08151	-9.89384e-10	8.57457e-07	-1.0879	-9.89384e-10	9.35469e-06	-0.942252	-9.89384e-10
58577564	chr20:58577564:G:A	1.78375e-09	-2.31606e-10	-0.579644	1.4855e-06	-2.31606e-10	-0.538358	1.51971e-05	-2.31606e-10	-0.457028
58578234	chr20:58578234:T:C	5.00152e-10	-2.31606e-10	-1.8512	4.01214e-07	-2.31606e-10	-1.84737	3.76796e-06	-2.31606e-10	-1.8516
58578428	chr20:58578428:G:T	5.52451e-10	-2.31606e-10	-1.75175	4.43567e-07	-2.31606e-10	-1.74702	4.28535e-06	-2.31606e-10	-1.72293
58578482	chr20:58578482:G:A	7.87148e-11	-1.91106	-1.78922	6.3589e-08	-1.90727	-1.78216	5.94493e-07	-1.91503	-1.78314
58578788	chr20:58578788:C:G	1.8928e-10	-1.69927	-1.12362	2.15156e-07	-1.39568	-1.07482	1.45003e-06	-1.6805	-1.12605
58578867	chr20:58578867:A:G	1.46751e-10	-1.89824	-1.17913	1.1956e-07	-1.91902	-1.13903	1.05979e-06	-1.90137	-1.21869
58579369	chr20:58579369:G:A	4.81864e-10	-1.88845	-9.89384e-10	3.82238e-07	-1.89582	-9.89384e-10	3.64083e-06	-1.88592	-9.89384e-10
58579468	chr20:58579468:G:C	6.43248e-10	-1.59959	-9.89384e-10	5.52381e-07	-1.52763	-9.89384e-10	5.4813e-06	-1.47679	-9.89384e-10
58579539	chr20:58579539:G:T	1.10396e-10	-1.9016	-1.46044	1.00173e-07	-1.85764	-1.37733	9.0241e-07	-1.91322	-1.36759
58579749	chr20:58579749:T:C	1.39417e-10	-1.67035	-1.45829	1.22225e-07	-1.53293	-1.50307	1.03874e-06	-1.61523	-1.52489
58579778	chr20:58579778:C:G	7.91477e-10	-2.31606e-10	-1.39222	6.77811e-07	-2.31606e-10	-1.323	6.29042e-06	-2.31606e-10	-1.3391
58580279	chr20:58580279:A:G	9.39294e-10	-2.31606e-10	-1.22099	7.59264e-07	-2.31606e-10	-1.20952	6.32625e-06	-2.31606e-10	-1.33342
58580424	chr20:58580424:G:C	1.9157e-10	-1.55614	-1.25473	1.50213e-07	-1.64393	-1.18589	1.56075e-06	-1.54161	-1.19136
58580516	chr20:58580516:T:C	1.2696e-10	-1.86808	-1.35416	1.15225e-07	-1.77229	-1.3227	9.86906e-07	-1.86264	-1.32867
58580770	chr20:58580770:C:T	1.38828e-09	-2.31606e-10	-0.830294	1.16694e-06	-2.31606e-10	-0.779723	9.73452e-06	-2.31606e-10	-0.902452
58580787	chr20:58580787:T:C	7.54364e-10	-2.31606e-10	-1.44024	6.43624e-07	-2.31606e-10	-1.37475	5.99702e-06	-2.31606e-10	-1.38687
58580868	chr20:58580868:C:T	8.85947e-11	-1.91274	-1.6693	7.19235e-08	-1.90622	-1.66004	6.81728e-07	-1.91571	-1.64555
58580880	chr20:58580880:C:T	1.08031e-10	-1.91792	-1.46578	8.70552e-08	-1.88949	-1.48584	7.69923e-07	-1.91138	-1.52821
58580977	chr20:58580977:G:A	9.5575e-11	-1.92111	-1.5851	8.24984e-08	-1.91501	-1.51407	7.79022e-07	-1.91623	-1.51162
58581189	chr20:58581189:T:G	5.67193e-10	-2.31606e-10	-1.72542	4.50847e-07	-2.31606e-10	-1.73074	4.37579e-06	-2.31606e-10	-1.70204
58581257	chr20:58581257:G:A	9.5662e-11	-1.87934	-1.62596	7.27344e-08	-1.9216	-1.63346	7.06898e-07	-1.88632	-1.63868
58581690	chr20:58581690:G:A	8.69882e-10	-2.31606e-10	-1.29776	6.80302e-07	-2.31606e-10	-1.31933	5.74715e-06	-2.31606e-10	-1.42943
58581823	chr20:58581823:T:C	1.94203e-10	-1.52694	-1.27027	1.31737e-07	-1.63624	-1.32482	1.39833e-06	-1.50485	-1.338
58582414	chr20:58582414:C:T	9.74448e-11	-1.8402	-1.64663	8.10482e-08	-1.77817	-1.66865	7.13717e-07	-1.8202	-1.6952
58583130	chr20:58583130:C:T	7.75907e-10	-2.31606e-10	-1.41208	5.88545e-07	-2.31606e-10	-1.46421	5.38642e-06	-2.31606e-10	-1.49425
58583679	chr20:58583679:G:T	5.07598e-10	-2.31606e-10	-1.83643	4.04842e-07	-2.31606e-10	-1.83837	3.79297e-06	-2.31606e-10	-1.84498
58583680	chr20:58583680:C:T	5.07598e-10	-2.31606e-10	-1.83643	4.04842e-07	-2.31606e-10	-1.83837	3.79297e-06	-2.31606e-10	-1.84498
58583716	chr20:58583716:A:G	1.61048e-10	-1.46172	-1.52269	1.22068e-07	-1.58331	-1.45398	1.26697e-06	-1.45184	-1.48966
58584043	chr20:58584043:T:TG	5.54721e-10	-2.31606e-10	-1.74765	4.60048e-07	-2.31606e-10	-1.71054	4.54313e-06	-2.31606e-10	-1.66451
58584212	chr20:58584212:G:A	8.8448e-10	-2.31606e-10	-1.28112	6.89336e-07	-2.31606e-10	-1.30614	6.85902e-06	-2.31606e-10	-1.25257
58584427	chr20:58584427:T:C	6.2605e-10	-2.31606e-10	-1.62669	4.96803e-07	-2.31606e-10	-1.63367	4.91845e-06	-2.31606e-10	-1.58514
58584433	chr20:58584433:C:T	5.39482e-10	-2.31606e-10	-1.77551	4.45153e-07	-2.31606e-10	-1.74345	4.36999e-06	-2.31606e-10	-1.70337
58584439	chr20:58584439:G:A	8.87143e-10	-2.31606e-10	-1.27811	6.90747e-07	-2.31606e-10	-1.30409	6.87131e-06	-2.31606e-10	-1.25078
58585316	chr20:58585316:T:C	9.88057e-10	-2.31606e-10	-1.17037	7.65333e-07	-2.31606e-10	-1.20156	7.69136e-06	-2.31606e-10	-1.13803
58585585	chr20:58585585:C:T	2.03785e-10	-1.84096	-0.90809	1.71619e-07	-1.86826	-0.828333	1.81386e-06	-1.849	-0.733675
58585665	chr20:58585665:A:G	5.65786e-10	-2.31606e-10	-1.7279	4.55821e-07	-2.31606e-10	-1.71977	4.55237e-06	-2.31606e-10	-1.66248
58586335	chr20:58586335:T:C	6.21916e-10	-2.31606e-10	-1.63331	5.2277e-07	-2.31606e-10	-1.58273	4.85911e-06	-2.31606e-10	-1.59727
58586455	chr20:58586455:C:T	1.48564e-10	-1.21474	-1.85035	1.02261e-07	-1.37417	-1.84017	1.13428e-06	-1.2058	-1.84634
58586801	chr20:58586801:C:T	1.36625e-10	-1.38249	-1.76638	1.00312e-07	-1.52134	-1.71224	1.06466e-06	-1.37687	-1.7386
58586880	chr20:58586880:GA:G	3.95288e-10	-1.84075	-0.245749	3.59736e-07	-1.86644	-0.0900591	3.74002e-06	-1.8466	-0.0124384
58587147	chr20:58587147:A:G	8.16141e-11	-1.85164	-1.81247	6.99872e-08	-1.77785	-1.81571	6.10056e-07	-1.83513	-1.83721
58587186	chr20:58587186:C:G	2.91741e-10	-1.87069	-0.519561	2.61719e-07	-1.89306	-0.381537	2.5852e-06	-1.87721	-0.351122
58587363	chr20:58587363:A:T	9.27688e-11	-1.68463	-1.85138	6.86728e-08	-1.76349	-1.84902	7.0563e-07	-1.67571	-1.85108
58587431	chr20:58587431:A:G	1.28022e-10	-1.52209	-1.69183	9.60666e-08	-1.64377	-1.63305	9.9886e-07	-1.51884	-1.66043
58587467	chr20:58587467:A:G	1.41689e-09	-2.31606e-10	-0.809897	1.20341e-06	-2.31606e-10	-0.748954	9.95144e-06	-2.31606e-10	-0.880413
58587543	chr20:58587543:G:A	5.53722e-10	-2.31606e-10	-1.74945	4.44509e-07	-2.31606e-10	-1.7449	4.44613e-06	-2.31606e-10	-1.6861
58588141	chr20:58588141:T:A	5.19344e-10	-2.31606e-10	-1.81355	4.07528e-07	-2.31606e-10	-1.83176	3.92123e-06	-2.31606e-10	-1.81172
58588222	chr20:58588222:C:T	8.16159e-11	-1.859	-1.80509	6.99569e-08	-1.78543	-1.80855	6.09147e-07	-1.84135	-1.83248
58588293	chr20:58588293:T:C	8.21161e-11	-1.86678	-1.7912	7.06785e-08	-1.80142	-1.78231	6.19944e-07	-1.85105	-1.80521
58588343	chr20:58588343:A:G	9.27427e-10	-1.2337	-9.89384e-10	6.61039e-07	-1.34805	-9.89384e-10	6.87637e-06	-1.25004	-9.89384e-10
58588684	chr20:58588684:G:A	4.99942e-10	-2.31606e-10	-1.85162	3.9965e-07	-2.31606e-10	-1.85128	3.77297e-06	-2.31606e-10	-1.85027
58588908	chr20:58588908:C:T	1.97353e-10	-1.04185	-1.73927	1.79642e-07	-0.926318	-1.72458	1.75718e-06	-0.919723	-1.6947
58589024	chr20:58589024:G:A	1.73235e-10	-1.09173	-1.81974	1.08928e-07	-1.31603	-1.83515	1.32222e-06	-1.10432	-1.7945
58589274	chr20:58589274:C:T	3.52748e-10	-0.41242	-1.78794	3.10917e-07	-0.363409	-1.73893	2.7356e-06	-0.452595	-1.71918
58589280	chr20:58589280:G:A	7.6462e-10	-2.31606e-10	-1.42674	6.11745e-07	-2.31606e-10	-1.42555	5.5336e-06	-2.31606e-10	-1.46729
58589376	chr20:58589376:T:G	9.54828e-10	-1.20458	-9.89384e-10	7.16886e-07	-1.26695	-9.89384e-10	7.45704e-06	-1.16897	-9.89384e-10
58589475	chr20:58589475:G:C	9.16012e-11	-1.92197	-1.6267	7.3361e-08	-1.9155	-1.63098	6.76141e-07	-1.92143	-1.64805
58589532	chr20:58589532:G:T	1.46635e-10	-1.91975	-1.15843	1.19074e-07	-1.90905	-1.15307	1.10927e-06	-1.91801	-1.15642
58589799	chr20:58589799:A:G	1.41853e-10	-1.34487	-1.76645	1.10613e-07	-1.43619	-1.69964	1.12434e-06	-1.35455	-1.70638
58589891	chr20:58589891:G:A	9.81165e-11	-1.63353	-1.84643	7.82178e-08	-1.67421	-1.80816	7.49646e-07	-1.64698	-1.8193
58590122	chr20:58590122:G:A	1.15766e-10	-1.64777	-1.66678	8.35632e-08	-1.74705	-1.66921	9.12545e-07	-1.63853	-1.63112
58590411	chr20:58590411:C:T	1.45832e-10	-1.30932	-1.77435	1.0307e-07	-1.39658	-1.80987	1.05126e-06	-1.31444	-1.81371
58590455	chr20:58590455:C:T	1.53196e-10	-1.26009	-1.7743	1.07887e-07	-1.35097	-1.80982	1.10425e-06	-1.26503	-1.81393
58590456	chr20:58590456:G:A	5.51533e-10	-2.31606e-10	-1.75341	4.52446e-07	-2.31606e-10	-1.7272	4.46336e-06	-2.31606e-10	-1.68223
58590472	chr20:58590472:C:T	1.73126e-10	-1.44995	-1.46215	1.5592e-07	-1.41084	-1.38168	1.42369e-06	-1.38834	-1.43654
58590585	chr20:58590585:G:C	2.8058e-09	-0.0686688	-0.0580027	2.13577e-06	-0.202559	0.0272725	1.88015e-05	-0.0776315	-0.16656
58590632	chr20:58590632:C:T	1.77377e-10	-1.11779	-1.77005	1.23505e-07	-1.21614	-1.80945	1.28406e-06	-1.11728	-1.81082
58590780	chr20:58590780:T:C	1.42428e-10	-1.34929	-1.758	9.90746e-08	-1.43983	-1.80617	9.99898e-07	-1.35293	-1.8253
58590980	chr20:58590980:G:T	2.49431e-10	-0.811269	-1.73566	1.54189e-07	-1.03954	-1.76415	1.87018e-06	-0.790811	-1.76128
58591105	chr20:58591105:C:T	1.15764e-09	-2.31606e-10	-1.01197	8.88242e-07	-2.31606e-10	-1.05262	1.04114e-05	-2.31606e-10	-0.835227
58591136	chr20:58591136:T:C	2.90393e-10	-0.875357	-1.51952	1.72362e-07	-1.1079	-1.58437	1.98818e-06	-0.860867	-1.63004
58591718	chr20:58591718:C:G	1.68077e-10	-1.10863	-1.83306	1.08204e-07	-1.31383	-1.84401	1.26258e-06	-1.09382	-1.85115
58591755	chr20:58591755:G:A	5.19308e-10	-2.31606e-10	-1.81362	4.11611e-07	-2.31606e-10	-1.82179	3.90805e-06	-2.31606e-10	-1.81509
58592021	chr20:58592021:A:G	5.08406e-10	-1.83484	-9.89384e-10	4.25077e-07	-1.7896	-9.89384e-10	3.94906e-06	-1.80465	-9.89384e-10
58592169	chr20:58592169:A:G	2.93957e-09	-1.21976	1.13966	3.09772e-06	-1.36012	1.55668	2.52496e-05	-1.29277	1.34345
58592214	chr20:58592214:T:C	3.91513e-10	-1.65378	-0.442317	3.63243e-07	-1.73567	-0.211122	3.0272e-06	-1.69689	-0.373601
58592297	chr20:58592297:T:C	1.11222e-10	-1.67057	-1.68402	7.71508e-08	-1.74733	-1.74878	7.96732e-07	-1.65774	-1.74763
58592582	chr20:58592582:G:A	4.75076e-10	-1.90264	-9.89384e-10	3.76046e-07	-1.91216	-9.89384e-10	3.56736e-06	-1.9063	-9.89384e-10
58593118	chr20:58593118:G:A	5.35772e-10	-2.31606e-10	-1.78241	4.32942e-07	-2.31606e-10	-1.77126	4.02081e-06	-2.31606e-10	-1.78665
58593396	chr20:58593396:T:C	4.35319e-10	-1.67353	-0.316508	4.04394e-07	-1.74315	-0.0963332	3.41292e-06	-1.71419	-0.236377
58593505	chr20:58593505:G:A	1.05261e-10	-1.56794	-1.84173	8.08444e-08	-1.62304	-1.8263	8.08457e-07	-1.56904	-1.82172
58593831	chr20:58593831:A:C	2.70264e-09	-2.31606e-10	-0.164132	2.31824e-06	-2.31606e-10	-0.093304	2.29791e-05	-2.31606e-10	-0.0435453
58593873	chr20:58593873:G:A	2.23501e-10	-1.74194	-0.91476	2.14633e-07	-1.70451	-0.768422	1.93058e-06	-1.69705	-0.823255
58594389	chr20:58594389:G:T	1.13857e-09	-2.31606e-10	-1.02859	8.58024e-07	-2.31606e-10	-1.08723	7.94466e-06	-2.31606e-10	-1.10563
58594530	chr20:58594530:C:G	5.24612e-10	-2.31606e-10	-1.80346	4.21881e-07	-2.31606e-10	-1.79714	3.93858e-06	-2.31606e-10	-1.80731
58594588	chr20:58594588:G:A	5.97719e-10	-1.62877	-0.0442238	5.58081e-07	-1.70096	0.183596	4.68264e-06	-1.66973	0.0354656
58594651	chr20:58594651:T:G	5.16274e-10	-2.31606e-10	-1.81948	4.12435e-07	-2.31606e-10	-1.81979	3.8526e-06	-2.31606e-10	-1.82938
58594667	chr20:58594667:T:C	1.71658e-10	-1.81466	-1.10595	1.27094e-07	-1.87143	-1.12551	1.15021e-06	-1.8128	-1.22538
58594766	chr20:58594766:T:A	5.01195e-10	-1.64899	-0.200132	4.73199e-07	-1.7195	0.0371482	3.94471e-06	-1.68954	-0.116215
58594948	chr20:58594948:C:T	1.12063e-10	-1.84899	-1.49806	9.5566e-08	-1.89209	-1.38996	9.63827e-07	-1.84787	-1.36711
58594968	chr20:58594968:T:C	1.17054e-10	-1.61556	-1.68792	8.97902e-08	-1.74148	-1.60291	9.67957e-07	-1.63257	-1.57812
58595251	chr20:58595251:A:G	2.06747e-09	-0.382601	-0.0494325	1.54374e-06	-0.529805	0.0299003	1.39733e-05	-0.390851	-0.150133
58595340	chr20:58595340:C:T	1.01637e-10	-1.59312	-1.85159	7.84582e-08	-1.62953	-1.84977	7.67996e-07	-1.59519	-1.84691
58595363	chr20:58595363:T:C	1.2254e-09	-2.31606e-10	-0.955096	9.25076e-07	-2.31606e-10	-1.01199	9.5869e-06	-2.31606e-10	-0.917733
58595381	chr20:58595381:C:T	2.82006e-09	-0.124914	0.00331136	2.07696e-06	-0.287376	0.084169	1.89376e-05	-0.136337	-0.100642
58596167	chr20:58596167:A:G	1.01397e-10	-1.59565	-1.85143	7.81196e-08	-1.6321	-1.85152	7.63219e-07	-1.59815	-1.85019
58596179	chr20:58596179:T:C	2.11553e-10	-1.61148	-1.10015	1.35496e-07	-1.69719	-1.23573	1.37872e-06	-1.59213	-1.26485
58596289	chr20:58596289:G:A	1.74965e-10	-1.05036	-1.85117	1.3146e-07	-1.11441	-1.84875	1.459e-06	-0.956707	-1.84367
58596469	chr20:58596469:C:T	1.15205e-10	-1.46774	-1.85166	8.80809e-08	-1.51287	-1.85075	8.67834e-07	-1.47142	-1.84846
58596484	chr20:58596484:T:C	2.79317e-10	-0.887649	-1.54612	2.10623e-07	-0.991021	-1.50078	2.19002e-06	-0.893345	-1.50088
58596540	chr20:58596540:G:A	2.15283e-10	-1.01226	-1.6819	1.61624e-07	-1.10667	-1.64992	1.67725e-06	-1.01491	-1.64606
58596569	chr20:58596569:G:A	1.08037e-09	-2.31606e-10	-1.08106	1.01485e-06	-2.31606e-10	-0.919366	9.93578e-06	-2.31606e-10	-0.881987
58596642	chr20:58596642:C:A	1.05437e-10	-1.55975	-1.84825	8.14749e-08	-1.59781	-1.84376	8.01874e-07	-1.56134	-1.83759
58597188	chr20:58597188:G:A	5.05826e-10	-2.31606e-10	-1.83992	4.03954e-07	-2.31606e-10	-1.84057	3.78766e-06	-2.31606e-10	-1.84638
58597555	chr20:58597555:C:T	1.02287e-09	-2.31606e-10	-1.13575	8.52525e-07	-2.31606e-10	-1.09366	8.41081e-06	-2.31606e-10	-1.04861
58597851	chr20:58597851:C:G	1.35954e-10	-1.30445	-1.84936	9.34924e-08	-1.47628	-1.82771	1.02023e-06	-1.32827	-1.82983
58597890	chr20:58597890:C:T	5.13994e-10	-2.31606e-10	-1.8239	4.14121e-07	-2.31606e-10	-1.81571	3.9007e-06	-2.31606e-10	-1.81698
58597906	chr20:58597906:A:G	8.80321e-10	-2.31606e-10	-1.28583	6.74372e-07	-2.31606e-10	-1.32809	6.45151e-06	-2.31606e-10	-1.31382
58598168	chr20:58598168:T:G	9.11973e-11	-1.89716	-1.65593	7.07957e-08	-1.91671	-1.66536	6.61908e-07	-1.89979	-1.69097
58598248	chr20:58598248:C:T	1.73853e-10	-1.10716	-1.80075	1.49462e-07	-1.05187	-1.78296	1.41885e-06	-1.02718	-1.80111
58598324	chr20:58598324:C:A	1.73127e-10	-1.11221	-1.79988	1.49825e-07	-1.05182	-1.78057	1.41446e-06	-1.03269	-1.7987
58598392	chr20:58598392:A:T	1.83745e-10	-1.06572	-1.78684	1.5963e-07	-1.00365	-1.76536	1.50465e-06	-0.983975	-1.78559
58598566	chr20:58598566:G:A	1.69414e-10	-1.13393	-1.79984	1.4647e-07	-1.07394	-1.78111	1.38255e-06	-1.05525	-1.79895
58598759	chr20:58598759:ATCTG:A	1.1851e-09	-0.517028	-0.471502	8.69974e-07	-0.642752	-0.430651	8.61605e-06	-0.522686	-0.501817
58598801	chr20:58598801:CCTAT:C	1.78148e-10	-1.1261	-1.7574	1.55001e-07	-1.066	-1.73243	1.45464e-06	-1.0475	-1.75587
58598846	chr20:58598846:C:A	1.03927e-10	-1.72766	-1.69476	8.35244e-08	-1.81798	-1.59875	8.1337e-07	-1.75052	-1.63418
58598864	chr20:58598864:T:C	1.75314e-10	-1.091	-1.80854	1.51459e-07	-1.02937	-1.79218	1.43285e-06	-1.01054	-1.80793
58598962	chr20:58598962:T:C	1.25746e-09	-2.31606e-10	-0.929268	9.93137e-07	-2.31606e-10	-0.940998	1.01237e-05	-2.31606e-10	-0.863249
58599057	chr20:58599057:T:C	1.31468e-09	-2.31606e-10	-0.884765	1.26809e-06	-2.31606e-10	-0.6966	1.13608e-05	-2.31606e-10	-0.747959
58599332	chr20:58599332:A:G	1.16696e-09	-2.31606e-10	-1.00396	8.97573e-07	-2.31606e-10	-1.04217	1.057e-05	-2.31606e-10	-0.820107
58599358	chr20:58599358:TTATC:T	1.39508e-10	-1.29104	-1.83696	1.1866e-07	-1.23775	-1.82786	1.12887e-06	-1.2204	-1.83651
58599457	chr20:58599457:T:A	1.40647e-10	-1.28377	-1.83609	1.1975e-07	-1.2298	-1.82666	1.13835e-06	-1.21327	-1.83528
58599565	chr20:58599565:T:C	6.19816e-10	-2.31606e-10	-1.63669	4.74556e-07	-2.31606e-10	-1.67949	4.28112e-06	-2.31606e-10	-1.72392
58599771	chr20:58599771:T:C	1.69452e-10	-1.90279	-1.03075	1.46458e-07	-1.91696	-0.938172	1.24957e-06	-1.91099	-1.04434
58599846	chr20:58599846:C:T	1.26089e-09	-2.31606e-10	-0.926545	9.95702e-07	-2.31606e-10	-0.938419	1.01504e-05	-2.31606e-10	-0.860617
58599897	chr20:58599897:A:G	1.68455e-10	-1.9043	-1.03515	1.45598e-07	-1.91771	-0.943311	1.24234e-06	-1.91211	-1.04902
58599991	chr20:58599991:C:T	1.66049e-10	-1.90901	-1.04482	1.43873e-07	-1.91984	-0.953095	1.22713e-06	-1.91554	-1.05791
58599995	chr20:58599995:C:T	6.66776e-10	-2.31606e-10	-1.56366	5.34259e-07	-2.31606e-10	-1.56099	5.1731e-06	-2.31606e-10	-1.53466
58600002	chr20:58600002:A:G	1.65836e-10	-1.90444	-1.05068	1.43321e-07	-1.91776	-0.959012	1.22414e-06	-1.91221	-1.06368
58600069	chr20:58600069:T:A	1.6567e-10	-1.90727	-1.04884	1.4316e-07	-1.91909	-0.958814	1.22224e-06	-1.91428	-1.06317
58600190	chr20:58600190:G:A	1.74301e-10	-1.89555	-1.00978	1.50352e-07	-1.91241	-0.916475	1.28336e-06	-1.90501	-1.02364
58600403	chr20:58600403:G:A	1.15809e-09	-2.31606e-10	-1.01159	9.00279e-07	-2.31606e-10	-1.03916	8.68904e-06	-2.31606e-10	-1.01607
58600602	chr20:58600602:C:T	8.5576e-10	-1.31413	-9.89384e-10	6.68713e-07	-1.33651	-9.89384e-10	6.69362e-06	-1.27697	-9.89384e-10
58600623	chr20:58600623:C:G	1.13393e-09	-2.31606e-10	-1.03267	1.07369e-06	-2.31606e-10	-0.863014	1.05223e-05	-2.31606e-10	-0.824629
58600653	chr20:58600653:C:T	1.49527e-09	-2.31606e-10	-0.756055	1.27017e-06	-2.31606e-10	-0.694958	1.02663e-05	-2.31606e-10	-0.849261
58600773	chr20:58600773:A:G	1.93196e-10	-1.61221	-1.1902	1.20552e-07	-1.71091	-1.33888	1.16381e-06	-1.61742	-1.40901
58600889	chr20:58600889:T:G	6.21794e-10	-1.63351	-9.89384e-10	4.99242e-07	-1.62878	-9.89384e-10	4.64675e-06	-1.64196	-9.89384e-10
58601069	chr20:58601069:T:C	1.63671e-10	-1.90281	-1.06545	1.41585e-07	-1.91696	-0.971999	1.20884e-06	-1.91094	-1.07753
58601242	chr20:58601242:C:A	9.99145e-10	-2.31606e-10	-1.15922	7.63845e-07	-2.31606e-10	-1.2035	7.66525e-06	-2.31606e-10	-1.14143
58601421	chr20:58601421:G:A	8.34294e-11	-1.90811	-1.734	6.35917e-08	-1.91863	-1.77075	5.98481e-07	-1.90653	-1.78496
58601614	chr20:58601614:T:C	5.04527e-10	-2.31606e-10	-1.84249	4.04768e-07	-2.31606e-10	-1.83855	3.80845e-06	-2.31606e-10	-1.84091
58602121	chr20:58602121:G:A	1.5669e-10	-1.88112	-1.13073	1.32371e-07	-1.90334	-1.05292	1.15073e-06	-1.89303	-1.14471
58602133	chr20:58602133:C:A	1.0007e-10	-1.9158	-1.54445	7.44747e-08	-1.92174	-1.60967	6.94253e-07	-1.91505	-1.628
58602294	chr20:58602294:G:A	1.44805e-09	-0.655017	-0.133126	1.07815e-06	-0.79237	-0.0664948	1.03424e-05	-0.658339	-0.183538
58602302	chr20:58602302:T:C	2.36825e-10	-0.962658	-1.63614	2.01336e-07	-0.952593	-1.5843	1.99954e-06	-0.89743	-1.58778
58602485	chr20:58602485:A:C	1.41854e-10	-1.27213	-1.83919	1.20948e-07	-1.21663	-1.82988	1.14743e-06	-1.20267	-1.83794
58602667	chr20:58602667:A:G	1.72441e-10	-1.23226	-1.68379	1.47475e-07	-1.19235	-1.65586	1.3954e-06	-1.17158	-1.67337
58602955	chr20:58602955:A:G	1.83307e-10	-1.56965	-1.2853	1.15981e-07	-1.66408	-1.42437	1.14043e-06	-1.56541	-1.48132
58603197	chr20:58603197:GT:G	5.00721e-10	-2.31606e-10	-1.85007	3.99984e-07	-2.31606e-10	-1.85044	3.77791e-06	-2.31606e-10	-1.84896
58603349	chr20:58603349:G:A	1.35709e-10	-1.42363	-1.73198	8.63328e-08	-1.56177	-1.82189	9.16224e-07	-1.44366	-1.82196
58603376	chr20:58603376:C:G	1.16515e-10	-1.66728	-1.64082	8.08233e-08	-1.75483	-1.69477	8.06406e-07	-1.68269	-1.71061
58603603	chr20:58603603:T:C	1.25677e-10	-1.82672	-1.40568	9.36277e-08	-1.84353	-1.45901	8.67337e-07	-1.82137	-1.49909
58603860	chr20:58603860:A:G	1.37972e-10	-1.345	-1.79407	9.35684e-08	-1.47722	-1.82595	9.86383e-07	-1.36013	-1.83171
58603989	chr20:58603989:T:C	2.0795e-10	-0.905924	-1.82289	1.90455e-07	-0.793733	-1.79872	1.49564e-06	-0.968755	-1.80682
58604233	chr20:58604233:C:G	9.56695e-11	-1.88501	-1.62021	7.409e-08	-1.85608	-1.6805	6.7157e-07	-1.89214	-1.68412
58604261	chr20:58604261:A:G	1.16955e-08	1.55111	-0.25027	1.2271e-05	1.89578	-0.322656	5.61891e-05	1.24854	-0.397951
58604312	chr20:58604312:C:T	8.00197e-10	-2.31606e-10	-1.38126	6.22838e-07	-2.31606e-10	-1.40758	6.07467e-06	-2.31606e-10	-1.374
58604322	chr20:58604322:C:T	5.74851e-10	-2.31606e-10	-1.71201	4.53281e-07	-2.31606e-10	-1.72535	4.3627e-06	-2.31606e-10	-1.70504
58604450	chr20:58604450:C:T	2.44076e-09	-2.31606e-10	-0.266052	2.021e-06	-2.31606e-10	-0.230521	1.8717e-05	-2.31606e-10	-0.248698
58604617	chr20:58604617:CT:C	5.49124e-10	-2.31606e-10	-1.75779	4.36643e-07	-2.31606e-10	-1.76275	4.27411e-06	-2.31606e-10	-1.72556
58604953	chr20:58604953:A:G	7.74534e-11	-1.86485	-1.85159	6.61088e-08	-1.81962	-1.83095	6.33344e-07	-1.81461	-1.82026
58605349	chr20:58605349:C:A	9.82271e-10	-2.31606e-10	-1.17625	7.78157e-07	-2.31606e-10	-1.18494	7.58708e-06	-2.31606e-10	-1.15168
58605718	chr20:58605718:T:C	1.61094e-10	-1.51263	-1.4715	1.11012e-07	-1.57775	-1.55448	1.1131e-06	-1.51315	-1.55783
58605880	chr20:58605880:C:T	5.24363e-10	-2.31606e-10	-1.80393	4.18211e-07	-2.31606e-10	-1.80588	3.88895e-06	-2.31606e-10	-1.81999
58606114	chr20:58606114:G:A	2.01309e-10	-1.82013	-0.941147	1.5767e-07	-1.84403	-0.937334	1.44262e-06	-1.81663	-0.995041
58606293	chr20:58606293:G:T	3.39475e-10	-0.397024	-1.84169	1.7342e-07	-0.849929	-1.83622	2.62402e-06	-0.396171	-1.81725
58606374	chr20:58606374:G:A	1.29593e-10	-1.41676	-1.78496	8.75784e-08	-1.57423	-1.7951	9.15912e-07	-1.49772	-1.76824
58606719	chr20:58606719:C:T	6.79531e-10	-2.31606e-10	-1.54471	5.5229e-07	-2.31606e-10	-1.52779	5.0866e-06	-2.31606e-10	-1.55152
58606805	chr20:58606805:T:C	5.17675e-10	-2.31606e-10	-1.81677	4.17301e-07	-2.31606e-10	-1.80806	3.93429e-06	-2.31606e-10	-1.8084
58606872	chr20:58606872:G:A	2.47779e-10	-0.96493	-1.58865	1.44798e-07	-1.31355	-1.55298	2.0267e-06	-0.960991	-1.51073
58607548	chr20:58607548:C:G	1.23741e-09	-2.31606e-10	-0.945343	1.02413e-06	-2.31606e-10	-0.910266	9.50729e-06	-2.31606e-10	-0.926071
58607567	chr20:58607567:G:T	7.67554e-11	-1.87549	-1.85	6.19664e-08	-1.86387	-1.8514	5.8398e-07	-1.86598	-1.85004
58607770	chr20:58607770:T:C	8.10653e-11	-1.88648	-1.78438	6.10921e-08	-1.91846	-1.81102	5.98678e-07	-1.90397	-1.7872
58607854	chr20:58607854:G:A	1.82005e-10	-1.9088	-0.953286	1.29707e-07	-1.91807	-1.05852	1.18352e-06	-1.90806	-1.10158
58608200	chr20:58608200:T:C	8.07476e-11	-1.87522	-1.79956	7.09414e-08	-1.86398	-1.71603	7.05851e-07	-1.84656	-1.67992
58608596	chr20:58608596:A:G	5.32419e-10	-2.31606e-10	-1.78868	4.33605e-07	-2.31606e-10	-1.76973	4.02885e-06	-2.31606e-10	-1.78465
58608675	chr20:58608675:G:A	8.40015e-11	-1.92071	-1.71457	7.02863e-08	-1.91903	-1.67026	6.85613e-07	-1.92142	-1.63415
58608778	chr20:58608778:T:C	5.08445e-10	-1.83476	-9.89384e-10	4.09266e-07	-1.8275	-9.89384e-10	3.97108e-06	-1.79909	-9.89384e-10
58608858	chr20:58608858:G:A	1.29326e-10	-1.35252	-1.85126	7.55376e-08	-1.6663	-1.85093	1.06232e-06	-1.2665	-1.85118
58609221	chr20:58609221:T:C	9.60656e-11	-1.88719	-1.61389	7.64686e-08	-1.89956	-1.60543	7.79634e-07	-1.8681	-1.55896
58609232	chr20:58609232:T:C	1.31017e-10	-1.8512	-1.33959	1.13422e-07	-1.87572	-1.23503	1.17896e-06	-1.81835	-1.19515
58609659	chr20:58609659:G:A	1.27477e-09	-2.31606e-10	-0.915593	9.04391e-07	-2.31606e-10	-1.03461	9.07445e-06	-2.31606e-10	-0.972667
58609668	chr20:58609668:A:G	5.44444e-10	-2.31606e-10	-1.76635	4.47202e-07	-2.31606e-10	-1.73886	4.18865e-06	-2.31606e-10	-1.74575
58609934	chr20:58609934:AAGC:A	1.29912e-09	-2.31606e-10	-0.896677	9.96899e-07	-2.31606e-10	-0.937217	9.19401e-06	-2.31606e-10	-0.959578
58610502	chr20:58610502:T:G	5.52805e-10	-2.31606e-10	-1.75111	4.42574e-07	-2.31606e-10	-1.74926	4.11754e-06	-2.31606e-10	-1.76287
58611557	chr20:58611557:G:C	5.00215e-10	-2.31606e-10	-1.85108	4.00785e-07	-2.31606e-10	-1.84844	3.77522e-06	-2.31606e-10	-1.84967
58612080	chr20:58612080:C:T	4.68868e-10	-1.91579	-9.89384e-10	3.7242e-07	-1.92185	-9.89384e-10	3.52098e-06	-1.91939	-9.89384e-10
58612347	chr20:58612347:T:C	1.11209e-10	-1.92201	-1.4327	8.96551e-08	-1.90782	-1.43808	8.3986e-07	-1.9184	-1.43425
58612501	chr20:58612501:AG:A	9.93271e-11	-1.62682	-1.84087	1.05549e-07	-1.34929	-1.8334	6.97362e-07	-1.693	-1.84558
58612553	chr20:58612553:C:T	2.71478e-10	-1.71152	-0.750711	2.15391e-07	-1.75297	-0.716443	2.34425e-06	-1.658	-0.668164
58612680	chr20:58612680:A:G	3.95169e-09	-2.31606e-10	0.215783	3.97005e-06	-2.31606e-10	0.444668	4.13827e-05	-2.31606e-10	0.544732
58612913	chr20:58612913:C:T	1.26697e-10	-1.39893	-1.82539	8.87432e-08	-1.52047	-1.83565	1.04752e-06	-1.28949	-1.84221
58613362	chr20:58613362:C:A	5.5756e-10	-2.31606e-10	-1.74255	4.36378e-07	-2.31606e-10	-1.76336	4.02149e-06	-2.31606e-10	-1.78648
58613391	chr20:58613391:G:A	1.25038e-09	-2.31606e-10	-0.934915	1.10879e-06	-2.31606e-10	-0.830845	1.06473e-05	-2.31606e-10	-0.812828
58613396	chr20:58613396:G:A	5.10059e-10	-2.31606e-10	-1.83159	4.09592e-07	-2.31606e-10	-1.82671	3.92805e-06	-2.31606e-10	-1.80999
58613555	chr20:58613555:T:G	4.89653e-09	-2.31606e-10	0.430166	3.67294e-06	-2.31606e-10	0.36688	3.57814e-05	-2.31606e-10	0.399297
58613811	chr20:58613811:G:A	9.1568e-10	-2.31606e-10	-1.24645	7.25208e-07	-2.31606e-10	-1.25541	7.02035e-06	-2.31606e-10	-1.22932
58614273	chr20:58614273:G:A	4.98137e-10	-1.85524	-9.89384e-10	3.84507e-07	-1.8899	-9.89384e-10	3.64492e-06	-1.8848	-9.89384e-10
58614659	chr20:58614659:C:T	5.34198e-10	-2.31606e-10	-1.78535	4.34898e-07	-2.31606e-10	-1.76676	4.0392e-06	-2.31606e-10	-1.78208
58614773	chr20:58614773:C:T	5.03202e-10	-2.31606e-10	-1.84512	4.06461e-07	-2.31606e-10	-1.83438	3.79912e-06	-2.31606e-10	-1.84336
58614970	chr20:58614970:A:C	1.51599e-10	-1.70408	-1.3408	1.35289e-07	-1.59931	-1.33515	1.18824e-06	-1.62996	-1.37569
58614977	chr20:58614977:G:A	1.75113e-10	-1.63537	-1.26531	1.62196e-07	-1.49324	-1.25982	1.3753e-06	-1.5443	-1.31515
58615101	chr20:58615101:T:C	5.00124e-10	-2.31606e-10	-1.85126	4.00059e-07	-2.31606e-10	-1.85025	3.77321e-06	-2.31606e-10	-1.8502
58615331	chr20:58615331:C:T	5.12023e-10	-2.31606e-10	-1.82775	4.11251e-07	-2.31606e-10	-1.82266	3.8965e-06	-2.31606e-10	-1.81805
58615774	chr20:58615774:AG:A	5.14831e-10	-2.31606e-10	-1.82228	4.13735e-07	-2.31606e-10	-1.81664	3.91949e-06	-2.31606e-10	-1.81217
58615818	chr20:58615818:A:G	2.65069e-09	-2.31606e-10	-0.183541	2.80888e-06	-2.31606e-10	0.0986742	2.93756e-05	-2.31606e-10	0.202033
58616166	chr20:58616166:G:A	5.16431e-10	-2.31606e-10	-1.81917	4.18542e-07	-2.31606e-10	-1.80509	3.99359e-06	-2.31606e-10	-1.79344
58616493	chr20:58616493:T:C	5.02996e-10	-2.31606e-10	-1.84553	4.03029e-07	-2.31606e-10	-1.84286	3.80903e-06	-2.31606e-10	-1.84075
58617627	chr20:58617627:G:A	8.17943e-10	-2.31606e-10	-1.35932	6.67898e-07	-2.31606e-10	-1.33773	6.22021e-06	-2.31606e-10	-1.35033
58617645	chr20:58617645:G:A	1.13323e-09	-1.03329	-9.89384e-10	7.41903e-07	-1.23265	-9.89384e-10	7.81476e-06	-1.12212	-9.89384e-10
58617746	chr20:58617746:C:T	5.42706e-10	-1.57917	-0.190379	5.79352e-07	-1.37761	-0.102349	4.32486e-06	-1.4562	-0.257545
58617834	chr20:58617834:C:T	9.02367e-09	-2.31606e-10	1.04149	7.33644e-06	-2.31606e-10	1.05874	6.83352e-05	-2.31606e-10	1.04629
58617883	chr20:58617883:G:A	8.47204e-11	-1.91053	-1.71623	7.09351e-08	-1.92198	-1.65812	6.72362e-07	-1.91604	-1.65905
58617994	chr20:58617994:A:G	8.00907e-11	-1.87718	-1.80577	7.30234e-08	-1.8369	-1.71419	7.06852e-07	-1.84284	-1.68223
58618010	chr20:58618010:G:T	6.49297e-10	-2.31606e-10	-1.59023	5.67149e-07	-2.31606e-10	-1.50125	5.20453e-06	-2.31606e-10	-1.5286
58618232	chr20:58618232:T:C	2.75174e-10	-1.43183	-1.01688	2.83286e-07	-1.24062	-0.954791	2.21654e-06	-1.30921	-1.07298
58618698	chr20:58618698:T:C	5.07211e-10	-1.83719	-9.89384e-10	4.01509e-07	-1.84664	-9.89384e-10	3.75954e-06	-1.85383	-9.89384e-10
58618715	chr20:58618715:T:G	5.05443e-09	-2.31606e-10	0.461905	4.10325e-06	-2.31606e-10	0.477667	3.79842e-05	-2.31606e-10	0.459041
58618850	chr20:58618850:G:A	3.54026e-10	-1.06562	-1.13113	3.88325e-07	-1.01681	-0.863211	3.34786e-06	-1.06638	-0.903426
58618911	chr20:58618911:A:G	4.19913e-09	-2.31606e-10	0.276518	3.40819e-06	-2.31606e-10	0.29207	3.15253e-05	-2.31606e-10	0.272661
58619162	chr20:58619162:C:T	5.41275e-10	-1.77219	-9.89384e-10	4.0638e-07	-1.83458	-9.89384e-10	3.946e-06	-1.80543	-9.89384e-10
58619674	chr20:58619674:G:A	1.05749e-09	-2.31606e-10	-1.10247	9.03982e-07	-2.31606e-10	-1.03506	9.04678e-06	-2.31606e-10	-0.975721
58619923	chr20:58619923:G:A	2.41751e-10	-0.921502	-1.65671	2.89142e-07	-0.568046	-1.6069	2.20154e-06	-0.748944	-1.64003
58620180	chr20:58620180:A:C	7.84601e-10	-1.40094	-9.89384e-10	5.71725e-07	-1.49321	-9.89384e-10	5.44464e-06	-1.4835	-9.89384e-10
58620413	chr20:58620413:C:T	2.30729e-10	-1.07212	-1.55275	2.56849e-07	-0.798932	-1.49444	2.00892e-06	-0.943509	-1.53702
58620667	chr20:58620667:CACAT:C	1.69544e-10	-1.13896	-1.79405	1.89856e-07	-0.815024	-1.78058	1.46101e-06	-0.991868	-1.80713
58620700	chr20:58620700:A:G	5.84775e-10	-2.31606e-10	-1.69489	4.58154e-07	-2.31606e-10	-1.71466	4.27954e-06	-2.31606e-10	-1.72428
58620934	chr20:58620934:G:A	1.18051e-09	-2.31606e-10	-0.992412	1.01154e-06	-2.31606e-10	-0.922638	9.62568e-06	-2.31606e-10	-0.913695
58620973	chr20:58620973:C:T	1.39776e-09	-2.31606e-10	-0.823493	1.1089e-06	-2.31606e-10	-0.830742	9.97625e-06	-2.31606e-10	-0.877923
58621028	chr20:58621028:C:T	9.30721e-11	-1.75989	-1.77285	8.81492e-08	-1.62536	-1.73747	7.7328e-07	-1.70842	-1.72683
58621045	chr20:58621045:G:A	1.42036e-10	-1.3705	-1.73953	1.55343e-07	-1.0627	-1.73353	1.31943e-06	-1.22629	-1.67464
58621057	chr20:58621057:A:G	1.18314e-10	-1.72702	-1.56575	1.18411e-07	-1.64783	-1.41987	1.18857e-06	-1.66324	-1.34215
58622182	chr20:58622182:G:A	1.68075e-10	-1.24524	-1.69646	2.01446e-07	-0.85793	-1.67842	1.63493e-06	-1.07007	-1.61646
58622484	chr20:58622484:G:A	7.23359e-10	-2.31606e-10	-1.48221	6.88419e-07	-2.31606e-10	-1.30747	6.07425e-06	-2.31606e-10	-1.37407
58622882	chr20:58622882:T:C	7.67485e-11	-1.87516	-1.85042	6.82806e-08	-1.81949	-1.79875	6.3499e-07	-1.83816	-1.79412
58623440	chr20:58623440:TGTAA:T	2.61287e-09	-1.01094	0.813031	2.68356e-06	-0.890659	0.943692	2.34168e-05	-1.03617	1.01149
58623457	chr20:58623457:T:G	6.11226e-10	-2.31606e-10	-1.65065	4.97185e-07	-2.31606e-10	-1.6329	4.61423e-06	-2.31606e-10	-1.64899
58623852	chr20:58623852:T:C	4.91836e-10	-1.86797	-9.89384e-10	4.16603e-07	-1.80973	-9.89384e-10	3.76919e-06	-1.85127	-9.89384e-10
58623873	chr20:58623873:A:C	8.27277e-10	-2.31606e-10	-1.34798	7.22328e-07	-2.31606e-10	-1.25939	6.46687e-06	-2.31606e-10	-1.31144
58623906	chr20:58623906:T:G	1.18869e-10	-1.50672	-1.78137	9.07206e-08	-1.62577	-1.70831	8.92554e-07	-1.55222	-1.73958
58624057	chr20:58624057:C:T	1.75732e-09	-0.594569	-9.89384e-10	1.15072e-06	-0.793724	-9.89384e-10	1.20849e-05	-0.686174	-9.89384e-10
58624574	chr20:58624574:G:T	1.01501e-10	-1.84261	-1.60344	8.63693e-08	-1.72631	-1.65693	7.6902e-07	-1.80924	-1.63152
58624590	chr20:58624590:C:T	8.74114e-10	-2.31606e-10	-1.2929	7.06459e-07	-2.31606e-10	-1.2816	7.03854e-06	-2.31606e-10	-1.22673
58625125	chr20:58625125:C:T	1.59767e-10	-1.71442	-1.27798	1.27586e-07	-1.82558	-1.16749	1.2421e-06	-1.72625	-1.23507
58625184	chr20:58625184:C:T	5.60303e-10	-2.31606e-10	-1.73764	4.47569e-07	-2.31606e-10	-1.73804	4.292e-06	-2.31606e-10	-1.72138
58625269	chr20:58625269:T:C	6.81828e-10	-2.31606e-10	-1.54134	5.58409e-07	-2.31606e-10	-1.51677	5.21943e-06	-2.31606e-10	-1.52574
58625487	chr20:58625487:A:G	3.87262e-09	1.08742	-0.891854	2.95666e-06	0.975474	-0.825525	2.9089e-05	1.05469	-0.862466
58625582	chr20:58625582:G:A	1.42926e-09	-2.31606e-10	-0.801205	1.47439e-06	-2.31606e-10	-0.54587	1.49592e-05	-2.31606e-10	-0.472803
58626218	chr20:58626218:C:T	6.33409e-10	-2.31606e-10	-1.615	5.25679e-07	-2.31606e-10	-1.57718	4.9809e-06	-2.31606e-10	-1.57252
58626549	chr20:58626549:G:A	9.55922e-11	-1.66259	-1.84344	6.91815e-08	-1.7554	-1.84973	7.2536e-07	-1.65325	-1.84597
58626632	chr20:58626632:G:A	7.08748e-10	-2.31606e-10	-1.50261	5.85338e-07	-2.31606e-10	-1.46968	5.44955e-06	-2.31606e-10	-1.4826
58626741	chr20:58626741:C:T	5.01076e-10	-2.31606e-10	-1.84936	3.99802e-07	-2.31606e-10	-1.8509	3.81165e-06	-2.31606e-10	-1.84007
58626963	chr20:58626963:A:AG	1.55448e-08	3.40162	-1.81625	1.9173e-05	3.78798	-1.76859	0.000159308	3.63293	-1.74022
58627042	chr20:58627042:T:C	5.88347e-10	-0.500005	-1.18879	5.34938e-07	-0.445924	-1.11379	4.42389e-06	-0.521459	-1.16965
58627092	chr20:58627092:CTGAGACCA:C	1.13992e-09	-0.897111	-0.130295	1.41923e-06	-0.661764	0.0777695	1.29802e-05	-0.76431	0.149604
58627385	chr20:58627385:G:T	8.1601e-10	-2.31606e-10	-1.36169	6.39219e-07	-2.31606e-10	-1.38162	6.06527e-06	-2.31606e-10	-1.37555
58627453	chr20:58627453:T:C	5.1945e-10	-2.31606e-10	-1.81335	4.1111e-07	-2.31606e-10	-1.82301	3.91156e-06	-2.31606e-10	-1.81419
58627459	chr20:58627459:C:T	5.13321e-10	-1.04538	-0.779838	5.88881e-07	-0.807979	-0.655664	5.51574e-06	-0.912236	-0.558288
58627460	chr20:58627460:A:G	1.87732e-09	1.12872	-1.65724	2.32522e-06	1.49898	-1.58927	2.10006e-05	1.41956	-1.55314
58627494	chr20:58627494:C:T	1.53991e-09	0.888379	-1.61502	1.88081e-06	1.23659	-1.539	1.71731e-05	1.16786	-1.50265
58627591	chr20:58627591:A:G	3.69981e-10	-0.306518	-1.84614	2.7994e-07	-0.386434	-1.82086	2.78869e-06	-0.332977	-1.81958
58627678	chr20:58627678:C:G	1.32348e-09	0.74779	-1.62589	1.60266e-06	1.08763	-1.55008	1.46033e-05	1.01891	-1.51579
58627780	chr20:58627780:C:A	6.44118e-10	-2.31606e-10	-1.59823	5.25247e-07	-2.31606e-10	-1.578	4.90292e-06	-2.31606e-10	-1.5883
58627817	chr20:58627817:T:C	5.4793e-10	-2.31606e-10	-1.75997	4.38199e-07	-2.31606e-10	-1.75919	4.37712e-06	-2.31606e-10	-1.70174
58627924	chr20:58627924:A:G	2.72146e-08	3.71148	-1.56609	2.81783e-05	3.96446	-1.56002	0.000277219	3.97463	-1.52795
58627947	chr20:58627947:T:C	1.33623e-09	0.758449	-1.62696	1.62027e-06	1.09954	-1.55106	1.47994e-05	1.03251	-1.51606
58628023	chr20:58628023:G:A	1.37627e-09	0.750372	-1.58936	1.67499e-06	1.08875	-1.50706	1.53154e-05	1.02227	-1.47154
58628097	chr20:58628097:G:C	5.68503e-10	-2.31606e-10	-1.72311	4.92318e-07	-2.31606e-10	-1.64274	4.82446e-06	-2.31606e-10	-1.60443
58628123	chr20:58628123:C:G	3.22152e-10	-0.620699	-1.67039	2.5247e-07	-0.603583	-1.70699	2.41448e-06	-0.608265	-1.68838
58628375	chr20:58628375:G:A	2.55926e-10	-0.768907	-1.75232	2.50824e-07	-0.620283	-1.69683	2.00771e-06	-0.745695	-1.73544
58628461	chr20:58628461:C:G	5.03143e-10	-2.31606e-10	-1.84524	3.99494e-07	-2.31606e-10	-1.85167	3.76782e-06	-2.31606e-10	-1.85163
58628535	chr20:58628535:G:A	9.86847e-10	-2.31606e-10	-1.1716	7.64178e-07	-2.31606e-10	-1.20307	7.30148e-06	-2.31606e-10	-1.19005
58628557	chr20:58628557:C:T	6.17843e-10	-2.31606e-10	-1.63988	5.02374e-07	-2.31606e-10	-1.62252	4.69575e-06	-2.31606e-10	-1.63147
58628828	chr20:58628828:G:C	8.50337e-10	0.435942	-1.75643	7.45915e-07	0.507728	-1.73498	7.05458e-06	0.520912	-1.74537
58628973	chr20:58628973:G:A	7.65239e-10	0.339807	-1.76573	8.81277e-07	0.654313	-1.71481	7.85342e-06	0.57581	-1.69299
58629304	chr20:58629304:T:C	1.36739e-09	0.963076	-1.80853	2.00215e-06	1.55228	-1.79217	1.52894e-05	1.33487	-1.78584
58629750	chr20:58629750:C:A	6.2204e-10	-2.31606e-10	-1.63311	4.99073e-07	-2.31606e-10	-1.62911	4.62245e-06	-2.31606e-10	-1.6472
58629803	chr20:58629803:C:T	6.33442e-10	-2.31606e-10	-1.61495	5.03508e-07	-2.31606e-10	-1.62027	4.81665e-06	-2.31606e-10	-1.60605
58629847	chr20:58629847:T:C	2.5731e-10	-0.668806	-1.84703	2.07584e-07	-0.655511	-1.85082	1.94254e-06	-0.66512	-1.84901
58629922	chr20:58629922:G:A	1.0398e-08	2.74654	-1.56328	1.63611e-05	3.41974	-1.55895	0.000119993	3.13211	-1.5228
58629991	chr20:58629991:G:A	1.74006e-08	3.03803	-1.33989	2.76138e-05	3.72632	-1.34212	0.000206382	3.44551	-1.29391
58629993	chr20:58629993:T:C	8.02792e-10	-2.31606e-10	-1.37802	6.29715e-07	-2.31606e-10	-1.3966	5.95631e-06	-2.31606e-10	-1.39368
58630105	chr20:58630105:T:C	8.83222e-09	2.70468	-1.68464	1.36303e-05	3.36429	-1.68611	0.000100646	3.09102	-1.65754
58630137	chr20:58630137:C:T	1.62472e-10	-1.81362	-1.16199	1.12017e-07	-1.83567	-1.28755	1.10441e-06	-1.70846	-1.37035
58630165	chr20:58630165:C:T	2.93447e-10	-0.755417	-1.629	2.36862e-07	-0.698433	-1.67595	2.1887e-06	-0.743953	-1.65087
58630232	chr20:58630232:CT:C	5.28915e-10	-2.31606e-10	-1.79529	4.14099e-07	-2.31606e-10	-1.81576	3.8661e-06	-2.31606e-10	-1.82588
58630491	chr20:58630491:G:A	5.12991e-10	-2.31606e-10	-1.82586	4.01445e-07	-2.31606e-10	-1.8468	3.80159e-06	-2.31606e-10	-1.84271
58630596	chr20:58630596:A:G	2.66365e-09	-0.539748	0.361086	4.43961e-06	-0.0577194	0.614175	3.5897e-05	-0.294297	0.696821
58630780	chr20:58630780:T:C	1.70207e-09	0.472786	-1.0993	2.9665e-06	1.10642	-0.953151	2.26536e-05	0.853691	-0.911502
58630833	chr20:58630833:G:A	5.17583e-10	-1.81695	-9.89384e-10	4.13335e-07	-1.81761	-9.89384e-10	3.88219e-06	-1.82173	-9.89384e-10
58631002	chr20:58631002:C:T	4.23948e-09	-2.31606e-10	0.28608	3.24209e-06	-2.31606e-10	0.242106	3.11464e-05	-2.31606e-10	0.260569
58631423	chr20:58631423:C:T	4.66046e-10	-0.818465	-1.10337	3.40537e-07	-0.99407	-1.01727	3.7255e-06	-0.865076	-0.997853
58631484	chr20:58631484:A:G	1.39827e-09	0.315407	-1.13853	2.37685e-06	0.927158	-0.995493	1.83363e-05	0.685406	-0.954652
58631494	chr20:58631494:A:G	1.27896e-08	3.13504	-1.74477	2.00779e-05	3.80841	-1.74291	0.000149893	3.55227	-1.72048
58631557	chr20:58631557:G:A	1.83125e-09	0.669352	-1.22271	3.15514e-06	1.29741	-1.08249	2.40776e-05	1.04947	-1.04631
58631680	chr20:58631680:G:A	3.66493e-10	-0.585769	-1.57637	2.96343e-07	-0.52183	-1.62852	2.74119e-06	-0.569562	-1.60018
58631814	chr20:58631814:T:C	2.16243e-09	0.819195	-1.20632	3.80906e-06	1.47012	-1.06685	2.88476e-05	1.21282	-1.02892
58631878	chr20:58631878:C:A	9.50459e-10	-2.31606e-10	-1.20917	9.0667e-07	-2.31606e-10	-1.03209	9.10867e-06	-2.31606e-10	-0.968903
58631887	chr20:58631887:C:T	2.87384e-09	-2.31606e-10	-0.10271	2.44446e-06	-2.31606e-10	-0.0402873	2.21906e-05	-2.31606e-10	-0.0784622
58631895	chr20:58631895:A:G	8.62462e-10	-2.31606e-10	-1.30632	6.75196e-07	-2.31606e-10	-1.32686	6.3964e-06	-2.31606e-10	-1.32239
58632426	chr20:58632426:C:T	8.16131e-10	-2.31606e-10	-1.36154	6.40392e-07	-2.31606e-10	-1.37979	6.05792e-06	-2.31606e-10	-1.37676
58632447	chr20:58632447:G:A	5.95023e-10	-2.31606e-10	-1.67751	4.93991e-07	-2.31606e-10	-1.63935	4.56177e-06	-2.31606e-10	-1.66042
58632561	chr20:58632561:C:T	6.28172e-10	-2.31606e-10	-1.6233	5.58238e-07	-2.31606e-10	-1.51708	5.51292e-06	-2.31606e-10	-1.47104
58632645	chr20:58632645:T:C	7.0014e-10	-0.34925	-1.16558	9.94591e-07	0.0730935	-1.01263	8.32384e-06	-0.0890303	-0.969976
58633048	chr20:58633048:A:C	5.21053e-10	-0.58729	-1.22297	7.64758e-07	-0.127808	-1.0745	6.07151e-06	-0.330269	-1.04425
58633211	chr20:58633211:TG:T	6.11177e-10	-2.31606e-10	-1.65073	5.07714e-07	-2.31606e-10	-1.61195	4.67733e-06	-2.31606e-10	-1.6354
58633374	chr20:58633374:G:T	5.90932e-10	-2.31606e-10	-1.68441	4.90375e-07	-2.31606e-10	-1.6467	4.54694e-06	-2.31606e-10	-1.66368
58633946	chr20:58633946:T:C	4.1442e-10	-1.77633	-0.262906	2.97726e-07	-1.88599	-0.259707	3.22913e-06	-1.77002	-0.235902
58634191	chr20:58634191:A:G	5.09294e-10	-2.31606e-10	-1.83309	4.05783e-07	-2.31606e-10	-1.83605	3.98969e-06	-2.31606e-10	-1.79442
58634216	chr20:58634216:T:G	6.0021e-10	-2.31606e-10	-1.66884	4.52886e-07	-2.31606e-10	-1.72623	4.31552e-06	-2.31606e-10	-1.71591
58634313	chr20:58634313:C:T	1.48912e-10	-1.85479	-1.20797	1.36939e-07	-1.70801	-1.21432	1.15539e-06	-1.88952	-1.14417
58634415	chr20:58634415:C:T	1.67203e-09	-2.31606e-10	-0.644322	1.3818e-06	-2.31606e-10	-0.610723	1.38473e-05	-2.31606e-10	-0.550041
58634632	chr20:58634632:G:A	2.10669e-10	-1.1794	-1.53642	2.25346e-07	-0.861245	-1.56298	2.17397e-06	-0.879489	-1.52208
58634843	chr20:58634843:C:T	4.72839e-10	-0.394724	-1.51264	4.04331e-07	-0.341385	-1.49825	2.92715e-06	-0.665661	-1.43844
58634976	chr20:58634976:G:C	1.26885e-09	-2.31606e-10	-0.920245	1.19974e-06	-2.31606e-10	-0.752003	1.08091e-05	-2.31606e-10	-0.797746
58635063	chr20:58635063:G:A	5.88785e-10	-1.68805	-9.89384e-10	5.82985e-07	-1.47371	-9.89384e-10	6.18935e-06	-1.3553	-9.89384e-10
58635198	chr20:58635198:G:A	1.05127e-09	0.205128	-1.31349	1.04012e-06	0.290452	-1.18522	6.66291e-06	-0.114897	-1.16668
58635440	chr20:58635440:G:A	5.36519e-10	-2.31606e-10	-1.78101	4.31223e-07	-2.31606e-10	-1.77524	4.14505e-06	-2.31606e-10	-1.75622
58636635	chr20:58636635:G:A	5.04765e-10	-2.31606e-10	-1.84202	3.99716e-07	-2.31606e-10	-1.85111	3.77114e-06	-2.31606e-10	-1.85075
58636950	chr20:58636950:T:C	5.08383e-10	-2.31606e-10	-1.83488	4.11505e-07	-2.31606e-10	-1.82205	3.8656e-06	-2.31606e-10	-1.82601
58637092	chr20:58637092:C:T	8.46976e-10	-0.407461	-0.916982	9.47364e-07	-0.316921	-0.671262	5.38683e-06	-0.882368	-0.611804
58637274	chr20:58637274:C:T	5.83459e-10	-0.712264	-0.984878	6.18571e-07	-0.585334	-0.82912	3.5723e-06	-1.12129	-0.783635
58637369	chr20:58637369:A:G	7.08307e-10	-0.432681	-1.07056	7.67461e-07	-0.360325	-0.838454	4.46648e-06	-0.903125	-0.778404
58637388	chr20:58637388:T:C	1.29806e-09	-2.31606e-10	-0.897493	1.26926e-06	-2.31606e-10	-0.695675	1.2922e-05	-2.31606e-10	-0.6192
58637670	chr20:58637670:C:T	8.29496e-10	-0.929183	-0.416115	1.63743e-06	-0.280125	-0.160857	7.64559e-06	-1.0418	-0.102202
58637764	chr20:58637764:C:T	5.17206e-10	-2.31606e-10	-1.81767	4.20687e-07	-2.31606e-10	-1.79998	3.93422e-06	-2.31606e-10	-1.80842
58637840	chr20:58637840:G:A	7.17992e-10	-2.31606e-10	-1.48966	5.68642e-07	-2.31606e-10	-1.49862	5.50922e-06	-2.31606e-10	-1.47171
58637973	chr20:58637973:C:T	5.30671e-10	-2.31606e-10	-1.79197	4.20998e-07	-2.31606e-10	-1.79924	3.99327e-06	-2.31606e-10	-1.79352
58638072	chr20:58638072:C:T	1.39728e-09	-2.31606e-10	-0.823833	1.38341e-06	-2.31606e-10	-0.60956	1.39687e-05	-2.31606e-10	-0.541314
58638076	chr20:58638076:A:T	2.10944e-09	-2.31606e-10	-0.411936	1.7942e-06	-2.31606e-10	-0.34955	1.70042e-05	-2.31606e-10	-0.344671
58638114	chr20:58638114:C:T	1.12726e-09	-2.31606e-10	-1.03857	1.08038e-06	-2.31606e-10	-0.856796	1.07752e-05	-2.31606e-10	-0.800885
58638301	chr20:58638301:C:G	1.12538e-09	-0.165861	-0.874377	4.83411e-07	-0.762777	-0.898223	5.76514e-06	-0.489808	-0.936493
58638367	chr20:58638367:T:G	1.8561e-09	-2.31606e-10	-0.539883	1.5671e-06	-2.31606e-10	-0.484888	1.48364e-05	-2.31606e-10	-0.481047
58638479	chr20:58638479:A:T	1.70492e-09	-2.31606e-10	-0.624845	1.43365e-06	-2.31606e-10	-0.573887	1.35893e-05	-2.31606e-10	-0.56885
58638503	chr20:58638503:G:A	1.77233e-09	-2.31606e-10	-0.586068	1.49298e-06	-2.31606e-10	-0.533339	1.41591e-05	-2.31606e-10	-0.52777
58638812	chr20:58638812:C:T	9.56588e-10	-2.31606e-10	-1.20274	9.38533e-07	-2.31606e-10	-0.997549	9.4359e-06	-2.31606e-10	-0.933608
58639665	chr20:58639665:C:T	5.21309e-10	-2.31606e-10	-1.80977	4.36706e-07	-2.31606e-10	-1.76261	4.00084e-06	-2.31606e-10	-1.79163
58639875	chr20:58639875:C:T	1.4718e-09	-2.31606e-10	-0.771872	1.22245e-06	-2.31606e-10	-0.733256	1.22022e-05	-2.31606e-10	-0.676516
58640621	chr20:58640621:G:A	7.46197e-10	-2.31606e-10	-1.45113	5.88033e-07	-2.31606e-10	-1.46508	5.61968e-06	-2.31606e-10	-1.45186
58641482	chr20:58641482:A:G	2.04564e-10	-1.01394	-1.73129	1.86592e-07	-0.852152	-1.76079	2.15614e-06	-0.696027	-1.71378
58641715	chr20:58641715:T:A	7.70291e-10	-2.31606e-10	-1.41935	6.05862e-07	-2.31606e-10	-1.43521	5.8164e-06	-2.31606e-10	-1.41745
58641951	chr20:58641951:C:T	7.76904e-10	-2.31606e-10	-1.4108	6.09438e-07	-2.31606e-10	-1.42933	5.82463e-06	-2.31606e-10	-1.41603
58642316	chr20:58642316:C:T	7.47668e-10	-2.31606e-10	-1.44916	5.90204e-07	-2.31606e-10	-1.4614	5.64751e-06	-2.31606e-10	-1.44692
58642673	chr20:58642673:G:A	5.24165e-10	-2.31606e-10	-1.80431	4.16103e-07	-2.31606e-10	-1.81093	3.94716e-06	-2.31606e-10	-1.80513
58642691	chr20:58642691:C:T	5.82904e-10	-2.31606e-10	-1.69809	4.60274e-07	-2.31606e-10	-1.71005	4.51939e-06	-2.31606e-10	-1.66975
58642698	chr20:58642698:G:T	5.95364e-10	-2.31606e-10	-1.67694	4.69652e-07	-2.31606e-10	-1.68988	4.62683e-06	-2.31606e-10	-1.64626
58643036	chr20:58643036:G:C	6.79324e-10	-2.31606e-10	-1.54502	5.59175e-07	-2.31606e-10	-1.5154	5.23395e-06	-2.31606e-10	-1.52296
58643066	chr20:58643066:T:C	5.28079e-10	-2.31606e-10	-1.79687	4.18614e-07	-2.31606e-10	-1.80492	3.97316e-06	-2.31606e-10	-1.79857
58643079	chr20:58643079:C:T	6.48813e-10	-2.31606e-10	-1.59097	5.34536e-07	-2.31606e-10	-1.56047	4.97068e-06	-2.31606e-10	-1.57457
58643118	chr20:58643118:G:A	9.1202e-10	-2.31606e-10	-1.25045	7.8593e-07	-2.31606e-10	-1.175	7.31739e-06	-2.31606e-10	-1.18788
58643257	chr20:58643257:G:A	6.998e-10	-2.31606e-10	-1.51532	5.7804e-07	-2.31606e-10	-1.48222	5.40388e-06	-2.31606e-10	-1.49101
58643305	chr20:58643305:T:C	1.36733e-09	-2.31606e-10	-0.845502	1.16367e-06	-2.31606e-10	-0.782535	1.08436e-05	-2.31606e-10	-0.794555
58643328	chr20:58643328:C:T	5.22606e-10	-1.80729	-9.89384e-10	4.53399e-07	-1.72509	-9.89384e-10	3.95024e-06	-1.80435	-9.89384e-10
58643783	chr20:58643783:G:C	5.14074e-10	-2.31606e-10	-1.82375	4.28874e-07	-2.31606e-10	-1.7807	3.93791e-06	-2.31606e-10	-1.80748
58643914	chr20:58643914:T:C	5.17017e-10	-2.31606e-10	-1.81804	4.10879e-07	-2.31606e-10	-1.82357	3.8952e-06	-2.31606e-10	-1.81839
58644164	chr20:58644164:T:C	6.95808e-10	-2.31606e-10	-1.52104	5.5229e-07	-2.31606e-10	-1.52779	5.41296e-06	-2.31606e-10	-1.48933
58644473	chr20:58644473:T:C	8.59921e-10	-1.30928	-9.89384e-10	1.41474e-06	-0.587164	-9.89384e-10	7.42784e-06	-1.17289	-9.89384e-10
58644490	chr20:58644490:A:G	5.74373e-10	-2.31606e-10	-1.71284	4.54272e-07	-2.31606e-10	-1.72317	4.4474e-06	-2.31606e-10	-1.68581
58645631	chr20:58645631:T:C	1.30779e-09	-2.31606e-10	-0.89002	1.27937e-06	-2.31606e-10	-0.687742	1.30176e-05	-2.31606e-10	-0.611832
58645912	chr20:58645912:A:G	6.59445e-10	-2.31606e-10	-1.57472	5.35264e-07	-2.31606e-10	-1.55911	5.32018e-06	-2.31606e-10	-1.50662
58646109	chr20:58646109:C:G	1.74364e-10	-1.2182	-1.68678	1.63204e-07	-1.04025	-1.70662	1.69768e-06	-0.932298	-1.71657
58646125	chr20:58646125:A:T	6.13531e-10	-2.31606e-10	-1.64688	4.83729e-07	-2.31606e-10	-1.66034	4.75452e-06	-2.31606e-10	-1.61904
58646277	chr20:58646277:C:CTT	5.42034e-10	-2.31606e-10	-1.77079	4.28712e-07	-2.31606e-10	-1.78108	4.07388e-06	-2.31606e-10	-1.77353
58646353	chr20:58646353:C:G	1.30916e-09	-2.31606e-10	-0.888977	1.24643e-06	-2.31606e-10	-0.713827	1.3172e-05	-2.31606e-10	-0.600035
58647013	chr20:58647013:G:T	1.46336e-09	-2.31606e-10	-0.777626	1.49003e-06	-2.31606e-10	-0.535314	1.50229e-05	-2.31606e-10	-0.468553
58647157	chr20:58647157:C:T	9.14817e-10	-2.31606e-10	-1.24739	8.12478e-07	-2.31606e-10	-1.14178	7.08105e-06	-2.31606e-10	-1.22071
58647313	chr20:58647313:C:G	2.32152e-09	-0.758472	0.442332	4.85901e-06	-0.0767245	0.723447	2.22219e-05	-0.892278	0.815226
58647314	chr20:58647314:C:G	4.25007e-09	-2.31606e-10	0.288575	3.11378e-06	-2.31606e-10	0.201727	3.11063e-05	-2.31606e-10	0.259279
58647670	chr20:58647670:G:A	4.68022e-10	-1.9176	-9.89384e-10	3.80759e-07	-1.8997	-9.89384e-10	3.54038e-06	-1.9139	-9.89384e-10
58647831	chr20:58647831:A:G	5.11948e-10	-2.31606e-10	-1.82789	4.04096e-07	-2.31606e-10	-1.84022	3.81409e-06	-2.31606e-10	-1.83943
58648158	chr20:58648158:A:G	6.02727e-10	-1.66465	-9.89384e-10	4.16061e-07	-1.81103	-9.89384e-10	3.76341e-06	-1.85281	-9.89384e-10
58648672	chr20:58648672:C:T	9.19213e-10	-2.31606e-10	-1.2426	7.94467e-07	-2.31606e-10	-1.1642	7.31486e-06	-2.31606e-10	-1.18822
58648997	chr20:58648997:A:G	1.07809e-10	-1.88622	-1.49954	1.01437e-07	-1.82187	-1.40056	9.44347e-07	-1.91289	-1.3225
58649180	chr20:58649180:A:T	6.22067e-10	-1.63307	-9.89384e-10	6.22847e-07	-1.40757	-9.89384e-10	4.96413e-06	-1.57589	-9.89384e-10
58649439	chr20:58649439:G:A	1.0277e-09	-2.31606e-10	-1.13103	8.67284e-07	-2.31606e-10	-1.0765	8.26496e-06	-2.31606e-10	-1.06611
58651023	chr20:58651023:C:G	2.25451e-10	-0.8119	-1.83611	2.23618e-07	-0.611089	-1.82084	2.45894e-06	-0.44853	-1.82987
58651037	chr20:58651037:G:T	5.11432e-10	-2.31606e-10	-1.8289	4.21512e-07	-2.31606e-10	-1.79802	3.8899e-06	-2.31606e-10	-1.81975
58651187	chr20:58651187:G:C	1.57653e-10	-1.15953	-1.84619	1.44004e-07	-1.02037	-1.85165	1.58981e-06	-0.8675	-1.84702
58651263	chr20:58651263:T:C	9.4459e-10	-2.31606e-10	-1.21536	9.87918e-07	-2.31606e-10	-0.946267	8.82432e-06	-2.31606e-10	-1.00062
58654047	chr20:58654047:G:T	6.20888e-10	-1.63496	-9.89384e-10	6.03666e-07	-1.43885	-9.89384e-10	6.30309e-06	-1.33709	-9.89384e-10
58654779	chr20:58654779:G:C	6.45976e-10	-2.31606e-10	-1.59535	5.39348e-07	-2.31606e-10	-1.55151	5.04192e-06	-2.31606e-10	-1.56034
58655199	chr20:58655199:A:T	5.01628e-10	-2.31606e-10	-1.84826	4.0284e-07	-2.31606e-10	-1.84333	3.84151e-06	-2.31606e-10	-1.83226
58655280	chr20:58655280:A:T	2.25261e-10	-1.00755	-1.6413	2.12134e-07	-0.781256	-1.70339	2.39323e-06	-0.592113	-1.71337
58655582	chr20:58655582:A:G	2.25652e-10	-1.00819	-1.63893	2.12634e-07	-0.780065	-1.70223	2.39904e-06	-0.591115	-1.71195
58655745	chr20:58655745:A:G	2.13902e-10	-1.01792	-1.68268	2.02399e-07	-0.793124	-1.7385	2.28691e-06	-0.604924	-1.74601
58656426	chr20:58656426:A:G	5.75682e-10	-2.31606e-10	-1.71056	4.89257e-07	-2.31606e-10	-1.64898	4.33001e-06	-2.31606e-10	-1.71256
58656652	chr20:58656652:A:G	5.75414e-10	-2.31606e-10	-1.71103	4.88988e-07	-2.31606e-10	-1.64953	4.32786e-06	-2.31606e-10	-1.71306
58656859	chr20:58656859:G:A	2.42294e-10	-0.942768	-1.6332	2.28884e-07	-0.710966	-1.69769	2.59728e-06	-0.517174	-1.70649
58657059	chr20:58657059:G:C	7.37318e-10	-1.4631	-9.89384e-10	4.73628e-07	-1.68144	-9.89384e-10	4.87883e-06	-1.59322	-9.89384e-10
58658237	chr20:58658237:A:C	5.1957e-10	-2.31606e-10	-1.81311	4.10381e-07	-2.31606e-10	-1.82478	3.86992e-06	-2.31606e-10	-1.8249
58658439	chr20:58658439:A:G	7.05385e-10	-2.31606e-10	-1.50737	6.06603e-07	-2.31606e-10	-1.43399	5.57862e-06	-2.31606e-10	-1.45919
58659426	chr20:58659426:A:G	1.9781e-10	-1.17257	-1.60623	1.81632e-07	-0.967048	-1.67284	2.01634e-06	-0.790002	-1.68684
58660318	chr20:58660318:T:C	2.16301e-10	-1.39726	-1.29218	1.41636e-07	-1.65814	-1.23047	1.55131e-06	-1.50514	-1.23389
58660624	chr20:58660624:C:G	2.56051e-09	-2.31606e-10	-0.218154	2.17681e-06	-2.31606e-10	-0.156252	2.00876e-05	-2.31606e-10	-0.178028
58660758	chr20:58660758:T:C	2.82144e-10	-0.792609	-1.63109	2.76513e-07	-0.523424	-1.69619	3.23121e-06	-0.296556	-1.70872
58661026	chr20:58661026:A:T	6.27139e-10	-1.62495	-9.89384e-10	5.41446e-07	-1.54762	-9.89384e-10	5.77979e-06	-1.42376	-9.89384e-10
58661536	chr20:58661536:T:A	1.58334e-08	1.60376	-9.89384e-10	1.43026e-05	1.72633	-9.89384e-10	0.000121685	1.62331	-9.89384e-10
58661998	chr20:58661998:T:C	2.39967e-10	-1.00915	-1.57646	2.22119e-07	-0.793273	-1.64538	2.50671e-06	-0.597895	-1.66126
58662046	chr20:58662046:G:A	2.07422e-10	-1.58832	-1.14304	2.08472e-07	-1.5319	-0.970168	2.85956e-06	-1.29502	-0.832439
58662234	chr20:58662234:CATCTGGGAGTGCCT:C	7.57724e-10	-2.31606e-10	-1.4358	5.68334e-07	-2.31606e-10	-1.49916	5.85788e-06	-2.31606e-10	-1.41034
58662604	chr20:58662604:C:A	5.01224e-10	-2.31606e-10	-1.84906	4.00511e-07	-2.31606e-10	-1.84913	3.80635e-06	-2.31606e-10	-1.84146
58662614	chr20:58662614:G:A	1.10998e-09	0.70149	-1.75551	7.84536e-07	0.548506	-1.72528	5.47898e-06	0.232203	-1.70941
58662670	chr20:58662670:G:A	5.00554e-10	-2.31606e-10	-1.8504	3.99893e-07	-2.31606e-10	-1.85067	3.76945e-06	-2.31606e-10	-1.8512
58662729	chr20:58662729:T:C	2.86419e-10	-1.28198	-1.12668	2.17242e-07	-1.25573	-1.20513	1.46646e-06	-1.58029	-1.21499
58662753	chr20:58662753:C:G	2.28379e-09	-2.31606e-10	-0.332522	1.94817e-06	-2.31606e-10	-0.267223	1.78291e-05	-2.31606e-10	-0.297296
58663007	chr20:58663007:G:A	5.99357e-10	-2.31606e-10	-1.67026	4.68664e-07	-2.31606e-10	-1.69198	4.53989e-06	-2.31606e-10	-1.66523
58663197	chr20:58663197:A:G	5.10476e-09	-2.31606e-10	0.471813	5.05228e-06	-2.31606e-10	0.685728	4.49946e-05	-2.31606e-10	0.628412
58663771	chr20:58663771:G:A	1.24755e-09	0.768156	-1.70533	9.48986e-07	0.682616	-1.66909	6.61803e-06	0.365373	-1.65371
58663912	chr20:58663912:A:G	7.47708e-10	-2.31606e-10	-1.4491	6.29297e-07	-2.31606e-10	-1.39726	5.72106e-06	-2.31606e-10	-1.43398
58664110	chr20:58664110:A:G	5.53127e-10	-2.31606e-10	-1.75053	4.67887e-07	-2.31606e-10	-1.69364	4.17038e-06	-2.31606e-10	-1.75012
58664363	chr20:58664363:T:C	1.34301e-09	-0.863445	-9.89384e-10	3.88896e-06	0.424031	-9.89384e-10	1.04217e-05	-0.834235	-9.89384e-10
58664502	chr20:58664502:G:C	1.80879e-10	-1.23542	-1.63287	1.65123e-07	-1.04065	-1.69453	1.83154e-06	-0.867128	-1.70585
58665005	chr20:58665005:C:T	5.93972e-10	-1.67928	-9.89384e-10	5.29843e-07	-1.56929	-9.89384e-10	5.53312e-06	-1.46738	-9.89384e-10
58665080	chr20:58665080:T:C	2.27722e-10	-1.00557	-1.63242	2.13415e-07	-0.784673	-1.69396	2.41491e-06	-0.589852	-1.70662
58665082	chr20:58665082:T:C	1.37213e-10	-1.51578	-1.6288	8.42631e-08	-1.73526	-1.67266	8.68224e-07	-1.60795	-1.71149
58665218	chr20:58665218:C:T	1.63112e-10	-1.51611	-1.45557	9.85363e-08	-1.73669	-1.51475	1.02218e-06	-1.61086	-1.54533
58665393	chr20:58665393:A:T	2.71183e-10	-0.620669	-1.84265	1.79751e-07	-0.842461	-1.80783	1.29595e-06	-1.11632	-1.80257
58665786	chr20:58665786:C:T	1.47886e-10	-1.22256	-1.84711	1.18765e-07	-1.21621	-1.84852	8.24686e-07	-1.52617	-1.84472
58666427	chr20:58666427:T:G	5.11169e-10	-2.31606e-10	-1.82942	4.01727e-07	-2.31606e-10	-1.8461	3.85323e-06	-2.31606e-10	-1.82922
58667111	chr20:58667111:T:C	3.91735e-09	-2.31606e-10	0.207056	3.86319e-06	-2.31606e-10	0.417382	3.43091e-05	-2.31606e-10	0.357282
58667214	chr20:58667214:A:G	1.12205e-09	-2.31606e-10	-1.04321	1.02807e-06	-2.31606e-10	-0.906427	8.63998e-06	-2.31606e-10	-1.02173
58668169	chr20:58668169:C:G	4.65977e-10	-1.92198	-9.89384e-10	3.82617e-07	-1.89483	-9.89384e-10	3.52789e-06	-1.91743	-9.89384e-10
58668252	chr20:58668252:T:G	3.34894e-09	-2.31606e-10	0.050284	2.75304e-06	-2.31606e-10	0.078594	2.9968e-05	-2.31606e-10	0.222001
58668283	chr20:58668283:C:T	1.95934e-09	-2.31606e-10	-0.485753	1.78201e-06	-2.31606e-10	-0.356368	1.89347e-05	-2.31606e-10	-0.237131
58668352	chr20:58668352:C:T	2.15209e-10	-1.03658	-1.65793	2.01639e-07	-0.820624	-1.71477	2.25884e-06	-0.626569	-1.73671
58668791	chr20:58668791:T:A	5.0009e-10	-2.31606e-10	-1.85133	3.99495e-07	-2.31606e-10	-1.85166	3.77134e-06	-2.31606e-10	-1.8507
58668885	chr20:58668885:A:G	4.99933e-10	-2.31606e-10	-1.85164	3.99683e-07	-2.31606e-10	-1.85119	3.78018e-06	-2.31606e-10	-1.84836
58669145	chr20:58669145:A:G	7.50856e-10	-0.409304	-1.0356	8.33906e-07	-0.151117	-0.964628	4.8669e-06	-0.611686	-0.983988
58669340	chr20:58669340:G:A	4.6632e-10	-1.92124	-9.89384e-10	3.83063e-07	-1.89367	-9.89384e-10	3.52591e-06	-1.91799	-9.89384e-10
58670051	chr20:58670051:C:T	3.44809e-10	-0.493063	-1.73006	2.05088e-07	-0.729069	-1.78936	1.48749e-06	-1.006	-1.77504
58670137	chr20:58670137:G:A	2.92476e-10	-1.9012	-0.486532	2.38988e-07	-1.86874	-0.496717	2.47673e-06	-1.8187	-0.45249
58671567	chr20:58671567:C:T	5.28906e-10	-2.31606e-10	-1.7953	4.23668e-07	-2.31606e-10	-1.79292	3.9717e-06	-2.31606e-10	-1.79893
58671609	chr20:58671609:C:CA	5.02569e-10	-2.31606e-10	-1.84638	4.02104e-07	-2.31606e-10	-1.84516	3.83096e-06	-2.31606e-10	-1.83501
58671625	chr20:58671625:T:C	3.75285e-09	-2.31606e-10	0.164155	3.70841e-06	-2.31606e-10	0.376491	3.30818e-05	-2.31606e-10	0.320855
58671732	chr20:58671732:C:A	5.74626e-10	-2.31606e-10	-1.7124	4.88202e-07	-2.31606e-10	-1.65114	4.32203e-06	-2.31606e-10	-1.7144
58672079	chr20:58672079:T:A	5.15547e-10	-2.31606e-10	-1.82089	4.01642e-07	-2.31606e-10	-1.8463	3.79371e-06	-2.31606e-10	-1.84479
58672085	chr20:58672085:C:T	5.03355e-10	-2.31606e-10	-1.84482	4.0665e-07	-2.31606e-10	-1.83391	3.83185e-06	-2.31606e-10	-1.83478
58672354	chr20:58672354:T:A	6.01288e-10	-2.31606e-10	-1.66704	5.17632e-07	-2.31606e-10	-1.5926	4.52272e-06	-2.31606e-10	-1.66902
58672421	chr20:58672421:AAC:A	1.041e-10	-1.63912	-1.78165	7.09347e-08	-1.8164	-1.76371	7.12502e-07	-1.71697	-1.80013
58672678	chr20:58672678:G:A	1.45273e-09	-2.31606e-10	-0.784915	1.13509e-06	-2.31606e-10	-0.807403	1.23441e-05	-2.31606e-10	-0.664954
58672746	chr20:58672746:C:T	7.67075e-10	-2.31606e-10	-1.42353	6.45742e-07	-2.31606e-10	-1.37147	5.86859e-06	-2.31606e-10	-1.40851
58672857	chr20:58672857:G:A	5.75414e-10	-2.31606e-10	-1.71103	4.88988e-07	-2.31606e-10	-1.64953	4.32786e-06	-2.31606e-10	-1.71306
58673073	chr20:58673073:T:C	7.0077e-10	-2.31606e-10	-1.51394	5.81556e-07	-2.31606e-10	-1.47616	5.37643e-06	-2.31606e-10	-1.4961
58673308	chr20:58673308:T:C	7.20817e-10	-2.31606e-10	-1.48573	6.04493e-07	-2.31606e-10	-1.43748	5.50856e-06	-2.31606e-10	-1.47183
58674190	chr20:58674190:G:A	1.87223e-10	-1.36458	-1.46924	1.08155e-07	-1.63102	-1.52728	1.12695e-06	-1.47718	-1.58143
58674342	chr20:58674342:T:A	1.54926e-08	1.582	-9.89384e-10	1.47192e-05	1.75504	-9.89384e-10	0.000122159	1.6272	-9.89384e-10
58674715	chr20:58674715:A:G	1.94289e-10	-1.5572	-1.23957	1.34246e-07	-1.76323	-1.17896	1.42709e-06	-1.64534	-1.17716
58675079	chr20:58675079:A:G	7.3539e-10	-2.31606e-10	-1.46571	6.2125e-07	-2.31606e-10	-1.41013	5.98409e-06	-2.31606e-10	-1.38903
58675143	chr20:58675143:CT:C	7.08083e-10	-2.31606e-10	-1.50356	5.34983e-07	-2.31606e-10	-1.55963	4.8596e-06	-2.31606e-10	-1.59717
58675708	chr20:58675708:G:A	2.55517e-10	-0.811513	-1.71131	1.7557e-07	-1.0418	-1.63204	1.36278e-06	-1.2569	-1.61171
58675728	chr20:58675728:T:C	9.59329e-10	0.232906	-1.43279	1.12002e-06	0.525525	-1.34629	6.15191e-06	-0.002362	-1.35901
58675848	chr20:58675848:C:T	5.01012e-10	-1.84949	-9.89384e-10	4.26622e-07	-1.78597	-9.89384e-10	3.88115e-06	-1.822	-9.89384e-10
58675930	chr20:58675930:G:C	2.87432e-10	-1.27448	-1.13065	2.42092e-07	-1.21431	-1.13824	1.58953e-06	-1.53849	-1.1762
58676474	chr20:58676474:G:T	2.03146e-10	-1.07511	-1.67708	1.93226e-07	-0.853424	-1.72458	2.10088e-06	-0.679057	-1.75672
58677469	chr20:58677469:G:T	5.73483e-10	-2.31606e-10	-1.71439	4.45557e-07	-2.31606e-10	-1.74254	4.41758e-06	-2.31606e-10	-1.69254
58677872	chr20:58677872:G:C	1.10897e-09	-2.31606e-10	-1.05493	9.8897e-07	-2.31606e-10	-0.945203	9.99522e-06	-2.31606e-10	-0.876023
58678154	chr20:58678154:C:A	5.26953e-10	-1.799	-9.89384e-10	4.8378e-07	-1.66024	-9.89384e-10	4.89567e-06	-1.58978	-9.89384e-10
58678190	chr20:58678190:C:T	5.35012e-10	-1.43289	-0.350933	4.39544e-07	-1.30389	-0.452243	3.90515e-06	-1.20239	-0.613445
58678219	chr20:58678219:C:T	7.96086e-11	-1.84826	-1.84073	6.47931e-08	-1.85026	-1.82041	5.81e-07	-1.91645	-1.80469
58678240	chr20:58678240:A:G	1.97803e-10	-1.91939	-0.85945	1.78344e-07	-1.83761	-0.820539	1.63152e-06	-1.91375	-0.774873
58678288	chr20:58678288:A:G	6.25154e-09	-2.31606e-10	0.674467	5.50178e-06	-2.31606e-10	0.77096	5.42846e-05	-2.31606e-10	0.81611
58678351	chr20:58678351:T:C	5.1858e-10	-2.31606e-10	-1.81502	4.02777e-07	-2.31606e-10	-1.84348	3.80793e-06	-2.31606e-10	-1.84104
58678371	chr20:58678371:G:A	4.36931e-09	0.316244	-9.89384e-10	2.81275e-06	0.100053	-9.89384e-10	3.84687e-05	0.471714	-9.89384e-10
58679109	chr20:58679109:T:C	1.59351e-09	-2.31606e-10	-0.69242	1.31571e-06	-2.31606e-10	-0.659735	1.27018e-05	-2.31606e-10	-0.636384
58679485	chr20:58679485:C:T	5.47852e-10	-2.31606e-10	-1.76011	4.60053e-07	-2.31606e-10	-1.71052	4.11992e-06	-2.31606e-10	-1.7623
58679671	chr20:58679671:A:G	3.97775e-09	-2.31606e-10	0.222357	3.88276e-06	-2.31606e-10	0.422436	3.36877e-05	-2.31606e-10	0.339004
58679824	chr20:58679824:A:G	1.94062e-09	-2.31606e-10	-0.495354	1.47669e-06	-2.31606e-10	-0.544311	1.42339e-05	-2.31606e-10	-0.522501
58680411	chr20:58680411:C:T	9.97902e-10	0.214265	-1.37473	7.98279e-07	0.266678	-1.42609	3.76166e-06	-0.37543	-1.47784
58681476	chr20:58681476:G:A	3.58155e-10	-0.458556	-1.72659	2.99492e-07	-0.411858	-1.72792	1.71949e-06	-0.919411	-1.71669
58682196	chr20:58682196:T:C	1.96893e-09	-2.31606e-10	-0.480868	1.50284e-06	-2.31606e-10	-0.526753	1.44164e-05	-2.31606e-10	-0.509762
58682263	chr20:58682263:A:G	6.41079e-10	-2.31606e-10	-1.60296	5.30536e-07	-2.31606e-10	-1.56798	4.90085e-06	-2.31606e-10	-1.58872
58682724	chr20:58682724:T:TA	1.08888e-08	1.22937	-9.89384e-10	1.03095e-05	1.39895	-9.89384e-10	8.884e-05	1.30871	-9.89384e-10
58682972	chr20:58682972:T:G	4.74463e-10	-1.90393	-9.89384e-10	3.8853e-07	-1.8795	-9.89384e-10	3.66915e-06	-1.87817	-9.89384e-10
58683107	chr20:58683107:A:T	1.23435e-09	0.744424	-1.69224	8.64803e-07	0.497324	-1.57669	5.43082e-06	0.0915505	-1.57759
58683378	chr20:58683378:C:G	7.58569e-10	-2.31606e-10	-1.43468	6.60773e-07	-2.31606e-10	-1.34846	6.12534e-06	-2.31606e-10	-1.3657
58683744	chr20:58683744:A:C	2.34062e-10	-1.92158	-0.688955	1.86072e-07	-1.91632	-0.699415	1.82438e-06	-1.88958	-0.68731
58683998	chr20:58683998:G:C	2.05514e-09	-2.31606e-10	-0.438015	1.88712e-06	-2.31606e-10	-0.299061	1.99668e-05	-2.31606e-10	-0.184061
58684054	chr20:58684054:G:A	5.05458e-10	-2.31606e-10	-1.84065	4.0367e-07	-2.31606e-10	-1.84127	3.85407e-06	-2.31606e-10	-1.829
58684058	chr20:58684058:G:A	5.50306e-10	-2.31606e-10	-1.75564	4.295e-07	-2.31606e-10	-1.77925	4.01223e-06	-2.31606e-10	-1.78878
58684231	chr20:58684231:A:G	5.01861e-10	-2.31606e-10	-1.84779	4.08714e-07	-2.31606e-10	-1.82885	3.78435e-06	-2.31606e-10	-1.84726
58684565	chr20:58684565:C:A	1.88433e-09	-2.31606e-10	-0.524787	1.54264e-06	-2.31606e-10	-0.500619	1.49649e-05	-2.31606e-10	-0.472422
58684840	chr20:58684840:C:T	4.78753e-10	-1.89493	-9.89384e-10	3.74292e-07	-1.91683	-9.89384e-10	3.56853e-06	-1.90598	-9.89384e-10
58685051	chr20:58685051:A:G	1.5912e-09	1.15166	-1.84553	8.64788e-07	0.754282	-1.83366	7.46514e-06	0.662242	-1.83013
58686042	chr20:58686042:G:A	3.67644e-10	-0.341626	-1.81738	3.0793e-07	-0.296175	-1.81582	1.68566e-06	-0.833579	-1.8224
58686280	chr20:58686280:T:C	6.17347e-09	2.31006	-1.64816	2.37355e-06	1.72701	-1.79674	2.04036e-05	1.64006	-1.80248
58686290	chr20:58686290:T:G	4.97406e-10	-1.85671	-9.89384e-10	3.85513e-07	-1.88729	-9.89384e-10	3.78559e-06	-1.84693	-9.89384e-10
58686407	chr20:58686407:T:C	7.97871e-10	-2.31606e-10	-1.38417	6.78113e-07	-2.31606e-10	-1.32255	6.04976e-06	-2.31606e-10	-1.37811
58686470	chr20:58686470:C:T	5.01301e-10	-2.31606e-10	-1.84891	4.00511e-07	-2.31606e-10	-1.84912	3.79668e-06	-2.31606e-10	-1.844
58686488	chr20:58686488:CAA:C	2.93393e-09	1.75885	-1.84087	1.50514e-06	1.31554	-1.84076	1.28384e-05	1.21186	-1.83755
58686608	chr20:58686608:C:G	5.42717e-10	-2.31606e-10	-1.76953	4.19671e-07	-2.31606e-10	-1.8024	4.01278e-06	-2.31606e-10	-1.78865
58686794	chr20:58686794:G:A	3.30972e-10	-0.861276	-1.4028	2.22102e-07	-0.915485	-1.52324	3.08366e-06	-0.47896	-1.57305
58687009	chr20:58687009:C:T	2.68849e-10	-1.09214	-1.37983	1.79926e-07	-1.1443	-1.50502	2.38774e-06	-0.753748	-1.55403
58687321	chr20:58687321:AG:A	1.20306e-09	-2.31606e-10	-0.97349	9.90776e-07	-2.31606e-10	-0.943379	9.59214e-06	-2.31606e-10	-0.917186
58687765	chr20:58687765:C:T	5.03675e-10	-2.31606e-10	-1.84418	4.00885e-07	-2.31606e-10	-1.84819	3.76821e-06	-2.31606e-10	-1.85153
58687918	chr20:58687918:G:A	2.69632e-09	-0.166471	-9.89384e-10	1.84759e-06	-0.320231	-9.89384e-10	2.11487e-05	-0.126554	-9.89384e-10
58688017	chr20:58688017:G:A	2.09412e-09	-0.419227	-9.89384e-10	1.19001e-06	-0.760152	-9.89384e-10	1.38863e-05	-0.54723	-9.89384e-10
58688026	chr20:58688026:C:T	7.13043e-10	-0.38143	-1.11514	4.79954e-07	-0.39452	-1.27366	6.96594e-06	0.0943579	-1.33145
58688253	chr20:58688253:C:T	3.85303e-10	-0.526637	-1.58545	2.6293e-07	-0.594054	-1.67593	3.94559e-06	-0.0960204	-1.70951
58688334	chr20:58688334:T:C	1.07972e-08	3.03355	-1.81262	4.48931e-06	2.41922	-1.85163	3.76156e-05	2.3003	-1.85101
58688673	chr20:58688673:TGTGTGTGTGGTGTGTGTGTG:T	2.15504e-08	1.91203	-9.89384e-10	9.97592e-06	1.36606	-9.89384e-10	8.50155e-05	1.2647	-9.89384e-10
58688977	chr20:58688977:G:A	5.16563e-09	-2.31606e-10	0.483667	4.93719e-06	-2.31606e-10	0.662685	4.28244e-05	-2.31606e-10	0.578978
58689306	chr20:58689306:A:G	1.76064e-08	-2.31606e-10	1.7099	1.95734e-05	-2.31606e-10	2.04006	0.000154648	-2.31606e-10	1.86302
58689370	chr20:58689370:C:T	5.16825e-09	-2.31606e-10	0.484174	4.92641e-06	-2.31606e-10	0.660498	4.29036e-05	-2.31606e-10	0.580827
58689798	chr20:58689798:C:G	3.7899e-09	-2.31606e-10	0.173979	3.58399e-06	-2.31606e-10	0.342366	3.13276e-05	-2.31606e-10	0.26637
58689850	chr20:58689850:C:T	1.04254e-08	2.96321	-1.77733	4.12112e-06	2.33038	-1.84836	3.52414e-05	2.23326	-1.84917
58691012	chr20:58691012:C:A	4.01282e-09	-2.31606e-10	0.231135	3.78921e-06	-2.31606e-10	0.398046	3.3036e-05	-2.31606e-10	0.319469
58691078	chr20:58691078:G:A	2.94536e-10	-0.800373	-1.58034	2.0428e-07	-0.860214	-1.66216	2.92379e-06	-0.41126	-1.69399
58691536	chr20:58691536:C:G	6.38672e-08	2.7946	0.203848	2.03317e-05	2.20075	-0.122684	0.000156856	2.08535	-0.208149
58691644	chr20:58691644:T:C	2.35576e-09	1.43807	-1.73957	1.20497e-06	1.00212	-1.74977	8.17529e-06	0.657696	-1.73471
58691857	chr20:58691857:T:C	9.04443e-09	2.84875	-1.80496	3.72026e-06	2.23135	-1.85167	3.1701e-05	2.12984	-1.85162
58692292	chr20:58692292:G:C	1.07674e-10	-1.53951	-1.84749	9.31639e-08	-1.47203	-1.83548	1.01662e-06	-1.34014	-1.8215
58692377	chr20:58692377:A:G	1.0702e-08	3.01779	-1.80572	4.35265e-06	2.38834	-1.85167	3.70331e-05	2.28528	-1.8516
58692755	chr20:58692755:G:C	5.78777e-10	-1.7052	-9.89384e-10	7.29488e-07	-1.24952	-9.89384e-10	4.78894e-06	-1.61182	-9.89384e-10
58692886	chr20:58692886:T:C	3.25733e-09	1.12381	-1.10126	1.56444e-06	0.734278	-1.22086	1.03721e-05	0.40047	-1.23949
58693454	chr20:58693454:GCC:G	5.11208e-10	-2.31606e-10	-1.82934	4.00483e-07	-2.31606e-10	-1.8492	3.76771e-06	-2.31606e-10	-1.85166
58693513	chr20:58693513:G:T	1.00381e-09	-1.15456	-9.89384e-10	1.04154e-06	-0.893413	-9.89384e-10	8.7429e-06	-1.00989	-9.89384e-10
58693590	chr20:58693590:C:T	5.06977e-10	-2.31606e-10	-1.83765	4.1434e-07	-2.31606e-10	-1.81518	3.86008e-06	-2.31606e-10	-1.82744
58694154	chr20:58694154:T:A	6.48479e-08	2.90137	0.112311	2.07337e-05	2.25611	-0.158467	0.000155165	2.12605	-0.25969
58694211	chr20:58694211:G:C	6.27358e-08	2.85681	0.123757	2.00577e-05	2.21346	-0.148958	0.000150524	2.08226	-0.246267
58694439	chr20:58694439:G:A	8.68392e-11	-1.85189	-1.75016	6.76825e-08	-1.83907	-1.78797	6.67615e-07	-1.76443	-1.81774
58694879	chr20:58694879:T:C	6.23395e-10	0.146437	-1.77737	3.56205e-07	-0.190296	-1.77606	2.20869e-06	-0.594271	-1.79146
58695609	chr20:58695609:G:A	1.12953e-10	-1.66177	-1.67737	9.75767e-08	-1.62766	-1.63357	1.10989e-06	-1.50397	-1.5699
58695756	chr20:58695756:C:T	1.1269e-10	-1.49118	-1.8503	1.00878e-07	-1.37687	-1.85108	1.07637e-06	-1.25318	-1.85135
58696475	chr20:58696475:C:T	2.33787e-08	3.33792	-1.34446	7.65961e-06	2.67029	-1.56844	6.08393e-05	2.52583	-1.59573
58696756	chr20:58696756:G:A	5.56213e-10	0.0833393	-1.8283	3.58208e-07	-0.124406	-1.83635	5.82383e-06	0.397008	-1.81318
58696878	chr20:58696878:G:A	1.43274e-10	-1.36639	-1.73497	1.30573e-07	-1.24322	-1.72672	1.47943e-06	-1.10459	-1.68188
58697096	chr20:58697096:T:G	5.43191e-10	-2.31606e-10	-1.76866	4.45288e-07	-2.31606e-10	-1.74315	4.14268e-06	-2.31606e-10	-1.75679
58697561	chr20:58697561:T:C	1.13224e-09	0.225639	-1.2598	1.26398e-06	0.500135	-1.19998	5.40769e-06	-0.307071	-1.18324
58698489	chr20:58698489:G:A	1.27069e-08	2.78361	-1.39982	5.42359e-06	2.36264	-1.606	3.45914e-05	1.9903	-1.62482
58698608	chr20:58698608:T:G	8.49397e-11	-1.91436	-1.70982	6.76214e-08	-1.90695	-1.72099	6.24135e-07	-1.91876	-1.73076
58698829	chr20:58698829:T:C	1.06414e-09	0.132587	-1.22878	1.17993e-06	0.405573	-1.17423	5.13308e-06	-0.387295	-1.15513
58699021	chr20:58699021:T:A	2.32109e-09	0.392573	-0.708897	1.22887e-06	0.159862	-0.887878	6.57804e-06	-0.306237	-0.988156
58699328	chr20:58699328:G:A	1.14624e-09	-2.31606e-10	-1.02188	9.95264e-07	-2.31606e-10	-0.938859	9.44612e-06	-2.31606e-10	-0.932526
58699504	chr20:58699504:G:T	2.95061e-10	-0.610744	-1.76819	2.14058e-07	-0.692405	-1.78321	2.9474e-06	-0.326664	-1.77054
58699684	chr20:58699684:T:C	6.19686e-10	-1.6369	-9.89384e-10	4.95631e-07	-1.63603	-9.89384e-10	5.45705e-06	-1.48122	-9.89384e-10
58699703	chr20:58699703:C:A	6.09239e-08	2.7693	0.181963	2.17626e-05	2.33948	-0.193394	0.000132675	1.96191	-0.252131
58699710	chr20:58699710:A:C	7.06548e-10	-0.0356188	-1.47011	6.32775e-07	0.157142	-1.54889	3.2425e-06	-0.423051	-1.57873
58700893	chr20:58700893:A:C	8.61927e-10	-1.30695	-9.89384e-10	8.81879e-07	-1.05981	-9.89384e-10	7.45487e-06	-1.16926	-9.89384e-10
58701017	chr20:58701017:A:C	1.35927e-09	-2.31606e-10	-0.851416	1.11663e-06	-2.31606e-10	-0.8238	1.15491e-05	-2.31606e-10	-0.731526
58701767	chr20:58701767:C:T	1.31955e-09	-2.31606e-10	-0.881069	1.15349e-06	-2.31606e-10	-0.791317	1.01217e-05	-2.31606e-10	-0.863453
58701835	chr20:58701835:C:T	1.17588e-08	2.91358	-1.60734	5.1005e-06	2.47737	-1.78215	3.30305e-05	2.10688	-1.78757
58701923	chr20:58701923:A:G	1.47774e-10	-1.68435	-1.38608	8.66452e-08	-1.83338	-1.54666	9.15872e-07	-1.67052	-1.59548
58702203	chr20:58702203:G:T	1.74469e-10	-1.2342	-1.67017	1.87418e-07	-0.995272	-1.61325	1.66384e-06	-1.14169	-1.52731
58702297	chr20:58702297:G:T	9.88935e-11	-1.72404	-1.74803	9.45119e-08	-1.53623	-1.75691	8.39362e-07	-1.58622	-1.76703
58702412	chr20:58702412:C:T	1.16363e-10	-1.46947	-1.83994	1.04933e-07	-1.35541	-1.83313	1.11061e-06	-1.22792	-1.8453
58703188	chr20:58703188:C:T	1.3445e-10	-1.78557	-1.37935	8.25471e-08	-1.88902	-1.53948	8.29611e-07	-1.77407	-1.59086
58703394	chr20:58703394:G:A	8.07919e-10	0.432439	-1.80409	5.98491e-07	0.357698	-1.80515	3.23515e-06	-0.207122	-1.79693
58703396	chr20:58703396:TTA:T	5.00707e-10	-2.31606e-10	-1.85009	4.04578e-07	-2.31606e-10	-1.83902	3.80486e-06	-2.31606e-10	-1.84185
58703473	chr20:58703473:G:A	5.9234e-10	-1.68203	-9.89384e-10	5.84332e-07	-1.4714	-9.89384e-10	5.19961e-06	-1.52955	-9.89384e-10
58703529	chr20:58703529:G:A	1.27486e-10	-1.36655	-1.85156	1.16129e-07	-1.23592	-1.85125	1.2597e-06	-1.09718	-1.85008
58703761	chr20:58703761:GGCCTTCCCTAGAGGCCACAGCTGCACA:G	4.73584e-10	-0.162576	-1.74321	3.17715e-07	-0.318971	-1.76174	4.73015e-06	0.126679	-1.75085
58704029	chr20:58704029:C:T	5.19557e-10	-2.31606e-10	-1.81314	4.09209e-07	-2.31606e-10	-1.82764	3.82786e-06	-2.31606e-10	-1.83582
58704798	chr20:58704798:C:T	1.21411e-10	-1.71564	-1.5513	7.45388e-08	-1.85104	-1.67951	7.90204e-07	-1.70198	-1.71162
58705156	chr20:58705156:T:A	1.4541e-10	-1.35596	-1.7306	9.03457e-08	-1.54478	-1.79345	1.11044e-06	-1.26001	-1.81337
58705209	chr20:58705209:T:C	7.26732e-10	0.168496	-1.64605	4.79301e-07	0.00646493	-1.676	7.43147e-06	0.489249	-1.66166
58705415	chr20:58705415:A:C	9.812e-11	-1.72027	-1.75966	9.4315e-08	-1.52979	-1.76543	8.36648e-07	-1.58023	-1.77625
58705424	chr20:58705424:G:A	8.80027e-10	-2.31606e-10	-1.28616	7.00693e-07	-2.31606e-10	-1.2898	6.44908e-06	-2.31606e-10	-1.31419
58705519	chr20:58705519:T:C	2.15757e-09	0.954325	-1.3437	2.26188e-06	1.1813	-1.29922	9.18754e-06	0.303134	-1.26342
58705942	chr20:58705942:T:C	1.22646e-10	-1.6786	-1.57821	7.48714e-08	-1.82698	-1.69911	8.05042e-07	-1.66507	-1.72992
58706036	chr20:58706036:A:C	1.02786e-10	-1.8866	-1.54687	7.05423e-08	-1.92007	-1.66559	6.4179e-07	-1.90546	-1.71616
58706382	chr20:58706382:A:G	1.1863e-10	-1.48371	-1.8064	1.06233e-07	-1.36526	-1.81097	1.11909e-06	-1.23979	-1.82583
58706452	chr20:58706452:G:A	1.15351e-08	2.59318	-1.30614	4.99298e-06	2.19294	-1.51902	3.07729e-05	1.81022	-1.56171
58706793	chr20:58706793:C:T	2.28027e-10	-0.921352	-1.7153	1.46257e-07	-1.07029	-1.78621	2.12826e-06	-0.621331	-1.8015
58707325	chr20:58707325:T:C	1.25277e-10	-1.64651	-1.58908	7.52539e-08	-1.80694	-1.71406	8.28441e-07	-1.63284	-1.7335
58707456	chr20:58707456:C:T	4.99925e-10	-2.31606e-10	-1.85166	4.02166e-07	-2.31606e-10	-1.845	3.78107e-06	-2.31606e-10	-1.84812
58707465	chr20:58707465:G:A	7.60744e-10	0.153559	-1.58538	5.04807e-07	-0.00851414	-1.60918	7.85779e-06	0.474888	-1.59151
58707991	chr20:58707991:G:A	5.77284e-10	-2.31606e-10	-1.70778	4.38003e-07	-2.31606e-10	-1.75964	4.14795e-06	-2.31606e-10	-1.75552
58708415	chr20:58708415:C:T	9.3266e-11	-1.75636	-1.7743	8.73471e-08	-1.59379	-1.77819	7.83451e-07	-1.63521	-1.78697
58708772	chr20:58708772:A:G	1.16912e-10	-1.70399	-1.6007	7.19839e-08	-1.84296	-1.72247	7.7546e-07	-1.69159	-1.74084
58708841	chr20:58708841:T:C	2.44573e-09	0.83908	-1.1031	2.5719e-06	1.06453	-1.054	1.07068e-05	0.207491	-1.01474
58708846	chr20:58708846:G:T	5.36776e-10	-2.31606e-10	-1.78054	4.20018e-07	-2.31606e-10	-1.80157	3.9154e-06	-2.31606e-10	-1.81321
58709080	chr20:58709080:G:A	9.62802e-11	-1.7674	-1.73145	9.01638e-08	-1.6016	-1.73864	8.07756e-07	-1.64144	-1.75019
58709418	chr20:58709418:G:A	5.85749e-10	-0.0868915	-1.60633	3.93153e-07	-0.239074	-1.62859	5.92543e-06	0.213126	-1.612
58709594	chr20:58709594:A:G	5.0506e-10	-2.31606e-10	-1.84144	3.99838e-07	-2.31606e-10	-1.85081	3.7868e-06	-2.31606e-10	-1.84661
58709703	chr20:58709703:G:C	1.09101e-10	-1.88153	-1.49231	7.35897e-08	-1.92088	-1.62248	6.6773e-07	-1.90251	-1.67949
58710324	chr20:58710324:G:C	9.75154e-11	-1.89622	-1.58989	6.80364e-08	-1.91655	-1.70527	6.23015e-07	-1.91196	-1.73935
58710691	chr20:58710691:G:C	5.0242e-10	-2.31606e-10	-1.84668	4.0726e-07	-2.31606e-10	-1.83241	3.78776e-06	-2.31606e-10	-1.84636
58710833	chr20:58710833:C:G	7.94265e-10	-1.3887	-9.89384e-10	8.02968e-07	-1.15355	-9.89384e-10	6.83864e-06	-1.25554	-9.89384e-10
58711226	chr20:58711226:C:T	1.1323e-09	-1.03411	-9.89384e-10	6.44194e-07	-1.37387	-9.89384e-10	7.88869e-06	-1.1127	-9.89384e-10
58711279	chr20:58711279:T:C	5.82376e-10	-2.31606e-10	-1.699	4.50994e-07	-2.31606e-10	-1.73041	4.33874e-06	-2.31606e-10	-1.71055
58711520	chr20:58711520:T:C	1.33051e-10	-1.81489	-1.3605	1.20722e-07	-1.71229	-1.33608	1.14402e-06	-1.71193	-1.33165
58711941	chr20:58711941:T:A	5.20405e-10	-2.31606e-10	-1.81151	4.06061e-07	-2.31606e-10	-1.83536	3.852e-06	-2.31606e-10	-1.82954
58711957	chr20:58711957:CA:C	5.0793e-10	-0.218701	-1.61707	3.46399e-07	-0.681795	-1.31248	4.11155e-06	-0.426374	-1.33796
58712024	chr20:58712024:T:C	5.82839e-10	-2.31606e-10	-1.6982	4.60805e-07	-2.31606e-10	-1.70889	4.23829e-06	-2.31606e-10	-1.73397
58712380	chr20:58712380:C:G	4.45399e-09	-2.31606e-10	0.33544	3.64416e-06	-2.31606e-10	0.359015	3.8975e-05	-2.31606e-10	0.484789
58712486	chr20:58712486:A:G	2.87257e-09	-2.31606e-10	-0.103154	2.8273e-06	-2.31606e-10	0.105211	2.88944e-05	-2.31606e-10	0.185519
58713052	chr20:58713052:G:A	9.82154e-10	-2.31606e-10	-1.17637	8.57725e-07	-2.31606e-10	-1.08758	7.1557e-06	-2.31606e-10	-1.21022
58713226	chr20:58713226:G:C	5.27186e-10	-2.31606e-10	-1.79856	4.17254e-07	-2.31606e-10	-1.80817	3.9065e-06	-2.31606e-10	-1.81549
58713688	chr20:58713688:G:A	3.85319e-09	1.93076	-1.74022	1.80496e-06	1.49424	-1.83781	1.31552e-05	1.2381	-1.83941
58713735	chr20:58713735:C:T	5.39418e-10	-2.31606e-10	-1.77563	4.34871e-07	-2.31606e-10	-1.76682	4.17487e-06	-2.31606e-10	-1.74905
58713961	chr20:58713961:C:T	1.18042e-10	-1.4899	-1.80517	8.04563e-08	-1.65539	-1.79876	7.83132e-07	-1.62458	-1.798
58714255	chr20:58714255:TC:T	1.20377e-08	3.11439	-1.78471	9.62249e-06	3.13774	-1.80775	5.98373e-05	2.70349	-1.78999
58714442	chr20:58714442:G:A	5.01646e-10	-2.31606e-10	-1.84822	3.99503e-07	-2.31606e-10	-1.85164	3.77132e-06	-2.31606e-10	-1.8507
58714520	chr20:58714520:G:A	5.01317e-10	-2.31606e-10	-1.84888	3.99496e-07	-2.31606e-10	-1.85166	3.78686e-06	-2.31606e-10	-1.84659
58714589	chr20:58714589:T:C	5.00745e-10	-2.31606e-10	-1.85002	3.99532e-07	-2.31606e-10	-1.85157	3.76777e-06	-2.31606e-10	-1.85165
58714680	chr20:58714680:T:C	5.00682e-10	-2.31606e-10	-1.85014	3.99513e-07	-2.31606e-10	-1.85162	3.76773e-06	-2.31606e-10	-1.85166
58714957	chr20:58714957:C:T	2.34534e-10	-0.768633	-1.83988	1.32365e-07	-1.12048	-1.83582	1.39011e-06	-1.01114	-1.8376
58715352	chr20:58715352:G:A	9.86023e-10	-1.17244	-9.89384e-10	5.67591e-07	-1.50047	-9.89384e-10	6.13868e-06	-1.36352	-9.89384e-10
58715428	chr20:58715428:T:C	4.99922e-10	-2.31606e-10	-1.85166	4.0106e-07	-2.31606e-10	-1.84776	3.79826e-06	-2.31606e-10	-1.84359
58715649	chr20:58715649:T:C	1.11819e-09	0.550946	-1.59759	1.3982e-06	0.964362	-1.56329	8.61142e-06	0.483666	-1.50871
58715790	chr20:58715790:C:T	1.14961e-09	0.646088	-1.66502	1.41637e-06	1.05556	-1.64158	8.73027e-06	0.574336	-1.58567
58715855	chr20:58715855:T:C	2.08858e-10	-0.88443	-1.84003	1.20797e-07	-1.22375	-1.824	1.27385e-06	-1.11715	-1.81894
58716012	chr20:58716012:A:G	2.46985e-08	3.00072	-0.952334	2.09024e-05	3.06955	-0.963803	0.000130969	2.58581	-0.888985
58716273	chr20:58716273:A:G	2.26529e-10	-0.815983	-1.82726	1.29357e-07	-1.15722	-1.82207	1.34782e-06	-1.05474	-1.82491
58716374	chr20:58716374:A:G	7.76586e-10	0.170247	-1.58146	8.75532e-07	0.523785	-1.59082	5.52028e-06	0.0950781	-1.56478
58716479	chr20:58716479:G:A	1.52079e-09	-2.31606e-10	-0.739128	1.3611e-06	-2.31606e-10	-0.625819	1.10322e-05	-2.31606e-10	-0.777315
58716486	chr20:58716486:C:A	6.78965e-09	-2.31606e-10	0.75704	6.33376e-06	-2.31606e-10	0.911783	5.7614e-05	-2.31606e-10	0.875636
58716647	chr20:58716647:G:A	7.14685e-10	-2.31606e-10	-1.49427	5.20685e-07	-2.31606e-10	-1.58672	4.89535e-06	-2.31606e-10	-1.58984
58716927	chr20:58716927:T:C	8.39345e-10	0.278774	-1.61227	9.68822e-07	0.623976	-1.58976	6.02853e-06	0.157049	-1.53868
58717039	chr20:58717039:T:A	2.31624e-10	-0.802747	-1.81825	1.32032e-07	-1.14642	-1.8124	1.37542e-06	-1.04361	-1.81577
58717061	chr20:58717061:G:A	8.54575e-11	-1.89487	-1.72322	6.83748e-08	-1.85592	-1.76094	6.36872e-07	-1.8988	-1.73052
58717067	chr20:58717067:A:C	2.05788e-10	-1.61523	-1.12404	1.35052e-07	-1.84327	-1.09294	1.4338e-06	-1.74631	-1.07149
58717165	chr20:58717165:T:C	1.37374e-09	1.00635	-1.84718	6.66955e-07	0.495348	-1.83449	9.76963e-06	0.937343	-1.83619
58717242	chr20:58717242:G:T	6.31159e-10	-1.61856	-9.89384e-10	4.87196e-07	-1.6532	-9.89384e-10	5.11229e-06	-1.54648	-9.89384e-10
58717771	chr20:58717771:G:A	7.45839e-10	-2.31606e-10	-1.45161	6.52623e-07	-2.31606e-10	-1.36087	5.94217e-06	-2.31606e-10	-1.39606
58717832	chr20:58717832:G:A	8.69433e-09	2.74947	-1.74516	6.86568e-06	2.76232	-1.7699	4.24999e-05	2.32242	-1.75105
58717958	chr20:58717958:C:T	8.32323e-11	-1.9123	-1.73218	6.61468e-08	-1.88032	-1.76967	6.21398e-07	-1.91219	-1.74172
58718033	chr20:58718033:A:G	9.59847e-10	0.397644	-1.59699	1.17225e-06	0.792958	-1.56815	7.35072e-06	0.328756	-1.51209
58718062	chr20:58718062:T:C	9.4626e-10	0.41894	-1.63254	1.15205e-06	0.812789	-1.60536	7.17029e-06	0.345308	-1.55349
58718294	chr20:58718294:G:T	4.47673e-09	1.98873	-1.6482	2.102e-06	1.55065	-1.74187	1.4791e-05	1.24892	-1.73304
58718393	chr20:58718393:C:T	4.91191e-10	-1.86928	-9.89384e-10	3.79602e-07	-1.90274	-9.89384e-10	3.68869e-06	-1.87286	-9.89384e-10
58718421	chr20:58718421:G:A	1.28259e-08	3.13207	-1.73896	1.00542e-05	3.13854	-1.76466	6.16503e-05	2.68758	-1.74423
58718548	chr20:58718548:T:C	5.3504e-10	-2.31606e-10	-1.78377	4.31139e-07	-2.31606e-10	-1.77544	4.13435e-06	-2.31606e-10	-1.7588
58718963	chr20:58718963:T:C	3.63075e-10	-0.484002	-1.6875	1.99782e-07	-0.90495	-1.63969	2.10193e-06	-0.775168	-1.66011
58719220	chr20:58719220:T:G	6.11492e-10	-1.65021	-9.89384e-10	4.33098e-07	-1.7709	-9.89384e-10	4.29045e-06	-1.72174	-9.89384e-10
58719751	chr20:58719751:A:T	5.03129e-10	-2.31606e-10	-1.84527	3.99675e-07	-2.31606e-10	-1.85122	3.77584e-06	-2.31606e-10	-1.84951
58719809	chr20:58719809:G:A	5.65802e-10	-2.31606e-10	-1.72787	4.25672e-07	-2.31606e-10	-1.7882	4.09243e-06	-2.31606e-10	-1.76899
58720073	chr20:58720073:A:G	2.0045e-10	-1.0096	-1.75595	2.06977e-07	-0.762195	-1.74707	1.32021e-06	-1.17546	-1.72487
58720221	chr20:58720221:G:A	1.42637e-10	-1.39355	-1.71226	1.3758e-07	-1.15604	-1.76161	1.24631e-06	-1.19376	-1.76418
58720485	chr20:58720485:A:T	2.90313e-10	-0.581089	-1.81407	1.59916e-07	-1.02002	-1.7472	1.73632e-06	-0.872332	-1.75403
58720629	chr20:58720629:G:T	1.06592e-09	0.603414	-1.69794	8.79489e-07	0.5818	-1.64433	1.21757e-05	0.992994	-1.67168
58720638	chr20:58720638:T:A	5.28629e-10	-2.31606e-10	-1.79583	4.1489e-07	-2.31606e-10	-1.81385	3.83428e-06	-2.31606e-10	-1.83415
58720883	chr20:58720883:C:T	3.73197e-09	2.00444	-1.84587	1.9548e-06	1.58673	-1.85056	1.40182e-05	1.313	-1.85077
58721097	chr20:58721097:G:A	6.22467e-10	-2.31606e-10	-1.63243	5.04862e-07	-2.31606e-10	-1.61758	5.06942e-06	-2.31606e-10	-1.5549
58721208	chr20:58721208:A:T	5.14483e-10	-2.31606e-10	-1.82295	4.0012e-07	-2.31606e-10	-1.8501	3.78221e-06	-2.31606e-10	-1.84782
58721228	chr20:58721228:G:T	5.35486e-10	-2.31606e-10	-1.78294	4.11468e-07	-2.31606e-10	-1.82213	3.87797e-06	-2.31606e-10	-1.82282
58721381	chr20:58721381:C:T	5.52549e-10	-2.31606e-10	-1.75157	4.65959e-07	-2.31606e-10	-1.69777	4.35527e-06	-2.31606e-10	-1.70674
58722584	chr20:58722584:C:T	1.61749e-09	-2.31606e-10	-0.677483	1.39573e-06	-2.31606e-10	-0.600695	1.35484e-05	-2.31606e-10	-0.571864
58722973	chr20:58722973:G:A	1.50257e-10	-1.40427	-1.64949	1.13584e-07	-1.43921	-1.67011	8.50241e-07	-1.72007	-1.6203
58722988	chr20:58722988:G:A	4.21601e-09	0.28053	-9.89384e-10	3.93137e-06	0.434877	-9.89384e-10	3.0661e-05	0.244863	-9.89384e-10
58723048	chr20:58723048:C:T	1.75129e-10	-1.37861	-1.52198	1.46471e-07	-1.43764	-1.41739	1.09651e-06	-1.71095	-1.37505
58723259	chr20:58723259:A:C	7.25146e-09	-2.31606e-10	0.822842	7.29854e-06	-2.31606e-10	1.05356	6.58009e-05	-2.31606e-10	1.0085
58723571	chr20:58723571:G:A	1.73766e-10	-1.43582	-1.47259	1.45979e-07	-1.4969	-1.36151	1.11609e-06	-1.74966	-1.31863
58723589	chr20:58723589:C:T	5.99725e-10	-2.31606e-10	-1.66964	4.99259e-07	-2.31606e-10	-1.62874	4.87609e-06	-2.31606e-10	-1.59379
58723597	chr20:58723597:G:A	7.16296e-10	-2.31606e-10	-1.49202	5.25464e-07	-2.31606e-10	-1.57759	4.98459e-06	-2.31606e-10	-1.57178
58723611	chr20:58723611:C:T	8.94285e-10	-2.31606e-10	-1.27009	8.56078e-07	-2.31606e-10	-1.0895	8.02033e-06	-2.31606e-10	-1.09615
58723974	chr20:58723974:GGAGGAGGAA:G	4.96323e-10	-0.152986	-1.7059	5.28583e-07	0.0687047	-1.64037	2.36286e-06	-0.653224	-1.66503
58724465	chr20:58724465:G:A	5.01202e-10	-2.31606e-10	-1.84911	4.02368e-07	-2.31606e-10	-1.8445	3.80379e-06	-2.31606e-10	-1.84213
58724510	chr20:58724510:T:C	1.52119e-10	-1.48275	-1.5587	1.14514e-07	-1.51567	-1.5855	8.86124e-07	-1.76864	-1.53039
58724996	chr20:58724996:T:C	9.8893e-10	-2.31606e-10	-1.16949	7.02463e-07	-2.31606e-10	-1.28727	6.54236e-06	-2.31606e-10	-1.29983
58725196	chr20:58725196:G:A	5.87036e-10	-0.0533164	-1.63771	4.81716e-07	-0.0371621	-1.62735	7.06848e-06	0.334637	-1.55712
58725432	chr20:58725432:A:G	6.42402e-09	-2.31606e-10	0.701683	5.88859e-06	-2.31606e-10	0.838905	6.11623e-05	-2.31606e-10	0.9354
58725688	chr20:58725688:C:G	1.72914e-10	-1.45105	-1.46227	1.30119e-07	-1.48388	-1.48954	9.97175e-07	-1.74881	-1.43215
58726001	chr20:58726001:C:A	1.82195e-10	-1.35974	-1.5013	1.50791e-07	-1.38727	-1.43871	1.01596e-06	-1.69046	-1.47184
58726228	chr20:58726228:C:T	1.49006e-10	-1.51203	-1.5501	1.14198e-07	-1.5436	-1.56034	8.76707e-07	-1.78511	-1.5246
58726258	chr20:58726258:T:C	6.44101e-10	-0.49746	-1.1008	7.71419e-07	-0.276121	-0.917515	3.80717e-06	-0.918208	-0.923036
58726259	chr20:58726259:G:A	7.36021e-09	-2.31606e-10	0.837729	7.46082e-06	-2.31606e-10	1.07555	6.70443e-05	-2.31606e-10	1.02722
58726260	chr20:58726260:C:T	8.74086e-10	-2.31606e-10	-1.29294	6.28887e-07	-2.31606e-10	-1.39792	5.87072e-06	-2.31606e-10	-1.40815
58726342	chr20:58726342:T:C	5.39625e-10	-2.31606e-10	-1.77524	4.61186e-07	-2.31606e-10	-1.70807	4.37204e-06	-2.31606e-10	-1.7029
58726545	chr20:58726545:T:C	6.29876e-09	2.49429	-1.8123	3.06327e-06	2.03682	-1.85145	2.17321e-05	1.75231	-1.85165
58726599	chr20:58726599:T:G	6.00762e-09	-2.31606e-10	0.634668	5.4931e-06	-2.31606e-10	0.769381	5.70039e-05	-2.31606e-10	0.864989
58726750	chr20:58726750:T:C	5.29856e-10	-2.31606e-10	-1.79351	4.13548e-07	-2.31606e-10	-1.81709	3.99655e-06	-2.31606e-10	-1.7927
58726853	chr20:58726853:G:A	1.45971e-10	-1.48068	-1.60202	1.10695e-07	-1.51329	-1.62181	8.48685e-07	-1.76622	-1.57598
58727119	chr20:58727119:G:A	1.2964e-10	-1.36874	-1.83261	1.37145e-07	-1.08286	-1.83796	1.19879e-06	-1.15253	-1.84428
58727742	chr20:58727742:A:G	5.11911e-10	-2.31606e-10	-1.82797	4.0342e-07	-2.31606e-10	-1.84189	3.92661e-06	-2.31606e-10	-1.81035
58728086	chr20:58728086:C:T	1.41064e-10	-1.43187	-1.68504	1.06954e-07	-1.4671	-1.70237	8.04737e-07	-1.73777	-1.6576
58728144	chr20:58728144:G:A	1.49937e-10	-1.46022	-1.59568	1.24997e-07	-1.4858	-1.52778	8.48597e-07	-1.75244	-1.58986
58728390	chr20:58728390:T:A	4.98428e-09	-2.31606e-10	0.447929	4.44056e-06	-2.31606e-10	0.556668	3.97237e-05	-2.31606e-10	0.503818
58729174	chr20:58729174:T:TA	1.28042e-10	-1.59119	-1.62257	1.0516e-07	-1.61825	-1.56813	7.70617e-07	-1.83007	-1.60862
58729217	chr20:58729217:C:T	9.80321e-10	-0.519497	-0.658739	1.1971e-06	-0.311586	-0.442627	5.94339e-06	-0.94368	-0.45217
58729256	chr20:58729256:G:A	5.53476e-09	-2.31606e-10	0.552687	5.4328e-06	-2.31606e-10	0.758344	4.98879e-05	-2.31606e-10	0.731649
58729268	chr20:58729268:G:A	4.91898e-09	-2.31606e-10	0.43474	4.80344e-06	-2.31606e-10	0.63522	4.41489e-05	-2.31606e-10	0.609438
58729356	chr20:58729356:T:G	5.01675e-10	-2.31606e-10	-1.84816	3.99511e-07	-2.31606e-10	-1.85162	3.76885e-06	-2.31606e-10	-1.85136
58729573	chr20:58729573:A:G	1.25251e-10	-1.60363	-1.63217	9.53808e-08	-1.63869	-1.6453	7.60385e-07	-1.83843	-1.61363
58729599	chr20:58729599:C:A	5.12001e-10	-2.31606e-10	-1.82779	4.03585e-07	-2.31606e-10	-1.84148	3.86259e-06	-2.31606e-10	-1.82679
58729728	chr20:58729728:A:G	4.59692e-09	-2.31606e-10	0.367026	4.46007e-06	-2.31606e-10	0.561052	4.12205e-05	-2.31606e-10	0.540806
58730574	chr20:58730574:T:C	7.58494e-10	-2.31606e-10	-1.43478	5.50845e-07	-2.31606e-10	-1.53041	5.24183e-06	-2.31606e-10	-1.52146
58730689	chr20:58730689:C:T	5.16772e-10	-2.31606e-10	-1.81851	4.1806e-07	-2.31606e-10	-1.80624	3.97774e-06	-2.31606e-10	-1.79742
58730714	chr20:58730714:G:T	8.53874e-11	-1.85707	-1.76185	7.05652e-08	-1.79597	-1.78936	6.35754e-07	-1.8595	-1.77157
58730795	chr20:58730795:G:A	1.64782e-10	-1.15284	-1.80865	1.70641e-07	-0.870837	-1.83147	1.54029e-06	-0.913646	-1.83251
58731656	chr20:58731656:G:A	1.50987e-10	-1.20792	-1.841	1.66097e-07	-0.884851	-1.84444	1.43802e-06	-0.965185	-1.84968
58732473	chr20:58732473:T:C	1.3618e-10	-1.3069	-1.84524	1.45886e-07	-1.00949	-1.84955	1.27984e-06	-1.08103	-1.85037
58732861	chr20:58732861:T:A	1.46657e-10	-1.22676	-1.85126	1.60891e-07	-0.909659	-1.85148	1.40693e-06	-0.985599	-1.85112
58733001	chr20:58733001:T:C	5.28414e-10	-2.31606e-10	-1.79624	4.47651e-07	-2.31606e-10	-1.73785	4.24387e-06	-2.31606e-10	-1.73265
58733138	chr20:58733138:G:A	5.53171e-10	-2.31606e-10	-1.75045	4.67865e-07	-2.31606e-10	-1.69369	4.58818e-06	-2.31606e-10	-1.65465
58733726	chr20:58733726:T:C	4.66052e-10	-1.92182	-9.89384e-10	3.7813e-07	-1.90663	-9.89384e-10	3.52126e-06	-1.91931	-9.89384e-10
58734178	chr20:58734178:A:G	1.11033e-09	-0.555211	-0.498494	1.34532e-06	-0.35833	-0.279149	6.81703e-06	-0.979773	-0.278932
58734779	chr20:58734779:T:G	6.09897e-10	-2.31606e-10	-1.65283	5.39756e-07	-2.31606e-10	-1.55075	4.9875e-06	-2.31606e-10	-1.5712
58734817	chr20:58734817:G:A	6.31462e-09	-2.31606e-10	0.684507	6.60149e-06	-2.31606e-10	0.953184	5.92614e-05	-2.31606e-10	0.903827
58734872	chr20:58734872:C:A	5.52081e-10	-2.31606e-10	-1.75242	4.75694e-07	-2.31606e-10	-1.67709	4.42823e-06	-2.31606e-10	-1.69013
58735671	chr20:58735671:T:C	1.23337e-10	-1.44555	-1.80565	1.27374e-07	-1.17888	-1.81586	1.12153e-06	-1.24324	-1.82019
58735750	chr20:58735750:G:T	1.25998e-10	-1.39199	-1.83786	1.31468e-07	-1.11945	-1.84366	1.16163e-06	-1.18262	-1.84569
58736191	chr20:58736191:GTGA:G	5.56844e-10	-2.31606e-10	-1.74383	4.80542e-07	-2.31606e-10	-1.66695	4.56807e-06	-2.31606e-10	-1.65904
58736710	chr20:58736710:A:G	5.91884e-10	-1.6828	-9.89384e-10	4.37476e-07	-1.76084	-9.89384e-10	4.38713e-06	-1.69945	-9.89384e-10
58737096	chr20:58737096:C:T	6.43648e-10	-2.31606e-10	-1.59896	5.47859e-07	-2.31606e-10	-1.53585	5.05415e-06	-2.31606e-10	-1.55792
58737398	chr20:58737398:G:A	1.27396e-10	-1.38922	-1.82959	1.33779e-07	-1.10661	-1.83907	1.17366e-06	-1.17729	-1.84072
58737555	chr20:58737555:G:A	8.52814e-10	-1.31757	-9.89384e-10	1.08124e-06	-0.856	-9.89384e-10	7.41649e-06	-1.17442	-9.89384e-10
58737762	chr20:58737762:G:A	5.07539e-10	-2.31606e-10	-1.83654	4.01277e-07	-2.31606e-10	-1.84721	3.8324e-06	-2.31606e-10	-1.83464
58737895	chr20:58737895:T:A	7.52461e-10	-2.31606e-10	-1.44277	6.43762e-07	-2.31606e-10	-1.37454	5.56138e-06	-2.31606e-10	-1.46228
58738433	chr20:58738433:C:T	5.18514e-10	-2.31606e-10	-1.81515	4.29807e-07	-2.31606e-10	-1.77853	4.0504e-06	-2.31606e-10	-1.77931
58738697	chr20:58738697:A:G	8.10563e-10	-2.31606e-10	-1.36839	6.7552e-07	-2.31606e-10	-1.32638	6.8103e-06	-2.31606e-10	-1.25969
58738874	chr20:58738874:A:C	5.96501e-10	-2.31606e-10	-1.67503	4.95665e-07	-2.31606e-10	-1.63597	4.69709e-06	-2.31606e-10	-1.63119
58739080	chr20:58739080:C:T	2.04461e-10	-1.70293	-1.0428	1.74111e-07	-1.76848	-0.913697	1.72375e-06	-1.66449	-0.969132
58739505	chr20:58739505:A:G	5.0621e-10	-2.31606e-10	-1.83916	4.07242e-07	-2.31606e-10	-1.83246	3.77555e-06	-2.31606e-10	-1.84958
58739538	chr20:58739538:A:C	7.67717e-10	-1.42269	-9.89384e-10	6.11622e-07	-1.42575	-9.89384e-10	7.03895e-06	-1.22667	-9.89384e-10
58739921	chr20:58739921:T:C	5.36302e-09	-2.31606e-10	0.521166	6.9509e-06	-2.31606e-10	1.00476	6.03502e-05	-2.31606e-10	0.922035
58740225	chr20:58740225:T:G	5.11704e-10	-2.31606e-10	-1.82837	4.1172e-07	-2.31606e-10	-1.82152	3.80562e-06	-2.31606e-10	-1.84165
58740425	chr20:58740425:C:T	5.14316e-10	-2.31606e-10	-1.82328	4.26443e-07	-2.31606e-10	-1.78639	4.04017e-06	-2.31606e-10	-1.78184
58740496	chr20:58740496:C:G	8.78946e-10	-2.31606e-10	-1.28739	6.86051e-07	-2.31606e-10	-1.31091	6.34754e-06	-2.31606e-10	-1.33006
58740708	chr20:58740708:G:A	9.40449e-10	-1.21976	-9.89384e-10	5.98132e-07	-1.44805	-9.89384e-10	6.70983e-06	-1.27456	-9.89384e-10
58740712	chr20:58740712:G:A	5.00531e-10	-2.31606e-10	-1.85045	3.99829e-07	-2.31606e-10	-1.85083	3.77548e-06	-2.31606e-10	-1.8496
58740969	chr20:58740969:G:T	1.32917e-09	-2.31606e-10	-0.873802	1.17332e-06	-2.31606e-10	-0.774272	1.21453e-05	-2.31606e-10	-0.681189
58741054	chr20:58741054:C:T	9.50477e-10	-2.31606e-10	-1.20915	7.43969e-07	-2.31606e-10	-1.22987	7.73507e-06	-2.31606e-10	-1.13237
58741175	chr20:58741175:C:T	2.89388e-10	-1.61923	-0.779119	3.37938e-07	-1.40193	-0.617072	2.93168e-06	-1.45905	-0.643506
58741408	chr20:58741408:G:C	1.38839e-10	-1.52948	-1.60332	1.6785e-07	-1.28651	-1.43229	1.56103e-06	-1.34321	-1.38958
58741983	chr20:58741983:A:G	5.61909e-10	-0.253712	-1.48106	5.81733e-07	-0.110368	-1.36549	2.89863e-06	-0.739407	-1.37449
58742079	chr20:58742079:T:C	1.54255e-08	1.57766	-9.89384e-10	1.31709e-05	1.6439	-9.89384e-10	5.52247e-05	0.833281	-9.89384e-10
58742096	chr20:58742096:T:A	5.27141e-10	-2.31606e-10	-1.79865	4.32585e-07	-2.31606e-10	-1.77209	4.03255e-06	-2.31606e-10	-1.78373
58742191	chr20:58742191:G:A	1.34301e-09	0.0579894	-0.921439	1.20171e-06	0.035221	-0.785585	1.52388e-05	0.39305	-0.847333
58742392	chr20:58742392:C:T	5.81819e-10	0.105251	-1.80521	5.73293e-07	0.272736	-1.7632	2.68248e-06	-0.4263	-1.76509
58742447	chr20:58742447:A:G	3.20477e-10	-0.700706	-1.5956	2.45454e-07	-0.854452	-1.4843	1.62757e-06	-1.25198	-1.43906
58742772	chr20:58742772:G:C	1.17253e-08	2.74923	-1.44584	5.29397e-06	2.288	-1.55554	3.65875e-05	1.98678	-1.5652
58742826	chr20:58742826:G:A	8.44864e-10	-2.31606e-10	-1.32694	6.58865e-07	-2.31606e-10	-1.35135	6.11304e-06	-2.31606e-10	-1.36771
58743193	chr20:58743193:G:A	4.66423e-10	-1.92102	-9.89384e-10	3.74101e-07	-1.91734	-9.89384e-10	3.51195e-06	-1.92196	-9.89384e-10
58743381	chr20:58743381:C:G	8.1292e-11	-1.92175	-1.74632	6.57466e-08	-1.88726	-1.7688	6.13743e-07	-1.89962	-1.76669
58743388	chr20:58743388:G:T	5.01178e-10	-2.31606e-10	-1.84915	3.99927e-07	-2.31606e-10	-1.85058	3.77559e-06	-2.31606e-10	-1.84957
58743738	chr20:58743738:T:C	1.02534e-10	-1.91374	-1.52218	1.09466e-07	-1.83281	-1.31344	1.04067e-06	-1.86632	-1.27194
58743829	chr20:58743829:G:A	5.09787e-10	-2.31606e-10	-1.83212	4.2207e-07	-2.31606e-10	-1.7967	3.94496e-06	-2.31606e-10	-1.80569
58744072	chr20:58744072:G:A	3.26967e-09	-2.31606e-10	0.0263292	2.78194e-06	-2.31606e-10	0.0890378	2.76886e-05	-2.31606e-10	0.142891
58744114	chr20:58744114:A:G	1.06122e-09	-1.09894	-9.89384e-10	2.10318e-06	-0.190659	-9.89384e-10	9.00398e-06	-0.980464	-9.89384e-10
58744431	chr20:58744431:G:A	8.62418e-10	-2.31606e-10	-1.30638	6.71024e-07	-2.31606e-10	-1.33306	6.21585e-06	-2.31606e-10	-1.35103
58744613	chr20:58744613:T:C	6.34486e-09	-2.31606e-10	0.689285	6.45378e-06	-2.31606e-10	0.930554	5.72355e-05	-2.31606e-10	0.869045
58744698	chr20:58744698:ATTGT:A	8.43125e-10	-2.31606e-10	-1.329	7.26128e-07	-2.31606e-10	-1.25414	6.2238e-06	-2.31606e-10	-1.34975
58744965	chr20:58744965:C:T	7.68198e-10	-2.31606e-10	-1.42207	6.01487e-07	-2.31606e-10	-1.44246	5.58843e-06	-2.31606e-10	-1.45743
58744977	chr20:58744977:T:C	1.4778e-08	-2.31606e-10	1.53478	1.74273e-05	-2.31606e-10	1.92393	0.0001493	-2.31606e-10	1.82783
58745489	chr20:58745489:C:T	2.25107e-09	-0.346954	-9.89384e-10	2.13841e-06	-0.174047	-9.89384e-10	2.64406e-05	0.0967708	-9.89384e-10
58745567	chr20:58745567:G:A	3.3169e-10	-0.573526	-1.68839	3.32198e-07	-0.425088	-1.61105	1.7616e-06	-0.990739	-1.62117
58745666	chr20:58745666:G:A	5.34851e-10	-2.31606e-10	-1.78413	4.37558e-07	-2.31606e-10	-1.76066	4.2684e-06	-2.31606e-10	-1.72689
58745918	chr20:58745918:G:A	2.21947e-08	1.52329	0.418201	2.20776e-05	1.54477	0.615682	0.00040867	2.19383	0.640948
58746069	chr20:58746069:G:T	6.49452e-10	-2.31606e-10	-1.58999	4.92712e-07	-2.31606e-10	-1.64194	5.08352e-06	-2.31606e-10	-1.55213
58746278	chr20:58746278:G:A	1.27531e-09	-2.31606e-10	-0.915173	8.01463e-07	-2.31606e-10	-1.15543	7.74615e-06	-2.31606e-10	-1.13093
58746365	chr20:58746365:C:G	1.21551e-10	-1.41739	-1.8484	1.05813e-07	-1.33956	-1.84064	8.73777e-07	-1.47627	-1.83679
58746491	chr20:58746491:C:T	1.64333e-10	-1.89394	-1.07028	1.30671e-07	-1.91915	-1.05003	1.36693e-06	-1.89783	-0.967727
58746633	chr20:58746633:C:T	6.16486e-10	-2.31606e-10	-1.64208	5.77873e-07	-2.31606e-10	-1.48251	5.58323e-06	-2.31606e-10	-1.45836
58746640	chr20:58746640:G:A	4.99921e-10	-2.31606e-10	-1.85167	4.08061e-07	-2.31606e-10	-1.83045	3.86244e-06	-2.31606e-10	-1.82683
58746765	chr20:58746765:G:A	5.01309e-10	-2.31606e-10	-1.84889	3.99636e-07	-2.31606e-10	-1.85131	3.77278e-06	-2.31606e-10	-1.85032
58746769	chr20:58746769:G:C	6.90902e-10	-2.31606e-10	-1.52812	5.407e-07	-2.31606e-10	-1.549	5.02423e-06	-2.31606e-10	-1.56386
58746979	chr20:58746979:G:A	2.11009e-09	-2.31606e-10	-0.41163	1.74656e-06	-2.31606e-10	-0.376461	1.62564e-05	-2.31606e-10	-0.389641
58747094	chr20:58747094:A:G	9.43915e-10	-2.31606e-10	-1.21608	8.02665e-07	-2.31606e-10	-1.15393	7.31536e-06	-2.31606e-10	-1.18815
58747218	chr20:58747218:T:A	5.38333e-10	-2.31606e-10	-1.77764	4.68586e-07	-2.31606e-10	-1.69215	4.29019e-06	-2.31606e-10	-1.7218
58747262	chr20:58747262:G:T	5.47679e-10	-2.31606e-10	-1.76043	4.11366e-07	-2.31606e-10	-1.82238	3.97487e-06	-2.31606e-10	-1.79814
58747367	chr20:58747367:C:T	1.50176e-10	-1.34926	-1.70505	1.01706e-07	-1.48419	-1.73559	1.21014e-06	-1.32432	-1.66307
58747831	chr20:58747831:C:T	8.52423e-10	-2.31606e-10	-1.31803	7.80796e-07	-2.31606e-10	-1.18155	7.18493e-06	-2.31606e-10	-1.20614
58748247	chr20:58748247:G:A	8.25008e-10	-2.31606e-10	-1.35072	6.45641e-07	-2.31606e-10	-1.37162	5.70974e-06	-2.31606e-10	-1.43596
58748934	chr20:58748934:G:A	2.17367e-09	-2.31606e-10	-0.381943	2.06051e-06	-2.31606e-10	-0.211156	1.80044e-05	-2.31606e-10	-0.287513
58749087	chr20:58749087:G:A	5.2059e-10	-2.31606e-10	-1.81115	4.46962e-07	-2.31606e-10	-1.73939	4.09992e-06	-2.31606e-10	-1.76716
58749977	chr20:58749977:GGGCGGCTGGATTGAA:G	1.45483e-10	-1.59908	-1.48697	1.0105e-07	-1.69112	-1.53513	1.20176e-06	-1.5767	-1.41764
58749994	chr20:58749994:A:AGT	1.55152e-10	-1.60686	-1.41485	1.07387e-07	-1.69772	-1.46771	1.28924e-06	-1.58482	-1.33926
58750369	chr20:58750369:C:T	6.49229e-10	-1.59033	-9.89384e-10	7.56999e-07	-1.21251	-9.89384e-10	4.68076e-06	-1.63467	-9.89384e-10
58750864	chr20:58750864:G:A	8.64387e-10	-2.31606e-10	-1.30409	6.87545e-07	-2.31606e-10	-1.30874	6.55886e-06	-2.31606e-10	-1.29731
58750954	chr20:58750954:ACT:A	8.85886e-11	-1.91005	-1.67206	8.19994e-08	-1.83769	-1.59746	7.67449e-07	-1.8155	-1.62731
58751313	chr20:58751313:G:C	7.15769e-10	-2.31606e-10	-1.49276	5.62323e-07	-2.31606e-10	-1.50979	5.05599e-06	-2.31606e-10	-1.55756
58751433	chr20:58751433:A:G	9.11741e-11	-1.76958	-1.78377	7.07166e-08	-1.8361	-1.74708	7.29544e-07	-1.75726	-1.7362
58751486	chr20:58751486:G:A	7.74051e-10	-2.31606e-10	-1.41448	7.5245e-07	-2.31606e-10	-1.21853	6.65625e-06	-2.31606e-10	-1.28257
58751653	chr20:58751653:G:A	1.55391e-09	-2.31606e-10	-0.717586	1.24948e-06	-2.31606e-10	-0.711386	1.13867e-05	-2.31606e-10	-0.745684
58751767	chr20:58751767:C:G	1.1676e-10	-1.64947	-1.65653	8.45512e-08	-1.76291	-1.6416	9.03186e-07	-1.6487	-1.63126
58751820	chr20:58751820:A:G	1.11562e-10	-1.66952	-1.68202	8.11145e-08	-1.77864	-1.66737	8.62642e-07	-1.66947	-1.65641
58752445	chr20:58752445:G:C	6.68442e-10	-2.31606e-10	-1.56117	6.34019e-07	-2.31606e-10	-1.38979	6.11696e-06	-2.31606e-10	-1.36707
58752563	chr20:58752563:C:T	8.89763e-11	-1.72744	-1.85031	6.62158e-08	-1.81513	-1.83381	6.89333e-07	-1.71602	-1.83414
58752720	chr20:58752720:C:T	7.85149e-10	-2.31606e-10	-1.40024	6.24148e-07	-2.31606e-10	-1.40548	5.95089e-06	-2.31606e-10	-1.39459
58752835	chr20:58752835:G:A	5.57393e-10	-2.31606e-10	-1.74284	4.55684e-07	-2.31606e-10	-1.72007	4.11581e-06	-2.31606e-10	-1.76329
58753438	chr20:58753438:C:G	1.76095e-09	-0.592506	-9.89384e-10	2.09128e-06	-0.196333	-9.89384e-10	1.94453e-05	-0.210523	-9.89384e-10
58753465	chr20:58753465:C:T	6.97536e-10	-2.31606e-10	-1.51856	6.11374e-07	-2.31606e-10	-1.42616	6.16958e-06	-2.31606e-10	-1.3585
58753543	chr20:58753543:T:C	8.44965e-10	-2.31606e-10	-1.32682	6.69351e-07	-2.31606e-10	-1.33556	6.29844e-06	-2.31606e-10	-1.33783
58753943	chr20:58753943:G:A	2.04346e-09	-2.31606e-10	-0.443716	1.22334e-06	-2.31606e-10	-0.732528	1.19303e-05	-2.31606e-10	-0.699046
58754233	chr20:58754233:A:G	8.16582e-09	0.941596	-9.89384e-10	1.13036e-05	1.49101	-9.89384e-10	0.000106413	1.4892	-9.89384e-10
58754458	chr20:58754458:G:A	6.58139e-10	-2.31606e-10	-1.5767	5.16961e-07	-2.31606e-10	-1.5939	4.6919e-06	-2.31606e-10	-1.63229
58754784	chr20:58754784:G:A	5.30765e-10	-2.31606e-10	-1.7918	4.03788e-07	-2.31606e-10	-1.84098	3.80274e-06	-2.31606e-10	-1.84241
58754935	chr20:58754935:G:A	1.39064e-10	-1.3535	-1.77768	8.06001e-08	-1.62704	-1.82532	9.38963e-07	-1.44074	-1.80037
58754978	chr20:58754978:T:G	8.68253e-10	-2.31606e-10	-1.29963	7.45782e-07	-2.31606e-10	-1.22743	7.26997e-06	-2.31606e-10	-1.19438
58755102	chr20:58755102:C:G	2.63943e-10	-1.64972	-0.840665	1.99061e-07	-1.76449	-0.783762	2.04733e-06	-1.66692	-0.794667
58755274	chr20:58755274:C:T	1.2576e-10	-1.52456	-1.70718	7.47546e-08	-1.75244	-1.77522	8.58448e-07	-1.60349	-1.72727
58755375	chr20:58755375:G:A	9.14821e-11	-1.75281	-1.79717	9.05179e-08	-1.52545	-1.81086	7.98176e-07	-1.59291	-1.81065
58755464	chr20:58755464:A:G	1.29026e-09	0.0602295	-0.963746	3.61803e-07	-0.801861	-1.14891	5.98111e-06	-0.261129	-1.12839
58755513	chr20:58755513:T:C	2.51658e-10	-0.709788	-1.82826	1.00561e-07	-1.37946	-1.85164	1.44113e-06	-0.961033	-1.85167
58755624	chr20:58755624:A:T	5.63532e-10	-2.31606e-10	-1.73189	4.75313e-07	-2.31606e-10	-1.67789	4.4912e-06	-2.31606e-10	-1.67601
58756025	chr20:58756025:T:C	2.29631e-10	-0.783319	-1.84632	3.10005e-07	-0.259991	-1.84529	1.91934e-06	-0.687404	-1.83874
58756076	chr20:58756076:C:G	5.96604e-08	2.93031	-9.89384e-10	2.314e-05	2.20745	-9.89384e-10	0.000305754	2.54465	-9.89384e-10
58756077	chr20:58756077:G:A	1.60762e-10	-1.79831	-1.18788	1.25959e-07	-1.83647	-1.16944	1.342e-06	-1.76863	-1.11534
58756080	chr20:58756080:TAA:T	6.50815e-10	-2.31606e-10	-1.58789	5.94691e-07	-2.31606e-10	-1.45383	5.17363e-06	-2.31606e-10	-1.53456
58756372	chr20:58756372:C:T	2.32406e-10	-0.834024	-1.7836	1.08455e-07	-1.49486	-1.66067	1.53204e-06	-1.08344	-1.66809
58756426	chr20:58756426:C:T	6.09426e-10	-2.31606e-10	-1.6536	4.39661e-07	-2.31606e-10	-1.75586	4.10539e-06	-2.31606e-10	-1.76583
58756603	chr20:58756603:G:A	4.68322e-10	-1.91696	-9.89384e-10	3.72373e-07	-1.92197	-9.89384e-10	3.55681e-06	-1.90926	-9.89384e-10
58757407	chr20:58757407:CTCAAACA:C	4.05326e-10	-0.297891	-1.76353	1.80947e-07	-0.884846	-1.75881	2.41206e-06	-0.52883	-1.76882
58757430	chr20:58757430:T:C	1.01303e-08	1.15717	-9.89384e-10	1.42832e-05	1.72497	-9.89384e-10	9.72621e-05	1.39928	-9.89384e-10
58757530	chr20:58757530:C:T	5.00146e-10	-2.31606e-10	-1.85122	3.99842e-07	-2.31606e-10	-1.8508	3.78622e-06	-2.31606e-10	-1.84676
58758179	chr20:58758179:C:T	1.0364e-10	-1.60151	-1.82368	6.63147e-08	-1.79933	-1.84812	7.2304e-07	-1.67004	-1.83238
58758556	chr20:58758556:T:G	5.11246e-10	-2.31606e-10	-1.82926	4.01746e-07	-2.31606e-10	-1.84605	3.79211e-06	-2.31606e-10	-1.84521
58759079	chr20:58759079:A:G	4.75461e-10	-1.90183	-9.89384e-10	4.04131e-07	-1.84013	-9.89384e-10	3.67195e-06	-1.87741	-9.89384e-10
58760121	chr20:58760121:G:A	5.95461e-10	-2.31606e-10	-1.67678	4.75392e-07	-2.31606e-10	-1.67773	4.46101e-06	-2.31606e-10	-1.68275
58760263	chr20:58760263:C:A	7.18903e-10	-2.31606e-10	-1.48839	5.80311e-07	-2.31606e-10	-1.4783	5.57034e-06	-2.31606e-10	-1.46067
58760338	chr20:58760338:T:C	5.32729e-10	-2.31606e-10	-1.7881	4.49669e-07	-2.31606e-10	-1.73336	4.17983e-06	-2.31606e-10	-1.74786
58760518	chr20:58760518:G:A	7.20296e-10	-2.31606e-10	-1.48645	4.92659e-07	-2.31606e-10	-1.64205	4.58491e-06	-2.31606e-10	-1.65536
58760555	chr20:58760555:G:A	8.60006e-10	-2.31606e-10	-1.30918	5.6746e-07	-2.31606e-10	-1.5007	5.25793e-06	-2.31606e-10	-1.51839
58760804	chr20:58760804:T:C	5.7838e-10	-2.31606e-10	-1.70588	4.5411e-07	-2.31606e-10	-1.72353	4.2264e-06	-2.31606e-10	-1.73678
58760981	chr20:58760981:C:T	1.27365e-09	-2.31606e-10	-0.916475	1.16959e-06	-2.31606e-10	-0.777458	1.00303e-05	-2.31606e-10	-0.872523
58761247	chr20:58761247:C:T	1.58851e-09	-2.31606e-10	-0.695565	1.07223e-06	-2.31606e-10	-0.864374	9.40742e-06	-2.31606e-10	-0.936631
58761324	chr20:58761324:A:G	9.1754e-10	-2.31606e-10	-1.24442	5.93989e-07	-2.31606e-10	-1.45501	5.70152e-06	-2.31606e-10	-1.4374
58761960	chr20:58761960:G:C	8.6282e-10	-2.31606e-10	-1.30591	5.6236e-07	-2.31606e-10	-1.50972	5.37941e-06	-2.31606e-10	-1.49555
58762071	chr20:58762071:T:C	1.80649e-09	-2.31606e-10	-0.566972	1.40928e-06	-2.31606e-10	-0.591029	1.65418e-05	-2.31606e-10	-0.372238
58762530	chr20:58762530:C:T	1.03479e-10	-1.88922	-1.53753	7.88017e-08	-1.91282	-1.56211	7.48599e-07	-1.91436	-1.55332
58762556	chr20:58762556:C:T	1.88644e-10	-0.974726	-1.85153	1.00431e-07	-1.38506	-1.84733	1.42958e-06	-0.973873	-1.84688
58762601	chr20:58762601:G:A	6.60797e-09	0.729917	-9.89384e-10	3.08528e-06	0.192529	-9.89384e-10	3.90962e-05	0.487895	-9.89384e-10
58762699	chr20:58762699:C:T	1.43039e-09	-2.31606e-10	-0.800414	1.13947e-06	-2.31606e-10	-0.803546	1.30583e-05	-2.31606e-10	-0.608706
58763058	chr20:58763058:G:A	6.94159e-10	-2.31606e-10	-1.52342	5.66993e-07	-2.31606e-10	-1.50152	6.22624e-06	-2.31606e-10	-1.34936
58763230	chr20:58763230:T:TC	5.00547e-10	-2.31606e-10	-1.85041	4.0169e-07	-2.31606e-10	-1.84619	3.77802e-06	-2.31606e-10	-1.84893
58763602	chr20:58763602:C:G	8.06923e-10	-2.31606e-10	-1.37289	5.33568e-07	-2.31606e-10	-1.56228	5.0942e-06	-2.31606e-10	-1.55003
58763618	chr20:58763618:T:C	2.08629e-10	-0.875754	-1.84981	1.07983e-07	-1.30942	-1.85047	1.57406e-06	-0.874245	-1.85023
58763751	chr20:58763751:G:A	1.25469e-09	-2.31606e-10	-0.93147	1.02968e-06	-2.31606e-10	-0.904862	1.0898e-05	-2.31606e-10	-0.789547
58763826	chr20:58763826:T:C	5.13118e-10	-2.31606e-10	-1.82561	3.99607e-07	-2.31606e-10	-1.85139	3.79853e-06	-2.31606e-10	-1.84352
58764157	chr20:58764157:T:C	9.23596e-11	-1.90279	-1.63764	7.65234e-08	-1.91779	-1.58648	7.54664e-07	-1.91959	-1.54002
58764201	chr20:58764201:T:G	1.946e-10	-1.91244	-0.882728	1.90354e-07	-1.92113	-0.671856	1.94996e-06	-1.9219	-0.588422
58764657	chr20:58764657:C:T	3.02155e-09	-1.39787	1.34528	1.97117e-06	-1.61195	1.35647	2.10082e-05	-1.52808	1.39486
58764837	chr20:58764837:C:T	7.68126e-11	-1.89866	-1.82608	5.96153e-08	-1.91608	-1.83788	5.59806e-07	-1.91809	-1.8402
58764845	chr20:58764845:G:A	5.18556e-10	-2.31606e-10	-1.81507	4.13282e-07	-2.31606e-10	-1.81774	3.85304e-06	-2.31606e-10	-1.82927
58764986	chr20:58764986:G:T	7.6437e-11	-1.89625	-1.8334	5.9355e-08	-1.91472	-1.84361	5.578e-07	-1.91698	-1.8449
58765476	chr20:58765476:C:T	5.41161e-10	-2.31606e-10	-1.7724	4.5961e-07	-2.31606e-10	-1.71149	4.20487e-06	-2.31606e-10	-1.74189
58765481	chr20:58765481:A:C	5.35466e-10	-2.31606e-10	-1.78298	4.53141e-07	-2.31606e-10	-1.72566	4.1532e-06	-2.31606e-10	-1.75425
58765740	chr20:58765740:A:G	2.49069e-09	-2.31606e-10	-0.245799	2.10381e-06	-2.31606e-10	-0.190363	1.92941e-05	-2.31606e-10	-0.21833
58766543	chr20:58766543:G:A	1.40828e-09	-2.31606e-10	-0.815992	1.1198e-06	-2.31606e-10	-0.820965	1.28112e-05	-2.31606e-10	-0.62781
58766573	chr20:58766573:C:A	5.00171e-10	-2.31606e-10	-1.85117	3.99565e-07	-2.31606e-10	-1.85149	3.76801e-06	-2.31606e-10	-1.85158
58766596	chr20:58766596:G:C	1.43635e-09	-2.31606e-10	-0.796255	1.14415e-06	-2.31606e-10	-0.799454	1.31171e-05	-2.31606e-10	-0.604215
58766785	chr20:58766785:C:T	5.78854e-09	-1.42326	2.02078	3.79009e-06	-1.62676	2.02504	4.40418e-05	-1.54982	2.15683
58767415	chr20:58767415:T:C	5.80047e-10	-2.31606e-10	-1.70301	4.98341e-07	-2.31606e-10	-1.63058	4.56915e-06	-2.31606e-10	-1.6588
58767733	chr20:58767733:T:C	5.60535e-10	-2.31606e-10	-1.73722	4.51602e-07	-2.31606e-10	-1.72907	4.74011e-06	-2.31606e-10	-1.62207
58768133	chr20:58768133:G:T	6.18788e-10	-1.63835	-9.89384e-10	6.04759e-07	-1.43704	-9.89384e-10	4.95984e-06	-1.57676	-9.89384e-10
58768768	chr20:58768768:T:C	1.39107e-09	-2.31606e-10	-0.828284	1.09257e-06	-2.31606e-10	-0.845579	1.21789e-05	-2.31606e-10	-0.678425
58768808	chr20:58768808:C:T	5.00547e-10	-2.31606e-10	-1.85041	4.01809e-07	-2.31606e-10	-1.84589	3.77847e-06	-2.31606e-10	-1.84881
58769063	chr20:58769063:C:T	5.3144e-10	-2.31606e-10	-1.79053	4.24912e-07	-2.31606e-10	-1.78998	4.04141e-06	-2.31606e-10	-1.78154
58769233	chr20:58769233:G:A	1.3062e-09	-2.31606e-10	-0.891235	1.03895e-06	-2.31606e-10	-0.895905	1.1819e-05	-2.31606e-10	-0.708418
58769370	chr20:58769370:T:C	3.94014e-09	-2.31606e-10	0.212855	3.30895e-06	-2.31606e-10	0.26252	3.98684e-05	-2.31606e-10	0.507453
58769445	chr20:58769445:C:T	9.93983e-10	-2.31606e-10	-1.1644	9.56246e-07	-2.31606e-10	-0.978852	8.23667e-06	-2.31606e-10	-1.06953
58769505	chr20:58769505:C:T	1.06052e-09	-2.31606e-10	-1.0996	1.02711e-06	-2.31606e-10	-0.907362	8.69921e-06	-2.31606e-10	-1.0149
58769589	chr20:58769589:G:A	1.81901e-09	-2.31606e-10	-0.560066	1.66649e-06	-2.31606e-10	-0.423392	1.69418e-05	-2.31606e-10	-0.348344
58769837	chr20:58769837:A:G	1.61593e-09	0.269498	-0.947949	4.54404e-07	-0.611308	-1.11157	7.10351e-06	-0.105826	-1.11171
58770039	chr20:58770039:C:T	3.77317e-08	2.47214	-9.89384e-10	5.19346e-05	3.01587	-9.89384e-10	0.000170562	1.96097	-9.89384e-10
58770074	chr20:58770074:C:T	2.17113e-09	-2.31606e-10	-0.383111	1.40025e-06	-2.31606e-10	-0.597462	2.49433e-05	-2.31606e-10	0.0384734
58770490	chr20:58770490:A:C	5.07449e-10	-2.31606e-10	-1.83672	4.10022e-07	-2.31606e-10	-1.82566	3.84062e-06	-2.31606e-10	-1.8325
58770585	chr20:58770585:T:A	1.53742e-09	-2.31606e-10	-0.728254	1.40473e-06	-2.31606e-10	-0.594267	1.41879e-05	-2.31606e-10	-0.525741
58770750	chr20:58770750:C:G	1.88534e-10	-0.984344	-1.84249	1.00316e-07	-1.38942	-1.84412	1.23014e-06	-1.13116	-1.83984
58770897	chr20:58770897:G:C	5.53773e-10	-2.31606e-10	-1.74936	4.32821e-07	-2.31606e-10	-1.77154	3.87816e-06	-2.31606e-10	-1.82277
58770964	chr20:58770964:C:T	1.23204e-09	-2.31606e-10	-0.949691	8.4594e-07	-2.31606e-10	-1.10142	1.25841e-05	-2.31606e-10	-0.645696
58771378	chr20:58771378:C:G	2.21632e-09	-1.12811	0.765599	1.3533e-06	-1.40396	0.772391	1.48582e-05	-1.2894	0.809828
58771912	chr20:58771912:C:T	1.461e-10	-1.27469	-1.80713	8.70621e-08	-1.60263	-1.77261	9.78737e-07	-1.40126	-1.79837
58771996	chr20:58771996:C:A	6.67645e-10	-1.56236	-9.89384e-10	5.29887e-07	-1.5692	-9.89384e-10	6.20049e-06	-1.3535	-9.89384e-10
58772024	chr20:58772024:A:C	1.1902e-09	-2.31606e-10	-0.984238	9.50493e-07	-2.31606e-10	-0.984886	1.05212e-05	-2.31606e-10	-0.824741
58772057	chr20:58772057:T:C	3.38718e-10	-1.26306	-0.977885	2.15436e-07	-1.58651	-0.882698	2.68828e-06	-1.38548	-0.803749
58772189	chr20:58772189:C:T	1.33257e-10	-1.34289	-1.83095	7.77345e-08	-1.65297	-1.83559	8.95286e-07	-1.463	-1.82574
58772333	chr20:58772333:C:T	1.81118e-10	-1.03164	-1.83533	9.67604e-08	-1.43346	-1.83617	1.17487e-06	-1.182	-1.83497
58772335	chr20:58772335:C:T	5.65262e-10	-2.31606e-10	-1.72883	4.83615e-07	-2.31606e-10	-1.66058	4.53804e-06	-2.31606e-10	-1.66564
58772379	chr20:58772379:G:A	1.29643e-10	-1.3973	-1.80404	1.30683e-07	-1.18579	-1.78331	1.35267e-06	-1.09196	-1.78409
58772424	chr20:58772424:G:GTCA	1.76581e-10	-1.24679	-1.64555	1.0624e-07	-1.58099	-1.59518	1.23482e-06	-1.37445	-1.59276
58772425	chr20:58772425:G:C	1.80785e-10	-1.22177	-1.64704	1.07972e-07	-1.5633	-1.5967	1.26128e-06	-1.35178	-1.59422
58772455	chr20:58772455:C:CA	1.20488e-09	-0.971983	-9.89384e-10	6.18375e-07	-1.41477	-9.89384e-10	7.04742e-06	-1.22547	-9.89384e-10
58772762	chr20:58772762:C:T	1.77521e-10	-1.04126	-1.84576	9.48136e-08	-1.44211	-1.84784	1.16021e-06	-1.19003	-1.8395
58772860	chr20:58772860:G:A	1.02413e-09	-2.31606e-10	-1.13451	9.69434e-07	-2.31606e-10	-0.965154	8.38315e-06	-2.31606e-10	-1.05191
58773168	chr20:58773168:A:G	5.70804e-10	-2.31606e-10	-1.71907	4.40344e-07	-2.31606e-10	-1.75431	4.33899e-06	-2.31606e-10	-1.71049
58773356	chr20:58773356:T:C	1.39789e-08	-1.33021	2.8094	9.28323e-06	-1.55762	2.85172	0.000107159	-1.46629	2.96248
58773362	chr20:58773362:A:G	6.0411e-10	-2.31606e-10	-1.66236	5.33405e-07	-2.31606e-10	-1.56259	4.87402e-06	-2.31606e-10	-1.59421
58773812	chr20:58773812:G:A	2.1261e-09	-2.31606e-10	-0.404071	1.37964e-06	-2.31606e-10	-0.612286	2.48003e-05	-2.31606e-10	0.0327249
58773941	chr20:58773941:G:A	2.64913e-09	-2.31606e-10	-0.18413	1.91472e-06	-2.31606e-10	-0.284538	2.95056e-05	-2.31606e-10	0.206451
58773985	chr20:58773985:T:G	2.15703e-09	-2.31606e-10	-0.389628	1.6993e-06	-2.31606e-10	-0.403897	1.54519e-05	-2.31606e-10	-0.440401
58774614	chr20:58774614:AAG:A	2.23052e-10	-0.872464	-1.78625	1.10856e-07	-1.31498	-1.81865	1.61752e-06	-0.877625	-1.81961
58774681	chr20:58774681:T:C	1.59933e-09	-1.25638	0.567606	9.9712e-07	-1.50703	0.570036	1.07884e-05	-1.40469	0.605032
58774816	chr20:58774816:A:G	9.79538e-11	-1.68945	-1.79217	6.44785e-08	-1.87947	-1.79606	6.52679e-07	-1.78188	-1.82292
58775024	chr20:58775024:C:T	5.13159e-10	-2.31606e-10	-1.82553	4.11884e-07	-2.31606e-10	-1.82113	3.90103e-06	-2.31606e-10	-1.81689
58775087	chr20:58775087:G:C	1.72286e-09	-1.25279	0.638421	1.06969e-06	-1.50564	0.638897	1.15733e-05	-1.40367	0.674234
58775115	chr20:58775115:A:G	2.61885e-09	-2.31606e-10	-0.195623	3.12722e-06	-2.31606e-10	0.206032	3.44305e-05	-2.31606e-10	0.360814
58775246	chr20:58775246:C:A	6.64901e-10	-0.927679	-0.638799	3.86665e-07	-1.34961	-0.534694	5.0501e-06	-1.09328	-0.465439
58775466	chr20:58775466:C:T	5.2747e-10	-2.31606e-10	-1.79802	4.14368e-07	-2.31606e-10	-1.81511	4.00533e-06	-2.31606e-10	-1.7905
58775518	chr20:58775518:C:T	5.07018e-10	-2.31606e-10	-1.83757	4.03079e-07	-2.31606e-10	-1.84273	3.78976e-06	-2.31606e-10	-1.84583
58775557	chr20:58775557:C:T	1.07311e-09	-2.31606e-10	-1.0878	7.16852e-07	-2.31606e-10	-1.267	7.38814e-06	-2.31606e-10	-1.17825
58775580	chr20:58775580:A:G	7.39254e-09	-2.31606e-10	0.842111	6.78784e-06	-2.31606e-10	0.981022	8.87969e-05	-2.31606e-10	1.30822
58775621	chr20:58775621:C:T	1.17036e-09	-2.31606e-10	-1.00105	8.3849e-07	-2.31606e-10	-1.11026	1.12296e-05	-2.31606e-10	-0.759579
58776466	chr20:58776466:A:G	6.06336e-09	-2.31606e-10	0.643905	5.55935e-06	-2.31606e-10	0.78137	7.59895e-05	-2.31606e-10	1.15247
58776573	chr20:58776573:A:G	1.01781e-09	-1.73902	0.598314	6.96325e-07	-1.60541	0.309363	4.9972e-06	-1.72848	0.159225
58776686	chr20:58776686:C:T	3.11883e-09	-2.31606e-10	-0.0209035	2.40955e-06	-2.31606e-10	-0.05467	1.97844e-05	-2.31606e-10	-0.193234
58776692	chr20:58776692:G:A	1.12215e-09	-2.31606e-10	-1.04312	7.32796e-07	-2.31606e-10	-1.245	7.95102e-06	-2.31606e-10	-1.10483
58777060	chr20:58777060:A:G	1.89579e-09	-2.31606e-10	-0.518722	1.74954e-06	-2.31606e-10	-0.374756	1.49907e-05	-2.31606e-10	-0.470698
58777182	chr20:58777182:T:G	2.98724e-10	-0.698479	-1.66812	1.62189e-07	-1.23826	-1.51484	2.80297e-06	-0.724573	-1.42288
58777217	chr20:58777217:G:A	5.26835e-10	-2.31606e-10	-1.79923	4.11873e-07	-2.31606e-10	-1.82115	3.8291e-06	-2.31606e-10	-1.8355
58777314	chr20:58777314:C:T	2.64681e-10	-0.730231	-1.75736	1.32608e-07	-1.2428	-1.71166	2.11745e-06	-0.74935	-1.67857
58777513	chr20:58777513:T:C	1.2343e-09	-2.31606e-10	-0.947858	1.24173e-06	-2.31606e-10	-0.717602	1.03091e-05	-2.31606e-10	-0.845103
58777782	chr20:58777782:C:T	7.80718e-10	-2.31606e-10	-1.4059	6.1464e-07	-2.31606e-10	-1.42083	5.70761e-06	-2.31606e-10	-1.43633
58778228	chr20:58778228:C:G	1.64433e-10	-1.71287	-1.25074	1.33558e-07	-1.63323	-1.3141	1.14435e-06	-1.70515	-1.33814
58778527	chr20:58778527:A:G	2.20628e-10	-0.851734	-1.8179	1.17209e-07	-1.34897	-1.72894	1.78208e-06	-0.880288	-1.72006
58778683	chr20:58778683:A:G	5.6233e-10	-2.31606e-10	-1.73403	4.92399e-07	-2.31606e-10	-1.64258	4.44988e-06	-2.31606e-10	-1.68525
58778733	chr20:58778733:C:T	5.02701e-10	-2.31606e-10	-1.84612	4.03115e-07	-2.31606e-10	-1.84265	3.7942e-06	-2.31606e-10	-1.84466
58778785	chr20:58778785:G:A	3.06211e-10	-0.870388	-1.47145	1.29284e-07	-1.35233	-1.62752	1.96019e-06	-0.891322	-1.61377
58779413	chr20:58779413:G:T	3.06645e-10	-0.625697	-1.71473	1.64937e-07	-1.19375	-1.54256	2.64286e-06	-0.662151	-1.54412
58779415	chr20:58779415:A:G	1.63508e-09	0.0287566	-0.695428	4.47607e-07	-0.815361	-0.922591	6.64754e-06	-0.334662	-0.949221
58779648	chr20:58779648:C:A	1.35282e-08	2.24257	-0.79615	3.19723e-06	1.23793	-1.00975	5.89636e-05	1.93253	-1.03374
58779765	chr20:58779765:A:G	2.14055e-10	-0.89037	-1.80951	1.13622e-07	-1.38361	-1.72538	1.71212e-06	-0.924937	-1.71546
58780062	chr20:58780062:C:T	2.50549e-10	-1.82106	-0.721404	2.04396e-07	-1.84694	-0.674873	2.12232e-06	-1.79187	-0.63375
58780068	chr20:58780068:A:G	2.27923e-10	-1.00363	-1.63348	1.05558e-07	-1.44573	-1.73688	1.54338e-06	-1.01922	-1.72493
58780221	chr20:58780221:G:A	1.50476e-10	-1.32635	-1.72596	1.36465e-07	-1.3621	-1.5637	1.04047e-06	-1.49004	-1.64842
58780356	chr20:58780356:C:T	6.1147e-10	-2.31606e-10	-1.65025	5.16244e-07	-2.31606e-10	-1.59529	4.75699e-06	-2.31606e-10	-1.61852
58780730	chr20:58780730:T:C	4.52412e-10	-1.16478	-0.786742	3.15901e-07	-1.42397	-0.662472	3.09275e-06	-1.38942	-0.659654
58780833	chr20:58780833:G:A	1.25113e-09	-2.31606e-10	-0.93431	1.11652e-06	-2.31606e-10	-0.823898	1.04595e-05	-2.31606e-10	-0.830618
58780930	chr20:58780930:A:G	8.81697e-10	-1.28427	-9.89384e-10	8.85242e-07	-1.05601	-9.89384e-10	9.80445e-06	-0.895294	-9.89384e-10
58780950	chr20:58780950:CTTAT:C	3.99543e-09	-0.508753	0.735544	2.764e-06	-0.665499	0.748065	3.42353e-05	-0.456398	0.811524
58781416	chr20:58781416:G:A	2.59597e-10	-1.0034	-1.50359	1.14847e-07	-1.44565	-1.65262	1.66945e-06	-1.02107	-1.64457
58782015	chr20:58782015:G:A	6.67207e-10	-2.31606e-10	-1.56302	5.22492e-07	-2.31606e-10	-1.58326	5.10669e-06	-2.31606e-10	-1.54758
58782137	chr20:58782137:A:G	5.30542e-10	-2.31606e-10	-1.79222	4.53853e-07	-2.31606e-10	-1.72409	4.14359e-06	-2.31606e-10	-1.75657
58782635	chr20:58782635:C:A	9.81298e-10	-2.31606e-10	-1.17724	8.06938e-07	-2.31606e-10	-1.14862	8.85824e-06	-2.31606e-10	-0.996782
58782821	chr20:58782821:C:T	9.98385e-10	-2.31606e-10	-1.15998	7.01223e-07	-2.31606e-10	-1.28904	7.07037e-06	-2.31606e-10	-1.22222
58782862	chr20:58782862:G:A	9.31991e-10	-2.31606e-10	-1.22879	6.8348e-07	-2.31606e-10	-1.31467	7.3592e-06	-2.31606e-10	-1.18218
58783099	chr20:58783099:T:C	6.28245e-10	-2.31606e-10	-1.62319	4.99358e-07	-2.31606e-10	-1.62854	5.35603e-06	-2.31606e-10	-1.49991
58783190	chr20:58783190:G:A	1.19384e-09	-2.31606e-10	-0.981184	7.70738e-07	-2.31606e-10	-1.19452	1.29792e-05	-2.31606e-10	-0.614779
58783811	chr20:58783811:T:C	1.16158e-09	-2.31606e-10	-1.00858	6.93557e-07	-2.31606e-10	-1.30003	7.42794e-06	-2.31606e-10	-1.17288
58783994	chr20:58783994:G:A	1.34897e-09	-2.31606e-10	-0.859021	1.04749e-06	-2.31606e-10	-0.887712	1.22019e-05	-2.31606e-10	-0.676535
58784176	chr20:58784176:G:A	6.55361e-10	-2.31606e-10	-1.58093	5.23437e-07	-2.31606e-10	-1.58145	4.9164e-06	-2.31606e-10	-1.58555
58784233	chr20:58784233:C:T	5.14187e-10	-2.31606e-10	-1.82353	4.13337e-07	-2.31606e-10	-1.8176	4.08646e-06	-2.31606e-10	-1.77045
58784361	chr20:58784361:A:G	2.18203e-09	-2.31606e-10	-0.378106	1.82773e-06	-2.31606e-10	-0.331037	2.00915e-05	-2.31606e-10	-0.177832
58784388	chr20:58784388:G:A	8.05441e-10	-2.31606e-10	-1.37473	6.48345e-07	-2.31606e-10	-1.36744	5.57943e-06	-2.31606e-10	-1.45904
58784695	chr20:58784695:A:G	5.69854e-10	-0.00924525	-1.71149	2.46227e-07	-0.753367	-1.58225	4.74571e-06	-0.081328	-1.53956
58784865	chr20:58784865:GC:G	4.83539e-09	0.46485	-0.04725	1.0845e-06	-0.484464	-0.368527	1.39811e-05	0.0554936	-0.595915
58785073	chr20:58785073:A:G	3.54142e-09	0.319994	-0.213827	8.31709e-07	-0.598646	-0.519738	1.0592e-05	-0.0813924	-0.736635
58785077	chr20:58785077:CAGG:C	3.4023e-10	-0.736975	-1.49952	1.36176e-07	-1.27558	-1.65235	2.151e-06	-0.771069	-1.64113
58785136	chr20:58785136:GGGGGAGGAAAGC:G	5.19253e-10	-2.31606e-10	-1.81372	4.19158e-07	-2.31606e-10	-1.80362	3.93112e-06	-2.31606e-10	-1.80921
58785532	chr20:58785532:G:A	7.26153e-10	-0.0280172	-1.45034	4.44298e-07	-0.271108	-1.47426	5.3324e-06	0.00036188	-1.50469
58785543	chr20:58785543:C:T	4.6844e-10	-1.91671	-9.89384e-10	3.94202e-07	-1.865	-9.89384e-10	3.54407e-06	-1.91285	-9.89384e-10
58785544	chr20:58785544:G:A	5.2038e-10	-2.31606e-10	-1.81156	4.2001e-07	-2.31606e-10	-1.80159	3.93643e-06	-2.31606e-10	-1.80786
58785728	chr20:58785728:GAGAA:G	5.11394e-10	-2.31606e-10	-1.82898	4.02167e-07	-2.31606e-10	-1.845	3.80701e-06	-2.31606e-10	-1.84129
58785874	chr20:58785874:T:C	5.88629e-09	-0.380956	0.995221	6.42248e-06	-0.467781	1.39347	4.59712e-05	-0.584761	1.23465
58786008	chr20:58786008:C:G	4.74324e-08	0.87486	1.82609	9.30227e-06	-0.103203	1.39935	9.28403e-05	0.488859	0.863892
58786379	chr20:58786379:A:C	5.00918e-09	0.247289	0.205622	8.4838e-07	-0.777088	-0.32145	9.41677e-06	-0.335436	-0.600202
58786385	chr20:58786385:C:A	5.2656e-09	0.201718	0.301116	8.93634e-07	-0.806947	-0.239624	9.82323e-06	-0.371219	-0.522161
58786430	chr20:58786430:G:A	5.29673e-10	-2.31606e-10	-1.79386	4.67047e-07	-2.31606e-10	-1.69544	4.19074e-06	-2.31606e-10	-1.74525
58786824	chr20:58786824:T:G	1.92347e-09	-0.622109	0.117879	1.46759e-06	-0.809451	0.258962	9.75446e-06	-0.859903	-0.0405023
58786943	chr20:58786943:G:A	2.28119e-09	-1.57726	1.2436	1.49445e-06	-1.75628	1.22393	1.08725e-05	-1.74062	0.948721
58787115	chr20:58787115:T:C	4.00877e-10	-0.221358	-1.8511	1.70174e-07	-0.864861	-1.84018	2.50469e-06	-0.408455	-1.85151
58787326	chr20:58787326:G:A	4.21655e-10	-0.345404	-1.67652	1.603e-07	-0.976155	-1.78866	2.48903e-06	-0.536919	-1.72932
58787469	chr20:58787469:A:G	2.31356e-08	1.57337	0.409644	3.39223e-06	0.269102	0.0182737	4.13917e-05	0.829041	-0.284091
58787745	chr20:58787745:C:A	2.6702e-09	-1.62697	1.45077	1.63405e-06	-1.79451	1.35146	1.26254e-05	-1.7795	1.13708
58787762	chr20:58787762:A:C	5.32082e-10	-2.31606e-10	-1.78932	4.30102e-07	-2.31606e-10	-1.77784	3.9939e-06	-2.31606e-10	-1.79336
58787810	chr20:58787810:C:T	5.93595e-10	-2.31606e-10	-1.67992	4.43156e-07	-2.31606e-10	-1.74794	4.13747e-06	-2.31606e-10	-1.75805
58788410	chr20:58788410:G:T	3.98019e-10	-1.73763	-0.341986	3.11989e-07	-1.7933	-0.305604	3.94184e-06	-1.73448	-0.0719981
58788420	chr20:58788420:A:G	1.10691e-08	0.908531	0.337262	2.24963e-06	-0.110299	-0.0130461	4.94338e-05	0.429422	0.293082
58788607	chr20:58788607:C:T	5.13846e-10	-2.31606e-10	-1.82419	4.0101e-07	-2.31606e-10	-1.84788	3.77237e-06	-2.31606e-10	-1.85043
58788669	chr20:58788669:T:C	6.86899e-09	2.09356	-1.3249	1.50023e-06	0.998934	-1.52743	1.59964e-05	1.1418	-1.54757
58788718	chr20:58788718:G:A	5.38808e-10	-2.31606e-10	-1.77676	4.51147e-07	-2.31606e-10	-1.73007	4.23772e-06	-2.31606e-10	-1.7341
58788724	chr20:58788724:G:A	5.17942e-10	-2.31606e-10	-1.81625	4.0772e-07	-2.31606e-10	-1.83129	3.90408e-06	-2.31606e-10	-1.81611
58789048	chr20:58789048:G:A	1.22997e-09	-2.31606e-10	-0.951368	7.7421e-07	-2.31606e-10	-1.19002	1.40726e-05	-2.31606e-10	-0.533902
58789105	chr20:58789105:C:T	5.14365e-10	-2.31606e-10	-1.82318	4.06642e-07	-2.31606e-10	-1.83393	3.94253e-06	-2.31606e-10	-1.80631
58789144	chr20:58789144:A:C	7.42101e-10	-2.31606e-10	-1.45663	4.98523e-07	-2.31606e-10	-1.63022	4.92947e-06	-2.31606e-10	-1.5829
58789173	chr20:58789173:G:A	5.29095e-10	-0.290123	-1.50482	1.91282e-07	-0.948139	-1.63998	3.13971e-06	-0.505412	-1.52859
58789504	chr20:58789504:A:G	5.86067e-10	-2.31606e-10	-1.69268	4.49966e-07	-2.31606e-10	-1.73269	4.54697e-06	-2.31606e-10	-1.66367
58789693	chr20:58789693:C:T	1.44408e-09	-2.31606e-10	-0.790887	1.11465e-06	-2.31606e-10	-0.825572	1.32747e-05	-2.31606e-10	-0.592271
58790082	chr20:58790082:G:T	6.98646e-10	-0.381808	-1.13516	7.99574e-07	-0.0924342	-1.06535	4.23544e-06	-0.601985	-1.13266
58790543	chr20:58790543:G:A	7.23992e-10	-1.86243	0.381096	6.93213e-07	-1.92146	0.620927	5.72787e-06	-1.91287	0.480086
58790662	chr20:58790662:G:A	4.13183e-10	-0.29115	-1.75107	1.7054e-07	-0.944797	-1.7581	2.71838e-06	-0.495807	-1.68229
58790787	chr20:58790787:G:A	8.15759e-10	-1.92154	0.559546	8.65887e-07	-1.88451	0.806393	6.93799e-06	-1.90672	0.665606
58790860	chr20:58790860:C:G	5.18457e-10	-2.31606e-10	-1.81526	4.05233e-07	-2.31606e-10	-1.83741	3.77089e-06	-2.31606e-10	-1.85082
58790908	chr20:58790908:C:T	5.22927e-10	-2.31606e-10	-1.80667	4.15483e-07	-2.31606e-10	-1.81243	3.84931e-06	-2.31606e-10	-1.83024
58790979	chr20:58790979:G:A	5.08161e-10	-2.31606e-10	-1.83532	4.1096e-07	-2.31606e-10	-1.82337	3.79932e-06	-2.31606e-10	-1.84331
58791345	chr20:58791345:G:A	6.76221e-10	-1.91983	0.370231	7.11995e-07	-1.89355	0.619753	5.62678e-06	-1.91241	0.461816
58792172	chr20:58792172:A:T	1.28528e-09	-2.31606e-10	-0.907381	8.20746e-07	-2.31606e-10	-1.13165	1.49826e-05	-2.31606e-10	-0.471237
58792192	chr20:58792192:T:C	7.74624e-10	-2.31606e-10	-1.41374	5.53012e-07	-2.31606e-10	-1.52649	5.58507e-06	-2.31606e-10	-1.45803
58792244	chr20:58792244:C:T	5.17384e-10	-2.31606e-10	-1.81733	4.04717e-07	-2.31606e-10	-1.83868	3.77146e-06	-2.31606e-10	-1.85067
58792315	chr20:58792315:C:G	5.0573e-10	-0.647509	-1.1926	5.6692e-07	-0.386366	-1.11528	3.17399e-06	-0.845757	-1.17738
58792629	chr20:58792629:T:C	2.32133e-10	-1.87661	-0.742189	2.07884e-07	-1.92174	-0.583144	1.68892e-06	-1.91338	-0.740662
58792681	chr20:58792681:C:A	1.10369e-09	-2.31606e-10	-1.0597	6.71832e-07	-2.31606e-10	-1.33186	6.68631e-06	-2.31606e-10	-1.27807
58793292	chr20:58793292:A:T	8.91234e-10	-2.31606e-10	-1.27351	7.80436e-07	-2.31606e-10	-1.18201	6.73897e-06	-2.31606e-10	-1.27022
58793409	chr20:58793409:C:A	2.86179e-10	-0.603622	-1.80588	1.2915e-07	-1.1676	-1.81329	1.91937e-06	-0.765194	-1.76094
58793831	chr20:58793831:C:T	5.21387e-10	-1.80962	-9.89384e-10	4.31008e-07	-1.77574	-9.89384e-10	4.02887e-06	-1.78464	-9.89384e-10
58793976	chr20:58793976:G:A	4.86814e-10	-1.87823	-9.89384e-10	3.99871e-07	-1.85072	-9.89384e-10	3.68603e-06	-1.87358	-9.89384e-10
58794253	chr20:58794253:C:T	5.94491e-10	-2.31606e-10	-1.67841	4.64895e-07	-2.31606e-10	-1.70006	4.40821e-06	-2.31606e-10	-1.69466
58794377	chr20:58794377:A:G	5.19266e-10	-2.31606e-10	-1.8137	3.99717e-07	-2.31606e-10	-1.85111	3.77185e-06	-2.31606e-10	-1.85056
58794386	chr20:58794386:G:A	5.02606e-10	-2.31606e-10	-1.84631	3.99538e-07	-2.31606e-10	-1.85156	3.76781e-06	-2.31606e-10	-1.85164
58794459	chr20:58794459:C:T	5.02338e-10	-2.31606e-10	-1.84684	4.01259e-07	-2.31606e-10	-1.84726	3.91344e-06	-2.31606e-10	-1.81371
58794677	chr20:58794677:C:T	6.23926e-10	-2.31606e-10	-1.63008	4.88395e-07	-2.31606e-10	-1.65074	4.61702e-06	-2.31606e-10	-1.64838
58794718	chr20:58794718:G:A	1.09766e-10	-1.91338	-1.45439	8.70396e-08	-1.92203	-1.45348	9.10068e-07	-1.85179	-1.42058
58795421	chr20:58795421:C:T	5.235e-10	-2.31606e-10	-1.80558	4.29429e-07	-2.31606e-10	-1.77941	3.91472e-06	-2.31606e-10	-1.81339
58795422	chr20:58795422:A:G	1.72253e-08	2.99054	-1.30252	3.22351e-06	1.74103	-1.50467	3.4113e-05	1.88282	-1.53127
58795424	chr20:58795424:G:A	8.53747e-10	-2.31606e-10	-1.31648	7.1018e-07	-2.31606e-10	-1.27635	6.79893e-06	-2.31606e-10	-1.26137
58795502	chr20:58795502:A:C	6.99666e-10	-2.31606e-10	-1.51551	5.08395e-07	-2.31606e-10	-1.61061	5.0688e-06	-2.31606e-10	-1.55503
58795671	chr20:58795671:C:T	1.37252e-09	-2.31606e-10	-0.841711	8.09578e-07	-2.31606e-10	-1.14535	8.47021e-06	-2.31606e-10	-1.04158
58795790	chr20:58795790:G:A	3.13572e-10	-0.649124	-1.66896	3.3827e-07	-0.345975	-1.67205	1.98775e-06	-0.834601	-1.65653
58796332	chr20:58796332:C:T	4.80563e-10	-1.89116	-9.89384e-10	3.72377e-07	-1.92196	-9.89384e-10	3.54031e-06	-1.91392	-9.89384e-10
58796533	chr20:58796533:C:T	8.04694e-11	-1.83829	-1.83995	7.90099e-08	-1.62644	-1.84585	6.24567e-07	-1.79766	-1.85117
58796746	chr20:58796746:A:G	2.15335e-09	1.17495	-1.56628	7.58053e-07	0.272593	-1.48371	7.28201e-06	0.340961	-1.53368
58796750	chr20:58796750:C:T	1.3318e-09	-2.31606e-10	-0.871827	1.13852e-06	-2.31606e-10	-0.80438	1.08113e-05	-2.31606e-10	-0.797541
58796914	chr20:58796914:T:C	2.37272e-10	-1.90658	-0.690327	2.24214e-07	-1.9112	-0.518066	1.74903e-06	-1.9212	-0.697868
58796977	chr20:58796977:C:G	6.91147e-10	-0.0168872	-1.51088	2.88644e-07	-0.748702	-1.42797	2.87815e-06	-0.54062	-1.58036
58796992	chr20:58796992:C:G	1.29052e-09	-2.31606e-10	-0.903314	1.10193e-06	-2.31606e-10	-0.837047	1.04624e-05	-2.31606e-10	-0.83034
58797137	chr20:58797137:C:T	5.69471e-08	4.273	-1.38924	1.68231e-05	3.43736	-1.54872	0.000155986	3.45073	-1.57909
58797192	chr20:58797192:G:A	1.26931e-09	-2.31606e-10	-0.919886	7.49373e-07	-2.31606e-10	-1.22263	7.75862e-06	-2.31606e-10	-1.12933
58797252	chr20:58797252:C:T	1.21492e-09	-2.31606e-10	-0.963685	1.03257e-06	-2.31606e-10	-0.902057	9.81667e-06	-2.31606e-10	-0.894048
58797435	chr20:58797435:T:A	1.58884e-09	-2.31606e-10	-0.695356	9.11488e-07	-2.31606e-10	-1.02679	9.59825e-06	-2.31606e-10	-0.91655
58797647	chr20:58797647:A:G	1.40563e-09	0.513859	-1.33173	6.9911e-07	-0.0590073	-1.23305	7.42731e-06	0.135604	-1.30857
58798249	chr20:58798249:C:G	1.53157e-09	-1.18283	0.450755	1.17296e-06	-1.42701	0.652437	1.07416e-05	-1.35248	0.548471
58798285	chr20:58798285:C:T	7.9973e-09	2.702	-1.78126	3.73015e-06	2.12316	-1.74082	3.05796e-05	2.05829	-1.81609
58798313	chr20:58798313:T:C	2.69236e-10	-0.757094	-1.71343	2.85928e-07	-0.468647	-1.71748	1.71429e-06	-0.935446	-1.70369
58798415	chr20:58798415:AATAAGT:A	5.01503e-10	-2.31606e-10	-1.84851	4.02927e-07	-2.31606e-10	-1.84311	3.77616e-06	-2.31606e-10	-1.84942
58798558	chr20:58798558:A:AG	3.80911e-10	-0.331501	-1.79205	1.60532e-07	-0.969423	-1.79395	2.51561e-06	-0.519552	-1.73606
58798804	chr20:58798804:C:T	7.70126e-09	0.0160326	0.866991	2.39072e-06	-0.825301	0.762785	2.2586e-05	-0.354537	0.293736
58798817	chr20:58798817:C:T	7.13791e-10	-2.31606e-10	-1.49553	5.83074e-07	-2.31606e-10	-1.47355	5.51646e-06	-2.31606e-10	-1.47039
58798827	chr20:58798827:C:T	9.52643e-09	0.0478999	1.04781	2.91966e-06	-0.804788	0.942145	2.72773e-05	-0.328369	0.456293
58799083	chr20:58799083:G:T	3.53448e-10	-0.429702	-1.76868	1.52289e-07	-1.04533	-1.77076	2.3697e-06	-0.610792	-1.70458
58799188	chr20:58799188:C:T	4.33984e-10	-1.5376	-0.455511	3.6248e-07	-1.68892	-0.259978	2.9124e-06	-1.63928	-0.469871
58799322	chr20:58799322:G:C	8.84953e-09	0.111376	0.910629	2.5921e-06	-0.756824	0.775183	2.64947e-05	-0.269829	0.368644
58799429	chr20:58799429:G:A	4.22385e-10	-1.51429	-0.505907	3.49433e-07	-1.67114	-0.31441	2.82096e-06	-1.61988	-0.521177
58799587	chr20:58799587:A:T	1.02019e-08	0.20675	0.957466	2.90027e-06	-0.682873	0.813564	3.01132e-05	-0.18375	0.410584
58799593	chr20:58799593:A:G	7.39773e-09	2.64917	-1.80636	3.38029e-06	2.06249	-1.77864	2.84171e-05	1.99867	-1.82981
58800068	chr20:58800068:A:G	6.98011e-10	-2.31606e-10	-1.51788	5.54122e-07	-2.31606e-10	-1.52448	5.5548e-06	-2.31606e-10	-1.46347
58800253	chr20:58800253:T:C	2.61128e-09	0.987578	-1.1861	9.84441e-07	0.31536	-1.26515	1.23403e-05	0.550542	-1.2158
58800577	chr20:58800577:G:A	3.86969e-10	-0.372924	-1.73485	1.65388e-07	-0.995444	-1.73813	2.63983e-06	-0.548464	-1.65895
58800738	chr20:58800738:G:A	5.01025e-10	-2.31606e-10	-1.84946	4.03226e-07	-2.31606e-10	-1.84237	3.78059e-06	-2.31606e-10	-1.84825
58801049	chr20:58801049:A:G	2.50534e-10	-0.783793	-1.75873	2.64597e-07	-0.48342	-1.78024	1.59086e-06	-0.951455	-1.7624
58801066	chr20:58801066:C:T	5.1533e-10	-2.31606e-10	-1.82131	4.09809e-07	-2.31606e-10	-1.82618	3.81065e-06	-2.31606e-10	-1.84033
58801170	chr20:58801170:C:T	7.15639e-10	-2.31606e-10	-1.49294	4.57308e-07	-2.31606e-10	-1.71651	4.55851e-06	-2.31606e-10	-1.66113
58801344	chr20:58801344:G:A	2.24999e-10	-0.811379	-1.83864	2.41031e-07	-0.511245	-1.8457	1.43543e-06	-0.976832	-1.83984
58801571	chr20:58801571:A:G	2.67519e-10	-0.787068	-1.68986	2.82319e-07	-0.483018	-1.71581	1.70583e-06	-0.954111	-1.68997
58801891	chr20:58801891:A:G	2.02493e-08	3.66237	-1.81261	7.16622e-06	2.86185	-1.82658	6.88364e-05	2.87671	-1.8231
58802019	chr20:58802019:T:TG	2.69108e-09	1.61545	-1.78387	9.73962e-07	0.848645	-1.80914	1.21306e-05	1.11738	-1.79977
58802045	chr20:58802045:A:G	2.69964e-09	1.64294	-1.80818	9.80441e-07	0.873568	-1.82743	1.21914e-05	1.14279	-1.82018
58802084	chr20:58802084:C:G	1.90332e-08	3.63022	-1.84239	6.90011e-06	2.84615	-1.84873	6.58835e-05	2.85713	-1.84737
58802111	chr20:58802111:G:A	5.11515e-10	-2.31606e-10	-1.82874	4.07098e-07	-2.31606e-10	-1.83281	3.79646e-06	-2.31606e-10	-1.84406
58802291	chr20:58802291:C:A	6.62937e-10	-2.31606e-10	-1.56943	4.37212e-07	-2.31606e-10	-1.76145	4.32112e-06	-2.31606e-10	-1.71462
58802344	chr20:58802344:C:T	7.6805e-10	-2.31606e-10	-1.42226	4.75434e-07	-2.31606e-10	-1.67764	4.79342e-06	-2.31606e-10	-1.61089
58802934	chr20:58802934:A:C	9.8734e-11	-1.79746	-1.67623	8.60754e-08	-1.70294	-1.68371	6.96343e-07	-1.77301	-1.76704
58802988	chr20:58802988:T:G	1.05878e-09	-1.10124	-9.89384e-10	5.24597e-07	-1.57924	-9.89384e-10	4.39252e-06	-1.69823	-9.89384e-10
58803039	chr20:58803039:G:A	5.33988e-10	-2.31606e-10	-1.78574	4.32694e-07	-2.31606e-10	-1.77184	4.07502e-06	-2.31606e-10	-1.77326
58803162	chr20:58803162:T:C	1.51274e-10	-1.35176	-1.69527	1.88411e-07	-0.938859	-1.66438	1.12752e-06	-1.34403	-1.71409
58803534	chr20:58803534:A:T	5.20909e-10	0.0149228	-1.82546	1.89654e-07	-0.74849	-1.84818	3.13362e-06	-0.191297	-1.84465
58803602	chr20:58803602:G:A	9.96163e-10	0.679588	-1.84179	8.18743e-07	0.717571	-1.85167	6.31136e-06	0.511927	-1.84771
58803676	chr20:58803676:C:T	5.09175e-10	-2.31606e-10	-1.83332	4.19841e-07	-2.31606e-10	-1.80199	3.90847e-06	-2.31606e-10	-1.81498
58804593	chr20:58804593:G:T	8.4152e-11	-1.78421	-1.84928	7.5594e-08	-1.67147	-1.84502	5.92099e-07	-1.85398	-1.84824
58804710	chr20:58804710:G:A	5.25054e-10	-2.31606e-10	-1.80261	4.01407e-07	-2.31606e-10	-1.84689	3.82161e-06	-2.31606e-10	-1.83746
58804795	chr20:58804795:G:A	2.14386e-09	1.41364	-1.8094	1.24155e-06	1.12059	-1.83834	8.14082e-06	0.750175	-1.83141
58804819	chr20:58804819:T:A	5.80624e-10	-2.31606e-10	-1.70201	5.00175e-07	-2.31606e-10	-1.62691	4.60675e-06	-2.31606e-10	-1.65061
58804941	chr20:58804941:G:A	8.28751e-11	-1.79841	-1.85037	7.37622e-08	-1.69407	-1.84695	5.84845e-07	-1.86507	-1.84947
58805111	chr20:58805111:T:C	5.00882e-10	-2.31606e-10	-1.84974	4.06757e-07	-2.31606e-10	-1.83365	3.80789e-06	-2.31606e-10	-1.84106
58805493	chr20:58805493:G:A	2.33846e-10	-1.1593	-1.45215	2.33173e-07	-1.0057	-1.38438	3.09199e-06	-0.885676	-1.16364
58805590	chr20:58805590:T:C	5.02263e-10	-2.31606e-10	-1.84699	4.00839e-07	-2.31606e-10	-1.84831	3.7731e-06	-2.31606e-10	-1.85023
58805616	chr20:58805616:A:G	6.29097e-10	-2.31606e-10	-1.62183	4.82852e-07	-2.31606e-10	-1.66216	5.21882e-06	-2.31606e-10	-1.52586
58805725	chr20:58805725:T:C	5.0232e-10	-2.31606e-10	-1.84688	4.00877e-07	-2.31606e-10	-1.84821	3.77333e-06	-2.31606e-10	-1.85017
58805840	chr20:58805840:A:G	5.02084e-10	-2.31606e-10	-1.84735	4.00718e-07	-2.31606e-10	-1.84861	3.77237e-06	-2.31606e-10	-1.85043
58806384	chr20:58806384:T:C	3.93765e-09	2.04413	-1.83191	2.23379e-06	1.71688	-1.84729	1.42102e-05	1.3222	-1.84637
58806673	chr20:58806673:G:C	5.0532e-10	-2.31606e-10	-1.84092	3.99514e-07	-2.31606e-10	-1.85162	3.81941e-06	-2.31606e-10	-1.83803
58806788	chr20:58806788:A:AGCT	5.01287e-10	-2.31606e-10	-1.84894	4.00194e-07	-2.31606e-10	-1.84992	3.76947e-06	-2.31606e-10	-1.8512
58807048	chr20:58807048:C:T	3.46367e-08	2.38655	-9.89384e-10	1.45769e-05	1.74533	-9.89384e-10	0.000196709	2.10359	-9.89384e-10
58807157	chr20:58807157:A:C	6.16498e-10	-2.31606e-10	-1.64206	4.81939e-07	-2.31606e-10	-1.66405	4.54137e-06	-2.31606e-10	-1.6649
58807256	chr20:58807256:C:G	9.11296e-10	-2.31606e-10	-1.25125	7.81387e-07	-2.31606e-10	-1.1808	6.96427e-06	-2.31606e-10	-1.23734
58807465	chr20:58807465:A:G	2.10503e-10	-0.871727	-1.84489	2.25335e-07	-0.575971	-1.84831	1.34598e-06	-1.03472	-1.84628
58807888	chr20:58807888:T:C	1.02952e-10	-1.72466	-1.7072	1.13748e-07	-1.48199	-1.62589	1.11525e-06	-1.54677	-1.52228
58807946	chr20:58807946:G:A	6.86836e-10	-2.31606e-10	-1.53402	4.70222e-07	-2.31606e-10	-1.68866	4.62704e-06	-2.31606e-10	-1.64621
58808102	chr20:58808102:C:T	1.20286e-10	-1.6983	-1.57795	9.36241e-08	-1.78316	-1.51942	9.62454e-07	-1.7311	-1.4853
58808360	chr20:58808360:A:G	3.00706e-10	-0.624788	-1.73519	3.40843e-07	-0.299314	-1.71113	1.89272e-06	-0.811121	-1.72899
58808631	chr20:58808631:C:T	1.21565e-10	-1.50945	-1.75621	1.11153e-07	-1.38633	-1.74463	1.30584e-06	-1.29784	-1.61344
58808983	chr20:58808983:T:C	5.01004e-10	-2.31606e-10	-1.8495	4.03235e-07	-2.31606e-10	-1.84235	3.77689e-06	-2.31606e-10	-1.84923
58809120	chr20:58809120:C:T	1.42837e-10	-1.25756	-1.84685	1.16431e-07	-1.23624	-1.84833	1.13366e-06	-1.21372	-1.83897
58809137	chr20:58809137:C:A	5.02566e-10	-1.84639	-9.89384e-10	4.15632e-07	-1.81207	-9.89384e-10	4.03027e-06	-1.7843	-9.89384e-10
58810043	chr20:58810043:GAA:G	1.7242e-10	-1.29233	-1.62385	1.35032e-07	-1.38723	-1.54912	1.14994e-06	-1.49565	-1.54277
58810478	chr20:58810478:AC:A	5.2282e-10	-2.31606e-10	-1.80688	4.5574e-07	-2.31606e-10	-1.71994	4.12959e-06	-2.31606e-10	-1.75995
58810577	chr20:58810577:AT:A	5.21644e-10	-2.31606e-10	-1.80913	4.53926e-07	-2.31606e-10	-1.72393	4.11587e-06	-2.31606e-10	-1.76328
58810690	chr20:58810690:T:C	4.66213e-10	-1.92147	-9.89384e-10	3.73099e-07	-1.92002	-9.89384e-10	3.51178e-06	-1.92201	-9.89384e-10
58811038	chr20:58811038:A:G	8.44497e-10	-2.31606e-10	-1.32737	6.60182e-07	-2.31606e-10	-1.34935	6.71632e-06	-2.31606e-10	-1.27359
58811195	chr20:58811195:C:A	9.12294e-11	-1.9171	-1.63564	7.91636e-08	-1.89412	-1.57623	7.60243e-07	-1.91438	-1.53787
58811346	chr20:58811346:G:A	7.58648e-10	-1.43458	-9.89384e-10	7.0468e-07	-1.28412	-9.89384e-10	7.93847e-06	-1.10641	-9.89384e-10
58811584	chr20:58811584:A:G	4.68994e-10	-0.0648278	-1.8507	3.17963e-07	-0.236499	-1.84343	2.66551e-06	-0.395922	-1.80181
58812207	chr20:58812207:A:G	3.97126e-10	-0.232077	-1.84979	2.70094e-07	-0.397721	-1.84537	2.27459e-06	-0.548897	-1.80743
58812569	chr20:58812569:G:A	1.09843e-09	-2.31606e-10	-1.06448	9.51168e-07	-2.31606e-10	-0.984176	8.57241e-06	-2.31606e-10	-1.02958
58812799	chr20:58812799:G:A	1.64809e-10	-1.1373	-1.82402	2.91704e-07	-0.358909	-1.80722	1.81718e-06	-0.751212	-1.82963
58812832	chr20:58812832:G:A	2.186e-10	-0.846758	-1.83212	1.48932e-07	-1.01397	-1.82441	1.20253e-06	-1.17851	-1.81519
58813472	chr20:58813472:A:G	1.93547e-10	-1.02411	-1.77649	1.90372e-07	-0.81627	-1.77662	1.27351e-06	-1.24536	-1.691
58813714	chr20:58813714:G:A	8.692e-10	-2.31606e-10	-1.29854	5.55815e-07	-2.31606e-10	-1.52143	5.55814e-06	-2.31606e-10	-1.46287
58814079	chr20:58814079:G:C	4.35225e-10	-0.140945	-1.84931	2.90134e-07	-0.350659	-1.82086	2.51476e-06	-0.503121	-1.75283
58814175	chr20:58814175:TCTC:T	8.1745e-10	-2.31606e-10	-1.35993	6.85206e-07	-2.31606e-10	-1.31215	7.06017e-06	-2.31606e-10	-1.22366
58814365	chr20:58814365:T:C	9.36077e-10	0.469157	-1.69357	1.0017e-06	0.747975	-1.68038	6.11381e-06	0.186751	-1.55433
58814582	chr20:58814582:G:C	2.10283e-09	-0.415078	-9.89384e-10	2.58123e-06	0.014155	-9.89384e-10	1.59964e-05	-0.405768	-9.89384e-10
58814801	chr20:58814801:A:G	2.53903e-09	-0.226578	-9.89384e-10	2.95078e-06	0.147958	-9.89384e-10	1.53764e-05	-0.445294	-9.89384e-10
58816009	chr20:58816009:C:T	7.05066e-10	-2.31606e-10	-1.50782	5.48772e-07	-2.31606e-10	-1.53418	5.21579e-06	-2.31606e-10	-1.52644
58816291	chr20:58816291:G:C	4.32722e-10	-0.37532	-1.6207	9.74826e-07	0.697116	-1.65672	3.02297e-06	-0.386306	-1.68558
58816379	chr20:58816379:C:T	6.59189e-10	-2.31606e-10	-1.5751	5.01619e-07	-2.31606e-10	-1.62403	5.48069e-06	-2.31606e-10	-1.4769
58816380	chr20:58816380:A:G	6.5726e-10	0.236325	-1.81436	7.07204e-07	0.531045	-1.81159	4.01513e-06	-0.032736	-1.75532
58816878	chr20:58816878:T:C	8.00785e-10	0.461139	-1.84166	5.15775e-07	0.203263	-1.79946	4.43945e-06	0.0290725	-1.71667
58817631	chr20:58817631:G:A	7.91669e-10	-1.39197	-9.89384e-10	5.93129e-07	-1.45645	-9.89384e-10	5.48099e-06	-1.47684	-9.89384e-10
58818104	chr20:58818104:A:G	1.35522e-10	-1.87378	-1.2832	1.24878e-07	-1.82268	-1.19185	1.19488e-06	-1.8662	-1.13388
58818559	chr20:58818559:G:C	9.30091e-10	-0.304209	-0.926623	1.06555e-06	0.0448103	-0.915434	5.25545e-06	-0.522316	-0.996548
58818646	chr20:58818646:G:T	1.16001e-10	-1.86235	-1.45017	1.06158e-07	-1.80719	-1.36975	1.00299e-06	-1.85448	-1.32067
58818886	chr20:58818886:C:T	2.15392e-10	-0.842771	-1.85088	1.42014e-07	-1.04039	-1.84555	1.13958e-06	-1.20874	-1.83873
58819068	chr20:58819068:C:T	5.41251e-10	-2.31606e-10	-1.77223	4.18908e-07	-2.31606e-10	-1.80421	4.1506e-06	-2.31606e-10	-1.75488
58819365	chr20:58819365:C:T	3.93586e-10	-0.245289	-1.84553	2.68944e-07	-0.441242	-1.80612	2.34768e-06	-0.594993	-1.72971
58819726	chr20:58819726:C:T	4.82583e-10	-1.88696	-9.89384e-10	4.25533e-07	-1.78852	-9.89384e-10	3.64981e-06	-1.88345	-9.89384e-10
58819870	chr20:58819870:C:T	1.41726e-10	-1.32811	-1.78411	1.06934e-07	-1.43485	-1.7348	8.66389e-07	-1.5473	-1.77425
58820075	chr20:58820075:T:A	3.97568e-10	-0.234602	-1.84615	2.71451e-07	-0.43098	-1.8071	2.36617e-06	-0.58543	-1.73143
58820150	chr20:58820150:C:T	5.46768e-10	-2.31606e-10	-1.76209	4.50296e-07	-2.31606e-10	-1.73196	4.29755e-06	-2.31606e-10	-1.72008
58820355	chr20:58820355:G:T	6.28989e-10	-2.31606e-10	-1.622	5.9389e-07	-2.31606e-10	-1.45517	5.20612e-06	-2.31606e-10	-1.5283
58821116	chr20:58821116:T:G	4.95737e-10	-1.86007	-9.89384e-10	3.72907e-07	-1.92054	-9.89384e-10	3.51669e-06	-1.92061	-9.89384e-10
58821256	chr20:58821256:C:T	6.26149e-10	-2.31606e-10	-1.62653	5.13863e-07	-2.31606e-10	-1.59991	5.18537e-06	-2.31606e-10	-1.53229
58821440	chr20:58821440:T:C	3.77931e-10	-0.309272	-1.82213	2.38374e-07	-0.573887	-1.79414	1.8756e-06	-0.774029	-1.77517
58821467	chr20:58821467:C:T	6.62927e-10	-1.56945	-9.89384e-10	6.37224e-07	-1.38474	-9.89384e-10	6.42192e-06	-1.31841	-9.89384e-10
58821472	chr20:58821472:T:C	1.26674e-09	-2.31606e-10	-0.921914	1.01856e-06	-2.31606e-10	-0.915723	9.27827e-06	-2.31606e-10	-0.950455
58822370	chr20:58822370:G:A	6.38351e-10	-2.31606e-10	-1.60723	6.06073e-07	-2.31606e-10	-1.43487	5.303e-06	-2.31606e-10	-1.50986
58822389	chr20:58822389:G:A	6.13739e-10	-2.31606e-10	-1.64655	5.74406e-07	-2.31606e-10	-1.48853	5.05445e-06	-2.31606e-10	-1.55786
58822450	chr20:58822450:A:G	6.22643e-10	-0.159328	-1.47281	7.35822e-07	0.218771	-1.45965	3.64031e-06	-0.380079	-1.50598
58822914	chr20:58822914:G:C	5.01275e-10	-2.31606e-10	-1.84896	4.00285e-07	-2.31606e-10	-1.84969	3.80538e-06	-2.31606e-10	-1.84171
58822939	chr20:58822939:T:C	5.67082e-10	0.0831399	-1.80875	6.74628e-07	0.408702	-1.73641	3.52912e-06	-0.158612	-1.75847
58822981	chr20:58822981:C:T	5.48426e-10	-2.31606e-10	-1.75906	4.51777e-07	-2.31606e-10	-1.72868	4.31456e-06	-2.31606e-10	-1.71613
58823004	chr20:58823004:G:A	9.24437e-10	-2.31606e-10	-1.23693	7.61096e-07	-2.31606e-10	-1.20711	6.91705e-06	-2.31606e-10	-1.24414
58823430	chr20:58823430:G:A	7.92852e-10	-2.31606e-10	-1.39048	6.1175e-07	-2.31606e-10	-1.42554	5.86598e-06	-2.31606e-10	-1.40896
58823486	chr20:58823486:G:A	1.20618e-10	-1.57587	-1.69762	1.20455e-07	-1.36924	-1.68134	1.01175e-06	-1.55111	-1.61534
58823559	chr20:58823559:A:G	5.75667e-10	-2.31606e-10	-1.71059	4.72879e-07	-2.31606e-10	-1.68303	4.43093e-06	-2.31606e-10	-1.68952
58824814	chr20:58824814:T:C	8.43297e-10	-0.0574791	-1.27132	1.03525e-06	0.350962	-1.25043	5.69325e-06	-0.219203	-1.21965
58824842	chr20:58824842:TGA:T	4.66283e-10	-1.92132	-9.89384e-10	3.95484e-07	-1.86176	-9.89384e-10	3.58721e-06	-1.90076	-9.89384e-10
58825435	chr20:58825435:C:T	5.83608e-10	-2.31606e-10	-1.69689	4.20347e-07	-2.31606e-10	-1.80079	4.06932e-06	-2.31606e-10	-1.77465
58825466	chr20:58825466:C:A	5.06194e-10	-2.31606e-10	-1.8392	4.05955e-07	-2.31606e-10	-1.83562	3.81547e-06	-2.31606e-10	-1.83907
58826415	chr20:58826415:C:G	2.45615e-09	-0.259764	-9.89384e-10	1.07604e-06	-0.860824	-9.89384e-10	1.46016e-05	-0.496998	-9.89384e-10
58826847	chr20:58826847:G:A	3.26652e-09	0.0253647	-9.89384e-10	3.59105e-06	0.344333	-9.89384e-10	1.70714e-05	-0.340726	-9.89384e-10
58827048	chr20:58827048:A:G	1.17134e-09	-2.31606e-10	-1.00022	1.25589e-06	-2.31606e-10	-0.706263	1.47546e-05	-2.31606e-10	-0.486576
58827937	chr20:58827937:G:A	1.45796e-10	-1.23313	-1.85078	8.08319e-08	-1.59785	-1.85164	7.74237e-07	-1.5911	-1.84291
58827995	chr20:58827995:G:GTT	5.79679e-10	-0.2186	-1.48504	2.66323e-07	-0.912689	-1.34447	2.37851e-06	-0.910034	-1.40162
58828168	chr20:58828168:T:C	7.70584e-11	-1.89077	-1.83078	6.50067e-08	-1.84181	-1.82556	5.79857e-07	-1.88345	-1.83966
58829484	chr20:58829484:G:T	9.47523e-10	-2.31606e-10	-1.21226	6.66214e-07	-2.31606e-10	-1.34026	6.90873e-06	-2.31606e-10	-1.24534
58829784	chr20:58829784:A:G	4.1539e-08	2.56827	-9.89384e-10	3.78945e-05	2.7007	-9.89384e-10	0.000248004	2.33532	-9.89384e-10
58829850	chr20:58829850:G:A	5.31673e-10	-2.31606e-10	-1.79009	4.32109e-07	-2.31606e-10	-1.77319	4.00003e-06	-2.31606e-10	-1.79183
58830045	chr20:58830045:G:A	8.189e-11	-1.87115	-1.78959	7.01029e-08	-1.81202	-1.77989	6.12918e-07	-1.86222	-1.80543
58830050	chr20:58830050:C:T	5.24412e-10	-2.31606e-10	-1.80384	4.28372e-07	-2.31606e-10	-1.78187	3.97027e-06	-2.31606e-10	-1.79929
58831013	chr20:58831013:A:C	1.7144e-09	0.48909	-1.10838	2.17749e-06	0.921811	-1.07775	1.17109e-05	0.29738	-1.01499
58831704	chr20:58831704:C:T	5.51368e-10	-0.324876	-1.42884	2.49148e-07	-1.03207	-1.29175	2.29413e-06	-1.0097	-1.33807
58831919	chr20:58831919:G:C	7.70218e-11	-1.87543	-1.8466	6.63153e-08	-1.79934	-1.8481	5.93451e-07	-1.85986	-1.84007
58832140	chr20:58832140:C:A	1.05972e-10	-1.80985	-1.59309	1.05716e-07	-1.64697	-1.53414	9.145e-07	-1.74114	-1.52637
58832237	chr20:58832237:T:C	1.1023e-09	-2.31606e-10	-1.06096	1.01713e-06	-2.31606e-10	-0.917122	9.56461e-06	-2.31606e-10	-0.92006
58833195	chr20:58833195:T:C	5.08924e-10	-2.31606e-10	-1.83382	4.01138e-07	-2.31606e-10	-1.84756	4.02404e-06	-2.31606e-10	-1.78584
58833854	chr20:58833854:C:T	5.36564e-10	-2.31606e-10	-1.78093	4.25392e-07	-2.31606e-10	-1.78885	3.98659e-06	-2.31606e-10	-1.79519
58834158	chr20:58834158:T:A	5.05599e-10	-2.31606e-10	-1.84037	4.01402e-07	-2.31606e-10	-1.8469	3.85149e-06	-2.31606e-10	-1.82967
58834200	chr20:58834200:C:CT	1.30213e-08	1.40822	-9.89384e-10	5.59821e-06	0.788336	-9.89384e-10	7.37116e-05	1.12203	-9.89384e-10
58834449	chr20:58834449:C:T	1.67821e-10	-1.15571	-1.78751	9.69418e-08	-1.54749	-1.72026	8.71639e-07	-1.53601	-1.7795
58834695	chr20:58834695:T:C	1.8457e-09	0.108464	-0.653968	2.245e-06	0.523643	-0.649049	1.29157e-05	-0.0638857	-0.555803
58835043	chr20:58835043:A:G	1.43924e-09	-2.31606e-10	-0.794244	1.00942e-06	-2.31606e-10	-0.924738	1.50429e-05	-2.31606e-10	-0.467225
58835285	chr20:58835285:G:A	3.14654e-09	0.865212	-0.877269	4.28086e-06	1.39505	-0.875011	2.24644e-05	0.723427	-0.789626
58835768	chr20:58835768:T:G	6.76848e-10	-2.31606e-10	-1.54867	5.58257e-07	-2.31606e-10	-1.51705	5.0868e-06	-2.31606e-10	-1.55148
58835923	chr20:58835923:G:A	2.72173e-10	-1.02512	-1.43455	1.52189e-07	-1.4497	-1.36704	1.27801e-06	-1.44141	-1.49141
58836429	chr20:58836429:G:A	1.42118e-09	0.88439	-1.69126	7.27641e-07	0.379886	-1.63195	9.04361e-06	0.545924	-1.522
58836762	chr20:58836762:T:C	5.27106e-10	-2.31606e-10	-1.79871	4.11307e-07	-2.31606e-10	-1.82253	4.03934e-06	-2.31606e-10	-1.78205
58836781	chr20:58836781:C:A	1.28883e-08	1.39796	-9.89384e-10	5.57125e-06	0.783508	-9.89384e-10	7.33895e-05	1.11765	-9.89384e-10
58836784	chr20:58836784:ACTCCTT:A	1.34076e-08	1.43746	-9.89384e-10	5.77311e-06	0.819099	-9.89384e-10	7.62096e-05	1.15536	-9.89384e-10
58837426	chr20:58837426:C:T	4.99993e-10	-2.31606e-10	-1.85152	4.00737e-07	-2.31606e-10	-1.84856	3.76783e-06	-2.31606e-10	-1.85163
58837588	chr20:58837588:G:A	5.67386e-10	-2.31606e-10	-1.72508	4.56106e-07	-2.31606e-10	-1.71914	5.62924e-06	-2.31606e-10	-1.45016
58837690	chr20:58837690:G:A	2.95551e-08	2.2279	-9.89384e-10	2.9844e-05	2.46187	-9.89384e-10	0.000190062	2.06922	-9.89384e-10
58838132	chr20:58838132:T:C	4.99423e-10	-0.322101	-1.53056	6.066e-07	-0.0144737	-1.41952	3.54805e-06	-0.495915	-1.41582
58838794	chr20:58838794:G:GT	9.0246e-10	-2.31606e-10	-1.26099	9.6574e-07	-2.31606e-10	-0.968972	8.10714e-06	-2.31606e-10	-1.08538
58839085	chr20:58839085:A:G	7.42631e-11	-1.90952	-1.84898	6.2386e-08	-1.86106	-1.84747	5.63326e-07	-1.90058	-1.85145
58839225	chr20:58839225:G:T	6.22009e-10	-0.0903224	-1.54284	2.61091e-07	-0.854964	-1.42203	2.41839e-06	-0.830406	-1.46462
58839319	chr20:58839319:T:G	6.77796e-10	-2.31606e-10	-1.54727	5.59041e-07	-2.31606e-10	-1.51564	5.09352e-06	-2.31606e-10	-1.55016
58839992	chr20:58839992:G:A	8.05354e-10	-1.37483	-9.89384e-10	1.30971e-06	-0.664304	-9.89384e-10	9.10422e-06	-0.969392	-9.89384e-10
58840400	chr20:58840400:C:T	3.28029e-10	-0.507704	-1.76531	3.66486e-07	-0.210843	-1.72707	2.17646e-06	-0.690862	-1.70957
58840907	chr20:58840907:C:T	5.27649e-10	-0.317632	-1.48005	6.46035e-07	-0.00960178	-1.36141	3.77893e-06	-0.490652	-1.35804
58840912	chr20:58840912:G:A	8.14526e-10	-0.272477	-1.09103	8.79821e-07	0.118376	-1.18053	5.14e-06	-0.450884	-1.09019
58840940	chr20:58840940:A:G	6.0414e-10	-0.2044	-1.45791	2.68376e-07	-0.933546	-1.31593	2.43871e-06	-0.913931	-1.37273
58841676	chr20:58841676:A:G	7.55548e-11	-1.89382	-1.84744	6.43674e-08	-1.83017	-1.84709	5.74957e-07	-1.88096	-1.85063
58841705	chr20:58841705:A:G	5.88931e-10	-0.200676	-1.48713	2.58221e-07	-0.934132	-1.35392	2.37516e-06	-0.911964	-1.4011
58842046	chr20:58842046:G:A	5.03822e-10	-2.31606e-10	-1.84389	4.00527e-07	-2.31606e-10	-1.84909	3.83185e-06	-2.31606e-10	-1.83478
58842401	chr20:58842401:C:G	5.21117e-10	-2.31606e-10	-1.81014	4.07891e-07	-2.31606e-10	-1.83087	3.98755e-06	-2.31606e-10	-1.79495
58842532	chr20:58842532:T:C	4.99271e-10	-0.377365	-1.4756	6.04319e-07	-0.0742425	-1.36352	3.56039e-06	-0.546889	-1.36137
58843016	chr20:58843016:T:C	5.17123e-10	-0.10907	-1.70877	2.12986e-07	-0.86692	-1.61372	2.00654e-06	-0.842884	-1.63883
58843218	chr20:58843218:C:A	7.41289e-10	-2.31606e-10	-1.45772	5.97777e-07	-2.31606e-10	-1.44865	8.42585e-06	-2.31606e-10	-1.04683
58843567	chr20:58843567:T:C	2.2181e-09	-2.31606e-10	-0.361708	2.19321e-06	-2.31606e-10	-0.148743	2.05387e-05	-2.31606e-10	-0.155818
58843927	chr20:58843927:TAC:T	6.49757e-10	-2.31606e-10	-1.58952	6.25141e-07	-2.31606e-10	-1.40389	5.32777e-06	-2.31606e-10	-1.5052
58844279	chr20:58844279:C:A	7.8573e-10	-0.363958	-1.03554	8.35926e-07	0.019617	-1.13294	4.92659e-06	-0.54462	-1.03886
58844933	chr20:58844933:T:C	7.3347e-10	-0.456123	-1.01221	7.76909e-07	-0.0801687	-1.10637	4.65796e-06	-0.620807	-1.01875
58845213	chr20:58845213:G:A	1.70037e-09	-0.157841	-0.469672	1.99959e-06	0.236014	-0.477181	1.20259e-05	-0.316357	-0.374713
58845218	chr20:58845218:A:G	5.06201e-10	-1.83918	-9.89384e-10	4.00295e-07	-1.84966	-9.89384e-10	3.83183e-06	-1.83479	-9.89384e-10
58845952	chr20:58845952:T:C	5.05078e-10	-2.31606e-10	-1.8414	4.00522e-07	-2.31606e-10	-1.8491	3.90382e-06	-2.31606e-10	-1.81617
58846270	chr20:58846270:G:A	6.55441e-10	-1.58081	-9.89384e-10	4.05003e-07	-1.83797	-9.89384e-10	4.23768e-06	-1.73411	-9.89384e-10
58846440	chr20:58846440:G:A	5.03377e-10	-2.31606e-10	-1.84478	3.99663e-07	-2.31606e-10	-1.85125	3.82095e-06	-2.31606e-10	-1.83763
58846459	chr20:58846459:A:G	5.03472e-10	-2.31606e-10	-1.84459	4.01983e-07	-2.31606e-10	-1.84546	3.87664e-06	-2.31606e-10	-1.82316
58846489	chr20:58846489:A:G	1.01071e-10	-1.76752	-1.68277	6.72461e-08	-1.90738	-1.72613	6.01507e-07	-1.9134	-1.77305
58846572	chr20:58846572:G:A	1.12509e-10	-1.59547	-1.74761	6.88228e-08	-1.82984	-1.78049	6.14611e-07	-1.85061	-1.81429
58846902	chr20:58846902:AC:A	5.81313e-10	-2.31606e-10	-1.70083	4.76471e-07	-2.31606e-10	-1.67546	4.36421e-06	-2.31606e-10	-1.70469
58847187	chr20:58847187:C:T	4.06764e-09	-2.31606e-10	0.244703	3.42342e-06	-2.31606e-10	0.296529	3.4821e-05	-2.31606e-10	0.37209
58847197	chr20:58847197:T:C	1.3427e-10	-1.63061	-1.53565	9.24028e-08	-1.8466	-1.46911	7.85405e-07	-1.86506	-1.55462
58847241	chr20:58847241:ACTACCTCTAATATCAGCCTTGCAT:A	1.77486e-10	-1.40037	-1.48685	8.98707e-08	-1.82516	-1.51833	9.53453e-07	-1.75116	-1.47464
58847292	chr20:58847292:A:C	5.01047e-10	-2.31606e-10	-1.84942	4.0462e-07	-2.31606e-10	-1.83892	3.76834e-06	-2.31606e-10	-1.85149
58848649	chr20:58848649:G:A	5.10009e-10	-2.31606e-10	-1.83169	4.19083e-07	-2.31606e-10	-1.8038	4.34054e-06	-2.31606e-10	-1.71013
58848738	chr20:58848738:C:T	5.92892e-10	-2.31606e-10	-1.6811	5.1945e-07	-2.31606e-10	-1.5891	4.48462e-06	-2.31606e-10	-1.67748
58849813	chr20:58849813:G:C	5.27086e-10	-1.79875	-9.89384e-10	7.16421e-07	-1.2676	-9.89384e-10	4.14783e-06	-1.75554	-9.89384e-10
58850211	chr20:58850211:T:A	7.90017e-10	-0.0948375	-1.29922	1.31189e-06	0.654234	-1.31688	5.14351e-06	-0.243236	-1.29716
58850871	chr20:58850871:A:T	5.63943e-10	-2.31606e-10	-1.73116	4.69934e-07	-2.31606e-10	-1.68927	4.37248e-06	-2.31606e-10	-1.7028
58850966	chr20:58850966:T:A	2.0998e-10	-1.71471	-1.0044	2.40848e-07	-1.73607	-0.621627	2.77775e-06	-1.6127	-0.54379
58851183	chr20:58851183:A:G	5.15649e-10	-2.31606e-10	-1.82069	4.31728e-07	-2.31606e-10	-1.77407	3.89892e-06	-2.31606e-10	-1.81743
58851406	chr20:58851406:T:C	5.00701e-10	-2.31606e-10	-1.85011	4.03954e-07	-2.31606e-10	-1.84056	3.80213e-06	-2.31606e-10	-1.84257
58851444	chr20:58851444:A:G	3.38634e-10	-0.750624	-1.49057	5.24212e-07	-0.286941	-1.29303	2.5486e-06	-0.897592	-1.34499
58851473	chr20:58851473:T:C	1.07445e-10	-1.69131	-1.69783	7.3147e-08	-1.80731	-1.74209	7.4981e-07	-1.79305	-1.67302
58851548	chr20:58851548:C:A	8.60514e-10	-2.31606e-10	-1.30859	8.54479e-07	-2.31606e-10	-1.09137	7.2769e-06	-2.31606e-10	-1.19343
58851572	chr20:58851572:G:A	8.33205e-10	0.012775	-1.35361	1.42402e-06	0.79273	-1.37336	5.41541e-06	-0.136741	-1.35214
58851777	chr20:58851777:A:C	6.45906e-10	-2.31606e-10	-1.59546	4.60381e-07	-2.31606e-10	-1.70981	6.00498e-06	-2.31606e-10	-1.38554
58851880	chr20:58851880:C:T	1.78023e-10	-1.90454	-0.979669	1.52227e-07	-1.91854	-0.897956	1.37233e-06	-1.90116	-0.960462
58852077	chr20:58852077:T:C	8.26393e-11	-1.92147	-1.73016	6.47173e-08	-1.91606	-1.75578	5.81522e-07	-1.91206	-1.80818
58852205	chr20:58852205:G:A	3.62501e-09	-2.31606e-10	0.129498	3.15151e-06	-2.31606e-10	0.213769	3.13941e-05	-2.31606e-10	0.268491
58852265	chr20:58852265:G:T	4.669e-10	-1.92	-9.89384e-10	3.7769e-07	-1.90779	-9.89384e-10	3.52401e-06	-1.91853	-9.89384e-10
58853245	chr20:58853245:T:C	1.01996e-09	-2.31606e-10	-1.1386	7.89066e-07	-2.31606e-10	-1.17102	7.67838e-06	-2.31606e-10	-1.13972
58853765	chr20:58853765:A:G	5.41632e-09	-2.31606e-10	0.531057	4.38919e-06	-2.31606e-10	0.545032	4.41115e-05	-2.31606e-10	0.608591
58853790	chr20:58853790:T:C	5.6701e-10	-2.31606e-10	-1.72574	5.27095e-07	-2.31606e-10	-1.57449	4.60336e-06	-2.31606e-10	-1.65134
58853892	chr20:58853892:G:A	1.55704e-09	-2.31606e-10	-0.715576	1.30159e-06	-2.31606e-10	-0.670524	2.39089e-05	-2.31606e-10	-0.00387847
58854486	chr20:58854486:C:G	3.10939e-09	-2.31606e-10	-0.0239325	2.68879e-06	-2.31606e-10	0.054981	2.67045e-05	-2.31606e-10	0.1067
58854492	chr20:58854492:AGATCCCGACTCCGGGACAGCACCAGCC:A	1.88981e-08	-2.31606e-10	1.7807	1.68305e-05	-2.31606e-10	1.88908	0.00017192	-2.31606e-10	1.9689
58855502	chr20:58855502:A:T	8.2653e-10	-2.31606e-10	-1.34888	8.18616e-07	-2.31606e-10	-1.13425	7.00017e-06	-2.31606e-10	-1.23219
58855513	chr20:58855513:A:T	3.23682e-10	-0.438579	-1.84777	4.4259e-07	0.0622693	-1.81149	2.09331e-06	-0.613111	-1.82627
58855731	chr20:58855731:T:C	5.96138e-10	-2.31606e-10	-1.67564	4.74951e-07	-2.31606e-10	-1.67866	4.45447e-06	-2.31606e-10	-1.68422
58855962	chr20:58855962:ACT:A	6.66161e-10	-2.31606e-10	-1.56458	6.00417e-07	-2.31606e-10	-1.44424	5.53559e-06	-2.31606e-10	-1.46693
58856178	chr20:58856178:C:G	5.6421e-10	-2.31606e-10	-1.73069	4.50489e-07	-2.31606e-10	-1.73153	4.22401e-06	-2.31606e-10	-1.73734
58856610	chr20:58856610:A:G	5.38658e-09	-2.31606e-10	0.52555	4.3694e-06	-2.31606e-10	0.540515	4.40311e-05	-2.31606e-10	0.606766
58857111	chr20:58857111:A:C	2.82283e-09	-2.31606e-10	-0.120619	2.40216e-06	-2.31606e-10	-0.0577429	2.31057e-05	-2.31606e-10	-0.0380495
58857124	chr20:58857124:A:G	9.36535e-09	1.07866	-9.89384e-10	5.20611e-06	0.715721	-9.89384e-10	0.000121168	1.61905	-9.89384e-10
58857156	chr20:58857156:T:C	4.54496e-10	-0.0972696	-1.84966	6.52171e-07	0.459048	-1.82061	2.87803e-06	-0.287788	-1.83324
58857828	chr20:58857828:T:C	7.81514e-10	-2.31606e-10	-1.40488	6.7815e-07	-2.31606e-10	-1.3225	6.15107e-06	-2.31606e-10	-1.3615
58857837	chr20:58857837:A:C	2.30081e-09	-0.325097	-9.89384e-10	2.68332e-06	0.0529418	-9.89384e-10	2.00237e-05	-0.181212	-9.89384e-10
58858073	chr20:58858073:C:T	5.87067e-10	-1.69098	-9.89384e-10	6.28226e-07	-1.39897	-9.89384e-10	5.01512e-06	-1.56567	-9.89384e-10
58858089	chr20:58858089:C:G	4.99924e-10	-2.31606e-10	-1.85166	4.00815e-07	-2.31606e-10	-1.84837	3.77267e-06	-2.31606e-10	-1.85035
58858287	chr20:58858287:A:G	4.41056e-10	-0.133246	-1.8437	6.39131e-07	0.420338	-1.8021	2.82695e-06	-0.320614	-1.81832
58858434	chr20:58858434:TAA:T	5.378e-10	-2.31606e-10	-1.77863	4.06949e-07	-2.31606e-10	-1.83318	3.95539e-06	-2.31606e-10	-1.80305
58859113	chr20:58859113:T:C	5.10865e-10	-2.31606e-10	-1.83001	4.22327e-07	-2.31606e-10	-1.79609	3.91144e-06	-2.31606e-10	-1.81423
58859214	chr20:58859214:G:A	6.44774e-09	-2.31606e-10	0.705369	5.219e-06	-2.31606e-10	0.718195	5.34793e-05	-2.31606e-10	0.801164
58859405	chr20:58859405:T:G	8.84846e-10	-2.31606e-10	-1.2807	6.60524e-07	-2.31606e-10	-1.34883	5.85192e-06	-2.31606e-10	-1.41136
58859454	chr20:58859454:CCCAAAGTACTGGG:C	3.29252e-10	-0.417668	-1.85162	4.41993e-07	0.0856577	-1.83623	2.09563e-06	-0.593464	-1.84481
58859780	chr20:58859780:C:A	1.20156e-09	-2.31606e-10	-0.974736	9.07665e-07	-2.31606e-10	-1.03099	8.93986e-06	-2.31606e-10	-0.98761
58859845	chr20:58859845:C:G	6.43103e-10	-1.59981	-9.89384e-10	9.29756e-07	-1.00694	-9.89384e-10	7.29977e-06	-1.19029	-9.89384e-10
58859867	chr20:58859867:G:A	2.93272e-10	-0.533394	-1.85162	3.88136e-07	-0.0477795	-1.83273	1.88508e-06	-0.701728	-1.84243
58860477	chr20:58860477:C:T	1.10306e-10	-1.91824	-1.44462	1.01748e-07	-1.83903	-1.38034	7.90887e-07	-1.90322	-1.50951
58861167	chr20:58861167:C:T	8.6997e-10	-2.31606e-10	-1.29766	8.65926e-07	-2.31606e-10	-1.07807	7.45537e-06	-2.31606e-10	-1.1692
58862117	chr20:58862117:T:G	8.92947e-10	-2.31606e-10	-1.27159	6.87916e-07	-2.31606e-10	-1.3082	6.6788e-06	-2.31606e-10	-1.27919
58862333	chr20:58862333:T:A	5.33244e-10	-2.31606e-10	-1.78714	4.04955e-07	-2.31606e-10	-1.83809	3.86954e-06	-2.31606e-10	-1.82499
58863763	chr20:58863763:A:G	8.72981e-11	-1.89616	-1.70062	7.13163e-08	-1.92185	-1.65289	7.9089e-07	-1.91534	-1.49739
58863866	chr20:58863866:G:A	6.47405e-10	-0.372759	-1.22039	9.91706e-07	0.318734	-1.26117	4.13836e-06	-0.516533	-1.2413
58863885	chr20:58863885:G:A	9.16485e-11	-1.85971	-1.68844	7.2675e-08	-1.91159	-1.64428	7.95121e-07	-1.92198	-1.48541
58864253	chr20:58864253:T:A	2.15793e-09	-1.71053	1.32132	2.20357e-06	-1.72898	1.58495	3.10093e-05	-1.60427	1.86043
58865029	chr20:58865029:C:T	4.87391e-10	-0.470697	-1.40635	7.37123e-07	0.19374	-1.43285	3.12575e-06	-0.612727	-1.42573
58865133	chr20:58865133:T:C	1.42237e-10	-1.92164	-1.18699	1.07517e-07	-1.91978	-1.24444	8.63587e-07	-1.91845	-1.40634
58865332	chr20:58865332:C:T	6.91014e-09	-2.31606e-10	0.77463	5.58405e-06	-2.31606e-10	0.785802	5.73139e-05	-2.31606e-10	0.870413
58865425	chr20:58865425:T:A	6.53535e-10	-2.31606e-10	-1.58372	5.64052e-07	-2.31606e-10	-1.50672	5.20852e-06	-2.31606e-10	-1.52783
58865529	chr20:58865529:C:A	3.73198e-10	-0.33602	-1.80799	5.81767e-07	0.335857	-1.81165	2.39945e-06	-0.490476	-1.81241
58865690	chr20:58865690:T:C	1.33238e-10	-1.91538	-1.2586	1.02522e-07	-1.8997	-1.31209	8.34703e-07	-1.89609	-1.46272
58866351	chr20:58866351:A:C	5.01832e-10	-2.31606e-10	-1.84785	4.01061e-07	-2.31606e-10	-1.84775	3.81877e-06	-2.31606e-10	-1.8382
58866674	chr20:58866674:A:G	7.07938e-10	-2.31606e-10	-1.50376	5.72884e-07	-2.31606e-10	-1.49118	5.56489e-06	-2.31606e-10	-1.46165
58866688	chr20:58866688:CTCA:C	6.78486e-10	-2.31606e-10	-1.54625	6.45989e-07	-2.31606e-10	-1.37108	5.63193e-06	-2.31606e-10	-1.44968
58866929	chr20:58866929:C:A	7.43806e-10	-2.31606e-10	-1.45434	7.24771e-07	-2.31606e-10	-1.25601	6.24906e-06	-2.31606e-10	-1.3457
58867635	chr20:58867635:G:A	5.37489e-10	-2.31606e-10	-1.77921	4.0626e-07	-2.31606e-10	-1.83487	3.88896e-06	-2.31606e-10	-1.81999
58867639	chr20:58867639:A:G	5.25224e-10	-0.323386	-1.4789	8.21117e-07	0.371945	-1.50315	3.35456e-06	-0.472191	-1.49562
58868024	chr20:58868024:T:TC	7.44016e-11	-1.9066	-1.85004	5.8948e-08	-1.91934	-1.84587	5.73787e-07	-1.89676	-1.83687
58868189	chr20:58868189:T:C	7.37294e-11	-1.91481	-1.85091	5.8963e-08	-1.9134	-1.85156	5.60521e-07	-1.90844	-1.84857
58868438	chr20:58868438:A:G	7.39835e-11	-1.91507	-1.8472	5.90244e-08	-1.91308	-1.85083	5.58647e-07	-1.90897	-1.8514
58868776	chr20:58868776:A:G	7.38629e-11	-1.91229	-1.85161	5.8939e-08	-1.91579	-1.84957	5.65291e-07	-1.90514	-1.84341
58868874	chr20:58868874:A:G	1.62762e-08	1.63134	-9.89384e-10	1.61973e-05	1.85073	-9.89384e-10	0.000107657	1.50082	-9.89384e-10
58869173	chr20:58869173:T:C	8.64823e-11	-1.92201	-1.68416	6.93035e-08	-1.88617	-1.7172	6.14176e-07	-1.92154	-1.74406
58869506	chr20:58869506:T:C	5.03365e-10	-2.31606e-10	-1.8448	4.22146e-07	-2.31606e-10	-1.79652	3.87422e-06	-2.31606e-10	-1.82379
58869770	chr20:58869770:C:T	6.01473e-10	-2.31606e-10	-1.66673	5.34566e-07	-2.31606e-10	-1.56041	4.60586e-06	-2.31606e-10	-1.6508
58869860	chr20:58869860:A:G	1.67166e-10	-1.09987	-1.84726	1.32284e-07	-1.10612	-1.8508	8.60033e-07	-1.48366	-1.84525
58869886	chr20:58869886:C:T	5.0262e-10	-2.31606e-10	-1.84628	4.21101e-07	-2.31606e-10	-1.79899	3.83114e-06	-2.31606e-10	-1.83497
58870011	chr20:58870011:A:G	6.57622e-10	-2.31606e-10	-1.57749	5.15237e-07	-2.31606e-10	-1.59724	5.06724e-06	-2.31606e-10	-1.55533
58870158	chr20:58870158:G:A	1.98016e-10	-1.29237	-1.48539	1.98541e-07	-1.19623	-1.35464	1.20001e-06	-1.60669	-1.38911
58870670	chr20:58870670:G:T	2.03494e-09	0.961164	-1.40906	1.99595e-06	1.20997	-1.45296	1.27782e-05	0.778098	-1.40849
58870916	chr20:58870916:A:G	9.08512e-11	-1.77737	-1.77952	6.3631e-08	-1.89898	-1.78978	8.32362e-07	-1.63716	-1.72446
58870956	chr20:58870956:CT:C	1.21739e-09	-0.961648	-9.89384e-10	7.13921e-07	-1.2711	-9.89384e-10	7.48092e-06	-1.16577	-9.89384e-10
58871254	chr20:58871254:T:C	6.86747e-10	-2.31606e-10	-1.53415	6.94694e-07	-2.31606e-10	-1.2984	5.85194e-06	-2.31606e-10	-1.41136
58871911	chr20:58871911:G:A	4.67548e-09	1.01637	-0.632401	4.41458e-06	1.2652	-0.714394	2.88256e-05	0.831978	-0.648843
58872185	chr20:58872185:C:T	1.12933e-09	-1.03673	-9.89384e-10	8.84595e-07	-1.05674	-9.89384e-10	8.61122e-06	-1.02506	-9.89384e-10
58872268	chr20:58872268:G:A	5.9689e-10	-1.67438	-9.89384e-10	4.2256e-07	-1.79554	-9.89384e-10	4.26124e-06	-1.72857	-9.89384e-10
58872756	chr20:58872756:CAG:C	6.6447e-10	-2.31606e-10	-1.56713	6.65149e-07	-2.31606e-10	-1.34186	5.63014e-06	-2.31606e-10	-1.45
58872856	chr20:58872856:T:C	1.35492e-10	-1.74921	-1.408	1.89503e-07	-1.41356	-1.1839	1.0903e-06	-1.86163	-1.23005
58873238	chr20:58873238:T:C	6.60736e-10	-2.31606e-10	-1.57276	5.34069e-07	-2.31606e-10	-1.56134	5.31416e-06	-2.31606e-10	-1.50776
58873430	chr20:58873430:G:A	6.59519e-10	-2.31606e-10	-1.5746	5.16784e-07	-2.31606e-10	-1.59424	5.16993e-06	-2.31606e-10	-1.53527
58873670	chr20:58873670:G:A	6.25301e-10	-2.31606e-10	-1.62788	4.85205e-07	-2.31606e-10	-1.6573	4.80064e-06	-2.31606e-10	-1.60938
58873691	chr20:58873691:C:T	7.76454e-11	-1.90114	-1.81282	8.25505e-08	-1.7237	-1.70476	6.13067e-07	-1.92203	-1.74538
58873782	chr20:58873782:C:T	1.73082e-09	0.774487	-1.38425	2.42108e-06	1.13981	-1.1897	1.43183e-05	0.653605	-1.17019
58874135	chr20:58874135:C:T	5.17589e-10	-2.31606e-10	-1.81693	4.56848e-07	-2.31606e-10	-1.71752	4.10191e-06	-2.31606e-10	-1.76668
58874875	chr20:58874875:G:A	5.66788e-10	-2.31606e-10	-1.72613	4.4413e-07	-2.31606e-10	-1.74575	4.38248e-06	-2.31606e-10	-1.70052
58875360	chr20:58875360:C:T	4.439e-09	2.03349	-1.70142	5.94381e-06	2.48239	-1.63415	2.36251e-05	1.6497	-1.66552
58877826	chr20:58877826:C:T	3.20483e-10	-0.621245	-1.67504	1.20663e-07	-1.27568	-1.77319	1.70826e-06	-0.866726	-1.77593
58877997	chr20:58877997:C:T	5.69399e-10	-2.31606e-10	-1.72153	4.42967e-07	-2.31606e-10	-1.74837	4.39986e-06	-2.31606e-10	-1.69656
58878464	chr20:58878464:A:C	7.80026e-10	-2.31606e-10	-1.40679	6.16978e-07	-2.31606e-10	-1.41703	5.84917e-06	-2.31606e-10	-1.41183
58878786	chr20:58878786:G:A	6.24546e-10	0.222555	-1.85165	4.38994e-07	0.0822918	-1.83967	6.9857e-06	0.617326	-1.85159
58878797	chr20:58878797:C:G	5.41881e-10	-1.11155	-0.659519	3.27944e-07	-1.25754	-0.791484	3.41843e-06	-1.35741	-0.591539
58878952	chr20:58878952:G:A	9.50426e-10	-1.2092	-9.89384e-10	6.82182e-07	-1.31657	-9.89384e-10	6.18386e-06	-1.35619	-9.89384e-10
58879211	chr20:58879211:A:G	9.22378e-10	-2.31606e-10	-1.23916	7.23046e-07	-2.31606e-10	-1.25839	7.051e-06	-2.31606e-10	-1.22496
58879921	chr20:58879921:A:C	9.84042e-10	-2.31606e-10	-1.17445	7.45292e-07	-2.31606e-10	-1.22809	8.8213e-06	-2.31606e-10	-1.00096
58880191	chr20:58880191:A:T	7.08938e-10	-1.50235	-9.89384e-10	4.88062e-07	-1.65142	-9.89384e-10	4.90579e-06	-1.58771	-9.89384e-10
58880273	chr20:58880273:C:T	1.31614e-10	-1.61842	-1.56782	8.07571e-08	-1.88736	-1.56306	9.01117e-07	-1.75201	-1.53024
58880311	chr20:58880311:G:A	7.51293e-09	-2.31606e-10	0.858265	4.33545e-06	-2.31606e-10	0.532713	5.17538e-05	-2.31606e-10	0.768368
58880521	chr20:58880521:T:C	1.18039e-10	-1.67977	-1.61533	7.55382e-08	-1.90663	-1.61059	8.18943e-07	-1.79776	-1.58011
58881440	chr20:58881440:T:A	4.25718e-10	-0.559013	-1.45333	2.79197e-07	-0.582918	-1.62703	4.20442e-06	-0.182667	-1.55933
58881586	chr20:58881586:G:A	8.06572e-10	-2.31606e-10	-1.37332	7.12602e-07	-2.31606e-10	-1.27294	8.46401e-06	-2.31606e-10	-1.04231
58881859	chr20:58881859:T:C	8.77886e-10	-2.31606e-10	-1.2886	1.01951e-06	-2.31606e-10	-0.91479	7.69812e-06	-2.31606e-10	-1.13715
58882037	chr20:58882037:T:C	6.0517e-10	-2.31606e-10	-1.66061	5.10469e-07	-2.31606e-10	-1.60654	4.92151e-06	-2.31606e-10	-1.58452
58882245	chr20:58882245:A:G	5.29053e-10	0.0458108	-1.84084	4.31964e-07	0.0510713	-1.8246	2.68608e-06	-0.437881	-1.75216
58882714	chr20:58882714:G:A	1.34403e-09	0.327695	-1.19039	7.63335e-07	0.0398501	-1.24402	1.53171e-05	0.62733	-1.07649
58882853	chr20:58882853:G:T	5.17575e-10	-1.81696	-9.89384e-10	3.84496e-07	-1.88993	-9.89384e-10	3.76455e-06	-1.8525	-9.89384e-10
58883469	chr20:58883469:A:G	9.44412e-11	-1.92196	-1.59618	7.6136e-08	-1.91378	-1.59556	7.31439e-07	-1.87529	-1.61558
58883788	chr20:58883788:GAGAGTT:G	5.06964e-10	-2.31606e-10	-1.83768	4.15423e-07	-2.31606e-10	-1.81257	3.83213e-06	-2.31606e-10	-1.83471
58884029	chr20:58884029:T:C	5.34681e-10	-2.31606e-10	-1.78445	4.07398e-07	-2.31606e-10	-1.83208	3.97072e-06	-2.31606e-10	-1.79918
58884112	chr20:58884112:A:G	1.32835e-09	0.338505	-1.21293	7.75687e-07	0.0784735	-1.26659	1.61901e-05	0.691977	-1.0857
58884284	chr20:58884284:C:T	2.12552e-09	-0.404345	-9.89384e-10	1.35893e-06	-0.627412	-9.89384e-10	1.57441e-05	-0.421663	-9.89384e-10
58884487	chr20:58884487:T:C	4.99941e-10	-2.31606e-10	-1.85163	4.05896e-07	-2.31606e-10	-1.83577	3.77676e-06	-2.31606e-10	-1.84926
58884511	chr20:58884511:T:C	7.27019e-10	-1.47716	-9.89384e-10	5.08738e-07	-1.60993	-9.89384e-10	5.15163e-06	-1.53882	-9.89384e-10
58884683	chr20:58884683:C:T	1.40273e-10	-1.73923	-1.38329	1.00188e-07	-1.92138	-1.31343	9.14461e-07	-1.8509	-1.41665
58884756	chr20:58884756:C:T	1.83605e-09	0.474469	-1.02521	9.6997e-07	0.186821	-1.15142	2.28453e-05	0.817994	-0.867379
58884813	chr20:58884813:T:C	6.84596e-10	-1.53729	-9.89384e-10	1.17992e-06	-0.768669	-9.89384e-10	8.04646e-06	-1.0929	-9.89384e-10
58884894	chr20:58884894:A:AG	9.40139e-11	-1.92197	-1.6007	7.56034e-08	-1.91665	-1.59971	7.23303e-07	-1.88229	-1.61976
58885356	chr20:58885356:C:G	5.58952e-10	-2.31606e-10	-1.74005	4.20951e-07	-2.31606e-10	-1.79935	4.1711e-06	-2.31606e-10	-1.74995
58885457	chr20:58885457:T:C	1.32171e-10	-1.73672	-1.4453	9.29356e-08	-1.92034	-1.38962	8.67011e-07	-1.84868	-1.47215
58886611	chr20:58886611:AC:A	5.84148e-10	-2.31606e-10	-1.69596	5.05758e-07	-2.31606e-10	-1.61581	4.6612e-06	-2.31606e-10	-1.63886
58886860	chr20:58886860:G:A	1.712e-09	0.322555	-0.943255	1.03011e-06	0.0644272	-0.96887	2.20617e-05	0.662246	-0.746531
58887435	chr20:58887435:T:C	4.66284e-10	-1.92132	-9.89384e-10	3.8683e-07	-1.88388	-9.89384e-10	3.92054e-06	-1.8119	-9.89384e-10
58887572	chr20:58887572:T:C	5.65451e-10	-2.31606e-10	-1.72849	4.58815e-07	-2.31606e-10	-1.71322	4.43351e-06	-2.31606e-10	-1.68894
58887573	chr20:58887573:G:A	8.36331e-11	-1.9197	-1.71998	6.69783e-08	-1.92105	-1.71645	6.36756e-07	-1.89724	-1.73226
58888121	chr20:58888121:C:G	5.02249e-10	-2.31606e-10	-1.84702	4.07563e-07	-2.31606e-10	-1.83167	3.77165e-06	-2.31606e-10	-1.85062
58888417	chr20:58888417:C:G	1.10762e-09	-0.290294	-0.76585	6.63434e-07	-0.475366	-0.869072	1.453e-05	0.0631162	-0.565029
58889854	chr20:58889854:C:A	5.45208e-10	-2.31606e-10	-1.76495	4.27684e-07	-2.31606e-10	-1.78348	4.01155e-06	-2.31606e-10	-1.78895
58889933	chr20:58889933:A:C	8.6002e-10	-1.30916	-9.89384e-10	1.85064e-06	-0.318579	-9.89384e-10	6.93358e-06	-1.24175	-9.89384e-10
58890516	chr20:58890516:G:A	5.70801e-07	5.6463	-0.457622	3.88365e-05	3.67637	-0.951121	0.00143932	5.01346	-0.919666
58892182	chr20:58892182:C:T	7.49331e-10	-1.44694	-9.89384e-10	5.06866e-07	-1.61362	-9.89384e-10	5.83393e-06	-1.41444	-9.89384e-10
58893752	chr20:58893752:G:A	3.43937e-07	5.57916	-0.897061	2.90005e-05	3.72926	-1.29606	0.00103527	5.0431	-1.27881
58894000	chr20:58894000:C:T	2.70618e-07	5.48101	-1.03866	2.38774e-05	3.64281	-1.40399	0.000846679	4.94933	-1.38614
58894113	chr20:58894113:T:C	2.27897e-09	-2.31606e-10	-0.334639	1.76994e-06	-2.31606e-10	-0.363168	1.83818e-05	-2.31606e-10	-0.26677
58894172	chr20:58894172:C:G	3.70382e-09	0.609237	-0.458232	2.39216e-06	0.199183	-0.261098	2.85453e-05	0.700238	-0.526874
58894425	chr20:58894425:T:C	2.03051e-10	-0.929162	-1.8235	1.1618e-07	-1.23542	-1.85131	9.28708e-07	-1.42589	-1.8262
58894965	chr20:58894965:G:T	5.83446e-10	-2.31606e-10	-1.69716	4.51637e-07	-2.31606e-10	-1.72899	4.2317e-06	-2.31606e-10	-1.73553
58895361	chr20:58895361:AAAATT:A	5.00957e-10	-2.31606e-10	-1.8496	4.11219e-07	-2.31606e-10	-1.82274	3.78289e-06	-2.31606e-10	-1.84764
58895426	chr20:58895426:C:T	1.0987e-09	-2.31606e-10	-1.06423	9.03786e-07	-2.31606e-10	-1.03527	9.19739e-06	-2.31606e-10	-0.959211
58895462	chr20:58895462:G:A	1.70517e-10	-1.78011	-1.14717	1.28366e-07	-1.75174	-1.23524	1.32683e-06	-1.7256	-1.16974
58895534	chr20:58895534:AAAC:A	6.15088e-10	-2.31606e-10	-1.64435	5.49368e-07	-2.31606e-10	-1.5331	4.93904e-06	-2.31606e-10	-1.58096
58895951	chr20:58895951:C:T	5.0018e-10	-2.31606e-10	-1.85115	4.00199e-07	-2.31606e-10	-1.84991	3.76771e-06	-2.31606e-10	-1.85166
58896063	chr20:58896063:C:T	5.83272e-10	-2.31606e-10	-1.69746	5.37186e-07	-2.31606e-10	-1.55552	4.85786e-06	-2.31606e-10	-1.59753
58896755	chr20:58896755:G:A	5.1052e-10	-2.31606e-10	-1.83069	4.70568e-07	-2.31606e-10	-1.68793	3.95312e-06	-2.31606e-10	-1.80363
58896988	chr20:58896988:A:G	4.98093e-09	0.182106	0.26515	3.49907e-06	-0.179532	0.497918	3.84215e-05	0.281064	0.189423
58897812	chr20:58897812:C:T	5.01614e-10	-2.31606e-10	-1.84828	4.55893e-07	-2.31606e-10	-1.71961	3.86827e-06	-2.31606e-10	-1.82532
58898188	chr20:58898188:G:A	6.64097e-10	-2.31606e-10	-1.56769	5.09411e-07	-2.31606e-10	-1.60861	7.53963e-06	-2.31606e-10	-1.15796
58898577	chr20:58898577:G:A	6.30245e-10	-2.31606e-10	-1.62001	4.85045e-07	-2.31606e-10	-1.65762	4.53312e-06	-2.31606e-10	-1.66672
58898590	chr20:58898590:C:A	2.79761e-09	-2.31606e-10	-0.129595	1.98172e-06	-2.31606e-10	-0.250149	1.82635e-05	-2.31606e-10	-0.273228
58898673	chr20:58898673:C:T	2.49245e-09	-0.245095	-9.89384e-10	1.66239e-06	-0.425856	-9.89384e-10	3.10618e-05	0.25785	-9.89384e-10
58899144	chr20:58899144:A:G	5.91952e-10	-2.31606e-10	-1.68269	4.41244e-07	-2.31606e-10	-1.75227	4.30726e-06	-2.31606e-10	-1.71783
58899171	chr20:58899171:CAT:C	5.01087e-10	-2.31606e-10	-1.84934	4.00701e-07	-2.31606e-10	-1.84865	3.76836e-06	-2.31606e-10	-1.85149
58899468	chr20:58899468:C:T	2.38237e-09	-2.31606e-10	-0.290263	1.86284e-06	-2.31606e-10	-0.312011	1.92617e-05	-2.31606e-10	-0.220012
58899586	chr20:58899586:A:T	5.05145e-10	-2.31606e-10	-1.84127	4.0507e-07	-2.31606e-10	-1.83781	3.78105e-06	-2.31606e-10	-1.84813
58899735	chr20:58899735:A:G	6.09242e-10	-1.6539	-9.89384e-10	4.04202e-07	-1.83995	-9.89384e-10	3.6038e-06	-1.89614	-9.89384e-10
58900208	chr20:58900208:A:AT	1.20588e-09	-2.31606e-10	-0.971151	1.05983e-06	-2.31606e-10	-0.876006	1.02026e-05	-2.31606e-10	-0.855485
58900277	chr20:58900277:T:C	5.00171e-10	-2.31606e-10	-1.85117	4.27118e-07	-2.31606e-10	-1.78481	3.77647e-06	-2.31606e-10	-1.84934
58900569	chr20:58900569:C:T	5.24792e-10	-2.31606e-10	-1.80311	4.11362e-07	-2.31606e-10	-1.82239	3.87638e-06	-2.31606e-10	-1.82323
58901754	chr20:58901754:T:C	7.38738e-09	0.59419	0.247223	6.31305e-06	0.150429	0.758079	9.60275e-05	0.692904	0.693601
58901774	chr20:58901774:A:G	1.89707e-09	-2.31606e-10	-0.518048	1.58187e-06	-2.31606e-10	-0.475502	1.67805e-05	-2.31606e-10	-0.357913
58901780	chr20:58901780:G:C	7.55838e-10	-2.31606e-10	-1.43829	6.4605e-07	-2.31606e-10	-1.37099	8.7802e-06	-2.31606e-10	-1.00563
58901932	chr20:58901932:C:T	1.61461e-09	-2.31606e-10	-0.679268	1.18899e-06	-2.31606e-10	-0.761009	2.47124e-05	-2.31606e-10	0.0291735
58902035	chr20:58902035:T:C	1.18796e-06	4.71679	1.20484	0.000384461	4.09884	0.918894	0.0103151	4.72433	1.3389
58902156	chr20:58902156:A:G	1.02753e-06	4.70802	1.06853	0.000326959	4.09342	0.762301	0.0091479	4.7207	1.22245
58902256	chr20:58902256:G:T	5.1859e-10	-2.31606e-10	-1.815	4.04304e-07	-2.31606e-10	-1.8397	3.85972e-06	-2.31606e-10	-1.82754
58902464	chr20:58902464:C:T	1.95908e-09	-0.485887	-9.89384e-10	2.59462e-06	0.0193278	-9.89384e-10	2.09002e-05	-0.138373	-9.89384e-10
58902589	chr20:58902589:C:A	1.74091e-09	-2.31606e-10	-0.603955	1.33482e-06	-2.31606e-10	-0.645315	1.60516e-05	-2.31606e-10	-0.40232
58903393	chr20:58903393:A:T	9.12834e-10	0.531058	-1.78062	4.09851e-07	-0.24041	-1.58566	4.46425e-06	0.0773522	-1.75938
58903743	chr20:58903743:G:A	1.56579e-09	-2.31606e-10	-0.709967	1.17377e-06	-2.31606e-10	-0.773889	1.36185e-05	-2.31606e-10	-0.566701
58903752	chr20:58903752:C:T	1.47109e-10	-1.27761	-1.79733	7.28399e-08	-1.7356	-1.818	1.07664e-06	-1.25682	-1.84746
58903884	chr20:58903884:G:A	3.13643e-10	-0.819688	-1.49817	2.65491e-07	-0.625983	-1.6343	4.38261e-06	-0.182672	-1.51781
58904078	chr20:58904078:A:G	1.7073e-10	-1.76733	-1.1587	8.88731e-08	-1.79291	-1.56175	1.17138e-06	-1.63955	-1.3804
58904221	chr20:58904221:C:T	9.8204e-11	-1.81184	-1.66723	6.77387e-08	-1.80642	-1.81979	7.5205e-07	-1.70955	-1.75354
58904303	chr20:58904303:T:TTTAACA	3.19313e-09	-2.31606e-10	0.00263992	2.05198e-06	-2.31606e-10	-0.215308	1.95117e-05	-2.31606e-10	-0.207114
58904438	chr20:58904438:G:A	5.14642e-10	-2.31606e-10	-1.82264	4.15545e-07	-2.31606e-10	-1.81228	3.93406e-06	-2.31606e-10	-1.80846
58904870	chr20:58904870:G:A	8.45636e-11	-1.8976	-1.73101	6.88015e-08	-1.87244	-1.7382	6.00435e-07	-1.92072	-1.76751
58904961	chr20:58904961:C:T	5.75815e-10	-2.31606e-10	-1.71033	4.54025e-07	-2.31606e-10	-1.72371	4.19408e-06	-2.31606e-10	-1.74446
58904988	chr20:58904988:C:T	5.6828e-10	-2.31606e-10	-1.7235	4.57893e-07	-2.31606e-10	-1.71523	4.35421e-06	-2.31606e-10	-1.70699
58905365	chr20:58905365:T:C	1.97635e-10	-0.932	-1.84769	1.33593e-07	-1.10069	-1.84638	1.3895e-06	-1.00482	-1.84436
58905878	chr20:58905878:T:C	4.52442e-10	-0.173005	-1.77845	2.44896e-07	-0.494634	-1.8464	5.63005e-06	0.393909	-1.84392
58906517	chr20:58906517:TA:T	7.4228e-10	-2.31606e-10	-1.45639	5.8038e-07	-2.31606e-10	-1.47818	6.14468e-06	-2.31606e-10	-1.36254
58907015	chr20:58907015:T:G	4.5616e-09	1.72126	-1.36194	1.00473e-06	0.353991	-1.28338	2.00052e-05	1.00393	-1.18607
58907296	chr20:58907296:G:A	6.97556e-10	-2.31606e-10	-1.51853	5.46538e-07	-2.31606e-10	-1.53826	5.71474e-06	-2.31606e-10	-1.43508
58907385	chr20:58907385:T:C	3.58546e-09	0.118527	-9.89384e-10	2.00347e-06	-0.23923	-9.89384e-10	2.1233e-05	-0.122573	-9.89384e-10
58907453	chr20:58907453:A:G	4.59399e-09	-2.31606e-10	0.366388	4.46702e-06	-2.31606e-10	0.562609	3.81275e-05	-2.31606e-10	0.462806
58907950	chr20:58907950:T:C	2.3093e-09	-2.31606e-10	-0.321417	8.88609e-07	-2.31606e-10	-1.05221	6.9713e-06	-2.31606e-10	-1.23633
58907969	chr20:58907969:C:A	5.52781e-10	-1.75115	-9.89384e-10	6.09317e-07	-1.42953	-9.89384e-10	4.92233e-06	-1.58435	-9.89384e-10
58908194	chr20:58908194:CA:C	1.4263e-09	-0.803277	-9.89384e-10	1.61225e-06	-0.456481	-9.89384e-10	1.11609e-05	-0.76571	-9.89384e-10
58908246	chr20:58908246:T:C	7.9431e-10	-2.31606e-10	-1.38864	6.18251e-07	-2.31606e-10	-1.41497	6.62176e-06	-2.31606e-10	-1.28777
58908484	chr20:58908484:A:G	1.41504e-09	-0.811203	-9.89384e-10	1.4477e-06	-0.564133	-9.89384e-10	1.15578e-05	-0.730769	-9.89384e-10
58908600	chr20:58908600:T:C	4.7114e-07	2.25285	2.74395	0.000728027	2.2073	3.44892	0.0573938	3.68773	4.09183
58908800	chr20:58908800:G:T	7.35092e-10	-2.31606e-10	-1.46612	5.01182e-07	-2.31606e-10	-1.6249	5.75142e-06	-2.31606e-10	-1.42868
58908867	chr20:58908867:C:G	8.27176e-10	-2.31606e-10	-1.3481	6.12154e-07	-2.31606e-10	-1.42488	1.03425e-05	-2.31606e-10	-0.841871
58909030	chr20:58909030:T:C	1.21318e-10	-1.8595	-1.4082	8.31595e-08	-1.8048	-1.6163	7.90589e-07	-1.8258	-1.5873
58909186	chr20:58909186:C:T	6.91947e-10	-1.75125	0.224647	5.38214e-07	-1.76162	0.208013	3.05379e-06	-1.80618	-0.255569
58909271	chr20:58909271:C:G	1.86761e-10	-1.84913	-0.987153	1.41355e-07	-1.84363	-1.04696	1.02371e-06	-1.88058	-1.27411
58909308	chr20:58909308:G:A	1.48636e-09	-0.762032	-9.89384e-10	1.51348e-06	-0.519701	-9.89384e-10	1.20191e-05	-0.691633	-9.89384e-10
58910556	chr20:58910556:T:C	1.99557e-09	0.558304	-1.02574	5.58743e-07	-0.193549	-1.32263	1.8599e-05	1.019	-1.27402
58910757	chr20:58910757:C:T	1.75329e-10	-1.91475	-0.984696	1.32349e-07	-1.91226	-1.04416	9.81846e-07	-1.92161	-1.27484
58911692	chr20:58911692:A:G	4.88438e-10	-1.8749	-9.89384e-10	4.03883e-07	-1.84074	-9.89384e-10	3.52341e-06	-1.9187	-9.89384e-10
58911925	chr20:58911925:C:T	2.32691e-08	0.56686	1.42191	4.02666e-05	0.738423	2.02299	0.00208375	1.83977	2.62403
58912233	chr20:58912233:A:G	5.2795e-10	-2.31606e-10	-1.79711	4.12843e-07	-2.31606e-10	-1.8188	3.82329e-06	-2.31606e-10	-1.83702
58912986	chr20:58912986:A:G	8.55837e-10	-2.31606e-10	-1.31404	6.26315e-07	-2.31606e-10	-1.40201	5.95654e-06	-2.31606e-10	-1.39364
58913112	chr20:58913112:C:T	8.04114e-10	-2.31606e-10	-1.37637	5.93798e-07	-2.31606e-10	-1.45533	5.63102e-06	-2.31606e-10	-1.44984
58913321	chr20:58913321:T:C	2.29217e-09	1.52165	-1.85051	2.63081e-06	1.88405	-1.85087	4.87234e-05	2.48424	-1.77622
58913546	chr20:58913546:A:T	1.70191e-08	1.67598	-9.89384e-10	2.028e-05	2.07552	-9.89384e-10	0.000346939	2.67102	-9.89384e-10
58913604	chr20:58913604:T:C	4.99956e-10	-2.31606e-10	-1.8516	4.16155e-07	-2.31606e-10	-1.81081	3.92697e-06	-2.31606e-10	-1.81026
58913757	chr20:58913757:C:T	7.79687e-10	-2.31606e-10	-1.40722	5.76681e-07	-2.31606e-10	-1.48458	5.45146e-06	-2.31606e-10	-1.48225
58913851	chr20:58913851:T:A	1.031e-09	-2.31606e-10	-1.12783	1.05479e-06	-2.31606e-10	-0.880774	9.24599e-06	-2.31606e-10	-0.95394
58913909	chr20:58913909:G:A	2.18663e-09	0.406821	-0.782821	3.99617e-07	-0.684125	-1.16723	9.93073e-06	0.260188	-1.14268
58914120	chr20:58914120:C:T	7.44e-10	-2.31606e-10	-1.45408	5.66673e-07	-2.31606e-10	-1.50209	5.26233e-06	-2.31606e-10	-1.51756
58915180	chr20:58915180:T:C	6.54797e-09	-2.31606e-10	0.720795	6.48238e-06	-2.31606e-10	0.934977	5.76732e-05	-2.31606e-10	0.876662
58915193	chr20:58915193:C:A	1.31157e-09	0.945491	-1.83263	1.22347e-06	1.08176	-1.81418	4.14865e-05	2.17915	-1.63191
58915586	chr20:58915586:A:G	1.16118e-09	-1.00892	-9.89384e-10	1.83004e-06	-0.329771	-9.89384e-10	1.23908e-05	-0.661178	-9.89384e-10
58916062	chr20:58916062:G:T	5.1104e-10	-2.31606e-10	-1.82967	4.29203e-07	-2.31606e-10	-1.77994	3.99545e-06	-2.31606e-10	-1.79297
58916165	chr20:58916165:C:T	7.52222e-10	-2.31606e-10	-1.44308	5.95134e-07	-2.31606e-10	-1.45308	6.32348e-06	-2.31606e-10	-1.33386
58916166	chr20:58916166:G:A	3.64671e-09	1.97146	-1.83599	3.25526e-06	2.06433	-1.81817	0.000132218	3.35079	-1.64446
58916213	chr20:58916213:A:T	3.32605e-09	1.83836	-1.79493	3.26632e-06	1.95665	-1.7071	0.00014183	3.21549	-1.43898
58916347	chr20:58916347:C:A	4.15845e-09	0.266783	-9.89384e-10	2.8526e-06	0.11412	-9.89384e-10	2.26796e-05	-0.0566655	-9.89384e-10
58916416	chr20:58916416:G:A	5.83109e-10	-2.31606e-10	-1.69774	4.75945e-07	-2.31606e-10	-1.67656	4.75766e-06	-2.31606e-10	-1.61837
58916492	chr20:58916492:T:C	5.07763e-09	1.96602	-1.49953	5.18381e-06	2.06578	-1.35435	0.000270097	3.35151	-0.93086
58916628	chr20:58916628:G:A	7.62865e-10	-2.31606e-10	-1.42903	5.36252e-07	-2.31606e-10	-1.55726	6.07788e-06	-2.31606e-10	-1.37347
58916991	chr20:58916991:T:C	5.75808e-10	-2.31606e-10	-1.71034	4.30941e-07	-2.31606e-10	-1.7759	3.8082e-06	-2.31606e-10	-1.84097
58917449	chr20:58917449:G:A	4.29611e-09	2.12829	-1.82894	3.61527e-06	2.19466	-1.84361	0.000128692	3.52733	-1.84804
58917555	chr20:58917555:A:G	7.78505e-10	-2.31606e-10	-1.40874	5.90503e-07	-2.31606e-10	-1.46089	5.46974e-06	-2.31606e-10	-1.4789
58917646	chr20:58917646:G:A	1.3156e-09	-2.31606e-10	-0.88407	1.2547e-06	-2.31606e-10	-0.707217	1.08134e-05	-2.31606e-10	-0.797344
58917688	chr20:58917688:G:A	6.94275e-10	-2.31606e-10	-1.52325	5.30547e-07	-2.31606e-10	-1.56796	4.92764e-06	-2.31606e-10	-1.58327
58917734	chr20:58917734:C:T	6.55144e-10	-2.31606e-10	-1.58126	5.39358e-07	-2.31606e-10	-1.55149	5.48449e-06	-2.31606e-10	-1.47621
58917800	chr20:58917800:G:C	9.43721e-10	-2.31606e-10	-1.21629	6.03236e-07	-2.31606e-10	-1.43956	7.4099e-06	-2.31606e-10	-1.17531
58917943	chr20:58917943:A:T	5.256e-10	-2.31606e-10	-1.80157	4.45335e-07	-2.31606e-10	-1.74304	4.08893e-06	-2.31606e-10	-1.76985
58918157	chr20:58918157:G:A	5.01151e-10	-2.31606e-10	-1.84921	4.13978e-07	-2.31606e-10	-1.81605	3.83628e-06	-2.31606e-10	-1.83363
58918165	chr20:58918165:A:G	2.84836e-10	-0.955906	-1.4583	2.4639e-07	-0.722439	-1.61251	1.73255e-06	-1.05535	-1.57319
58918221	chr20:58918221:T:C	7.61413e-10	-2.31606e-10	-1.43094	7.37943e-07	-2.31606e-10	-1.238	6.51389e-06	-2.31606e-10	-1.30419
58918437	chr20:58918437:G:A	1.27056e-09	-2.31606e-10	-0.918902	1.21096e-06	-2.31606e-10	-0.742694	1.04461e-05	-2.31606e-10	-0.831901
58918504	chr20:58918504:G:A	5.00247e-10	-2.31606e-10	-1.85101	4.00595e-07	-2.31606e-10	-1.84892	3.83109e-06	-2.31606e-10	-1.83498
58918703	chr20:58918703:A:C	6.29195e-10	-2.31606e-10	-1.62167	4.84527e-07	-2.31606e-10	-1.65869	4.51224e-06	-2.31606e-10	-1.67134
58918704	chr20:58918704:G:T	6.38273e-10	-2.31606e-10	-1.60735	4.91122e-07	-2.31606e-10	-1.64517	4.56773e-06	-2.31606e-10	-1.65911
58918769	chr20:58918769:T:G	5.61367e-10	-2.31606e-10	-1.73574	4.22291e-07	-2.31606e-10	-1.79617	3.78189e-06	-2.31606e-10	-1.84791
58919586	chr20:58919586:G:A	1.0698e-09	-2.31606e-10	-1.09089	1.09066e-06	-2.31606e-10	-0.847329	9.6106e-06	-2.31606e-10	-0.915263
58919652	chr20:58919652:C:CTAAAA	6.31748e-10	-2.31606e-10	-1.61762	4.37238e-07	-2.31606e-10	-1.76139	3.98087e-06	-2.31606e-10	-1.79663
58919803	chr20:58919803:G:A	1.58813e-09	0.896475	-1.59228	1.76595e-06	0.992223	-1.35765	7.72998e-05	2.09791	-0.928345
58920346	chr20:58920346:C:T	6.733e-10	-2.31606e-10	-1.55392	5.10297e-07	-2.31606e-10	-1.60687	4.78901e-06	-2.31606e-10	-1.61181
58920675	chr20:58920675:A:T	6.5888e-10	-2.31606e-10	-1.57557	5.01071e-07	-2.31606e-10	-1.62512	4.69898e-06	-2.31606e-10	-1.63078
58920852	chr20:58920852:T:C	5.58205e-10	-2.31606e-10	-1.74139	5.09093e-07	-2.31606e-10	-1.60924	4.47863e-06	-2.31606e-10	-1.67881
58921479	chr20:58921479:T:G	5.02062e-10	-2.31606e-10	-1.84739	4.00218e-07	-2.31606e-10	-1.84986	3.78999e-06	-2.31606e-10	-1.84577
58921818	chr20:58921818:G:A	2.6735e-09	1.48111	-1.65609	4.90376e-06	2.28501	-1.62912	0.000109166	2.8991	-1.38436
58922260	chr20:58922260:T:C	4.82413e-09	-2.31606e-10	0.41527	3.56765e-06	-2.31606e-10	0.337797	3.32778e-05	-2.31606e-10	0.32676
58922431	chr20:58922431:A:G	5.54517e-10	-2.31606e-10	-1.74802	4.23414e-07	-2.31606e-10	-1.79352	3.95908e-06	-2.31606e-10	-1.80212
58923452	chr20:58923452:G:A	6.09099e-10	-2.31606e-10	-1.65413	4.22146e-07	-2.31606e-10	-1.79652	3.89572e-06	-2.31606e-10	-1.81825
58923525	chr20:58923525:G:A	2.04208e-09	-2.31606e-10	-0.444389	2.19241e-06	-2.31606e-10	-0.149111	1.81462e-05	-2.31606e-10	-0.279666
58923729	chr20:58923729:G:C	1.37672e-09	0.777373	-1.61603	1.64072e-06	1.18976	-1.62874	5.44028e-05	2.20107	-1.38279
58924259	chr20:58924259:G:T	4.28974e-09	0.836383	-0.538519	7.79491e-06	1.3216	-0.202244	0.000397091	2.30644	0.499597
58925219	chr20:58925219:ATATAT:A	6.04161e-10	-2.31606e-10	-1.66227	5.48727e-07	-2.31606e-10	-1.53427	5.04968e-06	-2.31606e-10	-1.5588
58925971	chr20:58925971:A:G	7.7984e-11	-1.89813	-1.81148	7.60762e-08	-1.65869	-1.85145	6.03704e-07	-1.87994	-1.80287
58926593	chr20:58926593:C:T	1.45526e-09	-2.31606e-10	-0.783175	1.39213e-06	-2.31606e-10	-0.603277	1.19465e-05	-2.31606e-10	-0.697696
58927039	chr20:58927039:C:T	7.35887e-10	-2.31606e-10	-1.46504	5.36373e-07	-2.31606e-10	-1.55704	8.63271e-06	-2.31606e-10	-1.02257
58927200	chr20:58927200:G:A	7.49885e-11	-1.91933	-1.82945	9.27368e-08	-1.54763	-1.76447	7.60497e-07	-1.82887	-1.62304
58927806	chr20:58927806:C:T	1.41995e-09	-2.31606e-10	-0.807736	1.35963e-06	-2.31606e-10	-0.626896	1.16809e-05	-2.31606e-10	-0.720171
58927809	chr20:58927809:A:G	5.35179e-10	-2.31606e-10	-1.78351	4.47798e-07	-2.31606e-10	-1.73752	4.42062e-06	-2.31606e-10	-1.69185
58928192	chr20:58928192:T:C	9.71401e-10	-2.31606e-10	-1.18738	9.31551e-07	-2.31606e-10	-1.00502	8.15656e-06	-2.31606e-10	-1.07931
58929056	chr20:58929056:A:G	7.33971e-11	-1.91991	-1.85032	9.27264e-08	-1.4878	-1.82441	6.52665e-07	-1.82958	-1.77524
58929426	chr20:58929426:A:G	5.26523e-10	-2.31606e-10	-1.79982	4.17689e-07	-2.31606e-10	-1.80713	4.18681e-06	-2.31606e-10	-1.74619
58929674	chr20:58929674:G:A	5.13796e-10	-1.82429	-9.89384e-10	3.87437e-07	-1.88231	-9.89384e-10	3.51442e-06	-1.92126	-9.89384e-10
58929697	chr20:58929697:G:A	6.71031e-10	-2.31606e-10	-1.5573	4.92114e-07	-2.31606e-10	-1.64316	7.58272e-06	-2.31606e-10	-1.15226
58929781	chr20:58929781:G:A	3.57126e-10	-0.426859	-1.76117	3.83546e-07	-0.0822566	-1.81015	2.47105e-06	-0.466671	-1.80682
58929880	chr20:58929880:C:A	5.34803e-10	-2.31606e-10	-1.78422	4.33668e-07	-2.31606e-10	-1.76959	4.15693e-06	-2.31606e-10	-1.75335
58930189	chr20:58930189:G:A	1.37337e-09	-0.841091	-9.89384e-10	1.05664e-06	-0.879022	-9.89384e-10	6.78688e-06	-1.26314	-9.89384e-10
58930269	chr20:58930269:T:C	1.52126e-08	-2.31606e-10	1.56376	8.62161e-06	-2.31606e-10	1.22016	8.97202e-05	-2.31606e-10	1.31857
58930442	chr20:58930442:G:A	6.79253e-10	-2.31606e-10	-1.54512	5.1086e-07	-2.31606e-10	-1.60577	5.00241e-06	-2.31606e-10	-1.56821
58930462	chr20:58930462:TGAAG:T	5.16616e-10	-2.31606e-10	-1.81882	4.01268e-07	-2.31606e-10	-1.84724	3.79347e-06	-2.31606e-10	-1.84485
58930537	chr20:58930537:G:T	1.1845e-09	-0.989038	-9.89384e-10	7.91577e-07	-1.16784	-9.89384e-10	7.21834e-06	-1.2015	-9.89384e-10
58931278	chr20:58931278:A:G	1.12246e-09	-2.31606e-10	-1.04284	1.10689e-06	-2.31606e-10	-0.832559	9.4317e-06	-2.31606e-10	-0.934054
58931317	chr20:58931317:C:T	6.15419e-07	5.26394	-9.89384e-10	0.00471962	7.52537	-9.89384e-10	0.0240474	6.90965	-9.89384e-10
58931759	chr20:58931759:G:A	5.08162e-10	-1.83532	-9.89384e-10	3.79199e-07	-1.90381	-9.89384e-10	3.51401e-06	-1.92137	-9.89384e-10
58931931	chr20:58931931:C:T	9.72842e-10	-2.31606e-10	-1.18589	7.06665e-07	-2.31606e-10	-1.28131	6.30779e-06	-2.31606e-10	-1.33634
58932329	chr20:58932329:C:T	5.05031e-10	-1.8415	-9.89384e-10	3.77151e-07	-1.90922	-9.89384e-10	3.51822e-06	-1.92017	-9.89384e-10
58932598	chr20:58932598:G:A	8.6922e-10	-2.31606e-10	-1.29852	6.73637e-07	-2.31606e-10	-1.32918	6.00458e-06	-2.31606e-10	-1.38561
58932697	chr20:58932697:T:C	1.00284e-09	-2.31606e-10	-1.15552	7.13482e-07	-2.31606e-10	-1.27171	6.35266e-06	-2.31606e-10	-1.32926
58932812	chr20:58932812:T:A	7.68521e-10	-2.31606e-10	-1.42165	6.09626e-07	-2.31606e-10	-1.42902	5.49655e-06	-2.31606e-10	-1.47401
58932817	chr20:58932817:T:C	5.23357e-10	-2.31606e-10	-1.80585	4.43471e-07	-2.31606e-10	-1.74723	4.09605e-06	-2.31606e-10	-1.76811
58932830	chr20:58932830:G:A	9.656e-11	-1.85848	-1.63747	1.48009e-07	-1.06537	-1.77922	8.43572e-07	-1.60015	-1.74809
58932891	chr20:58932891:G:A	7.72298e-10	-2.31606e-10	-1.41675	6.13482e-07	-2.31606e-10	-1.42272	5.5251e-06	-2.31606e-10	-1.46883
58933677	chr20:58933677:A:G	8.31288e-10	-2.31606e-10	-1.34314	6.42736e-07	-2.31606e-10	-1.37613	8.78479e-06	-2.31606e-10	-1.00511
58934119	chr20:58934119:T:C	5.87094e-10	-2.31606e-10	-1.69093	4.35959e-07	-2.31606e-10	-1.76432	4.18236e-06	-2.31606e-10	-1.74725
58934573	chr20:58934573:A:G	5.77323e-10	-1.70771	-9.89384e-10	6.96336e-07	-1.29603	-9.89384e-10	3.90905e-06	-1.81484	-9.89384e-10
58934600	chr20:58934600:A:G	8.38501e-10	-2.31606e-10	-1.3345	6.06369e-07	-2.31606e-10	-1.43438	5.44967e-06	-2.31606e-10	-1.48257
58934675	chr20:58934675:TTAAAA:T	8.90805e-10	-2.31606e-10	-1.27399	6.26807e-07	-2.31606e-10	-1.40123	1.18512e-05	-2.31606e-10	-0.705703
58934684	chr20:58934684:G:T	6.63487e-10	-2.31606e-10	-1.56861	5.31186e-07	-2.31606e-10	-1.56675	4.81857e-06	-2.31606e-10	-1.60565
58934716	chr20:58934716:A:G	1.035e-09	-2.31606e-10	-1.12396	9.84217e-07	-2.31606e-10	-0.950021	8.58794e-06	-2.31606e-10	-1.02777
58935106	chr20:58935106:T:C	6.92604e-10	-2.31606e-10	-1.52566	5.53788e-07	-2.31606e-10	-1.52508	5.01362e-06	-2.31606e-10	-1.56597
58935590	chr20:58935590:A:C	7.52304e-10	-2.31606e-10	-1.44298	5.93214e-07	-2.31606e-10	-1.45631	5.69461e-06	-2.31606e-10	-1.43861
58936599	chr20:58936599:G:A	3.39895e-09	0.0651061	-9.89384e-10	4.36932e-06	0.540495	-9.89384e-10	2.42928e-05	0.0120483	-9.89384e-10
58936610	chr20:58936610:T:C	5.2987e-10	-2.31606e-10	-1.79348	4.51438e-07	-2.31606e-10	-1.72943	4.1595e-06	-2.31606e-10	-1.75274
58936898	chr20:58936898:T:C	8.52688e-10	-2.31606e-10	-1.31772	6.00418e-07	-2.31606e-10	-1.44424	1.09834e-05	-2.31606e-10	-0.781749
58937312	chr20:58937312:C:T	7.8864e-10	0.373303	-1.76911	7.23922e-07	0.50815	-1.76533	4.91627e-06	0.143329	-1.72891
58937338	chr20:58937338:A:G	2.33982e-09	-2.31606e-10	-0.308288	1.30098e-06	-2.31606e-10	-0.670995	2.49276e-05	-2.31606e-10	0.0378457
58937744	chr20:58937744:C:T	1.66498e-10	-1.90783	-1.04331	1.43607e-07	-1.73647	-1.13832	1.11775e-06	-1.88569	-1.18112
58937782	chr20:58937782:C:T	1.0582e-09	-2.31606e-10	-1.10179	9.85449e-07	-2.31606e-10	-0.948769	8.30363e-06	-2.31606e-10	-1.06144
58937879	chr20:58937879:G:A	5.2246e-10	-2.31606e-10	-1.80757	4.04832e-07	-2.31606e-10	-1.8384	3.7967e-06	-2.31606e-10	-1.844
58938057	chr20:58938057:G:A	1.67824e-09	-2.31606e-10	-0.640616	9.70593e-07	-2.31606e-10	-0.963959	1.73762e-05	-2.31606e-10	-0.323028
58938600	chr20:58938600:AATG:A	5.38618e-10	-2.31606e-10	-1.77711	4.21534e-07	-2.31606e-10	-1.79797	3.97248e-06	-2.31606e-10	-1.79874
58938812	chr20:58938812:C:T	4.78016e-10	-1.89647	-9.89384e-10	3.95207e-07	-1.86246	-9.89384e-10	3.53635e-06	-1.91504	-9.89384e-10
58939156	chr20:58939156:C:G	1.74323e-09	-2.31606e-10	-0.602623	9.98257e-07	-2.31606e-10	-0.935856	1.82032e-05	-2.31606e-10	-0.276533
58939393	chr20:58939393:T:A	4.8117e-10	-1.8899	-9.89384e-10	3.91619e-07	-1.87158	-9.89384e-10	3.52657e-06	-1.9178	-9.89384e-10
58939519	chr20:58939519:T:C	8.12425e-10	-2.31606e-10	-1.36609	7.55389e-07	-2.31606e-10	-1.21463	6.68239e-06	-2.31606e-10	-1.27865
58940099	chr20:58940099:A:ATGGAAC	5.65398e-10	-2.31606e-10	-1.72859	4.27275e-07	-2.31606e-10	-1.78444	5.05491e-06	-2.31606e-10	-1.55777
58940176	chr20:58940176:C:G	5.47874e-09	-2.31606e-10	0.542515	5.50993e-06	-2.31606e-10	0.772441	4.88098e-05	-2.31606e-10	0.709801
58940476	chr20:58940476:G:A	9.2908e-10	-2.31606e-10	-1.23192	6.6814e-07	-2.31606e-10	-1.33737	5.93327e-06	-2.31606e-10	-1.39756
58940583	chr20:58940583:G:A	5.03529e-10	-2.31606e-10	-1.84447	4.20974e-07	-2.31606e-10	-1.7993	3.86935e-06	-2.31606e-10	-1.82504
58940929	chr20:58940929:G:A	8.54685e-10	-2.31606e-10	-1.31538	6.19834e-07	-2.31606e-10	-1.41242	5.53693e-06	-2.31606e-10	-1.46669
58940990	chr20:58940990:GAGGC:G	1.66471e-10	-1.88873	-1.06257	1.3406e-07	-1.78583	-1.15775	1.07722e-06	-1.90548	-1.19827
58941136	chr20:58941136:G:A	1.77342e-10	-1.26751	-1.62052	1.71e-07	-1.22829	-1.47191	1.2968e-06	-1.3788	-1.53943
58941507	chr20:58941507:T:A	1.30056e-09	-2.31606e-10	-0.895565	7.79875e-07	-2.31606e-10	-1.18273	9.96397e-06	-2.31606e-10	-0.879154
58941718	chr20:58941718:TTC:T	2.7039e-10	-1.79258	-0.673669	1.49001e-07	-1.86215	-0.975757	1.49588e-06	-1.84299	-0.932425
58941783	chr20:58941783:T:C	7.77847e-10	-2.31606e-10	-1.40959	6.47014e-07	-2.31606e-10	-1.3695	6.53594e-06	-2.31606e-10	-1.30081
58941804	chr20:58941804:T:C	1.73155e-09	-2.31606e-10	-0.609344	9.92405e-07	-2.31606e-10	-0.941735	1.79637e-05	-2.31606e-10	-0.289778
58942504	chr20:58942504:T:C	5.41955e-10	-2.31606e-10	-1.77093	4.66397e-07	-2.31606e-10	-1.69683	4.28817e-06	-2.31606e-10	-1.72227
58942519	chr20:58942519:C:T	1.19427e-10	-1.58462	-1.69879	3.4662e-07	-0.181155	-1.81248	1.47145e-06	-1.00162	-1.79026
58943124	chr20:58943124:C:G	1.85903e-09	-2.31606e-10	-0.538305	1.05581e-06	-2.31606e-10	-0.879806	1.95383e-05	-2.31606e-10	-0.205755
58943721	chr20:58943721:G:A	1.35858e-10	-1.44724	-1.70726	4.70537e-07	0.111627	-1.79962	1.83742e-06	-0.783224	-1.78654
58943977	chr20:58943977:C:T	9.15723e-10	-1.2464	-9.89384e-10	6.28411e-07	-1.39867	-9.89384e-10	5.74891e-06	-1.42912	-9.89384e-10
58944660	chr20:58944660:T:C	7.53693e-10	-2.31606e-10	-1.44113	7.26335e-07	-2.31606e-10	-1.25386	6.48288e-06	-2.31606e-10	-1.30897
58944747	chr20:58944747:G:A	1.75617e-09	-2.31606e-10	-0.595224	1.79247e-06	-2.31606e-10	-0.350517	1.5587e-05	-2.31606e-10	-0.431695
58945125	chr20:58945125:C:T	4.92324e-10	-1.86698	-9.89384e-10	3.83152e-07	-1.89344	-9.89384e-10	3.51222e-06	-1.92188	-9.89384e-10
58945182	chr20:58945182:TAA:T	6.93618e-10	-2.31606e-10	-1.52419	5.48353e-07	-2.31606e-10	-1.53495	4.95273e-06	-2.31606e-10	-1.57819
58945186	chr20:58945186:C:G	6.93872e-10	-2.31606e-10	-1.52383	5.48596e-07	-2.31606e-10	-1.53451	4.95478e-06	-2.31606e-10	-1.57778
58945266	chr20:58945266:A:G	6.31246e-10	-2.31606e-10	-1.61842	4.65413e-07	-2.31606e-10	-1.69894	4.32728e-06	-2.31606e-10	-1.71319
58945427	chr20:58945427:G:A	2.07125e-09	-2.31606e-10	-0.430207	1.16073e-06	-2.31606e-10	-0.785063	2.19548e-05	-2.31606e-10	-0.0891423
58945485	chr20:58945485:C:T	2.82148e-09	-0.0865905	-0.0345065	2.47717e-06	-0.0693367	0.042343	1.28724e-05	-0.438017	-0.185026
58945486	chr20:58945486:G:A	4.71503e-10	-1.91019	-9.89384e-10	4.05462e-07	-1.83684	-9.89384e-10	3.57615e-06	-1.90384	-9.89384e-10
58945494	chr20:58945494:T:A	5.2591e-10	-2.31606e-10	-1.80099	4.23663e-07	-2.31606e-10	-1.79293	3.97388e-06	-2.31606e-10	-1.79839
58945619	chr20:58945619:ACT:A	1.25461e-10	-1.46328	-1.77084	4.54052e-07	0.104036	-1.82769	1.72788e-06	-0.801773	-1.82946
58945830	chr20:58945830:G:T	7.53588e-10	-2.31606e-10	-1.44127	7.26195e-07	-2.31606e-10	-1.25405	6.48162e-06	-2.31606e-10	-1.30916
58946517	chr20:58946517:A:G	1.29433e-09	-2.31606e-10	-0.900363	8.87292e-07	-2.31606e-10	-1.05369	7.45374e-06	-2.31606e-10	-1.16941
58946977	chr20:58946977:G:T	4.93376e-10	-1.86484	-9.89384e-10	3.8254e-07	-1.89503	-9.89384e-10	3.5119e-06	-1.92197	-9.89384e-10
58947277	chr20:58947277:A:T	5.39233e-09	-2.31606e-10	0.526617	5.45207e-06	-2.31606e-10	0.761885	4.82304e-05	-2.31606e-10	0.697859
58947379	chr20:58947379:G:T	7.97298e-11	-1.83784	-1.84963	2.29956e-07	-0.607144	-1.79684	1.15413e-06	-1.37571	-1.65908
58947887	chr20:58947887:T:G	5.9956e-10	-1.66992	-9.89384e-10	7.68788e-07	-1.19705	-9.89384e-10	5.6253e-06	-1.45086	-9.89384e-10
58948182	chr20:58948182:T:C	9.62974e-10	-2.31606e-10	-1.19609	6.8628e-07	-2.31606e-10	-1.31058	6.14932e-06	-2.31606e-10	-1.36179
58948194	chr20:58948194:A:G	1.22146e-09	-2.31606e-10	-0.958316	1.22999e-06	-2.31606e-10	-0.727109	1.05755e-05	-2.31606e-10	-0.819593
58948835	chr20:58948835:A:G	1.31482e-10	-1.74934	-1.43791	2.61932e-07	-0.683544	-1.59024	9.84656e-07	-1.43939	-1.7542
58948989	chr20:58948989:G:A	4.04233e-09	-2.31606e-10	0.23846	2.49087e-06	-2.31606e-10	-0.0214799	1.94954e-05	-2.31606e-10	-0.207951
58949476	chr20:58949476:A:T	6.16765e-10	-2.31606e-10	-1.64163	4.62434e-07	-2.31606e-10	-1.70536	4.28706e-06	-2.31606e-10	-1.72253
58949679	chr20:58949679:A:ATTATATATTATATTTAT	1.63304e-09	-2.31606e-10	-0.667917	1.09678e-06	-2.31606e-10	-0.841729	9.46313e-06	-2.31606e-10	-0.930727
58949691	chr20:58949691:A:ATT	1.11545e-09	-2.31606e-10	-1.0491	8.31236e-07	-2.31606e-10	-1.11895	6.89577e-06	-2.31606e-10	-1.24722
58949695	chr20:58949695:TTCA:T	1.08465e-09	-2.31606e-10	-1.0771	8.08286e-07	-2.31606e-10	-1.14695	6.71789e-06	-2.31606e-10	-1.27336
58949993	chr20:58949993:G:A	6.01979e-10	-2.31606e-10	-1.66589	5.3929e-07	-2.31606e-10	-1.55161	4.93431e-06	-2.31606e-10	-1.58192
58950423	chr20:58950423:C:T	3.21565e-10	-1.59941	-0.693504	6.36756e-07	-0.325211	-1.06027	2.49693e-06	-1.20807	-1.05499
58950806	chr20:58950806:C:T	3.85758e-09	-2.31606e-10	0.191678	2.40159e-06	-2.31606e-10	-0.0579813	1.87081e-05	-2.31606e-10	-0.249173
58950946	chr20:58950946:A:G	5.0997e-10	-2.31606e-10	-1.83176	4.12762e-07	-2.31606e-10	-1.819	3.97801e-06	-2.31606e-10	-1.79735
58950950	chr20:58950950:C:T	1.05393e-09	-2.31606e-10	-1.10583	7.94891e-07	-2.31606e-10	-1.16366	6.67888e-06	-2.31606e-10	-1.27918
58951158	chr20:58951158:C:T	1.09443e-09	-2.31606e-10	-1.06812	8.22783e-07	-2.31606e-10	-1.12917	6.88886e-06	-2.31606e-10	-1.24822
58951357	chr20:58951357:A:G	1.40075e-10	-1.77964	-1.3443	2.62506e-07	-0.753626	-1.51797	9.8009e-07	-1.48942	-1.70882
58951420	chr20:58951420:G:T	5.73857e-10	-2.31606e-10	-1.71374	4.28205e-07	-2.31606e-10	-1.78226	4.03181e-06	-2.31606e-10	-1.78392
58951833	chr20:58951833:A:G	5.27468e-10	-2.31606e-10	-1.79803	4.16257e-07	-2.31606e-10	-1.81056	3.91355e-06	-2.31606e-10	-1.81369
58952004	chr20:58952004:A:C	5.99857e-10	-2.31606e-10	-1.66942	4.4226e-07	-2.31606e-10	-1.74997	4.16109e-06	-2.31606e-10	-1.75235
58952554	chr20:58952554:C:T	2.96202e-10	-1.60976	-0.765315	5.89918e-07	-0.34408	-1.1178	2.32678e-06	-1.22019	-1.11345
58952884	chr20:58952884:C:T	4.90335e-10	-1.42466	-0.446364	8.04182e-07	-0.303117	-0.848925	3.3807e-06	-1.11203	-0.848019
58952933	chr20:58952933:T:C	1.81971e-09	-2.31606e-10	-0.559685	1.40202e-06	-2.31606e-10	-0.596198	1.31354e-05	-2.31606e-10	-0.602822
58953224	chr20:58953224:G:A	8.50701e-11	-1.7808	-1.84184	1.87714e-07	-0.763632	-1.84331	9.18352e-07	-1.49245	-1.77085
58953369	chr20:58953369:C:T	5.83798e-10	-2.31606e-10	-1.69656	4.33293e-07	-2.31606e-10	-1.77045	4.07737e-06	-2.31606e-10	-1.77268
58953844	chr20:58953844:A:G	5.48427e-10	-2.31606e-10	-1.75906	4.11447e-07	-2.31606e-10	-1.82219	4.11341e-06	-2.31606e-10	-1.76388
58953915	chr20:58953915:GA:G	4.99126e-10	-1.85326	-9.89384e-10	3.80036e-07	-1.9016	-9.89384e-10	3.51253e-06	-1.92179	-9.89384e-10
58953919	chr20:58953919:A:T	4.99213e-10	-1.85308	-9.89384e-10	3.79997e-07	-1.9017	-9.89384e-10	3.51256e-06	-1.92178	-9.89384e-10
58954155	chr20:58954155:A:T	3.40671e-10	-0.490945	-1.74425	8.32027e-07	0.488505	-1.60651	1.17522e-05	0.784217	-1.49831
58954987	chr20:58954987:G:A	4.95439e-10	-1.40726	-0.453407	8.34038e-07	-0.257546	-0.858042	3.45452e-06	-1.08204	-0.856411
58955006	chr20:58955006:C:T	5.31865e-10	-1.40272	-0.387002	8.809e-07	-0.259434	-0.801489	3.66222e-06	-1.08006	-0.799997
58955150	chr20:58955150:A:T	4.80885e-10	-1.89049	-9.89384e-10	3.92131e-07	-1.87027	-9.89384e-10	3.52879e-06	-1.91718	-9.89384e-10
58955473	chr20:58955473:T:C	1.12858e-10	-1.78257	-1.55742	2.17992e-07	-0.76068	-1.69673	8.818e-07	-1.4907	-1.81322
58955513	chr20:58955513:T:C	5.105e-10	-2.31606e-10	-1.83072	4.13393e-07	-2.31606e-10	-1.81747	3.98466e-06	-2.31606e-10	-1.79568
58955576	chr20:58955576:G:A	5.00664e-10	-2.31606e-10	-1.85018	4.01299e-07	-2.31606e-10	-1.84716	3.77045e-06	-2.31606e-10	-1.85094
58955663	chr20:58955663:T:A	1.74208e-10	-1.36328	-1.54258	3.89745e-07	-0.187908	-1.68847	1.63239e-06	-1.03169	-1.6564
58955798	chr20:58955798:T:C	1.17435e-09	-2.31606e-10	-0.997645	6.86381e-07	-2.31606e-10	-1.31043	1.12835e-05	-2.31606e-10	-0.754787
58955838	chr20:58955838:G:A	4.80087e-10	-1.89215	-9.89384e-10	3.96551e-07	-1.85906	-9.89384e-10	3.53574e-06	-1.91521	-9.89384e-10
58955843	chr20:58955843:T:C	1.75848e-08	-2.31606e-10	1.70867	8.9067e-06	-2.31606e-10	1.25269	9.68387e-05	-2.31606e-10	1.39492
58956107	chr20:58956107:T:C	6.04765e-10	-2.31606e-10	-1.66128	4.77886e-07	-2.31606e-10	-1.6725	5.01101e-06	-2.31606e-10	-1.56649
58956182	chr20:58956182:C:T	7.76492e-10	-2.31606e-10	-1.41133	5.43838e-07	-2.31606e-10	-1.54321	5.3428e-06	-2.31606e-10	-1.50238
58956684	chr20:58956684:AAT:A	4.77932e-10	-1.89665	-9.89384e-10	4.28049e-07	-1.78263	-9.89384e-10	4.68936e-06	-1.63283	-9.89384e-10
58956745	chr20:58956745:C:CAG	1.01354e-10	-1.59604	-1.85145	1.4681e-07	-1.01726	-1.83547	8.0595e-07	-1.64585	-1.74801
58956889	chr20:58956889:G:T	4.8212e-10	-1.37342	-0.514505	8.68576e-07	-0.182318	-0.892693	3.45855e-06	-1.03339	-0.903896
58957349	chr20:58957349:A:G	4.11859e-10	-1.39542	-0.650013	7.49447e-07	-0.209422	-1.01311	3.00572e-06	-1.05793	-1.01968
58957632	chr20:58957632:C:T	8.70715e-10	-2.31606e-10	-1.2968	8.94646e-07	-2.31606e-10	-1.04544	7.36369e-06	-2.31606e-10	-1.18157
58958136	chr20:58958136:A:G	5.32662e-10	-2.31606e-10	-1.78823	4.2291e-07	-2.31606e-10	-1.79471	4.21079e-06	-2.31606e-10	-1.74048
58958228	chr20:58958228:T:C	7.12558e-10	-2.31606e-10	-1.49725	5.05797e-07	-2.31606e-10	-1.61573	4.98348e-06	-2.31606e-10	-1.572
58958372	chr20:58958372:A:G	4.78485e-10	-1.89549	-9.89384e-10	4.2629e-07	-1.78675	-9.89384e-10	4.66713e-06	-1.63759	-9.89384e-10
58958960	chr20:58958960:A:C	6.17992e-10	-2.31606e-10	-1.63964	4.58459e-07	-2.31606e-10	-1.714	6.67256e-06	-2.31606e-10	-1.28013
58959212	chr20:58959212:C:T	7.08092e-10	-2.31606e-10	-1.50354	6.00246e-07	-2.31606e-10	-1.44453	5.90667e-06	-2.31606e-10	-1.40205
58959292	chr20:58959292:A:C	1.25521e-09	-2.31606e-10	-0.931054	8.93438e-07	-2.31606e-10	-1.04679	7.70592e-06	-2.31606e-10	-1.13614
58959669	chr20:58959669:T:G	1.21839e-09	-2.31606e-10	-0.960832	8.70081e-07	-2.31606e-10	-1.07328	7.49864e-06	-2.31606e-10	-1.16341
58959673	chr20:58959673:G:A	1.54459e-09	-0.723603	-9.89384e-10	1.22651e-06	-0.729937	-9.89384e-10	1.03315e-05	-0.842936	-9.89384e-10
58959851	chr20:58959851:C:T	5.01734e-10	-2.31606e-10	-1.84805	3.99496e-07	-2.31606e-10	-1.85166	3.77723e-06	-2.31606e-10	-1.84914
58960370	chr20:58960370:T:C	1.24181e-10	-1.92077	-1.32361	1.24063e-07	-1.65446	-1.36662	9.27619e-07	-1.84605	-1.40721
58960521	chr20:58960521:G:A	8.01174e-10	-1.38004	-9.89384e-10	1.13988e-06	-0.803185	-9.89384e-10	8.21979e-06	-1.07159	-9.89384e-10
58960647	chr20:58960647:G:A	5.03175e-10	-1.84518	-9.89384e-10	3.97844e-07	-1.85581	-9.89384e-10	4.17676e-06	-1.74859	-9.89384e-10
58961016	chr20:58961016:C:CAT	2.74654e-09	-2.31606e-10	-0.148018	1.7239e-06	-2.31606e-10	-0.389521	1.33587e-05	-2.31606e-10	-0.585964
58961072	chr20:58961072:G:T	1.35659e-09	-0.853387	-9.89384e-10	5.65907e-07	-1.50344	-9.89384e-10	8.01917e-06	-1.09629	-9.89384e-10
58961280	chr20:58961280:C:T	8.19962e-10	-2.31606e-10	-1.35686	5.35196e-07	-2.31606e-10	-1.55923	6.23871e-06	-2.31606e-10	-1.34736
58961388	chr20:58961388:A:G	8.03034e-10	-2.31606e-10	-1.37772	5.27523e-07	-2.31606e-10	-1.57367	6.12537e-06	-2.31606e-10	-1.36569
58961440	chr20:58961440:C:T	1.09727e-10	-1.85814	-1.50998	1.47179e-07	-1.22987	-1.62035	9.67724e-07	-1.55387	-1.65707
58961865	chr20:58961865:C:T	5.00929e-10	-2.31606e-10	-1.84965	4.02567e-07	-2.31606e-10	-1.844	3.76829e-06	-2.31606e-10	-1.85151
58962387	chr20:58962387:C:T	2.2862e-09	-2.31606e-10	-0.33147	2.39168e-06	-2.31606e-10	-0.0621147	2.07465e-05	-2.31606e-10	-0.145753
58962477	chr20:58962477:G:A	3.33147e-09	-2.31606e-10	0.045054	2.0424e-06	-2.31606e-10	-0.219984	1.58452e-05	-2.31606e-10	-0.415266
58962514	chr20:58962514:G:A	6.34078e-10	-2.31606e-10	-1.61394	5.08223e-07	-2.31606e-10	-1.61095	5.11479e-06	-2.31606e-10	-1.54599
58962573	chr20:58962573:G:A	5.07851e-10	-2.31606e-10	-1.83593	4.27492e-07	-2.31606e-10	-1.78393	3.89489e-06	-2.31606e-10	-1.81846
58962620	chr20:58962620:C:T	1.05301e-09	-2.31606e-10	-1.10671	6.78308e-07	-2.31606e-10	-1.32227	5.94534e-06	-2.31606e-10	-1.39552
58962732	chr20:58962732:A:C	5.8999e-10	-2.31606e-10	-1.68601	4.68816e-07	-2.31606e-10	-1.69166	4.2794e-06	-2.31606e-10	-1.72432
58963120	chr20:58963120:A:G	2.82411e-09	1.70236	-1.82252	4.33728e-07	-0.023552	-1.7459	1.28616e-05	1.21288	-1.83677
58963461	chr20:58963461:C:A	8.99261e-11	-1.77779	-1.78933	6.26464e-08	-1.92177	-1.78259	6.4556e-07	-1.87257	-1.74319
58963554	chr20:58963554:A:G	1.35978e-09	-2.31606e-10	-0.851039	8.96314e-07	-2.31606e-10	-1.04358	8.95519e-06	-2.31606e-10	-0.985897
58963662	chr20:58963662:T:C	7.06921e-10	-2.31606e-10	-1.5052	5.52069e-07	-2.31606e-10	-1.52819	4.50995e-06	-2.31606e-10	-1.67184
58963793	chr20:58963793:C:CA	4.39812e-09	-2.31606e-10	0.322818	1.21572e-05	-2.31606e-10	1.56381	7.4386e-05	-2.31606e-10	1.13114
58963968	chr20:58963968:G:A	5.37249e-10	-2.31606e-10	-1.77965	4.06602e-07	-2.31606e-10	-1.83403	3.92894e-06	-2.31606e-10	-1.80976
58964037	chr20:58964037:G:A	7.06224e-10	-2.31606e-10	-1.50618	7.39785e-07	-2.31606e-10	-1.23551	6.04038e-06	-2.31606e-10	-1.37966
58964050	chr20:58964050:G:A	5.27074e-08	-0.686303	3.4927	7.32325e-05	-1.43214	4.79166	0.000551176	-0.538039	3.67196
58964178	chr20:58964178:C:A	6.79124e-10	-2.31606e-10	-1.54531	6.17991e-07	-2.31606e-10	-1.41539	4.54204e-06	-2.31606e-10	-1.66475
58964277	chr20:58964277:C:T	3.09298e-08	3.89237	-1.61901	6.41613e-08	-1.92112	-1.75934	3.47489e-06	-0.14281	-1.78976
58964353	chr20:58964353:A:C	4.86517e-10	-1.87884	-9.89384e-10	4.41101e-07	-1.75259	-9.89384e-10	3.58343e-06	-1.90181	-9.89384e-10
58965550	chr20:58965550:C:T	5.9182e-08	3.47354	-0.55128	3.38666e-07	-0.566219	-1.45063	2.151e-06	-1.56126	-0.850935
58965661	chr20:58965661:C:T	7.07385e-10	-2.31606e-10	-1.50454	8.05132e-07	-2.31606e-10	-1.15086	6.2628e-06	-2.31606e-10	-1.3435
58965695	chr20:58965695:TGCCCCAAGCCTGG:T	1.25712e-09	-2.31606e-10	-0.929536	7.85518e-07	-2.31606e-10	-1.17552	8.15633e-06	-2.31606e-10	-1.07934
58965834	chr20:58965834:G:C	6.26916e-10	-2.31606e-10	-1.6253	6.34155e-07	-2.31606e-10	-1.38957	5.26453e-06	-2.31606e-10	-1.51714
58965915	chr20:58965915:A:G	6.18372e-10	-2.31606e-10	-1.63903	6.60736e-07	-2.31606e-10	-1.34851	5.30143e-06	-2.31606e-10	-1.51015
58965922	chr20:58965922:G:C	1.11077e-09	-0.392617	-0.660691	2.36101e-07	-1.35017	-1.02744	4.58554e-06	-0.220372	-1.43485
58966034	chr20:58966034:C:T	6.55283e-10	-2.31606e-10	-1.58105	7.1899e-07	-2.31606e-10	-1.26402	5.70108e-06	-2.31606e-10	-1.43748
58966262	chr20:58966262:T:C	2.27274e-08	-2.31606e-10	1.96521	7.44001e-06	-2.31606e-10	1.07276	9.71011e-05	-2.31606e-10	1.39762
58966823	chr20:58966823:C:T	6.69743e-10	-2.31606e-10	-1.55922	7.43702e-07	-2.31606e-10	-1.23023	5.85493e-06	-2.31606e-10	-1.41085
58967019	chr20:58967019:A:G	5.56232e-08	3.49782	-0.637581	7.19494e-08	-1.88034	-1.68557	5.165e-06	-0.528081	-1.00814
58967282	chr20:58967282:T:A	1.80849e-08	2.9436	-1.20688	6.55229e-08	-1.80843	-1.85104	2.21034e-06	-0.848996	-1.53599
58967828	chr20:58967828:C:T	7.47168e-10	-0.475201	-0.974625	1.80264e-07	-1.3803	-1.26714	3.6512e-06	-0.283163	-1.59991
58967869	chr20:58967869:C:G	1.11436e-08	-2.31606e-10	1.2525	3.96731e-06	-2.31606e-10	0.443976	5.10009e-05	-2.31606e-10	0.753713
58967931	chr20:58967931:C:A	6.18524e-10	-2.31606e-10	-1.63878	6.25173e-07	-2.31606e-10	-1.40384	5.14025e-06	-2.31606e-10	-1.54103
58968215	chr20:58968215:GCCTT:G	2.33826e-10	-0.805024	-1.80652	8.21839e-08	-1.59596	-1.83695	2.03778e-06	-0.670281	-1.79599
58968236	chr20:58968236:T:C	2.18689e-10	-0.917444	-1.76102	7.96829e-08	-1.65614	-1.80767	1.90025e-06	-0.790566	-1.74558
58968674	chr20:58968674:C:T	6.72788e-10	-2.31606e-10	-1.55469	7.54801e-07	-2.31606e-10	-1.21541	5.8876e-06	-2.31606e-10	-1.40528
58968764	chr20:58968764:A:G	9.46325e-09	-2.31606e-10	1.08906	3.96766e-06	-2.31606e-10	0.444064	4.96042e-05	-2.31606e-10	0.725945
58968888	chr20:58968888:AACTT:A	6.53717e-10	-2.31606e-10	-1.58344	7.17272e-07	-2.31606e-10	-1.26641	5.67739e-06	-2.31606e-10	-1.44164
58969038	chr20:58969038:G:C	6.55112e-10	-2.31606e-10	-1.58131	7.196e-07	-2.31606e-10	-1.26317	5.69254e-06	-2.31606e-10	-1.43897
58969219	chr20:58969219:C:A	5.29573e-10	-2.31606e-10	-1.79404	4.57233e-07	-2.31606e-10	-1.71667	3.76784e-06	-2.31606e-10	-1.85163
58969273	chr20:58969273:T:C	3.23549e-08	3.38969	-1.07129	9.63607e-08	-1.42303	-1.85073	1.8331e-06	-1.13725	-1.43487
58969339	chr20:58969339:T:C	2.87286e-08	3.41694	-1.2174	9.57224e-08	-1.43085	-1.84957	1.67744e-06	-1.13012	-1.53074
58969465	chr20:58969465:G:A	2.72174e-08	3.32364	-1.17814	9.91886e-08	-1.39473	-1.85011	1.63852e-06	-1.16991	-1.51442
58969827	chr20:58969827:A:G	2.91312e-08	3.43072	-1.21727	9.62026e-08	-1.42808	-1.84733	1.65586e-06	-1.12827	-1.54554
58970019	chr20:58970019:G:T	5.96509e-10	-2.31606e-10	-1.67502	4.11268e-07	-2.31606e-10	-1.82262	8.82093e-06	-2.31606e-10	-1.001
58970049	chr20:58970049:ACAAT:A	3.06918e-08	3.40892	-1.14329	9.65051e-08	-1.42102	-1.85125	1.72966e-06	-1.13692	-1.49329
58970594	chr20:58970594:C:T	6.89497e-10	-2.31606e-10	-1.53015	7.75524e-07	-2.31606e-10	-1.18833	6.06421e-06	-2.31606e-10	-1.37573
58970595	chr20:58970595:G:A	6.10519e-10	-0.410078	-1.24173	1.37729e-07	-1.39951	-1.51707	7.10671e-06	-0.293718	-0.923372
58970710	chr20:58970710:G:A	1.00389e-10	-1.89595	-1.56111	1.53813e-07	-1.07441	-1.73172	9.72995e-07	-1.73507	-1.47044
58970823	chr20:58970823:C:G	8.36253e-09	-2.31606e-10	0.9654	3.27037e-06	-2.31606e-10	0.250793	3.83643e-05	-2.31606e-10	0.468997
58971001	chr20:58971001:C:T	6.7613e-10	-2.31606e-10	-1.54973	7.42685e-07	-2.31606e-10	-1.23159	5.82826e-06	-2.31606e-10	-1.41541
58971246	chr20:58971246:C:T	2.27861e-10	-0.801824	-1.83555	7.98366e-08	-1.61057	-1.85132	1.92046e-06	-0.699273	-1.82629
58971485	chr20:58971485:T:A	3.4053e-08	3.02073	-0.651169	2.31087e-07	-0.641235	-1.75784	1.82698e-06	-1.53007	-1.0454
58971613	chr20:58971613:T:C	1.56328e-07	4.6321	-0.738504	1.67972e-07	-0.877287	-1.84078	2.11503e-06	-1.19472	-1.23434
58971843	chr20:58971843:TTATC:T	6.26517e-10	-2.31606e-10	-1.62594	6.76333e-07	-2.31606e-10	-1.32518	5.39806e-06	-2.31606e-10	-1.49209
58971855	chr20:58971855:C:A	1.58614e-09	-2.31606e-10	-0.697056	1.22868e-06	-2.31606e-10	-0.728169	1.33536e-05	-2.31606e-10	-0.586347
58971920	chr20:58971920:G:A	5.02738e-10	-2.31606e-10	-1.84605	4.33516e-07	-2.31606e-10	-1.76994	3.89671e-06	-2.31606e-10	-1.818
58972240	chr20:58972240:A:G	7.85469e-10	-2.31606e-10	-1.39983	4.17741e-07	-2.31606e-10	-1.807	1.60462e-05	-2.31606e-10	-0.402661
58972508	chr20:58972508:C:T	1.48445e-09	-2.31606e-10	-0.763319	9.75672e-07	-2.31606e-10	-0.958741	9.97057e-06	-2.31606e-10	-0.878492
58972562	chr20:58972562:G:A	5.55554e-10	-2.31606e-10	-1.74615	7.01865e-07	-2.31606e-10	-1.28813	3.77236e-06	-2.31606e-10	-1.85043
58972808	chr20:58972808:T:A	5.98015e-10	-2.31606e-10	-1.6725	6.23762e-07	-2.31606e-10	-1.4061	5.07366e-06	-2.31606e-10	-1.55407
58972890	chr20:58972890:A:G	7.56118e-08	4.41893	-1.25167	2.22505e-07	-0.666653	-1.77026	1.26916e-06	-1.31604	-1.62374
58973317	chr20:58973317:T:G	1.7328e-09	-0.608624	-9.89384e-10	4.09294e-07	-1.82743	-9.89384e-10	3.91271e-06	-1.8139	-9.89384e-10
58973392	chr20:58973392:C:T	4.75455e-10	-0.223398	-1.67844	9.10621e-07	0.798258	-1.826	6.08044e-07	-1.82421	-1.85143
58973885	chr20:58973885:A:G	6.6728e-10	-2.31606e-10	-1.56291	6.89013e-07	-2.31606e-10	-1.30661	5.62963e-06	-2.31606e-10	-1.45009
58973968	chr20:58973968:C:T	2.00439e-09	-0.46302	-9.89384e-10	8.05079e-07	-1.15093	-9.89384e-10	1.03672e-05	-0.839483	-9.89384e-10
58975717	chr20:58975717:T:G	2.3902e-08	-2.31606e-10	2.0156	9.0419e-06	-2.31606e-10	1.26776	0.000121156	-2.31606e-10	1.61895
58976044	chr20:58976044:G:A	1.12818e-10	-1.92079	-1.41954	1.27936e-07	-1.46846	-1.52188	9.71819e-07	-1.72574	-1.48097
58976799	chr20:58976799:CTT:C	2.74548e-05	9.89589	-0.833955	6.45149e-07	0.457492	-1.82988	2.21104e-06	-0.975841	-1.40883
58976978	chr20:58976978:T:C	8.50548e-09	0.886412	0.0959378	7.41161e-07	-0.655246	-0.578402	2.02363e-05	0.966509	-1.13716
58977066	chr20:58977066:A:G	1.13558e-10	-1.8233	-1.5105	2.66779e-07	-0.610982	-1.64446	1.34844e-06	-1.31553	-1.56366
58977556	chr20:58977556:A:C	5.53303e-10	-2.31606e-10	-1.75021	4.10166e-07	-2.31606e-10	-1.8253	3.99301e-06	-2.31606e-10	-1.79358
58977836	chr20:58977836:C:T	3.21507e-09	0.00949018	-9.89384e-10	3.54974e-06	0.332763	-9.89384e-10	1.75649e-05	-0.312229	-9.89384e-10
58978176	chr20:58978176:A:C	8.1174e-09	-2.31606e-10	0.93565	3.04515e-06	-2.31606e-10	0.179438	2.33479e-05	-2.31606e-10	-0.0276244
58978342	chr20:58978342:C:T	2.57789e-09	-2.31606e-10	-0.211388	1.44215e-06	-2.31606e-10	-0.567977	1.5395e-05	-2.31606e-10	-0.444087
58978385	chr20:58978385:C:T	6.0684e-10	-2.31606e-10	-1.65785	5.80267e-07	-2.31606e-10	-1.47838	4.85389e-06	-2.31606e-10	-1.59835
58978457	chr20:58978457:TGCCC:T	8.13143e-10	0.184332	-1.54954	1.05466e-06	-0.669154	-0.211737	1.21591e-06	-1.9199	-1.06273
58978526	chr20:58978526:GCATCTTCCCTGCCCCTGTTCCTGGCCCC:G	3.95311e-09	-2.31606e-10	0.216143	1.63169e-06	-2.31606e-10	-0.444495	2.12319e-05	-2.31606e-10	-0.122625
58978950	chr20:58978950:C:T	1.34587e-09	-2.31606e-10	-0.861319	1.65237e-06	-2.31606e-10	-0.431898	8.22216e-06	-2.31606e-10	-1.0713
58979312	chr20:58979312:G:A	1.33832e-10	-1.83219	-1.33735	0.00479745	7.2413	0.300426	8.03697e-07	-1.92085	-1.47581
58979526	chr20:58979526:A:T	1.54461e-09	0.0100251	-0.733615	1.32575e-07	-1.39001	-1.56471	6.38931e-06	-0.2222	-1.1013
58979623	chr20:58979623:G:A	1.48179e-09	0.722116	-1.48723	2.18611e-07	-1.8952	-0.55937	4.92659e-05	2.27433	-1.55523
58979760	chr20:58979760:C:G	2.50483e-09	-2.31606e-10	-0.240138	1.47874e-06	-2.31606e-10	-0.542921	1.5947e-05	-2.31606e-10	-0.408858
58980053	chr20:58980053:C:G	7.69515e-10	-2.31606e-10	-1.42036	4.0044e-07	-2.31606e-10	-1.8493	1.21986e-05	-2.31606e-10	-0.676808
58980281	chr20:58980281:TTTC:T	1.31104e-09	-2.31606e-10	-0.887537	5.3901e-07	-2.31606e-10	-1.55213	4.47564e-06	-2.31606e-10	-1.67948
58980337	chr20:58980337:G:A	1.26595e-10	-1.73088	-1.49424	3.2041e-07	-0.220981	-1.85128	1.41286e-06	-1.07264	-1.75987
58980587	chr20:58980587:T:G	7.3626e-10	-2.31606e-10	-1.46453	3.99565e-07	-2.31606e-10	-1.85149	1.13361e-05	-2.31606e-10	-0.750137
58980593	chr20:58980593:T:C	2.491e-09	-2.31606e-10	-0.245676	1.47048e-06	-2.31606e-10	-0.548521	1.58872e-05	-2.31606e-10	-0.412618
58980662	chr20:58980662:T:C	2.75021e-09	0.340473	-0.487158	1.7963e-07	-1.21771	-1.43326	1.0943e-05	0.104618	-0.890043
58980935	chr20:58980935:C:T	5.0403e-10	-2.31606e-10	-1.84348	4.204e-07	-2.31606e-10	-1.80066	3.83712e-06	-2.31606e-10	-1.83341
58981105	chr20:58981105:G:C	7.85234e-10	-2.31606e-10	-1.40013	4.01126e-07	-2.31606e-10	-1.84759	1.26107e-05	-2.31606e-10	-0.643584
58981106	chr20:58981106:C:T	7.85234e-10	-2.31606e-10	-1.40013	4.01126e-07	-2.31606e-10	-1.84759	1.26107e-05	-2.31606e-10	-0.643584
58981433	chr20:58981433:C:T	1.06721e-10	-1.88375	-1.51214	0.00139845	6.40417	-0.0951663	7.39958e-07	-1.91521	-1.56408
58981547	chr20:58981547:CCCGGGGTCCCGCGGCGCGGCCG:C	1.34273e-08	2.60689	-1.16796	5.91146e-08	-1.9115	-1.85089	6.37904e-07	-1.79362	-1.83407
58981914	chr20:58981914:T:C	1.6357e-09	0.366954	-1.03324	1.78926e-07	-1.1799	-1.47499	6.09913e-06	0.15077	-1.52075
58981963	chr20:58981963:A:ACT	1.2022e-09	0.265582	-1.23979	1.49432e-07	-1.2322	-1.60282	4.90527e-06	0.0513414	-1.63916
58982217	chr20:58982217:C:T	5.38084e-10	-1.7781	-9.89384e-10	1.4038e-06	-0.594926	-9.89384e-10	4.22638e-06	-1.73679	-9.89384e-10
58982257	chr20:58982257:A:G	7.50741e-10	-2.31606e-10	-1.44505	4.9865e-07	-2.31606e-10	-1.62996	5.24818e-06	-2.31606e-10	-1.52025
58982489	chr20:58982489:T:C	1.83039e-10	-1.55319	-1.30322	0.041185	9.36625	0.325464	8.26903e-07	-1.92203	-1.44617
58982524	chr20:58982524:A:G	1.17693e-10	-1.57941	-1.71862	0.0242789	9.26327	-0.100023	5.53034e-07	-1.92189	-1.84858
58982589	chr20:58982589:G:A	3.41026e-09	-2.31606e-10	0.0684289	1.43312e-06	-2.31606e-10	-0.574254	1.87325e-05	-2.31606e-10	-0.247872
58982860	chr20:58982860:G:A	2.36373e-09	-2.31606e-10	-0.298118	1.22279e-06	-2.31606e-10	-0.732975	1.46776e-05	-2.31606e-10	-0.49181
58983203	chr20:58983203:C:A	9.67595e-10	-1.1913	-9.89384e-10	3.76996e-07	-1.90963	-9.89384e-10	9.7613e-06	-0.899704	-9.89384e-10
58983219	chr20:58983219:T:C	1.34331e-10	-1.48891	-1.6769	5.78439e-07	0.367562	-1.8491	2.0989e-06	-0.62884	-1.80787
58983746	chr20:58983746:AT:A	1.27687e-07	3.69122	-9.89384e-10	0.00129179	6.22967	-9.89384e-10	0.00458738	5.25293	-9.89384e-10
58983954	chr20:58983954:A:G	1.11899e-09	-2.31606e-10	-1.04593	1.53325e-06	-2.31606e-10	-0.50672	1.09739e-05	-2.31606e-10	-0.782607
58984318	chr20:58984318:C:T	5.27426e-10	-2.31606e-10	-1.79811	4.09484e-07	-2.31606e-10	-1.82697	3.77018e-06	-2.31606e-10	-1.85101
58984575	chr20:58984575:A:G	1.28761e-10	-1.51202	-1.69614	0.0576755	10.0286	-0.000167557	5.56806e-07	-1.91945	-1.84422
58984622	chr20:58984622:A:C	1.30159e-10	-1.5072	-1.69016	0.0605006	10.0578	0.0184713	5.57656e-07	-1.91909	-1.84305
58984787	chr20:58984787:G:A	1.36966e-10	-1.45454	-1.69185	0.079194	10.3327	0.0128161	5.6074e-07	-1.91319	-1.84344
58985229	chr20:58985229:CT:C	6.54846e-10	-2.31606e-10	-1.58172	4.07322e-07	-2.31606e-10	-1.83226	9.89923e-06	-2.31606e-10	-0.885673
58985376	chr20:58985376:A:C	6.74069e-10	-2.31606e-10	-1.55278	7.39178e-07	-2.31606e-10	-1.23633	5.90839e-06	-2.31606e-10	-1.40176
58985625	chr20:58985625:A:G	2.42896e-09	-2.31606e-10	-0.270896	1.43454e-06	-2.31606e-10	-0.57327	1.54969e-05	-2.31606e-10	-0.437493
58985710	chr20:58985710:G:A	6.90455e-10	-2.31606e-10	-1.52876	7.654e-07	-2.31606e-10	-1.20147	6.08574e-06	-2.31606e-10	-1.37218
58985722	chr20:58985722:C:T	1.29216e-10	-1.51736	-1.68728	0.057668	9.99901	0.0293335	5.57609e-07	-1.91987	-1.84235
58986063	chr20:58986063:A:T	2.48068e-09	-2.31606e-10	-0.249827	1.4599e-06	-2.31606e-10	-0.555747	1.58807e-05	-2.31606e-10	-0.413027
58986307	chr20:58986307:C:T	7.55654e-10	-2.31606e-10	-1.43853	4.57447e-07	-2.31606e-10	-1.7162	4.91402e-06	-2.31606e-10	-1.58604
58986364	chr20:58986364:A:T	8.27345e-10	-2.31606e-10	-1.34789	4.98965e-07	-2.31606e-10	-1.62933	5.21947e-06	-2.31606e-10	-1.52573
58986470	chr20:58986470:G:C	3.77512e-07	6.35301	-1.57776	8.48889e-08	-1.85375	-1.54677	4.87685e-06	0.20942	-1.80305
58986938	chr20:58986938:A:G	6.86087e-10	-2.31606e-10	-1.53511	7.58461e-07	-2.31606e-10	-1.21058	6.03833e-06	-2.31606e-10	-1.38
58987114	chr20:58987114:C:T	2.1588e-09	-2.31606e-10	-0.388807	1.29104e-06	-2.31606e-10	-0.678661	1.38459e-05	-2.31606e-10	-0.550142
58987365	chr20:58987365:T:A	7.09219e-10	-1.50195	-9.89384e-10	3.72616e-07	-1.92132	-9.89384e-10	4.04162e-06	-1.78149	-9.89384e-10
58988006	chr20:58988006:C:T	0.00476919	11.7252	2.4941	1.12626e-06	0.576411	-1.39162	4.31297e-06	-0.944565	-0.771938
58988339	chr20:58988339:T:C	6.8524e-10	-2.31606e-10	-1.53635	7.5719e-07	-2.31606e-10	-1.21225	6.02995e-06	-2.31606e-10	-1.38139
58988354	chr20:58988354:C:T	2.22857e-10	-1.41156	-1.24803	0.147275	10.511	0.454929	8.79902e-07	-1.90873	-1.39735
58988474	chr20:58988474:C:A	9.84492e-10	-2.31606e-10	-1.17399	4.29159e-07	-2.31606e-10	-1.78004	3.87268e-06	-2.31606e-10	-1.82418
58988554	chr20:58988554:A:C	1.2859e-10	-1.50824	-1.70125	0.0580699	10.0547	-0.0193915	5.5634e-07	-1.91909	-1.84542
58988710	chr20:58988710:A:G	1.04645e-09	0.58572	-1.69867	4.04398e-07	-1.106	-0.733469	8.13983e-07	-1.82526	-1.55869
58988752	chr20:58988752:G:A	4.69752e-10	-1.91391	-9.89384e-10	3.9564e-07	-1.86136	-9.89384e-10	3.55572e-06	-1.90957	-9.89384e-10
58989269	chr20:58989269:G:A	3.04402e-09	-2.31606e-10	-0.0451819	1.75074e-06	-2.31606e-10	-0.374071	1.91062e-05	-2.31606e-10	-0.228117
58989434	chr20:58989434:G:A	0.003955	11.9849	2.04727	1.146e-06	0.691167	-1.489	4.32305e-06	-0.868994	-0.845176
58989640	chr20:58989640:C:T	4.32986e-08	4.01689	-1.40713	7.11314e-08	-1.73043	-1.84691	5.53719e-07	-1.92171	-1.84751
58990056	chr20:58990056:G:A	5.52779e-10	-2.31606e-10	-1.75116	5.61029e-07	-2.31606e-10	-1.51209	4.64306e-06	-2.31606e-10	-1.64276
58990176	chr20:58990176:C:T	2.32467e-09	-2.31606e-10	-0.314783	1.38134e-06	-2.31606e-10	-0.611056	1.48575e-05	-2.31606e-10	-0.479628
58990232	chr20:58990232:G:A	5.21168e-10	-2.31606e-10	-1.81004	8.03075e-07	-2.31606e-10	-1.15342	3.81244e-06	-2.31606e-10	-1.83986
58990550	chr20:58990550:A:C	6.19114e-09	-2.31606e-10	0.664759	1.02098e-05	-2.31606e-10	1.38924	6.70292e-05	-2.31606e-10	1.027
58990888	chr20:58990888:G:C	1.45e-10	-1.76251	-1.32688	8.23347e-06	2.83575	-1.66165	7.82158e-07	-1.74899	-1.67483
58991107	chr20:58991107:G:A	5.20139e-10	-2.31606e-10	-1.81202	7.96578e-07	-2.31606e-10	-1.16154	3.81655e-06	-2.31606e-10	-1.83878
58991300	chr20:58991300:G:A	5.51673e-10	-2.31606e-10	-1.75316	4.85365e-07	-2.31606e-10	-1.65697	4.08638e-06	-2.31606e-10	-1.77047
58991473	chr20:58991473:A:AT	5.22371e-10	-2.31606e-10	-1.80774	8.05184e-07	-2.31606e-10	-1.1508	3.81095e-06	-2.31606e-10	-1.84025
58991582	chr20:58991582:C:T	2.64844e-07	6.21387	-1.79309	1.32927e-07	-1.83735	-1.11471	4.43748e-06	0.1545	-1.84254
58991594	chr20:58991594:A:G	5.22864e-10	-2.31606e-10	-1.80679	8.08079e-07	-2.31606e-10	-1.14721	3.80922e-06	-2.31606e-10	-1.84071
58991685	chr20:58991685:A:G	7.74862e-10	-2.31606e-10	-1.41343	4.00602e-07	-2.31606e-10	-1.8489	1.23667e-05	-2.31606e-10	-0.663121
58991725	chr20:58991725:T:C	5.28733e-10	-2.31606e-10	-1.79563	8.4259e-07	-2.31606e-10	-1.10539	3.79183e-06	-2.31606e-10	-1.84528
58991830	chr20:58991830:A:G	2.36229e-09	-2.31606e-10	-0.298729	1.39973e-06	-2.31606e-10	-0.59783	1.5095e-05	-2.31606e-10	-0.463767
58992346	chr20:58992346:C:G	6.8524e-10	-2.31606e-10	-1.53635	7.5719e-07	-2.31606e-10	-1.21225	6.02995e-06	-2.31606e-10	-1.38139
58992488	chr20:58992488:A:G	1.60249e-10	-1.79253	-1.19686	1.0809e-05	2.75895	-1.31268	9.5243e-07	-1.71391	-1.51296
58993122	chr20:58993122:C:T	5.09848e-10	-2.31606e-10	-1.832	4.00485e-07	-2.31606e-10	-1.84919	4.0744e-06	-2.31606e-10	-1.77341
58993406	chr20:58993406:G:A	5.16599e-10	-2.31606e-10	-1.81885	4.66426e-07	-2.31606e-10	-1.69677	4.06636e-06	-2.31606e-10	-1.77538
58993606	chr20:58993606:G:A	6.45132e-10	-2.31606e-10	-1.59666	4.09208e-07	-2.31606e-10	-1.82764	9.64295e-06	-2.31606e-10	-0.911903
58994289	chr20:58994289:C:T	5.2894e-10	-2.31606e-10	-1.79524	8.42989e-07	-2.31606e-10	-1.10491	3.79111e-06	-2.31606e-10	-1.84547
58994372	chr20:58994372:C:T	4.91726e-10	-1.86819	-9.89384e-10	6.97904e-07	-1.29379	-9.89384e-10	8.42017e-06	-1.0475	-9.89384e-10
58994883	chr20:58994883:A:G	5.37803e-10	-2.31606e-10	-1.77862	5.83819e-07	-2.31606e-10	-1.47227	4.86134e-06	-2.31606e-10	-1.59682
58995401	chr20:58995401:C:T	1.91767e-10	-1.13373	-1.6761	2.873e-07	-1.17996	-1.00138	6.98102e-07	-1.91913	-1.61839
58995513	chr20:58995513:G:A	1.70467e-10	-1.80764	-1.11994	1.07104e-05	2.67281	-1.2357	1.041e-06	-1.69382	-1.44413
58995705	chr20:58995705:C:T	7.89065e-10	-2.31606e-10	-1.39527	8.36712e-07	-2.31606e-10	-1.11239	6.68923e-06	-2.31606e-10	-1.27763
58995837	chr20:58995837:CT:C	5.03021e-10	-2.31606e-10	-1.84548	4.38921e-07	-2.31606e-10	-1.75755	3.8077e-06	-2.31606e-10	-1.84111
58996571	chr20:58996571:A:G	6.36055e-10	-2.31606e-10	-1.61083	4.24469e-07	-2.31606e-10	-1.79103	4.2955e-06	-2.31606e-10	-1.72056
58996708	chr20:58996708:A:G	1.26419e-07	5.15038	-1.46914	8.47985e-08	-1.69694	-1.70465	2.62043e-06	-0.364139	-1.85065
58997417	chr20:58997417:T:C	8.21882e-08	-2.31606e-10	3.25065	2.23617e-05	-2.31606e-10	2.17324	0.000330854	-2.31606e-10	2.62355
58997619	chr20:58997619:C:T	2.12265e-09	-2.31606e-10	-0.405697	1.27316e-06	-2.31606e-10	-0.692613	1.36358e-05	-2.31606e-10	-0.56543
58997917	chr20:58997917:T:C	6.31088e-10	-2.31606e-10	-1.61867	4.05955e-07	-2.31606e-10	-1.83562	4.1432e-06	-2.31606e-10	-1.75666
58998264	chr20:58998264:TAAA:T	2.36772e-10	-1.04106	-1.55796	0.448035	12.0992	-0.0207029	7.80427e-07	-1.80959	-1.61646
58998362	chr20:58998362:GA:G	5.59651e-10	-2.31606e-10	-1.7388	4.60294e-07	-2.31606e-10	-1.71	4.9658e-06	-2.31606e-10	-1.57556
58998548	chr20:58998548:A:AG	4.13499e-09	-2.31606e-10	0.261124	1.67277e-06	-2.31606e-10	-0.419629	2.25809e-05	-2.31606e-10	-0.061025
58998666	chr20:58998666:T:C	1.95194e-08	1.81305	-9.89384e-10	1.1042e-06	-0.834986	-9.89384e-10	7.04708e-06	-1.22552	-9.89384e-10
58998797	chr20:58998797:C:T	1.25129e-09	-0.934189	-9.89384e-10	3.72697e-07	-1.9211	-9.89384e-10	3.61666e-06	-1.89258	-9.89384e-10
58998800	chr20:58998800:C:T	1.52011e-09	0.852267	-1.59185	4.15295e-07	-1.29485	-0.518029	9.98935e-07	-1.75075	-1.42845
58999408	chr20:58999408:A:G	1.86398e-10	-1.73986	-1.09837	1.03052e-05	2.61804	-1.2195	9.77054e-07	-1.75933	-1.44201
58999423	chr20:58999423:C:G	7.2962e-10	0.377934	-1.85153	2.57215e-07	-1.06948	-1.22247	6.11451e-07	-1.85547	-1.81458
58999508	chr20:58999508:A:G	3.31168e-09	0.350879	-0.311783	2.16901e-05	3.58614	-1.4434	1.87699e-06	-1.43003	-1.11843
58999512	chr20:58999512:TC:T	1.85659e-09	-0.151387	-0.38823	1.78039e-05	2.87686	-0.931556	1.14483e-06	-1.64494	-1.39793
58999559	chr20:58999559:A:ATTC	1.92336e-09	-0.111673	-0.392613	1.89054e-05	2.94104	-0.935708	1.15854e-06	-1.62953	-1.40143
58999761	chr20:58999761:G:C	0.00352929	12.2692	1.64907	9.78282e-07	0.766554	-1.72262	3.14449e-06	-0.818865	-1.21361
58999786	chr20:58999786:A:G	0.000136211	12.0917	-1.42813	9.53236e-07	0.754198	-1.7362	1.65292e-06	-0.83604	-1.83955
58999796	chr20:58999796:A:G	2.47238e-09	0.813225	-1.0664	1.33282e-06	1.15012	-1.79694	8.55931e-07	-1.72088	-1.61281
58999836	chr20:58999836:G:A	2.80009e-09	-2.31606e-10	-0.12871	1.63279e-06	-2.31606e-10	-0.443824	1.78621e-05	-2.31606e-10	-0.295451
59000047	chr20:59000047:C:T	6.10138e-09	1.72609	-1.07594	1.02869e-07	-1.42259	-1.78582	3.88329e-06	-0.30655	-1.5149
59000302	chr20:59000302:C:T	5.0035e-10	-2.31606e-10	-1.85081	4.02686e-07	-2.31606e-10	-1.84371	3.77768e-06	-2.31606e-10	-1.84902
59000539	chr20:59000539:C:T	0.000337251	13.1692	-1.59899	1.17259e-05	3.30041	-1.77272	4.98269e-06	0.276273	-1.84843
59001119	chr20:59001119:G:A	1.02736e-10	-1.8705	-1.56345	4.51785e-06	1.78534	-1.21142	8.76184e-07	-1.55943	-1.75088
59001125	chr20:59001125:A:G	1.9666e-10	-1.66374	-1.12089	1.28992e-05	2.88315	-1.2601	9.12399e-07	-1.81557	-1.45424
59001292	chr20:59001292:C:A	1.15217e-09	0.461451	-1.47816	6.97565e-07	-1.09406	-0.200207	1.10112e-06	-1.84754	-1.23427
59001340	chr20:59001340:C:T	5.17032e-10	-2.31606e-10	-1.81801	4.86153e-07	-2.31606e-10	-1.65534	3.8081e-06	-2.31606e-10	-1.841
59001709	chr20:59001709:TGGACGCCTCAGGCGG:T	1.05219e-09	-2.31606e-10	-1.10749	1.20172e-06	-2.31606e-10	-0.750355	6.70014e-06	-2.31606e-10	-1.276
59001773	chr20:59001773:C:T	6.45126e-10	-2.31606e-10	-1.59667	3.99494e-07	-2.31606e-10	-1.85167	5.74117e-06	-2.31606e-10	-1.43047
59001826	chr20:59001826:G:A	3.79461e-08	1.97082	0.50699	1.62038e-07	-1.39923	-1.35481	1.01763e-05	-0.308709	-0.549359
59002132	chr20:59002132:A:G	1.68157e-08	2.11841	-0.454456	1.21016e-07	-1.3348	-1.71115	5.87337e-06	-0.197372	-1.21033
59002175	chr20:59002175:C:T	1.37499e-09	0.298707	-1.13862	1.36271e-06	-0.999591	0.374952	1.51398e-06	-1.87349	-0.8899
59002203	chr20:59002203:C:T	3.48422e-07	5.93168	-1.23663	8.08331e-08	-1.67692	-1.77256	7.11052e-06	0.533138	-1.74969
59002671	chr20:59002671:A:ACTTTG	5.01552e-10	-2.31606e-10	-1.84841	4.77198e-07	-2.31606e-10	-1.67394	3.91303e-06	-2.31606e-10	-1.81382
59002805	chr20:59002805:C:T	7.38853e-10	-0.0584378	-1.40258	1.66066e-06	-0.423353	-0.00354269	1.20654e-06	-1.91639	-1.07399
59002880	chr20:59002880:A:G	6.12961e-09	0.937145	-0.282374	1.77255e-05	2.98676	-1.04587	1.23577e-06	-1.70252	-1.26392
59002905	chr20:59002905:A:G	4.9992e-10	-2.31606e-10	-1.85167	5.02145e-07	-2.31606e-10	-1.62298	3.83894e-06	-2.31606e-10	-1.83293
59003107	chr20:59003107:C:T	6.20085e-10	-2.31606e-10	-1.63626	4.0077e-07	-2.31606e-10	-1.84848	5.41162e-06	-2.31606e-10	-1.48958
59003213	chr20:59003213:C:T	4.4948e-08	2.64715	-9.89384e-10	9.05578e-07	-1.03329	-9.89384e-10	0.00142901	4.08661	-9.89384e-10
59003341	chr20:59003341:A:G	1.07737e-08	1.21875	-9.89384e-10	8.18658e-07	-1.1342	-9.89384e-10	5.61947e-06	-1.45189	-9.89384e-10
59003453	chr20:59003453:T:C	1.63691e-10	-1.689	-1.27913	1.74305e-05	2.76752	-0.843408	9.09877e-07	-1.79898	-1.47359
59003556	chr20:59003556:C:A	7.19757e-10	-1.4872	-9.89384e-10	3.98265e-07	-1.85475	-9.89384e-10	4.3773e-06	-1.7017	-9.89384e-10
59003559	chr20:59003559:A:G	2.47785e-10	-1.74353	-0.810026	2.5406e-05	2.47917	-0.178293	1.43356e-06	-1.75165	-1.06632
59003736	chr20:59003736:G:A	3.57924e-09	-2.31606e-10	0.116791	1.82325e-06	-2.31606e-10	-0.333491	1.99042e-05	-2.31606e-10	-0.187197
59003929	chr20:59003929:T:G	8.50034e-10	-2.31606e-10	-1.32084	4.0885e-07	-2.31606e-10	-1.82852	3.87397e-06	-2.31606e-10	-1.82385
59004010	chr20:59004010:T:C	5.94735e-10	-2.31606e-10	-1.678	5.98263e-07	-2.31606e-10	-1.44784	4.89598e-06	-2.31606e-10	-1.58972
59004895	chr20:59004895:A:G	1.92041e-10	-1.88861	-0.9198	4.146e-07	-0.178841	-1.63571	1.39419e-06	-1.37346	-1.47236
59004920	chr20:59004920:T:C	1.21254e-05	9.3612	-1.11651	9.07111e-08	-1.84311	-1.49108	6.12824e-07	-1.8229	-1.8449
59005013	chr20:59005013:T:C	6.42564e-10	-1.60065	-9.89384e-10	2.19726e-06	-0.146902	-9.89384e-10	9.70126e-06	-0.905875	-9.89384e-10
59005370	chr20:59005370:A:G	1.07329e-09	-2.31606e-10	-1.08763	4.03787e-07	-2.31606e-10	-1.84098	3.76943e-06	-2.31606e-10	-1.85121
59006507	chr20:59006507:C:T	4.18471e-09	-2.31606e-10	0.273076	2.09272e-06	-2.31606e-10	-0.195648	2.29063e-05	-2.31606e-10	-0.0467168
59006654	chr20:59006654:T:A	5.6725e-10	-2.31606e-10	-1.72532	4.00307e-07	-2.31606e-10	-1.84963	3.89047e-06	-2.31606e-10	-1.8196
59007555	chr20:59007555:C:T	1.03351e-09	-2.31606e-10	-1.1254	4.02056e-07	-2.31606e-10	-1.84527	3.76771e-06	-2.31606e-10	-1.85166
59007902	chr20:59007902:G:A	2.38247e-09	-0.290221	-9.89384e-10	4.6709e-07	-1.69534	-9.89384e-10	3.17553e-05	0.27993	-9.89384e-10
59008140	chr20:59008140:C:T	1.05654e-09	-2.31606e-10	-1.10336	4.03046e-07	-2.31606e-10	-1.84282	3.76805e-06	-2.31606e-10	-1.85157
59008539	chr20:59008539:T:A	5.96455e-10	-2.31606e-10	-1.67511	6.05287e-07	-2.31606e-10	-1.43616	4.92039e-06	-2.31606e-10	-1.58474
59008576	chr20:59008576:TATAGGAGCTGGG:T	1.95266e-07	5.74829	-1.63229	3.38734e-07	-1.58381	-0.432844	1.52018e-06	-1.3629	-1.3964
59008862	chr20:59008862:C:T	8.17555e-08	-2.31606e-10	3.24537	1.93236e-05	-2.31606e-10	2.02722	0.000304026	-2.31606e-10	2.53898
59008977	chr20:59008977:C:T	5.05017e-10	-2.31606e-10	-1.84152	3.99607e-07	-2.31606e-10	-1.85138	3.77168e-06	-2.31606e-10	-1.85061
59009184	chr20:59009184:C:T	5.64251e-09	-2.31606e-10	0.571968	2.18885e-06	-2.31606e-10	-0.150733	2.92419e-05	-2.31606e-10	0.197471
59009397	chr20:59009397:C:T	5.73603e-10	-1.71418	-9.89384e-10	3.74108e-07	-1.91732	-9.89384e-10	3.78398e-06	-1.84735	-9.89384e-10
59009835	chr20:59009835:T:C	3.50323e-08	4.12288	-1.72497	1.83995e-07	-1.90945	-0.717509	1.63817e-06	-1.1454	-1.53915
59010246	chr20:59010246:A:G	2.74761e-08	3.98354	-1.82859	1.2295e-07	-1.90323	-1.12686	1.29992e-06	-1.19123	-1.7246
59010433	chr20:59010433:C:T	1.10831e-09	-2.31606e-10	-1.05553	1.24898e-06	-2.31606e-10	-0.711785	6.9146e-06	-2.31606e-10	-1.24449
59010497	chr20:59010497:C:T	6.09852e-10	-2.31606e-10	-1.6529	6.2568e-07	-2.31606e-10	-1.40303	5.0547e-06	-2.31606e-10	-1.55781
59010734	chr20:59010734:T:C	1.5005e-10	-1.76912	-1.28603	8.94652e-08	-1.52283	-1.82519	1.3183e-06	-1.1806	-1.72119
59010946	chr20:59010946:G:A	8.66762e-10	-2.31606e-10	-1.30135	6.10985e-07	-2.31606e-10	-1.42679	4.74692e-06	-2.31606e-10	-1.62063
59011058	chr20:59011058:A:G	4.38358e-09	-2.31606e-10	0.319505	4.8314e-07	-2.31606e-10	-1.66156	4.10841e-05	-2.31606e-10	0.537492
59011394	chr20:59011394:G:A	6.29131e-09	-2.31606e-10	0.680808	2.36358e-06	-2.31606e-10	-0.073936	3.27739e-05	-2.31606e-10	0.311501
59011985	chr20:59011985:C:A	3.68762e-08	4.06107	-1.61187	2.29212e-07	-1.90718	-0.500036	1.8421e-06	-1.16799	-1.39923
59012164	chr20:59012164:C:T	4.97547e-10	-1.85643	-9.89384e-10	5.32624e-07	-1.56405	-9.89384e-10	4.26681e-06	-1.72726	-9.89384e-10
59012609	chr20:59012609:A:G	1.21386e-09	-2.31606e-10	-0.964552	1.29204e-06	-2.31606e-10	-0.67789	7.37477e-06	-2.31606e-10	-1.18007
59013285	chr20:59013285:CT:C	2.82204e-08	4.03099	-1.8493	7.44091e-08	-1.90671	-1.62558	1.15701e-06	-1.20186	-1.83042
59013312	chr20:59013312:C:T	5.07773e-10	-2.31606e-10	-1.83608	4.06625e-07	-2.31606e-10	-1.83397	3.77013e-06	-2.31606e-10	-1.85102
59014622	chr20:59014622:G:A	6.70356e-09	-2.31606e-10	0.744278	5.49177e-07	-2.31606e-10	-1.53345	0.0912942	-2.31606e-10	8.24371
59014711	chr20:59014711:T:C	1.63036e-07	5.61595	-1.68034	3.78481e-07	-1.69239	-0.213314	3.35423e-06	-0.807972	-1.15994
59014777	chr20:59014777:T:C	2.04038e-09	-2.31606e-10	-0.445226	4.67142e-07	-2.31606e-10	-1.69523	0.00270493	-2.31606e-10	4.7247
59014940	chr20:59014940:A:G	2.49806e-05	10.4515	-1.48397	1.05814e-07	-1.78325	-1.39693	1.35263e-06	-1.88352	-0.99256
59015361	chr20:59015361:C:T	1.05646e-09	-2.31606e-10	-1.10344	4.00311e-07	-2.31606e-10	-1.84963	3.10172e-05	-2.31606e-10	0.256412
59015469	chr20:59015469:C:T	6.7848e-10	-2.31606e-10	-1.54626	4.00035e-07	-2.31606e-10	-1.85031	3.81523e-06	-2.31606e-10	-1.83913
59015896	chr20:59015896:G:A	1.95744e-09	-2.31606e-10	-0.486724	5.24544e-07	-2.31606e-10	-1.57934	0.000282807	-2.31606e-10	2.46664
59016071	chr20:59016071:G:A	5.33927e-07	6.09362	-0.971716	6.42437e-08	-1.82754	-1.85164	5.88254e-07	-1.88497	-1.82376
59016127	chr20:59016127:A:G	7.69983e-10	-2.31606e-10	-1.41975	8.25177e-07	-2.31606e-10	-1.12627	6.79216e-06	-2.31606e-10	-1.26236
59016626	chr20:59016626:C:T	7.54227e-10	-2.31606e-10	-1.44042	6.88962e-07	-2.31606e-10	-1.30668	4.92245e-06	-2.31606e-10	-1.58432
59017101	chr20:59017101:C:T	5.6007e-10	-2.31606e-10	-1.73805	5.02112e-07	-2.31606e-10	-1.62304	4.6165e-06	-2.31606e-10	-1.64849
59017265	chr20:59017265:T:C	5.44438e-10	-1.76636	-9.89384e-10	3.73985e-07	-1.91765	-9.89384e-10	3.67996e-06	-1.87523	-9.89384e-10
59017580	chr20:59017580:A:G	5.26008e-10	-2.31606e-10	-1.8008	4.01041e-07	-2.31606e-10	-1.8478	3.82277e-06	-2.31606e-10	-1.83715
59017918	chr20:59017918:G:A	5.10681e-10	-2.31606e-10	-1.83037	4.37417e-07	-2.31606e-10	-1.76098	4.00449e-06	-2.31606e-10	-1.79071
59018103	chr20:59018103:T:C	4.18795e-06	6.99884	0.182767	6.30713e-08	-1.91518	-1.78242	1.00197e-06	-1.60985	-1.56632
59018118	chr20:59018118:G:A	4.7781e-10	-1.8969	-9.89384e-10	4.73654e-07	-1.68139	-9.89384e-10	3.65431e-06	-1.88222	-9.89384e-10
59018818	chr20:59018818:G:A	5.0876e-10	-2.31606e-10	-1.83414	5.06722e-07	-2.31606e-10	-1.6139	4.16439e-06	-2.31606e-10	-1.75156
59019135	chr20:59019135:C:T	6.41365e-10	-2.31606e-10	-1.60252	7.40191e-07	-2.31606e-10	-1.23496	5.61065e-06	-2.31606e-10	-1.45346
59019435	chr20:59019435:G:C	2.00163e-07	4.14077	-9.89384e-10	0.00532298	7.64568	-9.89384e-10	0.000619566	3.25089	-9.89384e-10
59019980	chr20:59019980:A:G	8.04736e-10	-2.31606e-10	-1.3756	4.03433e-07	-2.31606e-10	-1.84186	3.97351e-06	-2.31606e-10	-1.79848
59020071	chr20:59020071:A:G	5.39336e-10	-2.31606e-10	-1.77578	4.09173e-07	-2.31606e-10	-1.82773	3.78597e-06	-2.31606e-10	-1.84683
59020097	chr20:59020097:T:C	5.73362e-10	-2.31606e-10	-1.7146	4.07723e-07	-2.31606e-10	-1.83128	4.04962e-06	-2.31606e-10	-1.77951
59020473	chr20:59020473:T:G	9.36028e-10	-2.31606e-10	-1.22447	4.01854e-07	-2.31606e-10	-1.84578	3.90292e-06	-2.31606e-10	-1.8164
59020794	chr20:59020794:C:T	9.19947e-10	-2.31606e-10	-1.2418	4.02526e-07	-2.31606e-10	-1.84411	3.9186e-06	-2.31606e-10	-1.81239
59020888	chr20:59020888:A:G	8.52858e-10	-2.31606e-10	-1.31752	5.06906e-07	-2.31606e-10	-1.61354	5.27051e-06	-2.31606e-10	-1.516
59021198	chr20:59021198:C:T	5.86373e-10	-0.484216	-1.20794	6.86894e-08	-1.76671	-1.84556	6.11401e-07	-1.85558	-1.81455
59021262	chr20:59021262:G:A	9.91027e-10	-2.31606e-10	-1.16737	3.99785e-07	-2.31606e-10	-1.85094	3.83652e-06	-2.31606e-10	-1.83357
59021306	chr20:59021306:A:C	9.48806e-10	-2.31606e-10	-1.21091	4.01315e-07	-2.31606e-10	-1.84712	3.88989e-06	-2.31606e-10	-1.81975
59021924	chr20:59021924:G:A	1.2151e-08	-2.31606e-10	1.33905	6.62331e-07	-2.31606e-10	-1.3461	0.306462	-2.31606e-10	9.45472
59021956	chr20:59021956:C:T	2.6833e-05	6.25185	2.78717	6.38254e-08	-1.87905	-1.80666	9.79304e-06	-1.43448	0.538027
59022084	chr20:59022084:T:C	9.3484e-10	-2.31606e-10	-1.22574	4.01904e-07	-2.31606e-10	-1.84565	3.9041e-06	-2.31606e-10	-1.8161
59022520	chr20:59022520:T:C	8.71659e-10	-2.31606e-10	-1.29572	4.05445e-07	-2.31606e-10	-1.83688	3.97811e-06	-2.31606e-10	-1.79732
59022590	chr20:59022590:A:G	0.926915	14.1142	5.37477	9.16698e-08	-1.50747	-1.8162	2.22899e-06	-1.90949	-0.46709
59022871	chr20:59022871:C:T	8.70742e-10	-2.31606e-10	-1.29677	9.20139e-07	-2.31606e-10	-1.01734	7.72798e-06	-2.31606e-10	-1.13328
59023039	chr20:59023039:T:G	7.96339e-10	-2.31606e-10	-1.38609	4.13088e-07	-2.31606e-10	-1.81821	4.10324e-06	-2.31606e-10	-1.76635
59024248	chr20:59024248:C:T	6.18229e-07	5.65173	-0.383228	2.01569e-06	1.21007	-1.44322	9.02729e-06	0.546032	-1.52391
59024254	chr20:59024254:A:G	5.00604e-10	-2.31606e-10	-1.8503	4.0743e-07	-2.31606e-10	-1.832	3.78316e-06	-2.31606e-10	-1.84757
59024346	chr20:59024346:C:T	8.98246e-10	-2.31606e-10	-1.26567	4.02265e-07	-2.31606e-10	-1.84476	3.90416e-06	-2.31606e-10	-1.81609
59024347	chr20:59024347:G:A	0.059885	12.5234	4.22619	8.76854e-08	-1.67335	-1.69476	8.97032e-06	-1.92131	0.937102
59024472	chr20:59024472:G:A	5.00889e-10	-2.31606e-10	-1.84973	4.1295e-07	-2.31606e-10	-1.81854	3.77963e-06	-2.31606e-10	-1.8485
59024997	chr20:59024997:G:A	4.00677e-09	-2.31606e-10	0.229626	8.35544e-06	-2.31606e-10	1.1888	4.69131e-05	-2.31606e-10	0.670167
59025520	chr20:59025520:T:C	9.42568e-10	-2.31606e-10	-1.21751	4.14886e-07	-2.31606e-10	-1.81386	3.78736e-06	-2.31606e-10	-1.84646
59025971	chr20:59025971:C:T	5.13696e-10	-2.31606e-10	-1.82448	5.23167e-07	-2.31606e-10	-1.58197	4.25276e-06	-2.31606e-10	-1.73056
59025998	chr20:59025998:G:A	5.66099e-10	-2.31606e-10	-1.72735	4.12173e-07	-2.31606e-10	-1.82042	4.01378e-06	-2.31606e-10	-1.7884
59026335	chr20:59026335:A:C	5.8695e-10	-2.31606e-10	-1.69118	5.81083e-07	-2.31606e-10	-1.47697	4.79794e-06	-2.31606e-10	-1.60994
59026664	chr20:59026664:C:T	5.01818e-10	-2.31606e-10	-1.84788	4.02183e-07	-2.31606e-10	-1.84496	3.76851e-06	-2.31606e-10	-1.85145
59026884	chr20:59026884:C:T	9.80525e-10	-2.31606e-10	-1.17803	4.19013e-07	-2.31606e-10	-1.80396	3.80234e-06	-2.31606e-10	-1.84251
59026940	chr20:59026940:A:G	5.38881e-07	2.29394	2.8372	4.55135e-05	2.50134	0.382557	2.10442e-05	-1.23751	1.106
59027294	chr20:59027294:C:T	1.91521e-09	-2.31606e-10	-0.508531	6.57193e-07	-2.31606e-10	-1.35389	5.45879e-06	-2.31606e-10	-1.4809
59027803	chr20:59027803:A:G	9.82573e-10	-2.31606e-10	-1.17594	4.19248e-07	-2.31606e-10	-1.8034	3.80327e-06	-2.31606e-10	-1.84227
59028112	chr20:59028112:C:T	4.71862e-10	-1.90943	-9.89384e-10	8.20255e-07	-1.13225	-9.89384e-10	4.0583e-06	-1.77737	-9.89384e-10
59028305	chr20:59028305:C:T	5.06065e-10	-2.31606e-10	-1.83945	3.99497e-07	-2.31606e-10	-1.85166	3.77389e-06	-2.31606e-10	-1.85002
59028358	chr20:59028358:TTTC:T	9.88892e-09	-2.31606e-10	1.13305	6.22891e-07	-2.31606e-10	-1.4075	0.229109	-2.31606e-10	9.16382
59029038	chr20:59029038:AAGT:A	9.42409e-10	-2.31606e-10	-1.21768	4.14871e-07	-2.31606e-10	-1.8139	3.7873e-06	-2.31606e-10	-1.84648
59029288	chr20:59029288:A:C	3.54088e-10	-0.516595	-1.67998	1.84213e-06	-0.0690743	-0.254116	1.55079e-06	-1.59426	-1.1451
59030454	chr20:59030454:A:G	5.96201e-10	-2.31606e-10	-1.67554	4.14555e-07	-2.31606e-10	-1.81466	4.16216e-06	-2.31606e-10	-1.7521
59030494	chr20:59030494:T:A	3.19095e-08	-2.31606e-10	2.30454	1.39894e-05	-2.31606e-10	1.70419	0.000161136	-2.31606e-10	1.90412
59030592	chr20:59030592:C:T	4.14118e-09	-2.31606e-10	0.26262	1.69645e-06	-2.31606e-10	-0.405573	2.21749e-05	-2.31606e-10	-0.0791706
59031100	chr20:59031100:C:T	8.95026e-09	-2.31606e-10	1.03332	6.00308e-07	-2.31606e-10	-1.44442	0.189394	-2.31606e-10	8.97345
59031650	chr20:59031650:G:A	7.38436e-10	-2.31606e-10	-1.46158	4.66033e-07	-2.31606e-10	-1.69761	4.8299e-06	-2.31606e-10	-1.6033
59031736	chr20:59031736:C:T	1.3988e-10	-1.68533	-1.43999	1.10531e-05	1.16864	0.299953	5.78497e-06	-0.697526	-0.725341
59031916	chr20:59031916:A:G	0.000273223	7.63405	3.72564	7.49643e-08	-1.77561	-1.74924	2.49856e-06	-1.85979	-0.40263
59031973	chr20:59031973:A:G	7.90611e-10	-2.31606e-10	-1.39331	4.03465e-07	-2.31606e-10	-1.84178	3.98683e-06	-2.31606e-10	-1.79513
59032131	chr20:59032131:C:A	5.22305e-10	-2.31606e-10	-1.80786	5.4877e-07	-2.31606e-10	-1.53419	4.39309e-06	-2.31606e-10	-1.6981
59032613	chr20:59032613:C:T	1.46296e-10	-1.65743	-1.42306	1.04112e-05	1.0677	0.341066	5.59553e-06	-0.759507	-0.696655
59032635	chr20:59032635:G:A	5.22648e-10	-2.31606e-10	-1.80721	5.49582e-07	-2.31606e-10	-1.53271	4.39813e-06	-2.31606e-10	-1.69695
59032759	chr20:59032759:T:A	5.32475e-10	-2.31606e-10	-1.78858	4.06225e-07	-2.31606e-10	-1.83496	3.77599e-06	-2.31606e-10	-1.84947
59032836	chr20:59032836:G:A	7.73671e-10	-2.31606e-10	-1.41497	4.05517e-07	-2.31606e-10	-1.8367	4.01857e-06	-2.31606e-10	-1.7872
59033351	chr20:59033351:AAAATC:A	5.2347e-05	6.3769	3.33039	6.22925e-08	-1.88007	-1.82996	2.80875e-06	-1.72665	-0.418738
59033832	chr20:59033832:T:G	5.06226e-10	-2.31606e-10	-1.83913	3.99528e-07	-2.31606e-10	-1.85158	3.79979e-06	-2.31606e-10	-1.84318
59033863	chr20:59033863:C:T	8.04844e-10	-1.37547	-9.89384e-10	4.77492e-07	-1.67332	-9.89384e-10	3.9892e-06	-1.79454	-9.89384e-10
59034535	chr20:59034535:A:G	9.97244e-11	-1.66858	-1.79512	4.34881e-06	1.12675	-0.59096	2.92386e-06	-0.730119	-1.37511
59034715	chr20:59034715:A:G	4.99946e-10	-2.31606e-10	-1.85162	4.11148e-07	-2.31606e-10	-1.82291	3.80189e-06	-2.31606e-10	-1.84263
59035210	chr20:59035210:G:A	6.64956e-10	-2.31606e-10	-1.56639	4.11198e-07	-2.31606e-10	-1.82279	3.87449e-06	-2.31606e-10	-1.82372
59035559	chr20:59035559:T:A	1.00825e-09	-1.15015	-9.89384e-10	2.06986e-06	-0.20663	-9.89384e-10	1.15806e-05	-0.728797	-9.89384e-10
59035832	chr20:59035832:A:G	5.00659e-10	-2.31606e-10	-1.85019	4.18334e-07	-2.31606e-10	-1.80559	3.84141e-06	-2.31606e-10	-1.83229
59037158	chr20:59037158:T:A	5.23088e-10	-2.31606e-10	-1.80637	4.02985e-07	-2.31606e-10	-1.84297	3.76798e-06	-2.31606e-10	-1.85159
59037852	chr20:59037852:ATG:A	5.1111e-10	-2.31606e-10	-1.82953	3.99911e-07	-2.31606e-10	-1.85063	3.78081e-06	-2.31606e-10	-1.84819
59037961	chr20:59037961:T:C	7.00361e-10	-2.31606e-10	-1.51452	4.20825e-07	-2.31606e-10	-1.79965	3.97206e-06	-2.31606e-10	-1.79885
59038318	chr20:59038318:T:C	1.18152e-07	1.86736	1.74625	7.76232e-08	-1.66175	-1.82826	4.70929e-06	-0.714969	-0.913624
59038421	chr20:59038421:T:C	2.11179e-09	-2.31606e-10	-0.410823	1.1422e-06	-2.31606e-10	-0.801155	1.24005e-05	-2.31606e-10	-0.660393
59038947	chr20:59038947:A:G	1.85213e-05	6.36787	2.30044	6.00451e-08	-1.89838	-1.84839	1.61256e-06	-1.69374	-1.00657
59039452	chr20:59039452:CACA:C	6.95171e-07	6.04774	-0.661939	2.18253e-06	1.51014	-1.66377	9.98044e-06	0.816403	-1.69391
59039715	chr20:59039715:T:G	5.34979e-08	2.82128	-9.89384e-10	0.000516416	5.3128	-9.89384e-10	0.00192335	4.38369	-9.89384e-10
59039768	chr20:59039768:C:T	6.56283e-07	6.00035	-0.67212	2.10612e-06	1.47932	-1.66858	9.65977e-06	0.788851	-1.69901
59040353	chr20:59040353:G:C	5.02202e-10	-2.31606e-10	-1.84711	4.09564e-07	-2.31606e-10	-1.82677	3.77212e-06	-2.31606e-10	-1.85049
59040663	chr20:59040663:C:T	7.94192e-10	-2.31606e-10	-1.38879	8.19961e-07	-2.31606e-10	-1.13261	6.94313e-06	-2.31606e-10	-1.24038
59041433	chr20:59041433:C:T	2.19968e-09	-2.31606e-10	-0.37005	4.89683e-07	-2.31606e-10	-1.64811	4.21688e-06	-2.31606e-10	-1.73903
59041563	chr20:59041563:C:T	5.2225e-10	-2.31606e-10	-1.80797	5.4688e-07	-2.31606e-10	-1.53764	4.38139e-06	-2.31606e-10	-1.70077
59041595	chr20:59041595:C:T	1.03233e-10	-1.87485	-1.55427	2.44874e-06	0.42708	-0.465619	2.84546e-06	-0.810055	-1.32235
59041817	chr20:59041817:T:A	2.22393e-09	-2.31606e-10	-0.359085	4.91775e-07	-2.31606e-10	-1.64385	4.23085e-06	-2.31606e-10	-1.73573
59041818	chr20:59041818:A:T	2.22549e-09	-2.31606e-10	-0.358383	4.91875e-07	-2.31606e-10	-1.64364	4.23146e-06	-2.31606e-10	-1.73558
59042141	chr20:59042141:A:G	9.21146e-10	-2.31606e-10	-1.2405	4.12859e-07	-2.31606e-10	-1.81876	3.78109e-06	-2.31606e-10	-1.84812
59042239	chr20:59042239:G:A	1.62553e-09	-0.672529	-9.89384e-10	7.03587e-07	-1.28567	-9.89384e-10	8.41563e-06	-1.04804	-9.89384e-10
59042270	chr20:59042270:T:C	6.4061e-10	-2.31606e-10	-1.60369	4.30818e-07	-2.31606e-10	-1.77618	4.40559e-06	-2.31606e-10	-1.69526
59042389	chr20:59042389:G:T	2.77148e-07	4.46619	-9.89384e-10	4.83263e-06	0.641279	-9.89384e-10	2.55094e-05	0.0609178	-9.89384e-10
59042443	chr20:59042443:G:C	2.04547e-09	-2.31606e-10	-0.442732	7.04029e-07	-2.31606e-10	-1.28505	0.000941742	-2.31606e-10	3.6696
59042522	chr20:59042522:G:A	2.07648e-08	-2.31606e-10	1.8749	8.97114e-06	-2.31606e-10	1.2599	0.000117773	-2.31606e-10	1.59063
59042643	chr20:59042643:T:G	2.58467e-06	5.84153	0.85746	6.48424e-08	-1.84373	-1.82617	1.5214e-06	-1.87863	-0.879867
59042955	chr20:59042955:C:T	1.04084e-09	-2.31606e-10	-1.11833	4.26721e-07	-2.31606e-10	-1.78574	3.83765e-06	-2.31606e-10	-1.83327
59042993	chr20:59042993:T:C	5.69908e-10	-2.31606e-10	-1.72064	5.18743e-07	-2.31606e-10	-1.59046	4.56266e-06	-2.31606e-10	-1.66022
59043271	chr20:59043271:T:G	1.81527e-07	2.44262	1.60043	2.37643e-05	2.57278	-0.33871	3.07827e-05	-0.134661	0.383484
59043329	chr20:59043329:G:A	3.58641e-09	-2.31606e-10	0.118792	1.39544e-06	-2.31606e-10	-0.600901	1.90319e-05	-2.31606e-10	-0.232014
59043541	chr20:59043541:C:G	4.67305e-07	5.7247	-0.736076	6.45284e-08	-1.84395	-1.83081	1.60461e-06	-1.87778	-0.82747
59043680	chr20:59043680:G:A	6.40459e-10	-2.31606e-10	-1.60393	4.54366e-07	-2.31606e-10	-1.72296	4.04392e-06	-2.31606e-10	-1.78092
59043732	chr20:59043732:C:T	7.32494e-07	6.46842	-1.03033	7.87021e-08	-1.73994	-1.73625	7.69897e-07	-1.91912	-1.52051
59043739	chr20:59043739:T:C	3.13614e-10	-1.92181	-0.396148	2.10221e-05	0.880262	1.2312	1.51429e-05	-0.413406	-0.0471895
59043747	chr20:59043747:T:C	2.69316e-06	6.84033	-0.100215	7.51454e-08	-1.70312	-1.81933	1.03413e-06	-1.9215	-1.22307
59043849	chr20:59043849:C:G	2.05352e-09	-2.31606e-10	-0.438807	1.11415e-06	-2.31606e-10	-0.826017	1.20615e-05	-2.31606e-10	-0.688114
59044094	chr20:59044094:G:T	8.61235e-10	-2.31606e-10	-1.30775	4.00018e-07	-2.31606e-10	-1.85036	3.88776e-06	-2.31606e-10	-1.8203
59044515	chr20:59044515:C:A	8.31021e-10	-2.31606e-10	-1.34346	9.305e-07	-2.31606e-10	-1.00614	7.40363e-06	-2.31606e-10	-1.17616
59044563	chr20:59044563:T:C	1.97109e-06	6.86985	-0.441866	8.10823e-08	-1.71998	-1.72642	7.02236e-07	-1.92089	-1.61072
59045166	chr20:59045166:G:A	5.20827e-10	-2.31606e-10	-1.8107	4.0501e-07	-2.31606e-10	-1.83795	3.84097e-06	-2.31606e-10	-1.83241
59045388	chr20:59045388:G:A	5.54604e-09	-2.31606e-10	0.554724	2.169e-06	-2.31606e-10	-0.159845	2.9218e-05	-2.31606e-10	0.196656
59045619	chr20:59045619:G:T	5.21003e-10	-2.31606e-10	-1.81036	4.04932e-07	-2.31606e-10	-1.83815	3.84008e-06	-2.31606e-10	-1.83264
59045897	chr20:59045897:A:G	5.06444e-10	-2.31606e-10	-1.8387	4.0424e-07	-2.31606e-10	-1.83986	3.76814e-06	-2.31606e-10	-1.85155
59046400	chr20:59046400:T:C	8.52857e-11	-1.89884	-1.72127	1.39043e-07	-1.05928	-1.84781	1.02848e-06	-1.32967	-1.82037
59046678	chr20:59046678:C:T	2.00284e-09	-2.31606e-10	-0.463796	6.4038e-07	-2.31606e-10	-1.37981	0.00115222	-2.31606e-10	3.87132
59046996	chr20:59046996:C:T	4.78679e-10	-1.89509	-9.89384e-10	4.17384e-07	-1.80786	-9.89384e-10	3.56549e-06	-1.90683	-9.89384e-10
59047022	chr20:59047022:C:T	5.20582e-10	-1.81117	-9.89384e-10	4.45208e-07	-1.74333	-9.89384e-10	4.88421e-06	-1.59212	-9.89384e-10
59047404	chr20:59047404:G:A	5.00839e-10	-2.31606e-10	-1.84983	4.06808e-07	-2.31606e-10	-1.83352	3.7812e-06	-2.31606e-10	-1.84809
59047871	chr20:59047871:C:T	3.36198e-09	-2.31606e-10	0.0541693	1.3248e-06	-2.31606e-10	-0.652853	1.78824e-05	-2.31606e-10	-0.294314
59048384	chr20:59048384:C:T	2.17059e-09	-2.31606e-10	-0.383362	4.84812e-07	-2.31606e-10	-1.65811	4.20381e-06	-2.31606e-10	-1.74214
59048496	chr20:59048496:A:G	2.00097e-10	-0.970176	-1.79714	6.97653e-08	-1.91979	-1.67694	6.27852e-07	-1.92008	-1.7235
59049012	chr20:59049012:ATATC:A	3.01374e-06	6.92903	-0.0764542	7.60414e-08	-1.68824	-1.82235	1.04723e-06	-1.92201	-1.20997
59049586	chr20:59049586:G:A	8.81345e-10	-1.28467	-9.89384e-10	4.268e-07	-1.78555	-9.89384e-10	5.19055e-06	-1.53129	-9.89384e-10
59050515	chr20:59050515:A:T	1.66991e-09	-2.31606e-10	-0.645592	8.384e-07	-2.31606e-10	-1.11037	9.22418e-06	-2.31606e-10	-0.956301
59051411	chr20:59051411:C:T	9.08967e-10	-2.31606e-10	-1.25381	3.99494e-07	-2.31606e-10	-1.85167	3.8434e-06	-2.31606e-10	-1.83177
59051513	chr20:59051513:A:C	3.13593e-06	7.05152	-0.159197	7.84763e-08	-1.66792	-1.81115	9.99016e-07	-1.92184	-1.25728
59051785	chr20:59051785:A:G	2.22972e-09	-2.31606e-10	-0.356484	4.89834e-07	-2.31606e-10	-1.6478	4.23646e-06	-2.31606e-10	-1.7344
59052032	chr20:59052032:C:T	8.49312e-10	-2.31606e-10	-1.32169	4.00279e-07	-2.31606e-10	-1.84971	3.89974e-06	-2.31606e-10	-1.81722
59052166	chr20:59052166:A:G	4.99928e-10	-2.31606e-10	-1.85165	4.17274e-07	-2.31606e-10	-1.80812	3.83762e-06	-2.31606e-10	-1.83328
59053040	chr20:59053040:G:C	9.92567e-11	-1.64502	-1.82338	1.87643e-07	-0.926145	-1.68118	6.76371e-07	-1.79298	-1.77617
59053174	chr20:59053174:G:T	1.98973e-09	-2.31606e-10	-0.470363	4.70571e-07	-2.31606e-10	-1.68792	4.11448e-06	-2.31606e-10	-1.76362
59053940	chr20:59053940:G:A	2.00074e-09	-2.31606e-10	-0.464844	4.71735e-07	-2.31606e-10	-1.68545	4.12146e-06	-2.31606e-10	-1.76192
59054181	chr20:59054181:T:A	3.22148e-08	3.78276	-1.4687	2.14629e-07	-0.936752	-1.5362	2.33552e-06	-1.73319	-0.596706
59054183	chr20:59054183:T:A	1.59621e-08	2.30818	-0.696316	2.07527e-07	-1.23032	-1.27628	7.00895e-06	-1.78058	0.549634
59054317	chr20:59054317:T:C	7.76327e-10	-2.31606e-10	-1.41154	4.07263e-07	-2.31606e-10	-1.83241	4.03364e-06	-2.31606e-10	-1.78346
59054984	chr20:59054984:G:C	2.59001e-09	-0.206697	-9.89384e-10	3.94866e-07	-1.86332	-9.89384e-10	3.51863e-06	-1.92006	-9.89384e-10
59055322	chr20:59055322:A:T	7.96684e-10	-2.31606e-10	-1.38566	3.9951e-07	-2.31606e-10	-1.85163	3.79789e-06	-2.31606e-10	-1.84368
59055575	chr20:59055575:C:T	5.29751e-10	-1.79371	-9.89384e-10	4.62696e-07	-1.7048	-9.89384e-10	4.98656e-06	-1.57138	-9.89384e-10
59055634	chr20:59055634:A:G	6.161e-10	-2.31606e-10	-1.64271	4.21711e-07	-2.31606e-10	-1.79755	4.24321e-06	-2.31606e-10	-1.73281
59055928	chr20:59055928:C:A	5.01067e-10	-2.31606e-10	-1.84937	4.57412e-07	-2.31606e-10	-1.71628	4.13392e-06	-2.31606e-10	-1.7589
59055957	chr20:59055957:A:G	5.00252e-10	-2.31606e-10	-1.851	4.50534e-07	-2.31606e-10	-1.73143	4.08037e-06	-2.31606e-10	-1.77194
59055982	chr20:59055982:T:C	5.00467e-10	-2.31606e-10	-1.85057	4.0971e-07	-2.31606e-10	-1.82642	3.78507e-06	-2.31606e-10	-1.84707
59056036	chr20:59056036:G:A	3.48404e-09	-2.31606e-10	0.0898325	9.05096e-07	-2.31606e-10	-1.03383	0.00209751	-2.31606e-10	4.47037
59056047	chr20:59056047:T:C	6.37737e-10	-2.31606e-10	-1.60819	4.71113e-07	-2.31606e-10	-1.68677	4.8019e-06	-2.31606e-10	-1.60912
59056456	chr20:59056456:T:C	3.42377e-09	-2.31606e-10	0.0723823	6.64276e-07	-2.31606e-10	-1.34317	5.65104e-06	-2.31606e-10	-1.44629
59056470	chr20:59056470:A:G	2.74948e-09	1.03348	-1.18043	1.97251e-06	1.22861	-1.48341	1.75222e-06	-0.808168	-1.80908
59056799	chr20:59056799:T:G	2.5442e-09	0.949598	-1.17414	1.80135e-06	1.13305	-1.47862	1.66112e-06	-0.862885	-1.80775
59056997	chr20:59056997:AAC:A	5.14451e-10	-2.31606e-10	-1.82302	4.00547e-07	-2.31606e-10	-1.84904	3.78512e-06	-2.31606e-10	-1.84705
59057182	chr20:59057182:G:A	4.32178e-09	-2.31606e-10	0.305308	8.45045e-07	-2.31606e-10	-1.10248	6.76288e-06	-2.31606e-10	-1.26668
59057860	chr20:59057860:C:T	5.82257e-10	-2.31606e-10	-1.6992	4.10977e-07	-2.31606e-10	-1.82333	4.09079e-06	-2.31606e-10	-1.76939
59058545	chr20:59058545:T:C	3.19104e-09	1.43409	-1.4321	2.02171e-06	1.50153	-1.7317	1.95673e-06	-0.669037	-1.83782
59058837	chr20:59058837:T:G	3.43804e-09	-2.31606e-10	0.0765412	6.65512e-07	-2.31606e-10	-1.34131	5.66051e-06	-2.31606e-10	-1.44462
59058931	chr20:59058931:G:T	3.00487e-09	-2.31606e-10	-0.0581261	6.21885e-07	-2.31606e-10	-1.40911	5.32944e-06	-2.31606e-10	-1.50488
59059010	chr20:59059010:C:T	1.61904e-09	1.08912	-1.76565	1.52582e-06	1.307	-1.81858	1.85979e-06	-0.774859	-1.78281
59059036	chr20:59059036:C:T	3.99379e-09	-2.31606e-10	0.226381	7.19412e-07	-2.31606e-10	-1.26343	6.11006e-06	-2.31606e-10	-1.36819
59059056	chr20:59059056:T:G	3.44332e-09	-2.31606e-10	0.0780744	6.66211e-07	-2.31606e-10	-1.34026	5.66581e-06	-2.31606e-10	-1.44368
59059079	chr20:59059079:C:A	5.81542e-10	-2.31606e-10	-1.70043	4.1076e-07	-2.31606e-10	-1.82386	4.08726e-06	-2.31606e-10	-1.77025
59059333	chr20:59059333:T:A	3.51163e-09	-2.31606e-10	0.0977209	6.72945e-07	-2.31606e-10	-1.3302	5.71693e-06	-2.31606e-10	-1.4347
59059437	chr20:59059437:C:T	1.27775e-09	-2.31606e-10	-0.913261	6.16987e-07	-2.31606e-10	-1.41702	7.18389e-06	-2.31606e-10	-1.20629
59059477	chr20:59059477:G:A	1.0972e-09	-2.31606e-10	-1.0656	5.80551e-07	-2.31606e-10	-1.47789	6.6095e-06	-2.31606e-10	-1.28962
59059523	chr20:59059523:A:G	2.33461e-09	-2.31606e-10	-0.310517	1.0749e-06	-2.31606e-10	-0.861881	1.29851e-05	-2.31606e-10	-0.614331
59059643	chr20:59059643:G:C	3.4085e-09	-2.31606e-10	0.0679117	6.62712e-07	-2.31606e-10	-1.34553	5.63943e-06	-2.31606e-10	-1.44835
59059788	chr20:59059788:T:C	5.04356e-10	-2.31606e-10	-1.84283	4.01592e-07	-2.31606e-10	-1.84643	3.7682e-06	-2.31606e-10	-1.85153
59059821	chr20:59059821:A:G	5.29511e-09	2.32201	-1.81359	3.13068e-06	2.05875	-1.85161	3.78928e-06	-0.283695	-1.56226
59059945	chr20:59059945:C:T	6.4559e-10	-2.31606e-10	-1.59595	5.86395e-07	-2.31606e-10	-1.46787	4.28488e-06	-2.31606e-10	-1.72304
59059993	chr20:59059993:A:G	3.82729e-09	-2.31606e-10	0.183795	9.58675e-07	-2.31606e-10	-0.976314	0.00253327	-2.31606e-10	4.65914
59060144	chr20:59060144:A:G	7.70128e-11	-1.87125	-1.85089	9.35813e-08	-1.67833	-1.62471	6.58659e-07	-1.78972	-1.80596
59060270	chr20:59060270:C:T	6.81431e-10	-2.31606e-10	-1.54192	5.00412e-07	-2.31606e-10	-1.62643	5.17164e-06	-2.31606e-10	-1.53494
59060479	chr20:59060479:A:G	3.48699e-09	-2.31606e-10	0.0906774	6.70567e-07	-2.31606e-10	-1.33374	5.69883e-06	-2.31606e-10	-1.43787
59060496	chr20:59060496:G:A	1.1388e-09	-2.31606e-10	-1.02839	6.09395e-07	-2.31606e-10	-1.4294	6.92548e-06	-2.31606e-10	-1.24292
59060631	chr20:59060631:T:C	1.36588e-08	1.16478	0.291248	4.28502e-06	1.33762	-0.81661	1.26753e-05	-0.74901	0.110532
59060914	chr20:59060914:G:A	2.39444e-09	-2.31606e-10	-0.285209	1.0962e-06	-2.31606e-10	-0.842265	1.32772e-05	-2.31606e-10	-0.592081
59061566	chr20:59061566:T:C	1.37513e-09	-2.31606e-10	-0.839815	7.71182e-07	-2.31606e-10	-1.19394	8.76443e-06	-2.31606e-10	-1.00743
59061989	chr20:59061989:T:C	5.42811e-10	-2.31606e-10	-1.76936	4.01168e-07	-2.31606e-10	-1.84749	3.8938e-06	-2.31606e-10	-1.81874
59062295	chr20:59062295:T:C	2.97387e-09	-2.31606e-10	-0.0684976	6.19444e-07	-2.31606e-10	-1.41304	5.30948e-06	-2.31606e-10	-1.50864
59062722	chr20:59062722:A:G	6.19584e-10	-2.31606e-10	-1.63707	5.5766e-07	-2.31606e-10	-1.51812	4.16435e-06	-2.31606e-10	-1.75157
59062934	chr20:59062934:A:G	2.98126e-09	-2.31606e-10	-0.0660143	6.20059e-07	-2.31606e-10	-1.41205	5.31497e-06	-2.31606e-10	-1.5076
59063116	chr20:59063116:G:A	7.35162e-09	1.41893	-0.582374	2.92266e-06	1.46362	-1.32524	2.09126e-06	-0.681253	-1.75911
59063738	chr20:59063738:T:G	1.59436e-09	-2.31606e-10	-0.691886	5.57196e-07	-2.31606e-10	-1.51895	6.0811e-05	-2.31606e-10	0.929641
59063760	chr20:59063760:T:C	3.32043e-09	0.719434	-0.6777	1.19427e-06	0.485339	-1.24191	1.61411e-06	-0.962872	-1.73647
59064044	chr20:59064044:T:C	2.58953e-09	1.33782	-1.5447	1.28898e-06	1.04427	-1.72453	2.18187e-06	-0.561638	-1.83631
59064531	chr20:59064531:G:A	1.45628e-08	1.41778	0.102334	2.0623e-06	0.951271	-1.16156	7.71633e-06	-0.63687	-0.497921
59065240	chr20:59065240:T:C	3.46454e-09	-2.31606e-10	0.0842203	8.99243e-07	-2.31606e-10	-1.04031	0.002087	-2.31606e-10	4.46535
59065917	chr20:59065917:T:A	5.02141e-10	-2.31606e-10	-1.84723	4.63996e-07	-2.31606e-10	-1.70199	4.5193e-06	-2.31606e-10	-1.66977
59066104	chr20:59066104:A:C	5.2413e-10	-2.31606e-10	-1.80438	4.00719e-07	-2.31606e-10	-1.84861	3.78233e-06	-2.31606e-10	-1.84779
59066640	chr20:59066640:C:G	1.38188e-09	-2.31606e-10	-0.834914	7.65344e-07	-2.31606e-10	-1.20154	8.8588e-06	-2.31606e-10	-0.996718
59067127	chr20:59067127:T:G	7.38185e-11	-1.91403	-1.85048	9.73789e-08	-1.56689	-1.69637	7.26425e-07	-1.67816	-1.81959
59067824	chr20:59067824:G:A	4.72564e-09	0.137797	0.256847	8.00897e-07	-0.311708	-0.844426	6.78658e-06	-1.27135	0.00816334
59067835	chr20:59067835:C:T	5.03916e-10	-2.31606e-10	-1.84371	4.00678e-07	-2.31606e-10	-1.84871	9.3332e-06	-2.31606e-10	-0.944552
59067890	chr20:59067890:C:T	5.77307e-10	-2.31606e-10	-1.70774	4.0986e-07	-2.31606e-10	-1.82605	4.07002e-06	-2.31606e-10	-1.77448
59067922	chr20:59067922:C:T	5.89159e-10	-2.31606e-10	-1.68742	4.13437e-07	-2.31606e-10	-1.81736	4.12948e-06	-2.31606e-10	-1.75998
59067997	chr20:59067997:T:A	1.25657e-09	-2.31606e-10	-0.929974	7.10234e-07	-2.31606e-10	-1.27627	8.13004e-06	-2.31606e-10	-1.08256
59068003	chr20:59068003:C:T	1.2531e-09	-2.31606e-10	-0.932742	7.08644e-07	-2.31606e-10	-1.27851	8.10859e-06	-2.31606e-10	-1.08521
59068182	chr20:59068182:T:C	5.01096e-10	-2.31606e-10	-1.84932	4.225e-07	-2.31606e-10	-1.79568	3.85122e-06	-2.31606e-10	-1.82974
59068422	chr20:59068422:T:C	6.20587e-10	-2.31606e-10	-1.63545	4.24075e-07	-2.31606e-10	-1.79196	4.29376e-06	-2.31606e-10	-1.72097
59068468	chr20:59068468:G:A	6.19153e-10	-2.31606e-10	-1.63776	4.23552e-07	-2.31606e-10	-1.79319	4.28604e-06	-2.31606e-10	-1.72277
59068605	chr20:59068605:G:A	4.69554e-10	-1.91433	-9.89384e-10	5.05782e-07	-1.61576	-9.89384e-10	3.95785e-06	-1.80243	-9.89384e-10
59068749	chr20:59068749:A:G	6.06291e-10	-2.31606e-10	-1.65876	4.19179e-07	-2.31606e-10	-1.80357	4.21967e-06	-2.31606e-10	-1.73837
59069302	chr20:59069302:A:G	7.22418e-10	-2.31606e-10	-1.48351	4.16197e-07	-2.31606e-10	-1.81071	4.13522e-06	-2.31606e-10	-1.75859
59069344	chr20:59069344:A:G	2.91836e-08	3.53253	-1.31729	6.0349e-08	-1.9214	-1.82032	6.29415e-07	-1.87104	-1.77006
59069468	chr20:59069468:A:G	7.43401e-10	-2.31606e-10	-1.45488	4.12555e-07	-2.31606e-10	-1.8195	4.07954e-06	-2.31606e-10	-1.77215
59069899	chr20:59069899:G:A	5.21366e-10	-2.31606e-10	-1.80966	4.12146e-07	-2.31606e-10	-1.82049	3.78284e-06	-2.31606e-10	-1.84766
59070098	chr20:59070098:A:G	2.69241e-09	-2.31606e-10	-0.167924	1.45227e-06	-2.31606e-10	-0.560983	1.59785e-05	-2.31606e-10	-0.406885
59070466	chr20:59070466:A:C	8.40796e-10	-2.31606e-10	-1.33177	4.74016e-07	-2.31606e-10	-1.68063	6.22582e-05	-2.31606e-10	0.953161
59070626	chr20:59070626:G:A	1.29278e-08	1.32607	0.0749574	2.56278e-06	0.976102	-0.969123	2.84333e-06	-0.585514	-1.54764
59070824	chr20:59070824:G:A	5.63967e-10	-2.31606e-10	-1.73112	4.06205e-07	-2.31606e-10	-1.83501	3.99673e-06	-2.31606e-10	-1.79265
59070855	chr20:59070855:G:T	8.69187e-09	1.05453	-0.0505066	3.7259e-06	0.758226	-0.377028	3.71337e-06	-0.733876	-1.13231
59071284	chr20:59071284:G:T	1.26758e-08	1.41005	-0.0287075	2.70445e-06	1.05581	-0.995019	2.90105e-06	-0.537448	-1.57561
59071316	chr20:59071316:T:C	3.80992e-08	1.17566	1.30617	3.52366e-06	0.802864	-0.477474	2.47883e-05	-0.698779	0.731023
59071348	chr20:59071348:T:C	8.07859e-10	-2.31606e-10	-1.37173	4.86047e-07	-2.31606e-10	-1.65556	5.1897e-06	-2.31606e-10	-1.53145
59071538	chr20:59071538:A:G	5.2455e-10	-2.31606e-10	-1.80358	4.44178e-07	-2.31606e-10	-1.74564	3.78721e-06	-2.31606e-10	-1.8465
59071852	chr20:59071852:T:G	5.11631e-10	-2.31606e-10	-1.82851	3.9953e-07	-2.31606e-10	-1.85158	3.80604e-06	-2.31606e-10	-1.84154
59072366	chr20:59072366:G:C	7.76848e-11	-1.86818	-1.84528	9.21752e-08	-1.72349	-1.59468	6.64686e-07	-1.80449	-1.78208
59072710	chr20:59072710:A:C	5.68322e-10	-2.31606e-10	-1.72343	4.04496e-07	-2.31606e-10	-1.83923	3.99173e-06	-2.31606e-10	-1.7939
59072848	chr20:59072848:T:C	8.47505e-09	1.36625	-0.387482	2.75741e-06	1.04639	-0.966208	9.25697e-06	-0.542368	-0.410386
59072896	chr20:59072896:A:G	1.20341e-08	1.0169	0.312486	2.46805e-06	0.701766	-0.732449	1.19649e-05	-0.77951	0.0833578
59073337	chr20:59073337:A:C	1.16079e-09	-2.31606e-10	-1.00926	4.18931e-07	-2.31606e-10	-1.80416	1.90113e-05	-2.31606e-10	-0.233096
59073575	chr20:59073575:C:T	5.01956e-10	-2.31606e-10	-1.8476	4.82928e-07	-2.31606e-10	-1.662	5.20882e-06	-2.31606e-10	-1.52778
59073734	chr20:59073734:C:T	9.57556e-09	-2.31606e-10	1.10085	4.00215e-06	-2.31606e-10	0.45272	5.06183e-05	-2.31606e-10	0.746183
59073936	chr20:59073936:C:T	6.85159e-10	-2.31606e-10	-1.53646	4.89828e-07	-2.31606e-10	-1.64781	4.83068e-06	-2.31606e-10	-1.60314
59074019	chr20:59074019:C:T	8.24328e-10	-2.31606e-10	-1.35155	4.02926e-07	-2.31606e-10	-1.84311	3.91463e-06	-2.31606e-10	-1.81341
59074140	chr20:59074140:C:T	6.09412e-10	-2.31606e-10	-1.65362	4.06315e-07	-2.31606e-10	-1.83474	3.90402e-06	-2.31606e-10	-1.81612
59074402	chr20:59074402:C:T	1.78906e-09	-2.31606e-10	-0.576668	9.99938e-07	-2.31606e-10	-0.934173	1.09058e-05	-2.31606e-10	-0.788836
59074731	chr20:59074731:G:A	1.58039e-08	1.03716	0.564735	2.99697e-06	0.720164	-0.556672	1.52961e-05	-0.765304	0.314775
59075091	chr20:59075091:C:G	7.81419e-11	-1.85862	-1.84897	2.16995e-07	-0.674115	-1.78788	7.54723e-07	-1.62525	-1.83428
59075667	chr20:59075667:A:G	8.11416e-09	1.39734	-0.462086	2.30468e-06	1.06878	-1.16795	2.60097e-06	-0.529301	-1.69294
59076593	chr20:59076593:C:T	1.17298e-08	0.989625	0.314144	2.16892e-06	0.669907	-0.829789	1.09485e-05	-0.797134	0.0122109
59076744	chr20:59076744:G:A	6.69833e-10	-2.31606e-10	-1.55909	4.58981e-07	-2.31606e-10	-1.71286	2.77806e-05	-2.31606e-10	0.146206
59076757	chr20:59076757:AC:A	5.53224e-10	-2.31606e-10	-1.75035	4.01558e-07	-2.31606e-10	-1.84651	3.92187e-06	-2.31606e-10	-1.81156
59076769	chr20:59076769:A:T	5.60261e-10	-2.31606e-10	-1.73771	4.02825e-07	-2.31606e-10	-1.84336	3.95383e-06	-2.31606e-10	-1.80345
59077069	chr20:59077069:C:T	1.29566e-08	1.49358	-0.0903338	3.88871e-06	1.16782	-0.743853	1.33297e-05	-0.456981	-0.131156
59077095	chr20:59077095:C:T	5.41952e-10	-2.31606e-10	-1.77094	4.06972e-07	-2.31606e-10	-1.83312	3.97587e-06	-2.31606e-10	-1.79789
59077237	chr20:59077237:T:C	9.32752e-10	-2.31606e-10	-1.22798	5.23061e-07	-2.31606e-10	-1.58217	7.62901e-05	-2.31606e-10	1.15641
59077468	chr20:59077468:G:A	5.03057e-10	-2.31606e-10	-1.84541	4.29251e-07	-2.31606e-10	-1.77982	3.89316e-06	-2.31606e-10	-1.81891
59077565	chr20:59077565:T:C	5.03125e-10	-2.31606e-10	-1.84528	4.2944e-07	-2.31606e-10	-1.77938	3.89445e-06	-2.31606e-10	-1.81858
59077690	chr20:59077690:C:T	5.70286e-10	-2.31606e-10	-1.71998	4.04883e-07	-2.31606e-10	-1.83827	4.00121e-06	-2.31606e-10	-1.79153
59078361	chr20:59078361:T:C	7.58584e-09	0.940767	-0.0728439	1.75109e-06	0.61799	-0.991863	8.05511e-06	-0.824739	-0.267085
59078431	chr20:59078431:T:G	2.63396e-09	1.06081	-1.25068	1.55335e-06	0.782191	-1.27589	2.0546e-06	-0.717322	-1.74073
59078448	chr20:59078448:A:G	3.22812e-09	1.09241	-1.07887	1.8859e-06	0.804802	-1.10451	2.25838e-06	-0.705967	-1.65752
59078708	chr20:59078708:T:C	1.32821e-09	-2.31606e-10	-0.874532	5.33442e-07	-2.31606e-10	-1.56252	0.000195597	-2.31606e-10	2.09793
59079221	chr20:59079221:G:A	9.86403e-10	-2.31606e-10	-1.17205	5.11929e-07	-2.31606e-10	-1.60368	5.98172e-06	-2.31606e-10	-1.38942
59079378	chr20:59079378:G:A	5.92954e-10	-2.31606e-10	-1.681	4.97283e-07	-2.31606e-10	-1.63271	5.84415e-06	-2.31606e-10	-1.41269
59079421	chr20:59079421:C:T	5.38937e-10	-2.31606e-10	-1.77652	4.06566e-07	-2.31606e-10	-1.83412	3.96459e-06	-2.31606e-10	-1.80073
59079880	chr20:59079880:A:G	5.44525e-10	-2.31606e-10	-1.7662	4.58158e-07	-2.31606e-10	-1.71465	4.15683e-06	-2.31606e-10	-1.75338
59079929	chr20:59079929:G:A	6.84081e-10	-2.31606e-10	-1.53804	4.04733e-07	-2.31606e-10	-1.83864	8.63055e-06	-2.31606e-10	-1.02282
59080102	chr20:59080102:T:G	5.59549e-10	-2.31606e-10	-1.73898	4.8577e-07	-2.31606e-10	-1.65613	5.13138e-06	-2.31606e-10	-1.54276
59080156	chr20:59080156:T:G	1.4621e-08	1.19288	0.331218	2.29787e-06	0.861232	-0.963361	1.14061e-05	-0.65536	-0.088624
59080397	chr20:59080397:A:G	8.07373e-10	-2.31606e-10	-1.37233	4.49751e-07	-2.31606e-10	-1.73317	4.88396e-06	-2.31606e-10	-1.59217
59080479	chr20:59080479:T:C	1.57652e-08	1.04543	0.554016	2.30359e-06	0.718206	-0.81785	1.2617e-05	-0.754556	0.11147
59080602	chr20:59080602:T:C	6.0643e-09	1.17367	-0.529612	3.36868e-06	0.893244	-0.612836	3.32165e-06	-0.63858	-1.33909
59080632	chr20:59080632:A:G	5.5996e-10	-2.31606e-10	-1.73825	4.85288e-07	-2.31606e-10	-1.65712	5.12514e-06	-2.31606e-10	-1.54397
59080943	chr20:59080943:T:A	8.94883e-10	-2.31606e-10	-1.26942	5.0095e-07	-2.31606e-10	-1.62536	5.50223e-06	-2.31606e-10	-1.47298
59081359	chr20:59081359:T:C	1.52509e-08	1.23962	0.326652	2.39322e-06	0.904335	-0.965806	1.16986e-05	-0.625974	-0.0926849
59081428	chr20:59081428:T:C	5.15288e-10	-2.31606e-10	-1.82139	3.99562e-07	-2.31606e-10	-1.8515	3.77292e-06	-2.31606e-10	-1.85028
59081498	chr20:59081498:G:A	5.62083e-10	-2.31606e-10	-1.73447	4.03211e-07	-2.31606e-10	-1.84241	3.9629e-06	-2.31606e-10	-1.80115
59081929	chr20:59081929:C:A	5.29768e-10	-2.31606e-10	-1.79368	5.04256e-07	-2.31606e-10	-1.61878	5.52982e-06	-2.31606e-10	-1.46798
59082374	chr20:59082374:T:C	1.02901e-09	-0.941503	-0.188261	5.31091e-07	-0.591336	-0.975599	5.10863e-06	-1.47446	-0.072739
59083607	chr20:59083607:T:A	6.43916e-10	-2.31606e-10	-1.59855	4.11102e-07	-2.31606e-10	-1.82302	7.77665e-06	-2.31606e-10	-1.12701
59083674	chr20:59083674:G:A	2.14581e-08	3.26956	-1.36182	6.01776e-08	-1.92079	-1.82377	6.31662e-07	-1.87254	-1.76499
59083713	chr20:59083713:T:A	1.41529e-08	1.14564	0.345923	2.22097e-06	0.811466	-0.947633	1.11642e-05	-0.691515	-0.0739049
59083728	chr20:59083728:A:G	5.90935e-09	1.0668	-0.44863	3.31716e-06	0.796954	-0.531958	3.28046e-06	-0.703625	-1.28652
59083942	chr20:59083942:C:T	5.55885e-10	-2.31606e-10	-1.74555	4.13282e-07	-2.31606e-10	-1.81774	4.07045e-06	-2.31606e-10	-1.77438
59084069	chr20:59084069:A:G	1.46768e-08	1.16799	0.359924	2.29059e-06	0.833946	-0.93925	1.14649e-05	-0.676072	-0.062764
59084524	chr20:59084524:A:T	5.49138e-10	-2.31606e-10	-1.75777	4.86493e-07	-2.31606e-10	-1.65465	3.89492e-06	-2.31606e-10	-1.81846
59085335	chr20:59085335:T:C	1.53506e-08	1.18272	0.390074	2.3729e-06	0.849241	-0.919238	1.19163e-05	-0.665539	-0.0346867
59085362	chr20:59085362:G:A	5.72541e-10	-2.31606e-10	-1.71603	4.05753e-07	-2.31606e-10	-1.83612	4.01528e-06	-2.31606e-10	-1.78802
59085747	chr20:59085747:A:T	1.37579e-09	-2.31606e-10	-0.83933	5.47325e-07	-2.31606e-10	-1.53682	0.000195785	-2.31606e-10	2.09889
59086019	chr20:59086019:T:C	2.37124e-09	-0.294946	-9.89384e-10	5.69707e-07	-1.49674	-9.89384e-10	8.66026e-06	-1.01939	-9.89384e-10
59086471	chr20:59086471:T:C	9.63036e-10	-0.895924	-0.300101	5.17062e-07	-0.537945	-1.05576	4.71087e-06	-1.44107	-0.187182
59086543	chr20:59086543:C:A	7.67474e-10	-2.31606e-10	-1.42301	4.09238e-07	-2.31606e-10	-1.82757	1.02872e-05	-2.31606e-10	-0.847227
59087669	chr20:59087669:T:C	7.43892e-10	-2.31606e-10	-1.45422	4.33363e-07	-2.31606e-10	-1.77029	4.59935e-06	-2.31606e-10	-1.65222
59088089	chr20:59088089:T:C	5.2761e-10	-2.31606e-10	-1.79776	4.56925e-07	-2.31606e-10	-1.71735	4.08827e-06	-2.31606e-10	-1.77001
59088101	chr20:59088101:T:C	9.3747e-08	4.73405	-1.35181	9.15374e-07	0.809132	-1.83167	4.74052e-06	0.207475	-1.82946
59088949	chr20:59088949:G:A	7.95684e-10	-2.31606e-10	-1.38691	3.99683e-07	-2.31606e-10	-1.8512	1.08823e-05	-2.31606e-10	-0.790991
59089880	chr20:59089880:G:A	6.92067e-10	-2.31606e-10	-1.52643	6.65199e-07	-2.31606e-10	-1.34178	5.83829e-06	-2.31606e-10	-1.41369
59090279	chr20:59090279:T:TG	4.22588e-09	1.59025	-1.30738	3.21967e-06	1.64507	-1.40991	3.7359e-06	-0.126542	-1.7336
59090904	chr20:59090904:C:T	4.65966e-10	-1.922	-9.89384e-10	4.53126e-07	-1.7257	-9.89384e-10	3.73843e-06	-1.85946	-9.89384e-10
59091051	chr20:59091051:A:C	1.51338e-08	1.4485	0.110065	3.95162e-06	1.45912	-1.01911	1.61813e-05	-0.253151	-0.141123
59091126	chr20:59091126:T:C	7.67582e-11	-1.88567	-1.83978	1.66195e-07	-1.09961	-1.62909	1.13131e-06	-1.30003	-1.75473
59091599	chr20:59091599:G:A	3.46402e-09	1.47531	-1.39124	2.71104e-06	1.54007	-1.47685	3.30417e-06	-0.206079	-1.77687
59091784	chr20:59091784:T:C	5.32917e-10	-2.31606e-10	-1.78775	4.83243e-07	-2.31606e-10	-1.66135	4.34805e-06	-2.31606e-10	-1.7084
59092466	chr20:59092466:T:C	7.42395e-10	-2.31606e-10	-1.45623	4.27138e-07	-2.31606e-10	-1.78476	3.95112e-06	-2.31606e-10	-1.80413
59092797	chr20:59092797:T:C	6.3902e-10	-2.31606e-10	-1.60618	4.29681e-07	-2.31606e-10	-1.77882	4.36275e-06	-2.31606e-10	-1.70503
59092969	chr20:59092969:C:T	8.81095e-11	-1.74207	-1.84547	1.27503e-07	-1.15387	-1.83985	6.18631e-07	-1.80671	-1.85167
59093487	chr20:59093487:G:C	2.84445e-09	1.16383	-1.27681	2.49758e-06	1.22694	-1.24573	2.96766e-06	-0.42015	-1.67021
59093972	chr20:59093972:A:G	6.29565e-10	-2.31606e-10	-1.62109	4.08781e-07	-2.31606e-10	-1.82869	4.06385e-06	-2.31606e-10	-1.776
59094899	chr20:59094899:G:C	5.52806e-08	4.1387	-1.28463	8.21976e-07	0.519066	-1.64922	4.30506e-06	-0.0445701	-1.67377
59095511	chr20:59095511:T:G	5.46214e-10	-1.03042	-0.732688	1.83394e-06	-0.42833	0.100687	3.10883e-06	-1.38842	-0.655459
59095714	chr20:59095714:T:A	6.06765e-10	-2.31606e-10	-1.65797	5.42971e-07	-2.31606e-10	-1.54481	4.11482e-06	-2.31606e-10	-1.76353
59095970	chr20:59095970:C:T	7.58858e-10	-2.31606e-10	-1.4343	4.23211e-07	-2.31606e-10	-1.794	4.39282e-05	-2.31606e-10	0.604426
59096755	chr20:59096755:T:C	1.41998e-09	-0.807714	-9.89384e-10	6.05807e-07	-1.4353	-9.89384e-10	7.34082e-06	-1.18468	-9.89384e-10
59096964	chr20:59096964:G:A	4.28554e-10	-0.899369	-1.10633	1.26995e-06	-0.261332	-0.433805	2.29872e-06	-1.28191	-1.06387
59097472	chr20:59097472:C:T	7.827e-11	-1.85431	-1.85164	2.94603e-07	-0.437342	-1.71889	1.14978e-06	-1.24222	-1.79633
59097561	chr20:59097561:G:A	5.09425e-10	-2.31606e-10	-1.83283	4.03362e-07	-2.31606e-10	-1.84203	3.76858e-06	-2.31606e-10	-1.85143
59098138	chr20:59098138:G:A	7.16843e-08	4.2513	-1.13739	7.11255e-07	0.542276	-1.81711	3.87008e-06	0.0209349	-1.84579
59098454	chr20:59098454:T:C	4.50262e-10	-0.822427	-1.13386	1.3443e-06	-0.169314	-0.468923	2.36982e-06	-1.22291	-1.09241
59098498	chr20:59098498:G:A	7.51955e-10	-2.31606e-10	-1.44344	4.2156e-07	-2.31606e-10	-1.7979	4.30615e-05	-2.31606e-10	0.584498
59098967	chr20:59098967:G:A	6.57398e-10	-2.31606e-10	-1.57783	4.06063e-07	-2.31606e-10	-1.83536	2.90207e-05	-2.31606e-10	0.18988
59098996	chr20:59098996:T:C	7.4617e-10	-2.31606e-10	-1.45116	4.55633e-07	-2.31606e-10	-1.72018	4.71936e-06	-2.31606e-10	-1.62646
59099222	chr20:59099222:T:A	6.89484e-10	-2.31606e-10	-1.53017	4.23255e-07	-2.31606e-10	-1.79389	2.43384e-05	-2.31606e-10	0.0139243
59099458	chr20:59099458:G:A	5.47354e-10	-2.31606e-10	-1.76102	5.01018e-07	-2.31606e-10	-1.62523	4.50714e-06	-2.31606e-10	-1.67247
59099463	chr20:59099463:G:A	1.88931e-08	3.33291	-1.55247	4.7081e-07	0.163238	-1.85065	2.71496e-06	-0.331527	-1.84783
59099481	chr20:59099481:A:T	7.41654e-10	-0.135542	-1.32169	1.17103e-07	-1.81755	-1.26126	2.89473e-06	-1.25941	-0.855829
59099630	chr20:59099630:C:T	4.73152e-10	-0.129803	-1.7769	4.13831e-07	-0.478467	-1.33794	2.20004e-06	-0.737571	-1.65208
59099689	chr20:59099689:A:G	5.26676e-10	-2.31606e-10	-1.79953	4.92532e-07	-2.31606e-10	-1.64231	5.28118e-06	-2.31606e-10	-1.51398
59100861	chr20:59100861:T:A	3.16211e-09	-2.31606e-10	-0.00712138	1.73738e-06	-2.31606e-10	-0.381734	2.05514e-05	-2.31606e-10	-0.1552
59101237	chr20:59101237:G:A	1.3343e-09	-2.31606e-10	-0.869957	7.97526e-07	-2.31606e-10	-1.16035	8.28316e-06	-2.31606e-10	-1.06391
59101265	chr20:59101265:C:A	5.12985e-10	-1.82587	-9.89384e-10	3.72502e-07	-1.92162	-9.89384e-10	3.57578e-06	-1.90395	-9.89384e-10
59101309	chr20:59101309:C:T	9.55561e-10	-2.31606e-10	-1.20382	5.72246e-07	-2.31606e-10	-1.4923	3.65748e-05	-2.31606e-10	0.42123
59101523	chr20:59101523:CCTTT:C	4.60549e-09	0.368888	-9.89384e-10	5.57755e-06	0.784638	-9.89384e-10	3.43341e-05	0.35801	-9.89384e-10
59101635	chr20:59101635:T:G	1.27803e-09	-2.31606e-10	-0.913039	7.95842e-07	-2.31606e-10	-1.16247	9.68034e-06	-2.31606e-10	-0.908033
59101734	chr20:59101734:ATTCT:A	4.5823e-09	0.36384	-9.89384e-10	5.4448e-06	0.760549	-9.89384e-10	3.33254e-05	0.32819	-9.89384e-10
59102298	chr20:59102298:T:C	8.91807e-10	-2.31606e-10	-1.27287	9.56492e-07	-2.31606e-10	-0.978595	7.3474e-06	-2.31606e-10	-1.18378
59102308	chr20:59102308:C:T	5.52966e-10	-2.31606e-10	-1.75082	4.22455e-07	-2.31606e-10	-1.79578	4.01244e-06	-2.31606e-10	-1.78873
59102687	chr20:59102687:T:A	1.30634e-09	-2.31606e-10	-0.891129	8.12042e-07	-2.31606e-10	-1.14231	9.8996e-06	-2.31606e-10	-0.885635
59102915	chr20:59102915:T:G	1.28467e-09	-2.31606e-10	-0.90786	8.00412e-07	-2.31606e-10	-1.15674	9.73832e-06	-2.31606e-10	-0.902061
59103125	chr20:59103125:A:G	1.17722e-09	0.714319	-1.70952	8.76991e-07	0.0878629	-1.15323	4.39722e-06	-0.162623	-1.53453
59103134	chr20:59103134:A:G	8.05994e-10	-2.31606e-10	-1.37404	5.53277e-07	-2.31606e-10	-1.52601	5.56462e-06	-2.31606e-10	-1.4617
59103355	chr20:59103355:AG:A	5.83896e-10	-2.31606e-10	-1.69639	4.30589e-07	-2.31606e-10	-1.77671	3.97887e-06	-2.31606e-10	-1.79713
59103519	chr20:59103519:G:T	9.13164e-10	0.602195	-1.8514	1.21847e-07	-1.22971	-1.80939	8.41345e-07	-1.50155	-1.84933
59103853	chr20:59103853:TA:T	7.33754e-10	-2.31606e-10	-1.46794	4.76788e-07	-2.31606e-10	-1.6748	2.16411e-05	-2.31606e-10	-0.103537
59103973	chr20:59103973:C:T	1.27201e-09	-2.31606e-10	-0.917762	7.92622e-07	-2.31606e-10	-1.16652	9.63336e-06	-2.31606e-10	-0.912899
59104522	chr20:59104522:G:A	4.09411e-09	0.25119	-9.89384e-10	3.15492e-05	2.51744	-9.89384e-10	2.03659e-05	-0.164267	-9.89384e-10
59104741	chr20:59104741:T:C	5.17104e-10	-2.31606e-10	-1.81787	4.04861e-07	-2.31606e-10	-1.83832	3.7706e-06	-2.31606e-10	-1.8509
59105233	chr20:59105233:A:G	6.88271e-10	-2.31606e-10	-1.53193	4.57359e-07	-2.31606e-10	-1.7164	1.88569e-05	-2.31606e-10	-0.24125
59105376	chr20:59105376:C:T	9.09676e-10	-2.31606e-10	-1.25303	6.0037e-07	-2.31606e-10	-1.44432	6.15195e-06	-2.31606e-10	-1.36136
59105559	chr20:59105559:G:A	1.12225e-09	-2.31606e-10	-1.04302	7.10859e-07	-2.31606e-10	-1.27539	8.50357e-06	-2.31606e-10	-1.03764
59105811	chr20:59105811:C:T	4.9435e-10	-1.86287	-9.89384e-10	4.57135e-07	-1.71689	-9.89384e-10	5.08992e-06	-1.55087	-9.89384e-10
59106023	chr20:59106023:A:G	7.26795e-10	-2.31606e-10	-1.47747	7.0595e-07	-2.31606e-10	-1.28232	5.87567e-06	-2.31606e-10	-1.40731
59106150	chr20:59106150:T:G	3.29136e-09	1.49885	-1.46591	1.26519e-07	-1.69022	-1.31125	2.46921e-06	-1.19971	-1.07452
59106615	chr20:59106615:C:T	5.03572e-10	-2.31606e-10	-1.84439	4.00185e-07	-2.31606e-10	-1.84994	3.78555e-06	-2.31606e-10	-1.84694
59107136	chr20:59107136:G:A	8.83882e-10	-2.31606e-10	-1.28179	5.7659e-07	-2.31606e-10	-1.48473	6.58769e-06	-2.31606e-10	-1.29293
59107250	chr20:59107250:G:T	5.78675e-10	-2.31606e-10	-1.70537	4.3658e-07	-2.31606e-10	-1.7629	4.56602e-06	-2.31606e-10	-1.65949
59107478	chr20:59107478:A:G	5.27163e-10	-2.31606e-10	-1.79861	4.20938e-07	-2.31606e-10	-1.79938	3.93045e-06	-2.31606e-10	-1.80938
59107755	chr20:59107755:T:C	1.06308e-09	-2.31606e-10	-1.09719	8.88798e-07	-2.31606e-10	-1.052	6.83366e-06	-2.31606e-10	-1.25627
59107988	chr20:59107988:G:A	4.65954e-10	-1.92203	-9.89384e-10	4.19216e-07	-1.80348	-9.89384e-10	4.55471e-06	-1.66197	-9.89384e-10
59108284	chr20:59108284:C:T	7.72024e-10	-2.31606e-10	-1.4171	4.94162e-07	-2.31606e-10	-1.639	2.38561e-05	-2.31606e-10	-0.00608814
59108475	chr20:59108475:T:G	3.23735e-10	-0.912431	-1.37376	5.49648e-07	-0.781937	-0.750653	3.03496e-06	-0.861362	-1.20657
59108854	chr20:59108854:AG:A	8.26952e-10	-2.31606e-10	-1.34837	7.98307e-07	-2.31606e-10	-1.15937	5.38324e-06	-2.31606e-10	-1.49484
59109090	chr20:59109090:G:C	1.04237e-10	-1.65838	-1.76107	5.12123e-07	-0.104748	-1.49855	1.92215e-06	-1.01923	-1.50545
59109135	chr20:59109135:T:C	1.96631e-10	-0.941339	-1.84345	6.23986e-08	-1.92099	-1.78733	5.82483e-07	-1.92157	-1.79701
59109175	chr20:59109175:C:A	8.99399e-10	-1.26439	-9.89384e-10	3.97587e-07	-1.85645	-9.89384e-10	3.58018e-06	-1.90272	-9.89384e-10
59109221	chr20:59109221:A:G	7.77009e-10	-2.31606e-10	-1.41066	4.96417e-07	-2.31606e-10	-1.63445	2.41743e-05	-2.31606e-10	0.00715911
59109349	chr20:59109349:C:T	2.08058e-10	-0.958444	-1.76986	7.1799e-08	-1.91168	-1.65632	6.66045e-07	-1.75832	-1.82621
59109398	chr20:59109398:TTG:T	8.61041e-10	-2.31606e-10	-1.30797	5.33059e-07	-2.31606e-10	-1.56323	5.25865e-06	-2.31606e-10	-1.51826
59109557	chr20:59109557:A:G	1.03104e-10	-1.71677	-1.7136	4.62847e-07	-0.273078	-1.43139	1.85766e-06	-1.13684	-1.42198
59109626	chr20:59109626:C:T	1.25376e-09	-2.31606e-10	-0.932214	1.2126e-06	-2.31606e-10	-0.741343	9.69554e-06	-2.31606e-10	-0.906464
59109632	chr20:59109632:T:G	2.55102e-10	-0.991648	-1.5328	4.00747e-07	-0.870402	-0.978136	2.34267e-06	-0.943776	-1.38306
59109683	chr20:59109683:G:A	2.03496e-10	-0.984923	-1.76554	7.2459e-08	-1.90886	-1.64998	6.60935e-07	-1.7684	-1.82383
59109706	chr20:59109706:A:T	2.88093e-10	-1.16228	-1.24056	1.26692e-07	-1.87301	-1.1271	1.60086e-06	-1.83344	-0.874151
59109811	chr20:59109811:A:G	8.18122e-11	-1.85015	-1.81154	2.29163e-07	-0.649735	-1.7577	9.59411e-07	-1.4127	-1.80686
59109932	chr20:59109932:G:A	1.95822e-10	-1.04034	-1.74857	7.55775e-08	-1.90083	-1.61588	6.53668e-07	-1.79065	-1.81263
59110222	chr20:59110222:C:T	5.69445e-10	-2.31606e-10	-1.72145	4.03099e-07	-2.31606e-10	-1.84268	3.78798e-06	-2.31606e-10	-1.8463
59110519	chr20:59110519:G:A	6.06415e-10	-2.31606e-10	-1.65855	4.04267e-07	-2.31606e-10	-1.83979	3.82614e-06	-2.31606e-10	-1.83627
59111187	chr20:59111187:A:G	1.12326e-09	-2.31606e-10	-1.04213	7.18006e-07	-2.31606e-10	-1.26539	8.50072e-06	-2.31606e-10	-1.03798
59111893	chr20:59111893:A:G	1.01191e-09	-2.31606e-10	-1.14652	7.04876e-07	-2.31606e-10	-1.28384	6.45919e-06	-2.31606e-10	-1.31263
59111941	chr20:59111941:G:A	9.58172e-10	-2.31606e-10	-1.20109	6.12554e-07	-2.31606e-10	-1.42423	6.40352e-06	-2.31606e-10	-1.32128
59112034	chr20:59112034:G:A	6.03214e-10	-2.31606e-10	-1.66384	5.37794e-07	-2.31606e-10	-1.55439	4.12631e-06	-2.31606e-10	-1.76075
59112830	chr20:59112830:A:T	9.87371e-10	-1.28542	0.11435	1.73149e-06	-1.17117	0.786041	2.35634e-05	-1.23144	1.21301
59113104	chr20:59113104:T:C	4.55362e-10	-1.31165	-0.633368	2.29221e-07	-1.83614	-0.571041	3.01819e-06	-1.87512	-0.198353
59113213	chr20:59113213:C:G	8.16621e-11	-1.8977	-1.76582	1.65119e-07	-0.948719	-1.78648	8.06609e-07	-1.58108	-1.81197
59113844	chr20:59113844:G:A	5.01715e-10	-2.31606e-10	-1.84808	4.00725e-07	-2.31606e-10	-1.84859	3.88665e-06	-2.31606e-10	-1.82058
59114133	chr20:59114133:T:C	8.20462e-10	-2.31606e-10	-1.35625	7.5061e-07	-2.31606e-10	-1.22098	9.44066e-06	-2.31606e-10	-0.933104
59116361	chr20:59116361:C:T	1.27687e-10	-1.44279	-1.77375	1.5993e-07	-1.36331	-1.40382	1.11902e-06	-1.42123	-1.64444
59116619	chr20:59116619:C:A	5.48433e-10	-2.31606e-10	-1.75905	4.16346e-07	-2.31606e-10	-1.81035	1.14569e-05	-2.31606e-10	-0.739535
59116798	chr20:59116798:T:G	8.0217e-10	-2.31606e-10	-1.3788	1.29945e-06	-2.31606e-10	-0.672168	1.56086e-05	-2.31606e-10	-0.43031
59117296	chr20:59117296:T:C	6.32466e-10	-1.24201	-0.374477	2.70429e-07	-1.85761	-0.384245	5.02474e-06	-1.85517	0.291411
59117302	chr20:59117302:A:C	6.31686e-10	-1.25102	-0.366702	2.73129e-07	-1.8548	-0.377123	5.05549e-06	-1.85797	0.300316
59118238	chr20:59118238:G:A	2.81868e-09	-2.31606e-10	-0.122093	3.42259e-06	-2.31606e-10	0.296287	2.44953e-05	-2.31606e-10	0.0203506
59118241	chr20:59118241:G:A	5.00194e-10	-2.31606e-10	-1.85112	4.09332e-07	-2.31606e-10	-1.82734	4.04066e-06	-2.31606e-10	-1.78172
59118378	chr20:59118378:G:A	1.25321e-10	-1.3836	-1.85164	6.96613e-08	-1.85875	-1.73947	6.35696e-07	-1.87895	-1.75221
59118572	chr20:59118572:AG:A	2.41928e-09	-0.274892	-9.89384e-10	2.54471e-06	-9.58378e-05	-9.89384e-10	1.70122e-05	-0.344201	-9.89384e-10
59118692	chr20:59118692:G:C	3.43099e-08	2.37707	-9.89384e-10	1.86433e-06	-0.311212	-9.89384e-10	1.14393e-05	-0.741076	-9.89384e-10
59119244	chr20:59119244:A:G	3.14823e-09	-0.0115185	-9.89384e-10	8.41914e-06	1.1964	-9.89384e-10	5.03055e-05	0.739985	-9.89384e-10
59120013	chr20:59120013:G:T	5.83621e-10	-2.31606e-10	-1.69686	4.2548e-07	-2.31606e-10	-1.78865	3.83878e-06	-2.31606e-10	-1.83297
59120647	chr20:59120647:T:C	9.579e-10	-2.31606e-10	-1.20137	8.41372e-07	-2.31606e-10	-1.10683	1.14574e-05	-2.31606e-10	-0.739498
59120756	chr20:59120756:G:C	5.32203e-10	-2.31606e-10	-1.78909	4.03803e-07	-2.31606e-10	-1.84094	3.77872e-06	-2.31606e-10	-1.84874
59120758	chr20:59120758:C:T	2.69666e-10	-0.782148	-1.68679	1.19825e-07	-1.69308	-1.36275	9.67586e-07	-1.65124	-1.55984
59120949	chr20:59120949:T:G	1.37573e-09	-0.839376	-9.89384e-10	3.17958e-06	0.222638	-9.89384e-10	1.71528e-05	-0.335966	-9.89384e-10
59121185	chr20:59121185:A:T	1.46942e-10	-1.41624	-1.65984	2.03316e-07	-1.33422	-1.19289	1.32762e-06	-1.39421	-1.50054
59121753	chr20:59121753:C:G	8.12155e-11	-1.8936	-1.77541	1.90612e-07	-0.885602	-1.70602	8.63504e-07	-1.55277	-1.77212
59121934	chr20:59121934:G:A	8.66869e-11	-1.8633	-1.74051	1.88698e-07	-0.756405	-1.84531	8.9807e-07	-1.47372	-1.81192
59121959	chr20:59121959:G:C	1.18819e-09	-2.31606e-10	-0.985931	9.93552e-07	-2.31606e-10	-0.94058	1.47713e-05	-2.31606e-10	-0.485444
59121961	chr20:59121961:A:G	1.18819e-09	-2.31606e-10	-0.985931	9.93552e-07	-2.31606e-10	-0.94058	1.47713e-05	-2.31606e-10	-0.485444
59122040	chr20:59122040:C:T	5.56136e-10	-1.06269	-0.682409	1.05622e-06	-0.945023	0.0656094	6.27427e-06	-1.01912	-0.322552
59122935	chr20:59122935:C:G	5.75407e-10	-2.31606e-10	-1.71104	3.99936e-07	-2.31606e-10	-1.85056	3.77075e-06	-2.31606e-10	-1.85086
59123138	chr20:59123138:G:A	5.00345e-10	-2.31606e-10	-1.85082	4.06539e-07	-2.31606e-10	-1.83419	3.78639e-06	-2.31606e-10	-1.84672
59123179	chr20:59123179:C:T	6.82152e-10	-2.31606e-10	-1.54086	5.87945e-07	-2.31606e-10	-1.46523	7.22091e-06	-2.31606e-10	-1.20115
59123218	chr20:59123218:T:A	1.11326e-09	-2.31606e-10	-1.05107	7.6732e-07	-2.31606e-10	-1.19896	7.14437e-06	-2.31606e-10	-1.21181
59123225	chr20:59123225:G:C	2.02179e-09	-2.31606e-10	-0.454375	9.94921e-07	-2.31606e-10	-0.939203	8.28935e-05	-2.31606e-10	1.23943
59123622	chr20:59123622:C:T	4.99929e-10	-2.31606e-10	-1.85165	4.04137e-07	-2.31606e-10	-1.84011	3.80191e-06	-2.31606e-10	-1.84263
59123692	chr20:59123692:G:A	8.33408e-11	-1.90264	-1.74054	1.87617e-07	-0.945302	-1.66216	8.6232e-07	-1.58824	-1.73802
59123793	chr20:59123793:G:A	7.98726e-11	-1.89002	-1.79566	1.66186e-07	-0.880872	-1.84789	8.00083e-07	-1.55235	-1.84882
59124206	chr20:59124206:A:C	7.37737e-11	-1.91465	-1.85046	1.41516e-07	-1.06807	-1.82138	7.25736e-07	-1.6527	-1.84599
59124358	chr20:59124358:C:T	8.00361e-11	-1.9098	-1.77383	1.44176e-07	-1.02522	-1.84561	7.57033e-07	-1.62744	-1.82904
59124713	chr20:59124713:C:T	7.06766e-10	-2.31606e-10	-1.50542	6.59435e-07	-2.31606e-10	-1.35048	4.71084e-06	-2.31606e-10	-1.62826
59124923	chr20:59124923:T:C	2.25026e-09	-2.31606e-10	-0.347317	1.19343e-06	-2.31606e-10	-0.757279	9.48169e-05	-2.31606e-10	1.37382
59125315	chr20:59125315:G:A	7.89143e-11	-1.89621	-1.80155	1.56384e-07	-0.937887	-1.85167	7.88555e-07	-1.57505	-1.84064
59125323	chr20:59125323:A:C	7.64707e-11	-1.90221	-1.827	1.51132e-07	-0.976169	-1.84754	7.63534e-07	-1.59776	-1.85016
59125356	chr20:59125356:T:A	7.85325e-11	-1.9036	-1.799	1.49008e-07	-0.98624	-1.85162	7.67059e-07	-1.60391	-1.83941
59125427	chr20:59125427:G:A	8.46045e-10	-2.31606e-10	-1.32554	5.36035e-07	-2.31606e-10	-1.55767	5.23945e-06	-2.31606e-10	-1.52191
59125711	chr20:59125711:A:T	7.39846e-10	-1.64958	0.189903	3.2344e-07	-1.87608	-0.186768	6.95856e-06	-1.71719	0.479036
59126565	chr20:59126565:T:C	5.04116e-10	-2.31606e-10	-1.84331	4.1658e-07	-2.31606e-10	-1.80979	3.76774e-06	-2.31606e-10	-1.85165
59126599	chr20:59126599:G:A	5.49537e-10	-0.414563	-1.34248	1.23953e-06	0.137374	-0.856749	8.69189e-06	0.263774	-1.27951
59126630	chr20:59126630:A:G	5.28275e-10	-2.31606e-10	-1.7965	4.54779e-07	-2.31606e-10	-1.72206	3.8196e-06	-2.31606e-10	-1.83799
59126927	chr20:59126927:T:C	5.6995e-10	-0.38598	-1.33459	1.29714e-06	0.172163	-0.846114	9.04532e-06	0.296321	-1.2722
59127218	chr20:59127218:A:G	6.3983e-10	-2.31606e-10	-1.60491	5.95041e-07	-2.31606e-10	-1.45324	4.44106e-06	-2.31606e-10	-1.68724
59127395	chr20:59127395:T:A	3.33699e-10	-0.457993	-1.79788	2.16771e-06	1.68327	-1.84371	6.10745e-06	0.480112	-1.84873
59127556	chr20:59127556:C:A	3.26875e-09	0.2757	-0.249653	9.50485e-06	0.949358	0.368333	6.23576e-05	1.09645	-0.141691
59127802	chr20:59127802:G:A	5.88238e-10	-2.31606e-10	-1.68898	3.99944e-07	-2.31606e-10	-1.85054	3.769e-06	-2.31606e-10	-1.85132
59127809	chr20:59127809:C:T	1.22013e-09	-2.31606e-10	-0.959407	7.94734e-07	-2.31606e-10	-1.16386	9.15461e-06	-2.31606e-10	-0.963872
59128306	chr20:59128306:G:A	7.93813e-10	-1.38927	-9.89384e-10	4.08542e-07	-1.82927	-9.89384e-10	4.52033e-06	-1.66955	-9.89384e-10
59128950	chr20:59128950:C:T	5.90073e-10	-2.31606e-10	-1.68587	3.99845e-07	-2.31606e-10	-1.85079	3.76852e-06	-2.31606e-10	-1.85145
59129125	chr20:59129125:T:A	3.176e-10	-0.543209	-1.76211	1.91766e-06	1.54636	-1.82936	5.54814e-06	0.368483	-1.83315
59129196	chr20:59129196:G:A	6.51867e-10	-2.31606e-10	-1.58628	4.10132e-07	-2.31606e-10	-1.82539	4.11777e-06	-2.31606e-10	-1.76282
59129262	chr20:59129262:TTG:T	1.21489e-09	-2.31606e-10	-0.96371	8.91504e-07	-2.31606e-10	-1.04896	8.27069e-06	-2.31606e-10	-1.06541
59129324	chr20:59129324:C:T	1.46544e-10	-1.22723	-1.85156	7.44355e-08	-1.85223	-1.6797	6.4383e-07	-1.91264	-1.70581
59129507	chr20:59129507:T:C	4.07024e-10	-0.398691	-1.65855	2.3204e-06	1.74336	-1.83573	9.10577e-06	0.521915	-1.49114
59129548	chr20:59129548:G:A	4.2861e-10	-0.356763	-1.64881	2.4974e-06	1.80852	-1.82738	9.7375e-06	0.577126	-1.47927
59130430	chr20:59130430:T:C	3.84771e-10	-0.407554	-1.70591	6.97487e-07	0.167335	-1.46172	5.69592e-06	0.287932	-1.72631
59130459	chr20:59130459:T:C	4.31114e-10	-0.332249	-1.66749	2.47084e-06	1.8194	-1.84895	8.238e-06	0.587761	-1.65713
59130463	chr20:59130463:C:T	5.97282e-10	-2.31606e-10	-1.67373	5.36913e-07	-2.31606e-10	-1.55603	4.12641e-06	-2.31606e-10	-1.76072
59130557	chr20:59130557:T:A	4.24324e-10	-0.373734	-1.64188	2.31294e-06	1.75602	-1.85161	8.02298e-06	0.537986	-1.63381
59130569	chr20:59130569:G:A	9.2131e-10	-2.31606e-10	-1.24032	7.82292e-07	-2.31606e-10	-1.17964	7.20245e-06	-2.31606e-10	-1.20371
59130707	chr20:59130707:C:G	8.87712e-10	-2.31606e-10	-1.27747	6.3361e-07	-2.31606e-10	-1.39043	5.94451e-06	-2.31606e-10	-1.39566
59130742	chr20:59130742:C:A	5.62191e-10	-2.31606e-10	-1.73427	4.93287e-07	-2.31606e-10	-1.64078	3.97947e-06	-2.31606e-10	-1.79698
59131029	chr20:59131029:G:A	5.68636e-10	-1.72288	-9.89384e-10	3.76457e-07	-1.91106	-9.89384e-10	3.62296e-06	-1.89084	-9.89384e-10
59131186	chr20:59131186:C:T	6.19538e-10	-2.31606e-10	-1.63714	4.01333e-07	-2.31606e-10	-1.84708	3.78605e-06	-2.31606e-10	-1.84681
59131351	chr20:59131351:C:T	4.15435e-10	-0.222715	-1.81407	3.12022e-06	2.04096	-1.83717	8.90578e-06	0.775837	-1.76727
59131469	chr20:59131469:T:G	5.98752e-10	-0.174014	-1.49725	3.03284e-06	2.02672	-1.85134	9.52397e-06	0.762593	-1.68691
59132391	chr20:59132391:C:T	5.02275e-10	-2.31606e-10	-1.84697	4.21824e-07	-2.31606e-10	-1.79728	3.96434e-06	-2.31606e-10	-1.80079
59132489	chr20:59132489:C:T	6.30749e-10	-2.31606e-10	-1.61921	4.61943e-07	-2.31606e-10	-1.70643	4.8711e-06	-2.31606e-10	-1.59481
59132558	chr20:59132558:C:T	1.62081e-10	-1.76916	-1.20886	9.57486e-08	-1.79785	-1.48229	1.18327e-06	-1.81481	-1.19504
59132664	chr20:59132664:T:C	3.06251e-10	-0.622145	-1.71957	7.99477e-08	-1.61357	-1.84692	8.62728e-07	-1.56956	-1.75623
59134110	chr20:59134110:A:G	3.57692e-10	-0.362068	-1.82438	2.54374e-06	1.82237	-1.82284	7.44763e-06	0.590619	-1.76085
59134320	chr20:59134320:G:C	7.47123e-10	-1.91804	0.468156	3.08086e-06	-0.966772	1.15787	1.08195e-05	-1.41353	0.616745
59134331	chr20:59134331:C:T	6.25872e-10	-2.31606e-10	-1.62697	4.17663e-07	-2.31606e-10	-1.80719	4.29165e-06	-2.31606e-10	-1.72146
59134689	chr20:59134689:C:T	3.95282e-10	-0.272671	-1.81384	2.9055e-06	1.96643	-1.83394	8.19372e-06	0.70774	-1.7825
59134870	chr20:59134870:A:G	3.7379e-10	-0.317674	-1.82475	2.72532e-06	1.8909	-1.82242	7.88502e-06	0.646947	-1.76011
59135469	chr20:59135469:C:T	9.56357e-10	-2.31606e-10	-1.20298	1.26236e-06	-2.31606e-10	-0.70113	8.66203e-06	-2.31606e-10	-1.01918
59135527	chr20:59135527:C:T	1.39361e-09	-2.31606e-10	-0.826462	1.21484e-06	-2.31606e-10	-0.739495	1.57757e-05	-2.31606e-10	-0.419661
59135592	chr20:59135592:G:A	8.12787e-10	0.39419	-1.75984	1.45724e-06	1.09701	-1.65458	1.39609e-05	1.26484	-1.80671
59135647	chr20:59135647:T:C	2.02747e-10	-1.59	-1.16415	9.39635e-08	-1.88879	-1.41017	1.49921e-06	-1.66169	-1.11151
59135740	chr20:59135740:T:A	8.40408e-10	-2.31606e-10	-1.33223	5.17959e-07	-2.31606e-10	-1.59197	1.75391e-05	-2.31606e-10	-0.313695
59136043	chr20:59136043:C:G	2.85862e-10	-0.565358	-1.84525	2.10394e-06	1.48204	-1.67234	6.11819e-06	0.339122	-1.70598
59136831	chr20:59136831:G:A	3.67366e-10	-0.354181	-1.80558	2.54828e-06	1.84336	-1.84205	7.45978e-06	0.611662	-1.78027
59137229	chr20:59137229:T:A	2.95897e-10	-0.537867	-1.83824	1.98981e-06	1.6036	-1.84967	5.71889e-06	0.414151	-1.84851
59137243	chr20:59137243:A:G	5.00904e-10	-2.31606e-10	-1.8497	4.00176e-07	-2.31606e-10	-1.84996	4.02425e-06	-2.31606e-10	-1.78579
59137269	chr20:59137269:T:C	1.17503e-10	-1.62019	-1.67946	7.97118e-08	-1.88379	-1.57966	7.5698e-07	-1.71074	-1.7458
59137403	chr20:59137403:G:A	1.73431e-10	-1.81421	-1.09612	2.12486e-07	-1.53973	-0.943264	1.4694e-06	-1.69995	-1.09332
59137433	chr20:59137433:G:A	1.67343e-10	-1.71819	-1.22789	9.06394e-08	-1.83713	-1.49784	1.21069e-06	-1.7715	-1.21544
59138112	chr20:59138112:C:T	6.22952e-09	-2.31606e-10	0.670939	6.60475e-06	-2.31606e-10	0.953677	8.28909e-05	-2.31606e-10	1.2394
59138463	chr20:59138463:T:G	5.64434e-10	-2.31606e-10	-1.73029	4.95883e-07	-2.31606e-10	-1.63553	3.98984e-06	-2.31606e-10	-1.79438
59138910	chr20:59138910:G:A	5.79997e-10	-2.31606e-10	-1.70309	4.3247e-07	-2.31606e-10	-1.77235	4.49506e-06	-2.31606e-10	-1.67515
59138970	chr20:59138970:C:T	4.33687e-10	-0.33685	-1.65694	8.89028e-07	0.222656	-1.27439	7.16609e-06	0.359124	-1.56789
59139170	chr20:59139170:T:C	6.47586e-10	-1.91256	0.319699	2.39164e-06	-1.03056	0.968433	8.78974e-06	-1.46156	0.457012
59139218	chr20:59139218:C:T	1.15574e-10	-1.67543	-1.64077	8.96045e-08	-1.86025	-1.48621	7.44015e-07	-1.75984	-1.71398
59139491	chr20:59139491:T:G	5.80262e-10	-2.31606e-10	-1.70264	4.17824e-07	-2.31606e-10	-1.80681	4.11939e-06	-2.31606e-10	-1.76242
59139712	chr20:59139712:A:C	2.85215e-10	-0.621203	-1.79167	5.0853e-07	-0.0974386	-1.5129	4.26185e-06	0.017213	-1.74564
59139727	chr20:59139727:CTG:C	5.41221e-10	-2.31606e-10	-1.77229	4.68195e-07	-2.31606e-10	-1.69298	3.88374e-06	-2.31606e-10	-1.82133
59140054	chr20:59140054:A:G	9.92671e-11	-1.87892	-1.58938	1.28574e-07	-1.48381	-1.50155	9.35345e-07	-1.67502	-1.56995
59140415	chr20:59140415:C:A	5.59009e-10	-2.31606e-10	-1.73995	4.89551e-07	-2.31606e-10	-1.64838	3.96637e-06	-2.31606e-10	-1.80028
59140451	chr20:59140451:C:T	5.63532e-10	-2.31606e-10	-1.73189	4.94966e-07	-2.31606e-10	-1.63738	3.98871e-06	-2.31606e-10	-1.79466
59140599	chr20:59140599:C:T	2.41624e-09	-2.31606e-10	-0.276149	1.36057e-06	-2.31606e-10	-0.62621	1.68327e-05	-2.31606e-10	-0.354809
59141356	chr20:59141356:A:G	9.36319e-10	-2.31606e-10	-1.22416	7.74455e-07	-2.31606e-10	-1.18971	1.02807e-05	-2.31606e-10	-0.847859
59141621	chr20:59141621:A:G	6.72492e-10	-2.31606e-10	-1.55513	5.48268e-07	-2.31606e-10	-1.5351	4.82463e-06	-2.31606e-10	-1.6044
59141751	chr20:59141751:T:G	5.48761e-10	-2.31606e-10	-1.75845	4.56701e-07	-2.31606e-10	-1.71784	4.8215e-06	-2.31606e-10	-1.60505
59141918	chr20:59141918:G:A	2.45705e-10	-0.715995	-1.84599	3.57532e-07	-0.311754	-1.65089	3.59062e-06	-0.0745193	-1.82529
59141929	chr20:59141929:C:T	1.41486e-10	-1.69204	-1.42188	8.10895e-08	-1.84523	-1.60109	1.03953e-06	-1.75358	-1.38579
59142422	chr20:59142422:C:T	4.9694e-09	-2.31606e-10	0.444938	2.74495e-06	-2.31606e-10	0.0756525	2.89729e-05	-2.31606e-10	0.188232
59142495	chr20:59142495:G:A	8.50059e-10	-2.31606e-10	-1.32081	4.65234e-07	-2.31606e-10	-1.69933	2.19917e-05	-2.31606e-10	-0.0874636
59142690	chr20:59142690:T:C	1.10566e-09	-2.31606e-10	-1.05792	7.24436e-07	-2.31606e-10	-1.25647	7.44732e-06	-2.31606e-10	-1.17028
59143419	chr20:59143419:C:T	2.28735e-10	-0.83051	-1.80304	1.04307e-06	0.953308	-1.84525	4.063e-06	0.0496186	-1.82583
59143635	chr20:59143635:T:C	2.22452e-10	-0.940926	-1.72048	8.45492e-07	0.749719	-1.85167	3.32903e-06	-0.128675	-1.84677
59143955	chr20:59143955:A:G	4.86418e-09	0.423537	-9.89384e-10	5.86246e-06	0.834458	-9.89384e-10	3.59668e-05	0.404466	-9.89384e-10
59144423	chr20:59144423:A:G	8.51668e-10	-2.31606e-10	-1.31892	4.65662e-07	-2.31606e-10	-1.69841	2.21061e-05	-2.31606e-10	-0.0822787
59144787	chr20:59144787:C:T	7.65205e-10	-1.42597	-9.89384e-10	3.72356e-07	-1.92202	-9.89384e-10	3.59602e-06	-1.8983	-9.89384e-10
59144917	chr20:59144917:G:A	6.70327e-10	-2.31606e-10	-1.55835	4.11901e-07	-2.31606e-10	-1.82108	3.88766e-06	-2.31606e-10	-1.82032
59145568	chr20:59145568:C:G	5.01134e-10	-2.31606e-10	-1.84924	4.25541e-07	-2.31606e-10	-1.7885	3.77668e-06	-2.31606e-10	-1.84929
59145783	chr20:59145783:A:G	1.38302e-10	-1.64854	-1.48813	7.04093e-08	-1.8829	-1.70464	9.2385e-07	-1.70934	-1.54799
59146338	chr20:59146338:G:A	7.05201e-10	-2.31606e-10	-1.50763	6.92733e-07	-2.31606e-10	-1.30122	5.53342e-06	-2.31606e-10	-1.46732
59147455	chr20:59147455:C:T	5.96646e-10	-2.31606e-10	-1.67479	4.05733e-07	-2.31606e-10	-1.83617	3.89353e-06	-2.31606e-10	-1.81881
59147680	chr20:59147680:T:A	2.33997e-10	-0.838965	-1.77184	1.0135e-06	0.79975	-1.72045	3.65386e-06	-0.0567287	-1.82562
59148075	chr20:59148075:C:T	2.29223e-10	-0.862174	-1.76925	9.70357e-07	0.760417	-1.72462	3.54165e-06	-0.0896058	-1.82393
59148147	chr20:59148147:A:G	8.96751e-10	-2.31606e-10	-1.26734	4.2387e-07	-2.31606e-10	-1.79244	9.89523e-06	-2.31606e-10	-0.886077
59148999	chr20:59148999:T:C	5.20135e-10	-2.31606e-10	-1.81203	4.38972e-07	-2.31606e-10	-1.75743	4.45984e-06	-2.31606e-10	-1.68302
59149558	chr20:59149558:A:G	5.6554e-10	-1.72833	-9.89384e-10	7.01963e-07	-1.28799	-9.89384e-10	5.4685e-06	-1.47912	-9.89384e-10
59149716	chr20:59149716:C:T	6.83738e-10	-2.31606e-10	-1.53854	4.19757e-07	-2.31606e-10	-1.80219	1.28078e-05	-2.31606e-10	-0.628077
59149931	chr20:59149931:A:T	7.10075e-10	-2.31606e-10	-1.50074	4.03451e-07	-2.31606e-10	-1.84181	2.21416e-05	-2.31606e-10	-0.0806703
59150034	chr20:59150034:G:A	3.10904e-10	-0.475512	-1.85112	1.89837e-06	1.45389	-1.747	7.54518e-06	0.470897	-1.62812
59150579	chr20:59150579:C:T	5.38427e-10	-2.31606e-10	-1.77746	4.01944e-07	-2.31606e-10	-1.84555	3.77101e-06	-2.31606e-10	-1.85079
59150608	chr20:59150608:G:A	2.34727e-10	-0.942231	-1.66546	7.99739e-07	0.646005	-1.80359	3.47534e-06	-0.190704	-1.74173
59150750	chr20:59150750:C:T	5.09781e-10	-2.31606e-10	-1.83213	4.32693e-07	-2.31606e-10	-1.77184	3.95924e-06	-2.31606e-10	-1.80208
59150821	chr20:59150821:C:T	8.06746e-10	-2.31606e-10	-1.37311	8.09204e-07	-2.31606e-10	-1.14582	5.57143e-06	-2.31606e-10	-1.46048
59150974	chr20:59150974:A:G	3.76572e-10	-0.354208	-1.7808	4.61969e-07	0.143214	-1.84958	6.25645e-06	0.38733	-1.73185
59151050	chr20:59151050:T:G	7.14069e-10	0.102341	-1.59748	1.13473e-06	0.680133	-1.48785	1.12194e-05	0.950587	-1.71107
59151062	chr20:59151062:G:A	5.67196e-10	-2.31606e-10	-1.72541	3.99505e-07	-2.31606e-10	-1.85164	3.77532e-06	-2.31606e-10	-1.84965
59151068	chr20:59151068:A:C	3.00874e-10	-0.507784	-1.85164	1.82663e-06	1.40284	-1.73448	7.36172e-06	0.429289	-1.61113
59151254	chr20:59151254:C:G	1.14751e-09	-2.31606e-10	-1.02077	7.09332e-07	-2.31606e-10	-1.27754	7.40459e-06	-2.31606e-10	-1.17603
59151307	chr20:59151307:T:C	2.47404e-10	-0.84982	-1.70527	1.17574e-06	0.88262	-1.65483	4.43593e-06	0.0129515	-1.70135
59151521	chr20:59151521:C:T	5.44701e-10	-2.31606e-10	-1.76588	5.19469e-07	-2.31606e-10	-1.58906	4.39831e-06	-2.31606e-10	-1.69691
59152001	chr20:59152001:G:A	5.48867e-10	-2.31606e-10	-1.75826	4.01247e-07	-2.31606e-10	-1.84729	3.76801e-06	-2.31606e-10	-1.85158
59152312	chr20:59152312:T:TGGGA	1.2224e-10	-1.42876	-1.83138	5.98388e-08	-1.92203	-1.82819	8.49686e-07	-1.49029	-1.85073
59152372	chr20:59152372:G:A	4.66033e-10	-1.92186	-9.89384e-10	4.17774e-07	-1.80693	-9.89384e-10	4.18464e-06	-1.74671	-9.89384e-10
59152572	chr20:59152572:A:G	6.4103e-10	-2.31606e-10	-1.60304	6.05381e-07	-2.31606e-10	-1.43601	4.51922e-06	-2.31606e-10	-1.66979
59153214	chr20:59153214:C:T	3.57874e-10	-0.434988	-1.75095	1.84356e-06	1.49072	-1.81313	6.76156e-06	0.501423	-1.7683
59153293	chr20:59153293:G:A	1.28122e-10	-1.38862	-1.82451	5.96044e-08	-1.92115	-1.83299	8.82819e-07	-1.45121	-1.85156
59153623	chr20:59153623:AAATGTGGTTGGGGGCTGGTGACCCCATCAAGCTGAACTCCAGGAGGTCAAGGACAGGGC:A	5.13182e-10	-1.82549	-9.89384e-10	3.72548e-07	-1.9215	-9.89384e-10	3.57048e-06	-1.90543	-9.89384e-10
59153900	chr20:59153900:A:C	5.10185e-10	-2.31606e-10	-1.83134	4.41327e-07	-2.31606e-10	-1.75208	3.9548e-06	-2.31606e-10	-1.8032
59154160	chr20:59154160:C:T	3.41124e-10	-0.480073	-1.7538	1.72607e-06	1.42269	-1.81095	6.40661e-06	0.44436	-1.76516
59154379	chr20:59154379:G:A	4.32478e-10	-0.38473	-1.61185	1.90521e-06	1.56103	-1.85055	6.5898e-06	0.558873	-1.85148
59154489	chr20:59154489:C:G	8.8192e-10	-2.31606e-10	-1.28401	7.18493e-07	-2.31606e-10	-1.26471	5.76256e-06	-2.31606e-10	-1.42675
59154777	chr20:59154777:G:A	8.15488e-10	-1.36233	-9.89384e-10	5.02342e-07	-1.62259	-9.89384e-10	5.29868e-06	-1.51067	-9.89384e-10
59154993	chr20:59154993:C:T	9.99912e-10	-2.31606e-10	-1.15845	1.33566e-06	-2.31606e-10	-0.644686	9.09227e-06	-2.31606e-10	-0.970705
59155100	chr20:59155100:A:G	7.4886e-10	-1.44756	-9.89384e-10	6.54323e-07	-1.35827	-9.89384e-10	8.46468e-06	-1.04223	-9.89384e-10
59155193	chr20:59155193:A:G	2.80233e-10	-0.58614	-1.84436	1.54186e-06	1.28706	-1.78818	6.15606e-06	0.331361	-1.69205
59155363	chr20:59155363:T:C	2.80585e-10	-0.658884	-1.77035	1.30757e-06	1.14055	-1.80649	5.0713e-06	0.207239	-1.76177
59155511	chr20:59155511:T:C	6.38458e-10	-2.31606e-10	-1.60706	4.02814e-07	-2.31606e-10	-1.84339	3.80937e-06	-2.31606e-10	-1.84066
59155541	chr20:59155541:G:A	1.25676e-08	-2.31606e-10	1.37276	1.18579e-05	-2.31606e-10	1.53888	0.000156696	-2.31606e-10	1.87618
59155633	chr20:59155633:G:A	5.85613e-10	-2.31606e-10	-1.69346	5.53224e-07	-2.31606e-10	-1.5261	5.639e-06	-2.31606e-10	-1.44842
59156215	chr20:59156215:C:A	2.87694e-10	-0.554775	-1.84944	1.64376e-06	1.33565	-1.77277	6.58727e-06	0.371848	-1.66484
59156698	chr20:59156698:G:A	5.34404e-10	-2.31606e-10	-1.78496	4.46006e-07	-2.31606e-10	-1.74154	4.42282e-06	-2.31606e-10	-1.69135
59156820	chr20:59156820:G:A	2.60319e-10	-0.665403	-1.8388	1.33492e-06	1.15595	-1.80119	5.37819e-06	0.219276	-1.71505
59156877	chr20:59156877:T:C	5.01949e-10	-2.31606e-10	-1.84762	4.09029e-07	-2.31606e-10	-1.82808	3.87673e-06	-2.31606e-10	-1.82314
59156927	chr20:59156927:A:G	6.63941e-10	-2.31606e-10	-1.56792	4.06079e-07	-2.31606e-10	-1.83532	4.03559e-06	-2.31606e-10	-1.78298
59157373	chr20:59157373:G:A	5.32359e-10	-2.31606e-10	-1.7888	4.44054e-07	-2.31606e-10	-1.74592	4.39785e-06	-2.31606e-10	-1.69701
59158011	chr20:59158011:A:G	1.55738e-09	-2.31606e-10	-0.715355	1.29324e-06	-2.31606e-10	-0.67696	1.25441e-05	-2.31606e-10	-0.648881
59158214	chr20:59158214:C:T	1.76861e-09	-2.31606e-10	-0.588166	1.47268e-06	-2.31606e-10	-0.547031	1.46753e-05	-2.31606e-10	-0.491964
59158233	chr20:59158233:T:C	2.5297e-09	-2.31606e-10	-0.230258	1.53828e-06	-2.31606e-10	-0.503444	1.51592e-05	-2.31606e-10	-0.459522
59158688	chr20:59158688:A:G	7.66905e-11	-1.8773	-1.84904	1.12051e-07	-1.27244	-1.85048	7.94362e-07	-1.55695	-1.85139
59158998	chr20:59158998:G:A	7.09418e-10	-2.31606e-10	-1.50167	4.26612e-07	-2.31606e-10	-1.78599	1.27807e-05	-2.31606e-10	-0.630191
59159698	chr20:59159698:G:A	6.23021e-10	0.218081	-1.84962	1.00133e-06	0.918243	-1.85103	7.33799e-06	0.647712	-1.83278
59159857	chr20:59159857:G:A	1.26057e-09	-0.183804	-0.742991	5.88128e-06	1.57055	-0.732888	2.24048e-05	0.728177	-0.797034
59160319	chr20:59160319:A:G	1.91129e-09	-2.31606e-10	-0.510583	2.05107e-06	-2.31606e-10	-0.215752	1.53072e-05	-2.31606e-10	-0.449805
59160393	chr20:59160393:G:A	2.82154e-10	-0.597289	-1.82637	1.10003e-06	1.00651	-1.84528	4.84389e-06	0.233696	-1.83411
59160402	chr20:59160402:A:C	8.85455e-10	0.353425	-1.63344	1.58554e-06	1.26934	-1.74252	1.61333e-05	1.41778	-1.81503
59160413	chr20:59160413:C:T	4.67532e-10	-1.91865	-9.89384e-10	4.78607e-07	-1.67099	-9.89384e-10	3.51196e-06	-1.92196	-9.89384e-10
59160414	chr20:59160414:G:A	7.29555e-10	-2.31606e-10	-1.47368	7.8583e-07	-2.31606e-10	-1.17513	7.74644e-06	-2.31606e-10	-1.1309
59160588	chr20:59160588:C:T	5.38916e-10	-2.31606e-10	-1.77656	3.99561e-07	-2.31606e-10	-1.8515	3.76882e-06	-2.31606e-10	-1.85137
59160624	chr20:59160624:G:A	1.97257e-09	-2.31606e-10	-0.479023	3.15072e-06	-2.31606e-10	0.213518	1.91705e-05	-2.31606e-10	-0.224758
59160874	chr20:59160874:G:A	7.45127e-10	-2.31606e-10	-1.45256	4.90991e-07	-2.31606e-10	-1.64544	4.67951e-06	-2.31606e-10	-1.63494
59161117	chr20:59161117:T:C	6.8338e-10	-2.31606e-10	-1.53906	5.85902e-07	-2.31606e-10	-1.46871	6.80545e-06	-2.31606e-10	-1.26041
59162005	chr20:59162005:C:T	7.30107e-10	-2.31606e-10	-1.47293	4.83625e-07	-2.31606e-10	-1.66056	4.61054e-06	-2.31606e-10	-1.64979
59162144	chr20:59162144:T:G	8.02518e-10	-2.31606e-10	-1.37836	4.02664e-07	-2.31606e-10	-1.84376	3.77238e-06	-2.31606e-10	-1.85042
59162645	chr20:59162645:G:T	7.29372e-10	-2.31606e-10	-1.47393	4.83754e-07	-2.31606e-10	-1.66029	4.6096e-06	-2.31606e-10	-1.64999
59163629	chr20:59163629:T:G	6.00288e-10	-2.31606e-10	-1.66871	4.83631e-07	-2.31606e-10	-1.66054	5.76952e-06	-2.31606e-10	-1.42554
59163667	chr20:59163667:GT:G	8.98646e-10	-2.31606e-10	-1.26523	7.94591e-07	-2.31606e-10	-1.16404	1.00477e-05	-2.31606e-10	-0.870789
59164414	chr20:59164414:A:T	8.20835e-10	0.493236	-1.84903	6.12873e-06	2.70258	-1.8237	2.04395e-05	1.63671	-1.79737
59164754	chr20:59164754:C:T	2.96141e-10	-0.524647	-1.85063	1.15363e-06	1.05289	-1.84409	5.48017e-06	0.27417	-1.75116
59164774	chr20:59164774:A:G	7.94762e-10	0.462238	-1.85031	5.84201e-06	2.65952	-1.82856	1.98225e-05	1.59904	-1.79035
59165145	chr20:59165145:C:G	5.02518e-10	-2.31606e-10	-1.84648	4.03574e-07	-2.31606e-10	-1.84151	3.8457e-06	-2.31606e-10	-1.83117
59165468	chr20:59165468:T:G	4.9992e-10	-2.31606e-10	-1.85167	3.9979e-07	-2.31606e-10	-1.85093	3.94829e-06	-2.31606e-10	-1.80485
59165550	chr20:59165550:G:A	8.4921e-10	0.529859	-1.85167	6.35333e-06	2.75327	-1.8384	2.1942e-05	1.68182	-1.77154
59166538	chr20:59166538:C:T	3.7609e-09	-2.31606e-10	0.166299	8.85494e-07	-2.31606e-10	-1.05572	7.90341e-06	-2.31606e-10	-1.11084
59166602	chr20:59166602:C:A	7.33899e-10	-2.31606e-10	-1.46774	4.18455e-07	-2.31606e-10	-1.8053	4.03494e-06	-2.31606e-10	-1.78314
59167362	chr20:59167362:GA:G	5.6856e-10	-1.72301	-9.89384e-10	3.74946e-07	-1.91508	-9.89384e-10	4.77971e-06	-1.61375	-9.89384e-10
59167685	chr20:59167685:C:T	1.0522e-09	-2.31606e-10	-1.10748	6.45976e-07	-2.31606e-10	-1.37111	6.20083e-06	-2.31606e-10	-1.35345
59168046	chr20:59168046:T:C	7.7912e-10	-1.40795	-9.89384e-10	4.05238e-07	-1.83739	-9.89384e-10	4.45999e-06	-1.68298	-9.89384e-10
59168280	chr20:59168280:A:G	1.70929e-10	-1.18318	-1.74169	6.59913e-07	0.352583	-1.70234	2.72507e-06	-0.438006	-1.73763
59168526	chr20:59168526:G:T	7.84498e-10	-1.40107	-9.89384e-10	9.25813e-07	-1.01119	-9.89384e-10	7.11356e-06	-1.21613	-9.89384e-10
59169000	chr20:59169000:G:A	1.017e-09	-2.31606e-10	-1.1415	6.36503e-07	-2.31606e-10	-1.38588	6.10698e-06	-2.31606e-10	-1.3687
59169076	chr20:59169076:G:C	3.04547e-09	-0.0447048	-9.89384e-10	2.39655e-05	2.2425	-9.89384e-10	1.73377e-05	-0.325245	-9.89384e-10
59169654	chr20:59169654:A:T	9.87994e-10	-2.31606e-10	-1.17044	6.2145e-07	-2.31606e-10	-1.40981	5.9645e-06	-2.31606e-10	-1.39231
59169814	chr20:59169814:G:C	4.42638e-10	-0.209296	-1.76407	3.21308e-06	2.04806	-1.81494	1.32815e-05	0.905175	-1.49694
59169816	chr20:59169816:T:C	4.40342e-10	-0.142478	-1.83609	3.46896e-06	2.15883	-1.84909	1.23499e-05	0.995638	-1.66012
59170180	chr20:59170180:A:G	1.71535e-09	-2.31606e-10	-0.618743	1.02759e-06	-2.31606e-10	-0.906896	1.02364e-05	-2.31606e-10	-0.852176
59170569	chr20:59170569:G:A	4.40213e-10	-0.12883	-1.85003	3.51291e-06	2.17227	-1.84994	1.12427e-05	1.00949	-1.7679
59170760	chr20:59170760:G:A	3.89503e-10	-0.283302	-1.81794	2.75452e-06	1.92601	-1.84688	1.00243e-05	0.80436	-1.67747
59171717	chr20:59171717:A:G	1.19509e-09	-2.31606e-10	-0.980137	6.74331e-07	-2.31606e-10	-1.32815	7.3853e-06	-2.31606e-10	-1.17864
59171918	chr20:59171918:A:G	1.02996e-09	-2.31606e-10	-1.12884	6.51384e-07	-2.31606e-10	-1.36277	6.08233e-06	-2.31606e-10	-1.37274
59172851	chr20:59172851:C:T	8.85535e-10	-2.31606e-10	-1.27992	6.75653e-07	-2.31606e-10	-1.32619	5.49443e-06	-2.31606e-10	-1.4744
59173238	chr20:59173238:C:G	8.1266e-10	-2.31606e-10	-1.3658	6.56186e-07	-2.31606e-10	-1.35542	8.93943e-06	-2.31606e-10	-0.987658
59173314	chr20:59173314:T:A	1.52463e-10	-1.52909	-1.51011	1.31658e-07	-1.43236	-1.5293	9.75345e-07	-1.53756	-1.66553
59173424	chr20:59173424:A:G	7.99477e-10	-2.31606e-10	-1.38216	7.62635e-07	-2.31606e-10	-1.20509	6.61766e-06	-2.31606e-10	-1.28839
59173460	chr20:59173460:G:A	7.27259e-10	-2.31606e-10	-1.47683	4.45227e-07	-2.31606e-10	-1.74328	4.6514e-06	-2.31606e-10	-1.64096
59173534	chr20:59173534:G:A	5.18099e-10	0.0235065	-1.83946	4.46685e-06	2.37437	-1.8118	1.24855e-05	1.17934	-1.8329
59173829	chr20:59173829:G:A	5.75624e-10	-2.31606e-10	-1.71066	4.80858e-07	-2.31606e-10	-1.66629	3.76782e-06	-2.31606e-10	-1.85163
59173853	chr20:59173853:A:G	7.20773e-10	-2.31606e-10	-1.48579	3.99523e-07	-2.31606e-10	-1.85159	3.81764e-06	-2.31606e-10	-1.8385
59173874	chr20:59173874:G:A	7.46046e-10	-2.31606e-10	-1.45133	4.00026e-07	-2.31606e-10	-1.85034	3.79622e-06	-2.31606e-10	-1.84412
59174182	chr20:59174182:G:A	6.14615e-10	-2.31606e-10	-1.64512	5.30524e-07	-2.31606e-10	-1.568	5.10458e-06	-2.31606e-10	-1.54799
59174336	chr20:59174336:T:C	2.25915e-10	-0.989992	-1.65596	9.98724e-07	0.666928	-1.60232	3.82911e-06	-0.183703	-1.65179
59174655	chr20:59174655:C:CAGT	5.16508e-10	-2.31606e-10	-1.81903	4.2002e-07	-2.31606e-10	-1.80156	3.90974e-06	-2.31606e-10	-1.81466
59174831	chr20:59174831:T:G	5.3334e-10	-2.31606e-10	-1.78696	4.31796e-07	-2.31606e-10	-1.77391	3.87211e-06	-2.31606e-10	-1.82433
59175432	chr20:59175432:T:A	1.17618e-10	-1.87239	-1.42628	8.44171e-08	-1.71778	-1.68832	7.8084e-07	-1.89053	-1.53498
59175433	chr20:59175433:A:T	2.0355e-10	-1.08912	-1.66108	8.29479e-07	0.490426	-1.6115	3.30742e-06	-0.326179	-1.65578
59175478	chr20:59175478:C:T	7.88416e-10	0.371791	-1.76788	7.23478e-06	2.8713	-1.82651	2.56907e-05	1.62005	-1.55204
59175501	chr20:59175501:C:T	1.65115e-09	0.661188	-1.31808	2.62583e-06	1.60736	-1.57607	2.65447e-05	1.7813	-1.6806
59175694	chr20:59175694:T:A	1.42584e-09	-0.803599	-9.89384e-10	1.32555e-06	-0.652281	-9.89384e-10	1.08025e-05	-0.798352	-9.89384e-10
59175743	chr20:59175743:G:T	5.1547e-10	-2.31606e-10	-1.82104	4.09403e-07	-2.31606e-10	-1.82717	3.77464e-06	-2.31606e-10	-1.84983
59175795	chr20:59175795:G:A	6.03732e-10	-2.31606e-10	-1.66298	4.98608e-07	-2.31606e-10	-1.63005	3.7721e-06	-2.31606e-10	-1.8505
59176461	chr20:59176461:T:C	7.41363e-10	-2.31606e-10	-1.45763	6.97133e-07	-2.31606e-10	-1.29489	6.10544e-06	-2.31606e-10	-1.36895
59176626	chr20:59176626:C:T	3.64041e-09	0.133736	-9.89384e-10	3.07229e-05	2.4909	-9.89384e-10	2.0474e-05	-0.158973	-9.89384e-10
59177015	chr20:59177015:G:GCA	2.64155e-10	-1.91366	-0.575924	8.45568e-07	-1.06635	-0.0355103	3.82598e-06	-1.39483	-0.441486
59177080	chr20:59177080:G:A	1.85331e-09	-2.31606e-10	-0.541385	1.96937e-06	-2.31606e-10	-0.256398	1.48594e-05	-2.31606e-10	-0.4795
59177257	chr20:59177257:C:T	5.31427e-10	-2.31606e-10	-1.79055	4.43539e-07	-2.31606e-10	-1.74708	4.23224e-06	-2.31606e-10	-1.7354
59177666	chr20:59177666:T:G	3.74133e-09	0.16108	-9.89384e-10	2.86164e-05	2.41987	-9.89384e-10	2.04058e-05	-0.162312	-9.89384e-10
59177682	chr20:59177682:C:T	8.10676e-08	-2.31606e-10	3.23692	5.67891e-05	-2.31606e-10	3.10523	0.000598595	-2.31606e-10	3.21646
59178027	chr20:59178027:G:T	1.29038e-09	-2.31606e-10	-0.903427	8.17954e-07	-2.31606e-10	-1.13506	8.47608e-06	-2.31606e-10	-1.04088
59178148	chr20:59178148:T:C	2.19269e-10	-1.05624	-1.61958	9.31486e-07	0.562984	-1.56807	3.65343e-06	-0.266557	-1.61591
59178354	chr20:59178354:C:T	5.52422e-10	-2.31606e-10	-1.7518	4.57691e-07	-2.31606e-10	-1.71567	4.57438e-06	-2.31606e-10	-1.65766
59178363	chr20:59178363:G:A	5.0414e-10	-2.31606e-10	-1.84326	4.03717e-07	-2.31606e-10	-1.84115	4.7129e-06	-2.31606e-10	-1.62783
59178679	chr20:59178679:C:T	4.82207e-10	-1.88774	-9.89384e-10	3.79714e-07	-1.90245	-9.89384e-10	3.51178e-06	-1.92201	-9.89384e-10
59178785	chr20:59178785:A:G	5.00924e-10	-2.31606e-10	-1.84966	4.07422e-07	-2.31606e-10	-1.83202	3.77056e-06	-2.31606e-10	-1.85091
59178941	chr20:59178941:C:G	2.04346e-09	0.528627	-0.972344	1.26083e-05	3.06388	-1.46364	5.02406e-05	1.79259	-1.0539
59179105	chr20:59179105:C:T	5.56486e-10	-2.31606e-10	-1.74447	4.48552e-07	-2.31606e-10	-1.73584	3.80135e-06	-2.31606e-10	-1.84277
59179335	chr20:59179335:G:A	2.72841e-10	-0.882052	-1.57517	1.32687e-06	0.849932	-1.50122	4.87523e-06	-0.0318732	-1.56209
59179653	chr20:59179653:C:T	5.2237e-10	-2.31606e-10	-1.80774	4.27432e-07	-2.31606e-10	-1.78407	4.1047e-06	-2.31606e-10	-1.766
59180005	chr20:59180005:A:G	2.60915e-10	-0.933013	-1.56891	1.23735e-06	0.77506	-1.4962	4.59687e-06	-0.095472	-1.55728
59180222	chr20:59180222:G:T	9.6894e-10	0.382842	-1.57276	2.21204e-07	-0.99565	-1.44713	2.31254e-06	-0.857574	-1.48221
59180261	chr20:59180261:ATT:A	1.02211e-10	-1.64669	-1.79238	6.18355e-08	-1.89358	-1.82381	8.97804e-07	-1.47144	-1.81449
59180264	chr20:59180264:T:C	1.02011e-10	-1.64668	-1.79436	6.17506e-08	-1.89355	-1.82521	8.96365e-07	-1.4715	-1.81604
59180392	chr20:59180392:G:A	2.89435e-10	-0.77228	-1.6259	4.26811e-06	2.33875	-1.82169	2.34112e-05	1.79934	-1.82426
59180427	chr20:59180427:T:A	8.94549e-10	-1.2698	-9.89384e-10	1.09773e-06	-0.840867	-9.89384e-10	8.24678e-06	-1.06831	-9.89384e-10
59180857	chr20:59180857:T:C	9.40536e-09	-2.31606e-10	1.08292	2.38933e-06	-2.31606e-10	-0.0631	2.92264e-05	-2.31606e-10	0.196941
59180944	chr20:59180944:C:T	9.8243e-11	-1.63155	-1.84712	6.03327e-08	-1.89475	-1.84724	8.91323e-07	-1.45303	-1.84015
59181266	chr20:59181266:A:G	1.12072e-09	-2.31606e-10	-1.04439	1.03642e-06	-2.31606e-10	-0.898338	9.25471e-06	-2.31606e-10	-0.952997
59181437	chr20:59181437:A:T	3.05845e-10	-0.785121	-1.55791	1.59438e-06	1.0145	-1.48213	5.69621e-06	0.105297	-1.54363
59181986	chr20:59181986:A:G	5.52082e-10	-2.31606e-10	-1.75242	4.78798e-07	-2.31606e-10	-1.67059	4.72748e-06	-2.31606e-10	-1.62474
59182011	chr20:59182011:C:G	6.0974e-10	-2.31606e-10	-1.65308	5.49603e-07	-2.31606e-10	-1.53267	5.03905e-06	-2.31606e-10	-1.56091
59182061	chr20:59182061:T:G	1.0017e-09	0.520807	-1.67747	1.27198e-06	1.09367	-1.78721	1.26545e-05	0.821998	-1.46212
59182294	chr20:59182294:A:G	5.04878e-10	-2.31606e-10	-1.8418	4.04017e-07	-2.31606e-10	-1.84041	4.05168e-06	-2.31606e-10	-1.779
59182705	chr20:59182705:GTGTT:G	3.08769e-10	-0.755198	-1.57833	1.63452e-06	1.06233	-1.50509	5.80444e-06	0.145042	-1.56455
59183025	chr20:59183025:A:G	5.36846e-10	-0.59521	-1.18519	1.87087e-07	-1.61823	-0.992062	1.82642e-06	-1.54261	-1.03316
59183262	chr20:59183262:C:T	7.52397e-10	-2.31606e-10	-1.44285	4.64676e-07	-2.31606e-10	-1.70053	4.59254e-06	-2.31606e-10	-1.6537
59183665	chr20:59183665:A:G	1.29306e-09	0.733929	-1.63528	1.36638e-05	3.39256	-1.71192	4.8424e-05	2.08611	-1.38424
59183765	chr20:59183765:C:T	5.26488e-10	-2.31606e-10	-1.79989	4.13194e-07	-2.31606e-10	-1.81795	3.82763e-06	-2.31606e-10	-1.83588
59184038	chr20:59184038:TC:T	3.3167e-10	-0.749831	-1.51214	1.80773e-06	1.08543	-1.42747	6.20025e-06	0.145086	-1.49863
59184607	chr20:59184607:G:A	5.06415e-10	-2.31606e-10	-1.83876	3.99772e-07	-2.31606e-10	-1.85097	3.76769e-06	-2.31606e-10	-1.85167
59185082	chr20:59185082:T:TCATA	7.3301e-10	0.297618	-1.76657	7.50358e-06	2.81288	-1.73161	2.77145e-05	1.5648	-1.42097
59185111	chr20:59185111:T:C	2.53475e-10	-0.855244	-1.6756	1.04443e-06	0.901604	-1.79224	4.1948e-06	0.00385468	-1.74814
59185122	chr20:59185122:C:T	2.68192e-10	-0.803188	-1.67122	1.14058e-06	0.985617	-1.78819	4.52531e-06	0.0723095	-1.74075
59185498	chr20:59185498:A:G	7.95939e-10	0.329722	-1.71632	8.35537e-06	2.85458	-1.66579	3.25558e-05	1.60463	-1.29981
59185667	chr20:59185667:C:T	1.08541e-09	-2.31606e-10	-1.0764	6.90351e-07	-2.31606e-10	-1.30467	7.21649e-06	-2.31606e-10	-1.20176
59185668	chr20:59185668:A:G	2.93314e-10	-0.627605	-1.75727	4.03403e-07	0.00958016	-1.85151	4.51068e-06	0.159263	-1.83094
59185846	chr20:59185846:C:G	7.88952e-10	-2.31606e-10	-1.39541	5.58856e-07	-2.31606e-10	-1.51598	5.49352e-06	-2.31606e-10	-1.47456
59185869	chr20:59185869:G:A	6.48365e-10	-2.31606e-10	-1.59166	4.65142e-07	-2.31606e-10	-1.69952	4.51512e-06	-2.31606e-10	-1.6707
59186391	chr20:59186391:G:A	7.18865e-10	-2.31606e-10	-1.48844	4.79738e-07	-2.31606e-10	-1.66863	4.93509e-06	-2.31606e-10	-1.58176
59186419	chr20:59186419:G:A	7.40002e-10	-2.31606e-10	-1.45946	4.93192e-07	-2.31606e-10	-1.64097	5.0714e-06	-2.31606e-10	-1.55451
59186453	chr20:59186453:C:T	1.96936e-10	-0.963567	-1.81967	8.90567e-08	-1.50854	-1.84405	1.82665e-06	-0.777629	-1.79802
59186562	chr20:59186562:G:A	8.11817e-10	-2.31606e-10	-1.36684	4.04564e-07	-2.31606e-10	-1.83906	3.76792e-06	-2.31606e-10	-1.85161
59186920	chr20:59186920:T:C	5.25747e-10	-2.31606e-10	-1.80129	4.43618e-07	-2.31606e-10	-1.7469	6.57582e-06	-2.31606e-10	-1.29473
59186964	chr20:59186964:C:G	2.84173e-09	-2.31606e-10	-0.113947	8.685e-07	-2.31606e-10	-1.0751	0.000154712	-2.31606e-10	1.86344
59187227	chr20:59187227:T:A	9.25918e-11	-1.69753	-1.84039	6.63906e-08	-1.79482	-1.85149	6.45783e-07	-1.78809	-1.82733
59187228	chr20:59187228:C:T	9.28982e-11	-1.69627	-1.83834	6.64722e-08	-1.79393	-1.85115	6.48357e-07	-1.7871	-1.82434
59187458	chr20:59187458:A:G	6.05513e-10	-2.31606e-10	-1.66004	5.26472e-07	-2.31606e-10	-1.57567	9.48406e-06	-2.31606e-10	-0.928517
59187677	chr20:59187677:A:G	2.76719e-10	-0.865272	-1.57784	1.26609e-06	0.819877	-1.51806	4.91691e-06	-0.0167139	-1.56874
59187839	chr20:59187839:G:GT	5.16501e-10	-2.31606e-10	-1.81904	4.44208e-07	-2.31606e-10	-1.74557	4.10117e-06	-2.31606e-10	-1.76686
59187980	chr20:59187980:T:C	1.56353e-10	-1.70518	-1.30883	1.41801e-07	-1.71479	-1.17265	2.83748e-06	-1.74721	-0.388002
59188266	chr20:59188266:G:A	1.94059e-08	1.80722	-9.89384e-10	1.66913e-05	1.88078	-9.89384e-10	0.000104358	1.4697	-9.89384e-10
59188281	chr20:59188281:A:T	5.11868e-10	-2.31606e-10	-1.82805	4.08986e-07	-2.31606e-10	-1.82818	4.26662e-06	-2.31606e-10	-1.72731
59188405	chr20:59188405:T:C	1.42631e-10	-1.60852	-1.49734	1.11036e-07	-1.71301	-1.41901	2.12678e-06	-1.7112	-0.712317
59188444	chr20:59188444:G:A	1.37011e-10	-1.83596	-1.31009	9.43764e-08	-1.88686	-1.40771	1.1808e-06	-1.80559	-1.20635
59188687	chr20:59188687:T:TAAA	1.20034e-09	-2.31606e-10	-0.975753	9.78661e-07	-2.31606e-10	-0.955681	1.35055e-05	-2.31606e-10	-0.57503
59188932	chr20:59188932:G:A	5.22489e-09	0.495073	-9.89384e-10	3.62258e-06	0.353075	-9.89384e-10	3.17142e-05	0.278634	-9.89384e-10
59189243	chr20:59189243:G:A	2.07077e-10	-0.950329	-1.7827	1.09725e-07	-1.42314	-1.72075	1.87908e-06	-1.04867	-1.49867
59189354	chr20:59189354:T:C	4.21822e-10	-0.664194	-1.35734	6.31853e-07	-0.192982	-1.20023	1.03033e-05	-0.428441	-0.417229
59189366	chr20:59189366:G:A	5.78023e-10	-2.31606e-10	-1.7065	4.91459e-07	-2.31606e-10	-1.64449	7.4274e-06	-2.31606e-10	-1.17295
59189475	chr20:59189475:G:A	1.78668e-09	-0.578001	-9.89384e-10	4.51426e-06	0.57313	-9.89384e-10	2.30884e-05	-0.0387983	-9.89384e-10
59189700	chr20:59189700:G:A	5.59698e-10	-2.31606e-10	-1.73872	4.77919e-07	-2.31606e-10	-1.67243	7.79629e-06	-2.31606e-10	-1.12448
59189920	chr20:59189920:G:A	7.73085e-10	-2.31606e-10	-1.41573	4.02521e-07	-2.31606e-10	-1.84412	3.77206e-06	-2.31606e-10	-1.85051
59191184	chr20:59191184:G:T	5.19171e-10	-2.31606e-10	-1.81388	4.03842e-07	-2.31606e-10	-1.84084	3.88065e-06	-2.31606e-10	-1.82213
59191301	chr20:59191301:G:A	6.3586e-10	-2.31606e-10	-1.61114	5.46517e-07	-2.31606e-10	-1.5383	8.99622e-06	-2.31606e-10	-0.981325
59191664	chr20:59191664:G:A	5.49919e-10	-2.31606e-10	-1.75635	4.4028e-07	-2.31606e-10	-1.75446	4.35386e-06	-2.31606e-10	-1.70707
59191988	chr20:59191988:G:C	1.95772e-10	-0.963177	-1.82599	1.00867e-07	-1.43846	-1.7896	1.63295e-06	-1.06603	-1.62171
59192632	chr20:59192632:G:A	3.47618e-09	-2.31606e-10	0.0875742	3.52825e-06	-2.31606e-10	0.326691	3.41376e-05	-2.31606e-10	0.352268
59192672	chr20:59192672:T:A	3.3293e-10	-0.914954	-1.34323	1.37032e-06	0.732573	-1.35164	6.21796e-06	-0.0887755	-1.26191
59192762	chr20:59192762:C:T	1.18776e-09	-2.31606e-10	-0.986288	9.47099e-07	-2.31606e-10	-0.988464	8.02463e-06	-2.31606e-10	-1.09562
59192905	chr20:59192905:A:G	5.12722e-10	-2.31606e-10	-1.82638	4.41589e-07	-2.31606e-10	-1.75149	5.11852e-06	-2.31606e-10	-1.54527
59193184	chr20:59193184:G:A	1.49486e-09	-2.31606e-10	-0.756325	1.34578e-06	-2.31606e-10	-0.637135	1.34251e-05	-2.31606e-10	-0.581006
59193344	chr20:59193344:T:C	1.48473e-10	-1.21408	-1.85163	8.08949e-08	-1.60351	-1.84521	1.13307e-06	-1.29633	-1.75687
59193362	chr20:59193362:G:A	1.03829e-09	-2.31606e-10	-1.12078	9.12421e-07	-2.31606e-10	-1.02576	8.36333e-06	-2.31606e-10	-1.05427
59193602	chr20:59193602:T:C	8.52686e-11	-1.79361	-1.8267	2.50826e-07	-0.578931	-1.73818	1.266e-06	-1.19369	-1.74858
59193688	chr20:59193688:C:T	1.09659e-10	-1.51832	-1.85042	7.75411e-08	-1.65506	-1.83599	7.36352e-07	-1.63253	-1.85164
59194183	chr20:59194183:C:T	5.00262e-10	-2.31606e-10	-1.85098	3.99586e-07	-2.31606e-10	-1.85144	3.7998e-06	-2.31606e-10	-1.84318
59194719	chr20:59194719:A:T	8.00665e-10	-2.31606e-10	-1.38067	7.17095e-07	-2.31606e-10	-1.26666	5.76686e-06	-2.31606e-10	-1.426
59194799	chr20:59194799:A:G	1.78908e-10	-1.05524	-1.824	8.44727e-08	-1.56769	-1.83775	1.19325e-06	-1.18865	-1.8128
59194911	chr20:59194911:G:C	1.73738e-09	-2.31606e-10	-0.605981	1.68166e-06	-2.31606e-10	-0.414327	1.59994e-05	-2.31606e-10	-0.40558
59194958	chr20:59194958:C:T	5.04128e-10	-1.84328	-9.89384e-10	3.80756e-07	-1.89971	-9.89384e-10	4.37315e-06	-1.70265	-9.89384e-10
59195345	chr20:59195345:G:T	2.13852e-09	-2.31606e-10	-0.398248	2.08932e-06	-2.31606e-10	-0.197271	1.99679e-05	-2.31606e-10	-0.184004
59195683	chr20:59195683:T:G	9.92006e-10	-2.31606e-10	-1.16639	8.63462e-07	-2.31606e-10	-1.08092	7.9382e-06	-2.31606e-10	-1.10644
59196126	chr20:59196126:A:G	7.69202e-10	-2.31606e-10	-1.42076	6.65681e-07	-2.31606e-10	-1.34106	6.11087e-06	-2.31606e-10	-1.36806
59196236	chr20:59196236:T:C	5.07818e-10	-2.31606e-10	-1.83599	4.05843e-07	-2.31606e-10	-1.8359	4.18117e-06	-2.31606e-10	-1.74754
59196349	chr20:59196349:T:A	1.99319e-10	-0.965421	-1.80579	1.00796e-07	-1.50249	-1.72628	1.6958e-06	-1.11375	-1.53623
59196677	chr20:59196677:T:G	5.00008e-10	-2.31606e-10	-1.85149	3.9964e-07	-2.31606e-10	-1.8513	3.78168e-06	-2.31606e-10	-1.84796
59196746	chr20:59196746:C:T	4.7146e-10	-1.91028	-9.89384e-10	4.29659e-07	-1.77887	-9.89384e-10	3.58211e-06	-1.90218	-9.89384e-10
59196838	chr20:59196838:C:T	4.96381e-10	-1.85877	-9.89384e-10	3.91867e-07	-1.87095	-9.89384e-10	3.51357e-06	-1.9215	-9.89384e-10
59196869	chr20:59196869:G:C	6.23828e-10	-2.31606e-10	-1.63024	5.36986e-07	-2.31606e-10	-1.5559	8.73845e-06	-2.31606e-10	-1.0104
59196870	chr20:59196870:G:C	6.23092e-10	-2.31606e-10	-1.63142	5.36222e-07	-2.31606e-10	-1.55732	8.71837e-06	-2.31606e-10	-1.0127
59197140	chr20:59197140:T:C	8.01828e-10	-0.688192	-0.691029	3.70609e-07	-0.940007	-0.986711	8.0508e-06	-0.907994	-0.184364
59197307	chr20:59197307:A:G	1.13357e-10	-1.91683	-1.41875	9.93189e-08	-1.65828	-1.58525	9.03289e-07	-1.92048	-1.35936
59197330	chr20:59197330:G:A	1.89206e-10	-1.44784	-1.37544	1.00957e-07	-1.65699	-1.57018	1.07824e-06	-1.61152	-1.49128
59197763	chr20:59197763:T:C	5.15653e-10	-2.31606e-10	-1.82068	4.12196e-07	-2.31606e-10	-1.82037	4.32666e-06	-2.31606e-10	-1.71333
59197952	chr20:59197952:T:C	5.55082e-10	-0.766315	-0.980685	2.64342e-07	-0.998751	-1.26587	5.29123e-06	-0.971292	-0.540787
59197955	chr20:59197955:T:C	3.79241e-10	-0.381924	-1.74602	1.8335e-06	1.3946	-1.72249	7.0302e-06	0.52501	-1.75292
59198066	chr20:59198066:G:A	1.45907e-10	-1.922	-1.16115	1.20765e-07	-1.70465	-1.34338	1.21054e-06	-1.92123	-1.06584
59198207	chr20:59198207:A:C	5.19032e-10	-2.31606e-10	-1.81415	4.00176e-07	-2.31606e-10	-1.84996	3.79671e-06	-2.31606e-10	-1.844
59198312	chr20:59198312:C:T	5.03757e-10	-0.364823	-1.4792	2.31296e-06	1.41909	-1.51468	9.95482e-06	0.544732	-1.42481
59198345	chr20:59198345:T:C	5.14655e-10	-0.342789	-1.47983	2.38761e-06	1.45154	-1.51536	1.02277e-05	0.572555	-1.42559
59198602	chr20:59198602:G:A	8.69978e-10	-0.761835	-0.535814	4.04967e-07	-1.0038	-0.834262	9.22965e-06	-0.977603	0.0218942
59198719	chr20:59198719:G:A	6.82979e-10	-2.31606e-10	-1.53965	4.61901e-07	-2.31606e-10	-1.70652	4.72047e-06	-2.31606e-10	-1.62622
59199142	chr20:59199142:C:T	6.70436e-10	-2.31606e-10	-1.55819	4.73688e-07	-2.31606e-10	-1.68132	5.41287e-06	-2.31606e-10	-1.48935
59199438	chr20:59199438:T:C	1.03581e-10	-1.91148	-1.51428	9.67159e-08	-1.62618	-1.6439	8.37354e-07	-1.91714	-1.43849
59199805	chr20:59199805:T:C	8.70902e-11	-1.7519	-1.84727	2.60872e-07	-0.46199	-1.81585	1.25806e-06	-1.10686	-1.8417
59200150	chr20:59200150:A:G	1.47481e-10	-1.89563	-1.17679	1.07697e-07	-1.76264	-1.3999	1.24457e-06	-1.80655	-1.15279
59200768	chr20:59200768:C:T	8.66339e-10	-2.31606e-10	-1.30184	9.17899e-07	-2.31606e-10	-1.01978	7.73891e-06	-2.31606e-10	-1.13187
59200921	chr20:59200921:A:G	5.2015e-10	-2.31606e-10	-1.812	4.15803e-07	-2.31606e-10	-1.81166	4.40417e-06	-2.31606e-10	-1.69558
59200983	chr20:59200983:T:C	1.0539e-10	-1.9015	-1.50694	1.01642e-07	-1.57993	-1.64048	8.40225e-07	-1.90976	-1.44245
59201206	chr20:59201206:C:T	6.08761e-10	-2.31606e-10	-1.65469	5.29622e-07	-2.31606e-10	-1.5697	5.71759e-06	-2.31606e-10	-1.43458
59201389	chr20:59201389:G:T	5.20098e-10	-2.31606e-10	-1.8121	4.15763e-07	-2.31606e-10	-1.81175	4.40324e-06	-2.31606e-10	-1.69579
59201765	chr20:59201765:C:T	4.99962e-10	-2.31606e-10	-1.85158	4.13763e-07	-2.31606e-10	-1.81657	3.80675e-06	-2.31606e-10	-1.84135
59201985	chr20:59201985:A:G	5.13612e-10	-2.31606e-10	-1.82465	4.08812e-07	-2.31606e-10	-1.82861	3.77067e-06	-2.31606e-10	-1.85088
59202265	chr20:59202265:TA:T	1.34238e-09	-2.31606e-10	-0.863914	1.25487e-06	-2.31606e-10	-0.707076	1.16241e-05	-2.31606e-10	-0.72505
59202384	chr20:59202384:C:A	1.73232e-10	-1.06044	-1.85105	8.42304e-08	-1.55708	-1.85123	1.14471e-06	-1.19933	-1.84365
59202698	chr20:59202698:T:C	2.40825e-10	-1.01762	-1.56442	1.15873e-07	-1.52144	-1.56794	1.9019e-06	-1.16056	-1.37471
59202839	chr20:59202839:C:T	7.70916e-11	-1.89641	-1.82471	1.5127e-07	-1.00994	-1.81287	8.64183e-07	-1.49693	-1.82718
59203897	chr20:59203897:C:T	5.44834e-10	-2.31606e-10	-1.76564	4.03148e-07	-2.31606e-10	-1.84256	3.91187e-06	-2.31606e-10	-1.81411
59204120	chr20:59204120:A:G	4.79613e-10	-0.384034	-1.5091	2.19342e-06	1.39442	-1.54307	9.42752e-06	0.522352	-1.45685
59204322	chr20:59204322:G:A	4.46207e-10	-0.487203	-1.47813	1.93662e-06	1.24049	-1.51366	8.53999e-06	0.390277	-1.42365
59204323	chr20:59204323:A:G	5.19121e-10	-2.31606e-10	-1.81398	4.15431e-07	-2.31606e-10	-1.81255	4.38859e-06	-2.31606e-10	-1.69912
59204389	chr20:59204389:T:TGCTGCATGTGACCCCC	2.37541e-09	-2.31606e-10	-0.293191	2.35011e-06	-2.31606e-10	-0.0796499	2.19902e-05	-2.31606e-10	-0.0875346
59204456	chr20:59204456:T:C	2.31948e-09	-2.31606e-10	-0.317019	2.31598e-06	-2.31606e-10	-0.0942792	2.17917e-05	-2.31606e-10	-0.0966004
59204533	chr20:59204533:T:C	7.23608e-10	-2.31606e-10	-1.48187	6.53027e-07	-2.31606e-10	-1.36025	6.0287e-06	-2.31606e-10	-1.3816
59204627	chr20:59204627:T:C	2.18607e-09	-2.31606e-10	-0.376254	2.15719e-06	-2.31606e-10	-0.165304	2.01469e-05	-2.31606e-10	-0.175082
59204663	chr20:59204663:G:C	6.66046e-10	-2.31606e-10	-1.56476	4.54567e-07	-2.31606e-10	-1.72252	4.62241e-06	-2.31606e-10	-1.64721
59205061	chr20:59205061:T:G	4.77807e-10	-0.417219	-1.47969	2.14812e-06	1.34565	-1.51517	9.33188e-06	0.48069	-1.42538
59205499	chr20:59205499:C:T	4.55509e-10	-0.442873	-1.50183	9.19956e-08	-1.56989	-1.75024	1.17691e-06	-1.27243	-1.74281
59205594	chr20:59205594:T:G	3.89086e-10	-0.374265	-1.72805	1.8999e-06	1.40985	-1.70216	7.22942e-06	0.535686	-1.73566
59205656	chr20:59205656:G:A	9.04014e-10	-2.31606e-10	-1.25927	7.16143e-07	-2.31606e-10	-1.26799	5.3164e-06	-2.31606e-10	-1.50733
59205817	chr20:59205817:T:A	1.80141e-09	-2.31606e-10	-0.56979	1.64733e-06	-2.31606e-10	-0.434955	1.65159e-05	-2.31606e-10	-0.373805
59205849	chr20:59205849:A:G	8.87819e-11	-1.76762	-1.81232	2.67085e-07	-0.523893	-1.73041	1.33415e-06	-1.15419	-1.73565
59206040	chr20:59206040:T:C	9.03994e-10	-2.31606e-10	-1.25929	4.33975e-07	-2.31606e-10	-1.76888	3.88838e-06	-2.31606e-10	-1.82014
59206624	chr20:59206624:T:C	5.06289e-10	-2.31606e-10	-1.83901	4.03477e-07	-2.31606e-10	-1.84175	3.79194e-06	-2.31606e-10	-1.84525
59206958	chr20:59206958:G:A	5.9276e-10	-2.31606e-10	-1.68133	5.28799e-07	-2.31606e-10	-1.57126	4.73695e-06	-2.31606e-10	-1.62274
59207258	chr20:59207258:C:T	7.55221e-11	-1.91385	-1.82784	6.61406e-08	-1.82666	-1.82342	6.24221e-07	-1.84588	-1.8035
59207651	chr20:59207651:T:A	7.81392e-10	-2.31606e-10	-1.40504	5.98646e-07	-2.31606e-10	-1.4472	4.6075e-06	-2.31606e-10	-1.65044
59207669	chr20:59207669:T:C	7.6016e-10	-2.31606e-10	-1.43259	6.04626e-07	-2.31606e-10	-1.43726	4.68565e-06	-2.31606e-10	-1.63362
59207698	chr20:59207698:C:T	4.99952e-10	-2.31606e-10	-1.8516	4.00178e-07	-2.31606e-10	-1.84996	3.77355e-06	-2.31606e-10	-1.85011
59208199	chr20:59208199:G:A	1.63867e-10	-1.12806	-1.839	8.04437e-08	-1.60875	-1.84556	1.11567e-06	-1.27493	-1.79374
59208504	chr20:59208504:T:G	8.70868e-10	-2.31606e-10	-1.29662	4.27921e-07	-2.31606e-10	-1.78293	3.85678e-06	-2.31606e-10	-1.8283
59208509	chr20:59208509:A:G	1.49187e-09	-2.31606e-10	-0.758328	1.35747e-06	-2.31606e-10	-0.628486	1.32538e-05	-2.31606e-10	-0.593845
59208651	chr20:59208651:C:T	1.57181e-09	-2.31606e-10	-0.706133	1.4442e-06	-2.31606e-10	-0.566558	1.4225e-05	-2.31606e-10	-0.52313
59208763	chr20:59208763:T:C	8.31003e-10	-2.31606e-10	-1.34348	6.56407e-07	-2.31606e-10	-1.35509	4.96972e-06	-2.31606e-10	-1.57477
59209221	chr20:59209221:T:C	1.06866e-09	0.745187	-1.83714	2.28201e-07	-0.566397	-1.84524	3.18181e-06	-0.169031	-1.85165
59209461	chr20:59209461:G:A	7.85618e-10	-2.31606e-10	-1.39964	7.17703e-07	-2.31606e-10	-1.26581	6.61866e-06	-2.31606e-10	-1.28824
59209470	chr20:59209470:G:T	8.1662e-11	-1.88772	-1.77581	7.67371e-08	-1.64995	-1.85153	5.88219e-07	-1.85834	-1.85045
59209472	chr20:59209472:A:G	8.31029e-10	-0.0566401	-1.28681	4.04566e-06	1.80083	-1.3373	1.64118e-05	0.865504	-1.24563
59209692	chr20:59209692:A:G	1.09073e-10	-1.53693	-1.83718	6.03666e-08	-1.89013	-1.8513	6.09142e-07	-1.83385	-1.83998
59209765	chr20:59209765:AGCTATTTCCT:A	2.03063e-10	-0.94838	-1.80422	9.26516e-08	-1.49437	-1.81865	1.37503e-06	-1.12553	-1.73412
59210002	chr20:59210002:T:C	8.89314e-11	-1.73268	-1.84557	2.75671e-07	-0.417839	-1.80482	1.34493e-06	-1.07393	-1.80786
59210073	chr20:59210073:A:C	2.91194e-09	-2.31606e-10	-0.0895409	1.61749e-06	-2.31606e-10	-0.453235	1.77994e-05	-2.31606e-10	-0.298966
59210295	chr20:59210295:C:T	1.49738e-10	-1.92158	-1.13565	1.36202e-07	-1.67546	-1.25227	1.30548e-06	-1.92203	-0.989532
59210386	chr20:59210386:G:A	9.43067e-11	-1.75811	-1.76145	3.02221e-07	-0.490829	-1.63988	1.48142e-06	-1.12957	-1.65556
59210551	chr20:59210551:T:C	2.06185e-09	-2.31606e-10	-0.434757	2.02881e-06	-2.31606e-10	-0.22666	1.89326e-05	-2.31606e-10	-0.237245
59210626	chr20:59210626:C:T	8.63748e-10	-2.31606e-10	-1.30483	6.83953e-07	-2.31606e-10	-1.31398	5.10325e-06	-2.31606e-10	-1.54825
59210815	chr20:59210815:G:A	5.12508e-10	-2.31606e-10	-1.8268	4.46792e-07	-2.31606e-10	-1.73977	3.99827e-06	-2.31606e-10	-1.79227
59211135	chr20:59211135:A:G	2.56933e-09	-2.31606e-10	-0.214714	2.42019e-06	-2.31606e-10	-0.0502664	2.64746e-05	-2.31606e-10	0.0980564
59211683	chr20:59211683:G:A	5.55883e-10	-2.31606e-10	-1.74556	4.5757e-07	-2.31606e-10	-1.71594	4.49184e-06	-2.31606e-10	-1.67587
59211977	chr20:59211977:G:A	1.49469e-09	-0.756439	-9.89384e-10	2.16143e-06	-0.163342	-9.89384e-10	1.52129e-05	-0.455988	-9.89384e-10
59212050	chr20:59212050:C:T	1.76503e-10	-1.04656	-1.84622	1.64563e-07	-0.890773	-1.8478	1.52399e-06	-0.970883	-1.78592
59212540	chr20:59212540:A:T	1.73738e-10	-1.07921	-1.82935	1.6023e-07	-0.915751	-1.8495	1.43127e-06	-0.999239	-1.82033
59213115	chr20:59213115:T:G	2.15966e-10	-1.0101	-1.68089	1.4281e-06	1.25068	-1.82845	3.08728e-06	-0.252724	-1.79811
59213171	chr20:59213171:G:A	8.33826e-10	-2.31606e-10	-1.34009	6.3434e-07	-2.31606e-10	-1.38928	6.06145e-06	-2.31606e-10	-1.37618
59213485	chr20:59213485:T:C	5.9024e-10	-2.31606e-10	-1.68559	4.3991e-07	-2.31606e-10	-1.7553	4.1852e-06	-2.31606e-10	-1.74658
59214204	chr20:59214204:G:A	1.3819e-10	-1.29173	-1.84576	6.36467e-07	0.461544	-1.84748	1.55245e-06	-0.891011	-1.84729
59214312	chr20:59214312:A:G	3.20478e-09	-2.31606e-10	0.0062821	1.78747e-06	-2.31606e-10	-0.353311	1.97886e-05	-2.31606e-10	-0.193025
59214582	chr20:59214582:A:G	3.21556e-09	-2.31606e-10	0.00964129	1.79272e-06	-2.31606e-10	-0.350376	1.98499e-05	-2.31606e-10	-0.18993
59214715	chr20:59214715:G:A	5.3431e-10	-2.31606e-10	-1.78514	4.75314e-07	-2.31606e-10	-1.67789	4.23881e-06	-2.31606e-10	-1.73385
59215106	chr20:59215106:C:T	7.35665e-10	-2.31606e-10	-1.46534	5.53516e-07	-2.31606e-10	-1.52558	6.62045e-06	-2.31606e-10	-1.28797
59215563	chr20:59215563:T:C	1.21678e-10	-1.46855	-1.79619	7.66592e-08	-1.7261	-1.7764	7.18868e-07	-1.71358	-1.79462
59215586	chr20:59215586:A:G	8.36673e-10	-2.31606e-10	-1.33668	4.27235e-07	-2.31606e-10	-1.78453	3.84996e-06	-2.31606e-10	-1.83007
59215937	chr20:59215937:G:A	1.38582e-10	-1.39536	-1.73929	4.90011e-07	0.188523	-1.83596	2.01392e-06	-0.682856	-1.79519
59215938	chr20:59215938:GAATA:G	1.39591e-10	-1.38811	-1.73929	4.97121e-07	0.202929	-1.83596	2.03615e-06	-0.671882	-1.79519
59216319	chr20:59216319:CA:C	5.44197e-10	-1.7668	-9.89384e-10	4.2249e-07	-1.7957	-9.89384e-10	4.4597e-06	-1.68305	-9.89384e-10
59216478	chr20:59216478:C:T	7.40248e-10	-2.31606e-10	-1.45913	4.09485e-07	-2.31606e-10	-1.82697	3.77538e-06	-2.31606e-10	-1.84963
59216479	chr20:59216479:G:A	6.24849e-10	-2.31606e-10	-1.62861	5.53289e-07	-2.31606e-10	-1.52599	5.0825e-06	-2.31606e-10	-1.55233
59216510	chr20:59216510:C:T	8.19109e-10	-2.31606e-10	-1.3579	4.24032e-07	-2.31606e-10	-1.79206	3.83395e-06	-2.31606e-10	-1.83424
59216595	chr20:59216595:C:T	8.57155e-10	-2.31606e-10	-1.3125	5.14921e-07	-2.31606e-10	-1.59785	5.21517e-06	-2.31606e-10	-1.52656
59216602	chr20:59216602:TAGAG:T	5.37915e-10	-1.77841	-9.89384e-10	4.18229e-07	-1.80584	-9.89384e-10	4.39649e-06	-1.69732	-9.89384e-10
59217018	chr20:59217018:A:G	5.04281e-10	-2.31606e-10	-1.84298	4.01124e-07	-2.31606e-10	-1.8476	4.6269e-06	-2.31606e-10	-1.64624
59217141	chr20:59217141:A:G	5.04734e-10	-2.31606e-10	-1.84208	4.25307e-07	-2.31606e-10	-1.78905	4.2539e-06	-2.31606e-10	-1.73029
59217789	chr20:59217789:T:A	5.25118e-10	-1.80249	-9.89384e-10	4.14728e-07	-1.81424	-9.89384e-10	3.66589e-06	-1.87906	-9.89384e-10
59217811	chr20:59217811:T:C	1.04411e-08	1.18739	-9.89384e-10	4.48634e-06	0.566925	-9.89384e-10	4.85834e-05	0.705152	-9.89384e-10
59218138	chr20:59218138:A:G	5.28055e-10	-2.31606e-10	-1.79691	3.99511e-07	-2.31606e-10	-1.85163	4.1785e-06	-2.31606e-10	-1.74818
59218841	chr20:59218841:C:G	1.57183e-09	-2.31606e-10	-0.706119	1.06353e-06	-2.31606e-10	-0.872519	9.38019e-06	-2.31606e-10	-0.93953
59218944	chr20:59218944:T:C	5.43193e-10	-2.31606e-10	-1.76865	4.00909e-07	-2.31606e-10	-1.84813	4.34223e-06	-2.31606e-10	-1.70974
59219198	chr20:59219198:A:G	3.33198e-10	-0.437592	-1.81979	1.78534e-07	-0.806761	-1.85033	1.97107e-06	-0.661033	-1.83852
59220078	chr20:59220078:C:A	2.78605e-09	-2.31606e-10	-0.133737	1.57516e-06	-2.31606e-10	-0.479753	1.72952e-05	-2.31606e-10	-0.327704
59220468	chr20:59220468:A:G	3.74332e-10	-1.75968	-0.381288	3.18073e-07	-1.78955	-0.290033	3.78295e-06	-1.67541	-0.172213
59220797	chr20:59220797:TTCTC:T	5.21584e-10	-2.31606e-10	-1.80925	4.14699e-07	-2.31606e-10	-1.81431	4.15005e-06	-2.31606e-10	-1.75501
59220921	chr20:59220921:A:G	5.36837e-10	-1.78042	-9.89384e-10	3.84102e-07	-1.89096	-9.89384e-10	3.75202e-06	-1.85584	-9.89384e-10
59221452	chr20:59221452:A:G	7.90761e-11	-1.91176	-1.78395	7.06662e-08	-1.90996	-1.67394	6.93108e-07	-1.91283	-1.63186
59222073	chr20:59222073:T:C	6.59719e-10	-2.31606e-10	-1.5743	5.44151e-07	-2.31606e-10	-1.54264	4.77759e-06	-2.31606e-10	-1.61419
59222235	chr20:59222235:T:C	2.08028e-10	-1.80974	-0.918702	1.16805e-07	-1.83159	-1.24977	1.2963e-06	-1.77434	-1.14428
59223595	chr20:59223595:G:A	1.02683e-09	-2.31606e-10	-1.13188	5.71719e-07	-2.31606e-10	-1.49322	6.55624e-06	-2.31606e-10	-1.29771
59223734	chr20:59223734:G:A	5.80563e-10	-2.31606e-10	-1.70212	4.63967e-07	-2.31606e-10	-1.70205	4.74008e-06	-2.31606e-10	-1.62208
59224044	chr20:59224044:A:G	7.6276e-10	-2.31606e-10	-1.42917	7.0908e-07	-2.31606e-10	-1.2779	6.69081e-06	-2.31606e-10	-1.2774
59224191	chr20:59224191:C:G	6.29442e-10	-1.62128	-9.89384e-10	4.28413e-07	-1.78178	-9.89384e-10	3.73624e-06	-1.86005	-9.89384e-10
59224232	chr20:59224232:C:T	7.0089e-10	-1.51377	-9.89384e-10	4.64605e-07	-1.70068	-9.89384e-10	3.95863e-06	-1.80223	-9.89384e-10
59224289	chr20:59224289:G:A	4.34371e-10	-1.91986	-0.0723545	2.45377e-07	-1.92201	-0.417058	2.93738e-06	-1.92189	-0.17872
59224843	chr20:59224843:T:G	5.3856e-10	-2.31606e-10	-1.77722	4.25829e-07	-2.31606e-10	-1.78783	3.7897e-06	-2.31606e-10	-1.84584
59224858	chr20:59224858:G:A	5.12118e-10	-2.31606e-10	-1.82756	4.03687e-07	-2.31606e-10	-1.84123	3.88415e-06	-2.31606e-10	-1.82123
59225237	chr20:59225237:C:T	7.26614e-10	-1.47772	-9.89384e-10	5.38548e-07	-1.55299	-9.89384e-10	6.14961e-06	-1.36174	-9.89384e-10
59225251	chr20:59225251:T:C	6.3217e-10	-1.62986	0.012905	3.60004e-07	-1.58115	-0.374596	4.61572e-06	-1.51805	-0.130611
59225269	chr20:59225269:T:C	3.25182e-10	-1.92068	-0.361053	2.99346e-07	-1.53035	-0.609914	2.23106e-06	-1.75159	-0.624066
59225628	chr20:59225628:G:A	4.9523e-10	-1.86109	-9.89384e-10	4.36547e-07	-1.76297	-9.89384e-10	5.0123e-06	-1.56623	-9.89384e-10
59226142	chr20:59226142:T:C	3.9908e-09	-2.31606e-10	0.22563	2.41437e-06	-2.31606e-10	-0.052674	4.98406e-05	-2.31606e-10	0.7307
59226244	chr20:59226244:C:T	5.01638e-10	-2.31606e-10	-1.84824	3.99944e-07	-2.31606e-10	-1.85054	3.7678e-06	-2.31606e-10	-1.85164
59226834	chr20:59226834:C:T	3.28117e-10	-1.85168	-0.42107	2.17852e-07	-1.73351	-0.72454	2.51755e-06	-1.73485	-0.519991
59226835	chr20:59226835:G:A	5.05876e-10	-2.31606e-10	-1.83983	4.08226e-07	-2.31606e-10	-1.83005	3.80129e-06	-2.31606e-10	-1.84279
59227130	chr20:59227130:C:T	7.75079e-10	-2.31606e-10	-1.41315	4.43676e-07	-2.31606e-10	-1.74677	4.39526e-06	-2.31606e-10	-1.6976
59227602	chr20:59227602:C:G	1.52701e-08	-2.31606e-10	1.56754	6.79326e-06	-2.31606e-10	0.98182	0.000280424	-2.31606e-10	2.45817
59227826	chr20:59227826:C:T	7.93452e-10	-2.31606e-10	-1.38972	5.06419e-07	-2.31606e-10	-1.6145	5.80513e-06	-2.31606e-10	-1.41939
59228166	chr20:59228166:G:A	7.08495e-10	-2.31606e-10	-1.50297	5.54396e-07	-2.31606e-10	-1.52399	5.81736e-06	-2.31606e-10	-1.41728
59228529	chr20:59228529:G:A	6.76587e-10	-2.31606e-10	-1.54905	5.31086e-07	-2.31606e-10	-1.56694	5.55694e-06	-2.31606e-10	-1.46308
59228699	chr20:59228699:A:G	9.43405e-10	-2.31606e-10	-1.21662	6.13861e-07	-2.31606e-10	-1.4221	6.41141e-06	-2.31606e-10	-1.32005
59228891	chr20:59228891:A:G	6.35924e-10	-2.31606e-10	-1.61104	4.78495e-07	-2.31606e-10	-1.67122	4.8745e-06	-2.31606e-10	-1.59411
59229461	chr20:59229461:G:T	5.0072e-10	-2.31606e-10	-1.85007	4.04817e-07	-2.31606e-10	-1.83843	3.80083e-06	-2.31606e-10	-1.84291
59229813	chr20:59229813:G:A	1.94168e-10	-1.33845	-1.45894	2.92331e-07	-0.524136	-1.63984	1.80874e-06	-0.85508	-1.73042
59231673	chr20:59231673:A:G	3.52187e-08	3.30645	-0.903229	8.44996e-05	4.62896	-1.12632	0.000152999	2.66281	-0.810513
59231732	chr20:59231732:C:T	6.83278e-10	-2.31606e-10	-1.53921	5.13835e-07	-2.31606e-10	-1.59996	4.71056e-06	-2.31606e-10	-1.62832
59231743	chr20:59231743:G:A	5.07067e-10	-2.31606e-10	-1.83747	4.05187e-07	-2.31606e-10	-1.83752	3.7694e-06	-2.31606e-10	-1.85121
59231756	chr20:59231756:G:A	5.12519e-10	-2.31606e-10	-1.82678	4.00006e-07	-2.31606e-10	-1.85039	3.78804e-06	-2.31606e-10	-1.84628
59232040	chr20:59232040:T:G	1.52157e-10	-1.55032	-1.49088	1.74068e-07	-1.25909	-1.42333	1.39288e-06	-1.42333	-1.42343
59232600	chr20:59232600:T:G	7.24362e-10	-2.31606e-10	-1.48082	5.49602e-07	-2.31606e-10	-1.53267	5.75606e-06	-2.31606e-10	-1.42788
59233745	chr20:59233745:C:G	5.60174e-10	-2.31606e-10	-1.73787	4.48058e-07	-2.31606e-10	-1.73694	4.09371e-06	-2.31606e-10	-1.76868
59234093	chr20:59234093:G:A	5.72636e-10	-2.31606e-10	-1.71587	4.47929e-07	-2.31606e-10	-1.73723	4.60296e-06	-2.31606e-10	-1.65143
59234095	chr20:59234095:A:T	9.88233e-11	-1.90087	-1.57191	8.42246e-08	-1.75041	-1.65797	7.92793e-07	-1.84796	-1.56236
59234288	chr20:59234288:G:A	1.47088e-10	-1.23466	-1.84043	6.67297e-08	-1.80141	-1.83981	6.74527e-07	-1.72807	-1.84381
59234575	chr20:59234575:T:A	5.65311e-10	-1.72874	-9.89384e-10	4.91397e-07	-1.64461	-9.89384e-10	4.12741e-06	-1.76048	-9.89384e-10
59234659	chr20:59234659:C:T	1.75747e-10	-1.22895	-1.66812	1.37703e-07	-1.27005	-1.64672	1.08608e-06	-1.43936	-1.6562
59234783	chr20:59234783:T:C	1.67783e-10	-1.15524	-1.7882	7.25973e-08	-1.76983	-1.78711	7.37655e-07	-1.68547	-1.79693
59235042	chr20:59235042:C:T	2.87198e-10	-1.8584	-0.54754	1.53027e-07	-1.89804	-0.913212	2.1106e-06	-1.89479	-0.536369
59235083	chr20:59235083:C:T	2.86181e-10	-1.86988	-0.539612	2.48351e-07	-1.82327	-0.503754	2.81248e-06	-1.79092	-0.353144
59235242	chr20:59235242:A:G	8.40226e-10	-2.31606e-10	-1.33244	5.59228e-07	-2.31606e-10	-1.51531	5.82412e-06	-2.31606e-10	-1.41612
59235386	chr20:59235386:G:A	5.01651e-10	-2.31606e-10	-1.84821	4.12477e-07	-2.31606e-10	-1.81969	3.8654e-06	-2.31606e-10	-1.82606
59235412	chr20:59235412:C:T	2.53862e-10	-1.91824	-0.611085	1.46206e-07	-1.88796	-0.968889	2.06255e-06	-1.91339	-0.540791
59235423	chr20:59235423:A:G	2.68518e-10	-1.91707	-0.556131	1.53184e-07	-1.88439	-0.925835	2.1788e-06	-1.91172	-0.487639
59235618	chr20:59235618:A:G	3.07087e-10	-1.92067	-0.418312	1.7394e-07	-1.89628	-0.786874	2.58916e-06	-1.91728	-0.309514
59236996	chr20:59236996:C:T	5.15433e-10	-1.82111	-9.89384e-10	3.82325e-07	-1.8956	-9.89384e-10	3.75273e-06	-1.85565	-9.89384e-10
59237289	chr20:59237289:T:C	1.06239e-10	-1.91962	-1.4808	1.34379e-07	-1.35925	-1.58195	9.49117e-07	-1.76714	-1.46321
59237409	chr20:59237409:C:T	9.54508e-10	-1.20492	-9.89384e-10	1.20034e-06	-0.751505	-9.89384e-10	5.83476e-06	-1.4143	-9.89384e-10
59237514	chr20:59237514:T:C	1.74793e-08	2.48065	-0.777994	3.41765e-05	3.67456	-1.07713	7.19399e-05	1.87623	-0.778533
59237638	chr20:59237638:C:G	2.30897e-08	2.74621	-0.765186	4.86131e-05	3.99799	-1.04821	9.81696e-05	2.13545	-0.726884
59237687	chr20:59237687:A:G	3.19499e-10	-1.92017	-0.379193	1.73031e-07	-1.91541	-0.772988	2.43966e-06	-1.92187	-0.364399
59238157	chr20:59238157:A:C	2.42636e-09	-0.271967	-9.89384e-10	2.29459e-06	-0.103559	-9.89384e-10	2.76126e-05	0.140141	-9.89384e-10
59238532	chr20:59238532:G:A	1.31147e-10	-1.49004	-1.69975	1.00467e-07	-1.55916	-1.67288	9.12389e-07	-1.59122	-1.6786
59238721	chr20:59238721:T:C	5.1352e-10	-2.31606e-10	-1.82483	4.09479e-07	-2.31606e-10	-1.82698	3.78352e-06	-2.31606e-10	-1.84748
59238851	chr20:59238851:CCT:C	1.06488e-10	-1.61235	-1.78573	8.10292e-08	-1.66358	-1.78348	7.65643e-07	-1.69285	-1.75232
59239357	chr20:59239357:T:G	5.22261e-10	-2.31606e-10	-1.80795	4.36238e-07	-2.31606e-10	-1.76368	4.03021e-06	-2.31606e-10	-1.78431
59239464	chr20:59239464:C:T	1.15814e-10	-1.77995	-1.53418	8.04067e-08	-1.82812	-1.62665	7.79844e-07	-1.9082	-1.51859
59239471	chr20:59239471:A:G	7.2845e-10	-2.31606e-10	-1.4752	5.71518e-07	-2.31606e-10	-1.49357	5.20072e-06	-2.31606e-10	-1.52933
59239498	chr20:59239498:G:T	2.14669e-10	-1.66647	-1.03055	5.30007e-07	-0.353239	-1.21574	2.76445e-06	-1.11099	-1.0503
59239528	chr20:59239528:T:C	5.13344e-10	-2.31606e-10	-1.82517	4.09356e-07	-2.31606e-10	-1.82728	3.78296e-06	-2.31606e-10	-1.84762
59239691	chr20:59239691:C:T	1.42e-09	-2.31606e-10	-0.807704	5.45847e-07	-2.31606e-10	-1.53953	4.80226e-06	-2.31606e-10	-1.60904
59239811	chr20:59239811:C:T	1.17498e-10	-1.64017	-1.65953	9.15568e-08	-1.69068	-1.63423	8.35858e-07	-1.71459	-1.64284
59239831	chr20:59239831:C:T	1.96306e-08	2.57563	-0.756898	3.94372e-05	3.77807	-1.03747	8.38661e-05	1.9739	-0.72281
59239832	chr20:59239832:A:G	1.52479e-09	-2.31606e-10	-0.736503	5.68288e-07	-2.31606e-10	-1.49924	4.97422e-06	-2.31606e-10	-1.57386
59240197	chr20:59240197:G:C	1.2728e-10	-1.67675	-1.54298	7.40182e-08	-1.8967	-1.64086	7.62142e-07	-1.92157	-1.52819
59240212	chr20:59240212:C:G	7.32985e-10	-1.46899	-9.89384e-10	4.43884e-07	-1.7463	-9.89384e-10	4.34936e-06	-1.7081	-9.89384e-10
59240741	chr20:59240741:G:A	9.42484e-11	-1.70935	-1.81083	1.47059e-07	-1.01929	-1.83175	8.87434e-07	-1.44591	-1.85164
59240985	chr20:59240985:C:T	5.09872e-10	-2.31606e-10	-1.83196	4.17559e-07	-2.31606e-10	-1.80744	4.13644e-06	-2.31606e-10	-1.75829
59241072	chr20:59241072:G:A	2.01998e-09	0.806464	-1.26174	3.6418e-06	1.85627	-1.4979	8.104e-06	0.305973	-1.39175
59241477	chr20:59241477:A:G	1.29675e-09	-2.31606e-10	-0.898503	8.10542e-07	-2.31606e-10	-1.14416	8.56476e-06	-2.31606e-10	-1.03047
59241581	chr20:59241581:G:A	5.25821e-10	-2.31606e-10	-1.80115	4.13331e-07	-2.31606e-10	-1.81762	4.08038e-06	-2.31606e-10	-1.77194
59241798	chr20:59241798:T:C	7.30867e-10	-2.31606e-10	-1.47188	5.43178e-07	-2.31606e-10	-1.54443	4.97368e-06	-2.31606e-10	-1.57397
59242169	chr20:59242169:T:A	5.97026e-10	-2.31606e-10	-1.67415	5.3281e-07	-2.31606e-10	-1.5637	5.05151e-06	-2.31606e-10	-1.55844
59242173	chr20:59242173:C:T	6.13552e-10	-2.31606e-10	-1.64685	5.5637e-07	-2.31606e-10	-1.52043	5.29857e-06	-2.31606e-10	-1.51069
59243428	chr20:59243428:G:T	8.60427e-10	-2.31606e-10	-1.30869	7.29827e-07	-2.31606e-10	-1.24906	6.18571e-06	-2.31606e-10	-1.35589
59244481	chr20:59244481:T:C	4.95592e-10	-1.64728	-0.213083	2.4668e-07	-1.92163	-0.412147	3.40794e-06	-1.87697	-0.0750489
59244617	chr20:59244617:C:T	6.09798e-10	-1.65299	-9.89384e-10	3.77538e-07	-1.9082	-9.89384e-10	3.51181e-06	-1.922	-9.89384e-10
59244702	chr20:59244702:T:C	5.00324e-10	-2.31606e-10	-1.85086	3.99741e-07	-2.31606e-10	-1.85105	3.81121e-06	-2.31606e-10	-1.84018
59244788	chr20:59244788:T:C	3.01824e-08	-2.31606e-10	2.2489	1.69659e-05	-2.31606e-10	1.8971	0.000879034	-2.31606e-10	3.60069
59245207	chr20:59245207:G:A	6.94926e-10	-2.31606e-10	-1.52231	6.03251e-07	-2.31606e-10	-1.43953	7.22931e-06	-2.31606e-10	-1.19999
59245447	chr20:59245447:C:T	7.60026e-11	-1.90601	-1.82934	6.91374e-08	-1.77084	-1.83493	5.95505e-07	-1.90501	-1.79147
59245536	chr20:59245536:T:G	5.90546e-10	-2.31606e-10	-1.68507	4.51315e-07	-2.31606e-10	-1.7297	4.55516e-06	-2.31606e-10	-1.66187
59245677	chr20:59245677:A:G	5.06782e-10	-2.31606e-10	-1.83803	4.06358e-07	-2.31606e-10	-1.83463	3.78444e-06	-2.31606e-10	-1.84723
59246171	chr20:59246171:A:G	5.91143e-10	-1.67636	-0.00770151	2.85832e-07	-1.92195	-0.264514	4.4477e-06	-1.88836	0.202617
59246182	chr20:59246182:TG:T	1.14746e-09	-2.31606e-10	-1.02081	9.91771e-07	-2.31606e-10	-0.942375	8.25664e-06	-2.31606e-10	-1.06711
59246229	chr20:59246229:TTC:T	2.20937e-08	-2.31606e-10	1.93693	1.32293e-05	-2.31606e-10	1.64833	0.000762885	-2.31606e-10	3.45898
59246266	chr20:59246266:A:G	5.39474e-10	-2.31606e-10	-1.77552	4.12909e-07	-2.31606e-10	-1.81864	4.01216e-06	-2.31606e-10	-1.7888
59246501	chr20:59246501:A:G	2.79181e-10	-0.862353	-1.5719	1.25557e-07	-1.54915	-1.45995	1.3011e-06	-1.47822	-1.4367
59246622	chr20:59246622:CA:C	5.09623e-10	-2.31606e-10	-1.83244	4.03309e-07	-2.31606e-10	-1.84216	3.91475e-06	-2.31606e-10	-1.81338
59246711	chr20:59246711:A:G	1.72265e-09	-2.31606e-10	-0.614497	6.1059e-07	-2.31606e-10	-1.42744	5.30456e-06	-2.31606e-10	-1.50956
59246997	chr20:59246997:C:T	2.59799e-09	-0.203622	-9.89384e-10	4.86727e-06	0.648421	-9.89384e-10	2.43486e-05	0.014346	-9.89384e-10
59247037	chr20:59247037:A:T	2.53888e-09	-0.226638	-9.89384e-10	4.74852e-06	0.623721	-9.89384e-10	2.38414e-05	-0.00670814	-9.89384e-10
59247431	chr20:59247431:A:AGCACAGTTCTTG	5.24537e-10	-1.8036	-9.89384e-10	3.74313e-07	-1.91677	-9.89384e-10	3.64455e-06	-1.8849	-9.89384e-10
59248274	chr20:59248274:G:A	4.58164e-09	1.76133	-1.39764	1.25291e-05	3.15391	-1.55997	2.28778e-05	1.24799	-1.29596
59248648	chr20:59248648:T:C	4.66025e-10	-1.92188	-9.89384e-10	4.40777e-07	-1.75333	-9.89384e-10	3.63406e-06	-1.88778	-9.89384e-10
59248907	chr20:59248907:A:C	5.83196e-10	-2.31606e-10	-1.69759	4.9997e-07	-2.31606e-10	-1.62732	4.45795e-06	-2.31606e-10	-1.68344
59249254	chr20:59249254:A:G	1.07327e-09	0.334181	-1.42183	4.24424e-07	-0.497742	-1.29339	4.10527e-06	-0.532613	-1.23325
59249559	chr20:59249559:A:G	1.97919e-10	-1.02097	-1.75729	4.2616e-07	-0.0501072	-1.73694	3.08289e-06	-0.307746	-1.74452
59249605	chr20:59249605:C:G	1.00205e-09	-2.31606e-10	-1.15631	8.33977e-07	-2.31606e-10	-1.11566	1.07602e-05	-2.31606e-10	-0.80228
59249846	chr20:59249846:A:C	1.21342e-09	0.479983	-1.4449	4.69167e-07	-0.370184	-1.32072	4.46131e-06	-0.422836	-1.25985
59249905	chr20:59249905:T:C	1.36986e-09	0.581241	-1.42489	5.26607e-07	-0.279418	-1.29599	4.99952e-06	-0.335193	-1.2336
59250376	chr20:59250376:G:A	8.35702e-09	0.964742	-9.89384e-10	1.42302e-06	-0.581333	-9.89384e-10	1.80877e-05	-0.282899	-9.89384e-10
59251065	chr20:59251065:A:C	5.10676e-10	-2.31606e-10	-1.83038	4.17492e-07	-2.31606e-10	-1.8076	3.97915e-06	-2.31606e-10	-1.79706
59251107	chr20:59251107:A:G	3.47972e-10	-0.748839	-1.46516	1.61573e-07	-1.41464	-1.34227	1.70659e-06	-1.34893	-1.2947
59251134	chr20:59251134:G:A	5.4639e-09	1.76386	-1.22405	1.09681e-05	2.87086	-1.40997	2.70886e-05	1.18559	-1.06461
59251277	chr20:59251277:C:T	3.26426e-09	1.84488	-1.8202	1.56909e-05	3.66784	-1.84888	1.38921e-05	1.29465	-1.84146
59251309	chr20:59251309:G:A	5.25745e-10	-1.8013	-9.89384e-10	3.92686e-07	-1.86886	-9.89384e-10	3.54795e-06	-1.91176	-9.89384e-10
59251642	chr20:59251642:G:A	4.99956e-10	-2.31606e-10	-1.85159	3.99547e-07	-2.31606e-10	-1.85153	3.79724e-06	-2.31606e-10	-1.84385
59251819	chr20:59251819:A:G	1.13196e-09	-2.31606e-10	-1.03441	7.19882e-07	-2.31606e-10	-1.26278	7.67834e-06	-2.31606e-10	-1.13973
59251841	chr20:59251841:A:G	4.94419e-09	0.439853	-9.89384e-10	7.98439e-06	1.14338	-9.89384e-10	3.8384e-05	0.469509	-9.89384e-10
59251960	chr20:59251960:A:G	1.19298e-09	-2.31606e-10	-0.981902	1.02717e-06	-2.31606e-10	-0.907309	8.50517e-06	-2.31606e-10	-1.03746
59252108	chr20:59252108:A:G	4.99931e-10	-2.31606e-10	-1.85164	3.99496e-07	-2.31606e-10	-1.85166	3.80644e-06	-2.31606e-10	-1.84144
59252158	chr20:59252158:G:A	1.19254e-10	-1.8891	-1.39576	1.09275e-07	-1.82222	-1.32578	1.10427e-06	-1.86557	-1.21338
59252326	chr20:59252326:A:G	1.22453e-10	-1.89417	-1.36422	1.14109e-07	-1.81383	-1.29089	1.15219e-06	-1.85902	-1.17744
59253079	chr20:59253079:A:G	9.25178e-10	-2.31606e-10	-1.23613	1.11276e-06	-2.31606e-10	-0.827269	1.09787e-05	-2.31606e-10	-0.782171
59253149	chr20:59253149:T:C	5.31521e-10	-2.31606e-10	-1.79037	4.24377e-07	-2.31606e-10	-1.79125	4.15989e-06	-2.31606e-10	-1.75264
59253316	chr20:59253316:G:A	4.85237e-10	-1.88148	-9.89384e-10	4.24279e-07	-1.79147	-9.89384e-10	4.4057e-06	-1.69523	-9.89384e-10
59253534	chr20:59253534:A:G	6.21245e-10	-2.31606e-10	-1.63439	4.40713e-07	-2.31606e-10	-1.75347	4.38441e-06	-2.31606e-10	-1.70007
59253577	chr20:59253577:C:T	1.99091e-09	-0.469768	-9.89384e-10	1.03416e-06	-0.900519	-9.89384e-10	1.11387e-05	-0.767709	-9.89384e-10
59254246	chr20:59254246:T:C	1.36526e-09	0.581735	-1.42875	5.18522e-07	-0.289057	-1.30183	4.95653e-06	-0.339902	-1.23752
59254472	chr20:59254472:C:T	5.14149e-10	-2.31606e-10	-1.8236	4.17552e-07	-2.31606e-10	-1.80746	4.28845e-06	-2.31606e-10	-1.72221
59254766	chr20:59254766:C:CTT	1.48346e-09	0.679042	-1.44302	5.52617e-07	-0.210344	-1.31686	5.25733e-06	-0.264014	-1.25449
59254849	chr20:59254849:A:G	1.46875e-09	-2.31606e-10	-0.773947	1.30869e-06	-2.31606e-10	-0.665088	1.08956e-05	-2.31606e-10	-0.789771
59254960	chr20:59254960:A:G	4.99925e-10	-2.31606e-10	-1.85166	3.99496e-07	-2.31606e-10	-1.85166	3.8065e-06	-2.31606e-10	-1.84142
59255010	chr20:59255010:G:A	9.35052e-10	-2.31606e-10	-1.22551	1.21085e-06	-2.31606e-10	-0.742789	1.27495e-05	-2.31606e-10	-0.632637
59255477	chr20:59255477:T:C	4.99951e-10	-2.31606e-10	-1.85161	3.99531e-07	-2.31606e-10	-1.85158	3.79764e-06	-2.31606e-10	-1.84375
59255496	chr20:59255496:C:T	4.71918e-10	-1.90931	-9.89384e-10	4.1587e-07	-1.81149	-9.89384e-10	3.66177e-06	-1.88018	-9.89384e-10
59255784	chr20:59255784:G:A	4.74802e-10	-1.90322	-9.89384e-10	4.04266e-07	-1.83979	-9.89384e-10	4.44107e-06	-1.68723	-9.89384e-10
59256599	chr20:59256599:C:T	3.6244e-09	1.08551	-0.956178	8.65105e-06	2.59461	-1.37104	1.37367e-05	0.598568	-1.15663
59257044	chr20:59257044:G:A	5.30158e-10	-0.294884	-1.49806	4.65058e-07	-0.273633	-1.42607	3.04512e-06	-0.689938	-1.37465
59257106	chr20:59257106:G:A	2.70511e-09	-0.163219	-9.89384e-10	3.86925e-06	0.418949	-9.89384e-10	2.06029e-05	-0.152701	-9.89384e-10
59257339	chr20:59257339:A:T	1.86843e-09	-0.533261	-9.89384e-10	2.55372e-06	0.00344044	-9.89384e-10	1.42472e-05	-0.52157	-9.89384e-10
59258115	chr20:59258115:AT:A	1.26027e-10	-1.7458	-1.48382	1.5341e-07	-1.24965	-1.5591	1.13208e-06	-1.64783	-1.40625
59258139	chr20:59258139:G:A	4.66531e-10	-1.92079	-9.89384e-10	3.9255e-07	-1.8692	-9.89384e-10	3.6736e-06	-1.87696	-9.89384e-10
59258463	chr20:59258463:G:A	1.0701e-10	-1.73549	-1.6577	1.36285e-07	-1.22713	-1.69999	9.59171e-07	-1.63304	-1.58678
59258607	chr20:59258607:G:A	9.29709e-11	-1.92117	-1.61266	7.69309e-08	-1.83673	-1.66223	7.66982e-07	-1.91702	-1.52641
59258781	chr20:59258781:T:C	2.23327e-09	-0.354893	-9.89384e-10	3.23761e-06	0.240723	-9.89384e-10	1.74796e-05	-0.317095	-9.89384e-10
59258846	chr20:59258846:T:A	2.25966e-09	-0.343147	-9.89384e-10	3.2105e-06	0.232314	-9.89384e-10	1.73845e-05	-0.322553	-9.89384e-10
59258866	chr20:59258866:T:C	6.04991e-10	-1.6609	-9.89384e-10	4.63198e-07	-1.70371	-9.89384e-10	4.68503e-06	-1.63376	-9.89384e-10
59259075	chr20:59259075:ATTATT:A	5.83899e-10	-2.31606e-10	-1.69639	4.08426e-07	-2.31606e-10	-1.82956	4.0364e-06	-2.31606e-10	-1.78278
59259095	chr20:59259095:A:T	1.0574e-10	-1.74229	-1.66284	1.33257e-07	-1.24377	-1.70582	9.40552e-07	-1.64475	-1.59467
59259350	chr20:59259350:G:A	1.36462e-10	-1.52727	-1.6228	1.71661e-07	-1.02143	-1.67491	1.19617e-06	-1.44943	-1.54958
59259628	chr20:59259628:G:A	2.17044e-09	-0.383432	-9.89384e-10	3.06564e-06	0.186146	-9.89384e-10	1.66991e-05	-0.362777	-9.89384e-10
59259694	chr20:59259694:A:T	2.2792e-09	-0.334536	-9.89384e-10	3.23902e-06	0.241159	-9.89384e-10	1.75211e-05	-0.314722	-9.89384e-10
59260420	chr20:59260420:G:C	1.04085e-09	0.456782	-1.57511	1.85682e-06	1.42245	-1.7377	5.58767e-06	0.0768585	-1.53443
59260590	chr20:59260590:T:C	2.62971e-09	-0.191487	-9.89384e-10	3.82442e-06	0.407294	-9.89384e-10	2.0251e-05	-0.169927	-9.89384e-10
59261090	chr20:59261090:G:A	5.01027e-10	-2.31606e-10	-1.84946	4.21735e-07	-2.31606e-10	-1.79749	3.88269e-06	-2.31606e-10	-1.8216
59261585	chr20:59261585:C:T	6.88407e-10	-2.31606e-10	-1.53173	5.26025e-07	-2.31606e-10	-1.57652	4.58219e-06	-2.31606e-10	-1.65595
59261752	chr20:59261752:T:C	6.26619e-10	-1.62578	-9.89384e-10	7.98023e-07	-1.15973	-9.89384e-10	5.99289e-06	-1.38756	-9.89384e-10
59262013	chr20:59262013:T:G	5.95019e-10	-2.31606e-10	-1.67752	4.13755e-07	-2.31606e-10	-1.81659	4.11469e-06	-2.31606e-10	-1.76357
59262428	chr20:59262428:C:G	2.37196e-09	-0.294643	-9.89384e-10	3.39632e-06	0.288582	-9.89384e-10	1.82545e-05	-0.27372	-9.89384e-10
59262711	chr20:59262711:G:A	9.32135e-11	-1.83982	-1.6914	9.57595e-08	-1.65197	-1.62806	7.29137e-07	-1.75987	-1.73415
59262845	chr20:59262845:G:A	1.38031e-10	-1.48057	-1.65807	1.77602e-07	-0.957131	-1.70519	1.20949e-06	-1.39932	-1.58862
59263002	chr20:59263002:C:T	9.04253e-11	-1.87885	-1.68274	8.11388e-08	-1.7181	-1.72761	7.53296e-07	-1.85263	-1.6088
59263297	chr20:59263297:A:T	1.35861e-10	-1.49488	-1.6596	1.74104e-07	-0.975841	-1.70637	1.18884e-06	-1.41463	-1.59053
59263731	chr20:59263731:T:C	8.93718e-11	-1.79038	-1.78293	6.29308e-08	-1.86457	-1.83526	5.99325e-07	-1.86773	-1.82235
59263775	chr20:59263775:A:G	2.4006e-09	-0.282642	-9.89384e-10	3.44727e-06	0.30347	-9.89384e-10	1.84872e-05	-0.26105	-9.89384e-10
59263903	chr20:59263903:T:G	9.98272e-11	-1.76349	-1.69918	1.06796e-07	-1.53499	-1.63596	7.9766e-07	-1.66221	-1.74199
59264060	chr20:59264060:A:G	9.98163e-11	-1.7644	-1.69839	1.06698e-07	-1.53639	-1.63548	7.97158e-07	-1.66339	-1.74144
59265086	chr20:59265086:T:C	5.25097e-10	-0.230099	-1.57243	7.32071e-07	0.376025	-1.62201	3.86089e-06	-0.198807	-1.62843
59265510	chr20:59265510:T:G	5.10534e-10	-2.31606e-10	-1.83066	3.99495e-07	-2.31606e-10	-1.85167	3.78104e-06	-2.31606e-10	-1.84813
59265653	chr20:59265653:T:C	2.30833e-09	-0.321835	-9.89384e-10	3.312e-06	0.263439	-9.89384e-10	1.78765e-05	-0.294643	-9.89384e-10
59266631	chr20:59266631:G:A	7.85667e-11	-1.90969	-1.79248	6.72947e-08	-1.80346	-1.82932	6.01167e-07	-1.88063	-1.80638
59266802	chr20:59266802:T:C	7.42465e-10	-1.92163	0.465486	6.52743e-07	-1.84669	0.486008	6.18316e-06	-1.80835	0.452049
59266911	chr20:59266911:A:C	7.88891e-11	-1.90582	-1.79225	6.81534e-08	-1.79082	-1.82928	6.05263e-07	-1.87375	-1.80647
59266914	chr20:59266914:C:G	1.02012e-10	-1.80596	-1.63506	7.16378e-08	-1.90743	-1.66282	7.75447e-07	-1.86836	-1.56409
59267254	chr20:59267254:A:G	5.02847e-10	-2.31606e-10	-1.84583	4.18824e-07	-2.31606e-10	-1.80442	3.86347e-06	-2.31606e-10	-1.82657
59267520	chr20:59267520:G:A	5.00242e-10	-2.31606e-10	-1.85102	4.1122e-07	-2.31606e-10	-1.82274	3.81328e-06	-2.31606e-10	-1.83964
59267543	chr20:59267543:T:A	5.00259e-10	-2.31606e-10	-1.85099	4.11109e-07	-2.31606e-10	-1.82301	3.81343e-06	-2.31606e-10	-1.8396
59267573	chr20:59267573:C:G	8.91554e-10	-2.31606e-10	-1.27315	8.77243e-07	-2.31606e-10	-1.06508	7.98372e-06	-2.31606e-10	-1.10073
59268215	chr20:59268215:G:T	5.19293e-10	-2.31606e-10	-1.81365	4.19035e-07	-2.31606e-10	-1.80391	3.79508e-06	-2.31606e-10	-1.84443
59268303	chr20:59268303:G:A	7.82755e-11	-1.90468	-1.8012	6.79152e-08	-1.78876	-1.83485	6.01892e-07	-1.87186	-1.81395
59268474	chr20:59268474:C:T	8.98235e-10	-2.31606e-10	-1.26568	8.85351e-07	-2.31606e-10	-1.05588	8.0597e-06	-2.31606e-10	-1.09125
59268548	chr20:59268548:G:GT	2.38506e-09	-0.289135	-9.89384e-10	3.44161e-06	0.301828	-9.89384e-10	1.84863e-05	-0.261101	-9.89384e-10
59268611	chr20:59268611:T:C	3.31359e-10	-0.419554	-1.84336	4.93913e-07	0.161266	-1.80077	2.61142e-06	-0.386525	-1.83171
59268693	chr20:59268693:T:C	5.31741e-10	-0.0129213	-1.77704	1.38072e-06	1.15621	-1.76771	3.39248e-06	-0.306556	-1.65001
59268848	chr20:59268848:T:C	8.76465e-11	-1.80368	-1.78912	6.35515e-08	-1.88572	-1.8043	6.25015e-07	-1.85517	-1.79294
59271867	chr20:59271867:C:T	2.2391e-10	-1.89993	-0.754944	1.56877e-07	-1.78292	-1.00349	2.45306e-06	-1.86716	-0.413633
59272357	chr20:59272357:C:T	8.52748e-11	-1.86181	-1.75843	8.69176e-08	-1.70728	-1.66963	6.80122e-07	-1.79719	-1.76642
59272431	chr20:59272431:T:A	7.90765e-11	-1.86792	-1.82778	7.78139e-08	-1.71452	-1.77303	6.33803e-07	-1.80374	-1.83041
59272902	chr20:59272902:G:C	5.03792e-10	-2.31606e-10	-1.84395	4.04623e-07	-2.31606e-10	-1.83891	3.78588e-06	-2.31606e-10	-1.84685
59272944	chr20:59272944:G:A	5.05233e-10	-2.31606e-10	-1.8411	4.06633e-07	-2.31606e-10	-1.83395	3.76773e-06	-2.31606e-10	-1.85166
59273224	chr20:59273224:A:G	2.43998e-10	-1.91032	-0.658638	1.71251e-07	-1.82636	-0.872379	2.70728e-06	-1.88816	-0.294022
59273290	chr20:59273290:T:C	3.696e-09	-2.31606e-10	0.14889	2.47083e-06	-2.31606e-10	-0.0295564	6.56309e-05	-2.31606e-10	1.00592
59273564	chr20:59273564:A:G	2.0046e-10	-1.90438	-0.861125	1.41165e-07	-1.80984	-1.0821	2.16885e-06	-1.87846	-0.525473
59273574	chr20:59273574:A:G	5.90571e-10	-2.31606e-10	-1.68502	5.24269e-07	-2.31606e-10	-1.57986	5.271e-06	-2.31606e-10	-1.51591
59273756	chr20:59273756:T:C	5.12422e-10	-2.31606e-10	-1.82697	4.2653e-07	-2.31606e-10	-1.78618	3.89113e-06	-2.31606e-10	-1.81943
59273830	chr20:59273830:A:G	1.1021e-09	-1.06114	-9.89384e-10	5.05617e-07	-1.61609	-9.89384e-10	6.00133e-06	-1.38615	-9.89384e-10
59274229	chr20:59274229:G:A	9.7418e-10	-7.73154e-06	-1.18451	1.80789e-06	1.13651	-1.47846	4.77502e-06	-0.335053	-1.27968
59274772	chr20:59274772:C:G	5.33319e-10	-2.31606e-10	-1.787	3.9953e-07	-2.31606e-10	-1.85158	3.83281e-06	-2.31606e-10	-1.83453
59274899	chr20:59274899:T:A	1.00977e-09	-2.31606e-10	-1.14864	8.60534e-07	-2.31606e-10	-1.08431	7.62898e-06	-2.31606e-10	-1.14618
59275432	chr20:59275432:C:A	4.74676e-10	-1.90348	-9.89384e-10	3.98001e-07	-1.85541	-9.89384e-10	3.56991e-06	-1.90559	-9.89384e-10
59275453	chr20:59275453:A:G	6.24595e-10	-0.0511231	-1.57789	7.53543e-07	0.542544	-1.75962	3.81602e-06	-0.0498575	-1.78906
59275777	chr20:59275777:T:C	1.1897e-09	-2.31606e-10	-0.98466	6.23504e-07	-2.31606e-10	-1.40651	5.44577e-06	-2.31606e-10	-1.48329
59275783	chr20:59275783:A:G	1.03324e-09	-2.31606e-10	-1.12566	1.04122e-06	-2.31606e-10	-0.893718	9.79268e-06	-2.31606e-10	-0.896495
59276086	chr20:59276086:T:A	7.79905e-11	-1.92023	-1.7893	7.02393e-08	-1.87994	-1.71002	6.60944e-07	-1.92184	-1.67038
59276135	chr20:59276135:A:G	3.94923e-09	-2.31606e-10	0.21516	2.63204e-06	-2.31606e-10	0.0336474	7.08772e-05	-2.31606e-10	1.08282
59276301	chr20:59276301:T:C	5.47883e-10	-2.31606e-10	-1.76005	4.00888e-07	-2.31606e-10	-1.84818	3.89251e-06	-2.31606e-10	-1.81907
59276588	chr20:59276588:A:G	5.34217e-10	-1.78531	-9.89384e-10	4.12054e-07	-1.82071	-9.89384e-10	3.58335e-06	-1.90183	-9.89384e-10
59276718	chr20:59276718:A:C	2.36584e-09	-0.297229	-9.89384e-10	3.38756e-06	0.285997	-9.89384e-10	1.82783e-05	-0.272418	-9.89384e-10
59277004	chr20:59277004:C:T	6.71988e-10	-2.31606e-10	-1.55588	5.16791e-07	-2.31606e-10	-1.59423	4.51669e-06	-2.31606e-10	-1.67035
59277421	chr20:59277421:T:C	4.98065e-10	-1.85538	-9.89384e-10	3.73303e-07	-1.91948	-9.89384e-10	3.96105e-06	-1.80162	-9.89384e-10
59277469	chr20:59277469:A:G	1.29503e-10	-1.51903	-1.68338	1.58417e-07	-1.05496	-1.72168	1.17221e-06	-1.45522	-1.56402
59277492	chr20:59277492:G:A	7.77913e-11	-1.89503	-1.81705	6.75204e-08	-1.78695	-1.84249	6.02002e-07	-1.86512	-1.8205
59277750	chr20:59277750:C:T	7.9432e-11	-1.88799	-1.80323	6.91318e-08	-1.77094	-1.83491	6.1626e-07	-1.85483	-1.80739
59277807	chr20:59277807:C:T	6.1164e-10	-2.31606e-10	-1.64997	4.0976e-07	-2.31606e-10	-1.82629	4.05235e-06	-2.31606e-10	-1.77883
59277829	chr20:59277829:T:C	8.10662e-10	-2.31606e-10	-1.36826	5.70642e-07	-2.31606e-10	-1.49511	5.6604e-06	-2.31606e-10	-1.44464
59277898	chr20:59277898:G:A	7.82072e-11	-1.89518	-1.81157	6.78644e-08	-1.78546	-1.8389	5.92029e-07	-1.86467	-1.83766
59278184	chr20:59278184:G:A	7.80804e-11	-1.85712	-1.85126	6.54557e-08	-1.92202	-1.73847	5.71681e-07	-1.90673	-1.83058
59278441	chr20:59278441:A:G	5.06862e-10	-1.86713	0.0292535	4.99022e-07	-1.68917	0.0599499	4.98226e-06	-1.60377	0.0315203
59278630	chr20:59278630:T:C	9.71179e-11	-1.85634	-1.63385	1.162e-07	-1.758	-1.32855	1.0003e-06	-1.85307	-1.32476
59278767	chr20:59278767:G:A	4.08669e-09	-2.31606e-10	0.249374	2.70573e-06	-2.31606e-10	0.0612594	7.3237e-05	-2.31606e-10	1.11557
59278811	chr20:59278811:C:T	6.21499e-10	-2.31606e-10	-1.63398	4.11916e-07	-2.31606e-10	-1.82105	4.08879e-06	-2.31606e-10	-1.76988
59278878	chr20:59278878:G:A	2.70247e-09	-0.164193	-9.89384e-10	3.95075e-06	0.439793	-9.89384e-10	2.08612e-05	-0.14024	-9.89384e-10
59278903	chr20:59278903:G:A	7.86328e-11	-1.89497	-1.80636	5.95441e-08	-1.91362	-1.84153	5.55809e-07	-1.92087	-1.84459
59278955	chr20:59278955:T:C	1.13846e-10	-1.59148	-1.73979	1.41562e-07	-1.15142	-1.73771	9.21887e-07	-1.53212	-1.72735
59280331	chr20:59280331:A:G	5.36113e-10	-2.31606e-10	-1.78177	4.22394e-07	-2.31606e-10	-1.79593	3.90593e-06	-2.31606e-10	-1.81563
59280524	chr20:59280524:C:T	3.72723e-09	-2.31606e-10	0.157304	2.52101e-06	-2.31606e-10	-0.00945065	6.7341e-05	-2.31606e-10	1.03164
59280525	chr20:59280525:G:A	6.20993e-10	-2.31606e-10	-1.6348	5.13601e-07	-2.31606e-10	-1.60042	5.06119e-06	-2.31606e-10	-1.55653
59280634	chr20:59280634:G:A	2.70673e-09	-0.16262	-9.89384e-10	3.96125e-06	0.442449	-9.89384e-10	2.09194e-05	-0.137455	-9.89384e-10
59280653	chr20:59280653:G:A	1.05384e-10	-1.87898	-1.52952	1.31151e-07	-1.78903	-1.17649	1.1457e-06	-1.87316	-1.16896
59280688	chr20:59280688:C:T	1.07144e-09	-0.308203	-0.781157	7.82488e-07	-0.657567	-0.521821	5.9507e-06	-0.981766	-0.412856
59280843	chr20:59280843:A:G	1.08496e-10	-1.61292	-1.76648	1.326e-07	-1.18475	-1.76977	8.7006e-07	-1.55497	-1.76235
59280919	chr20:59280919:G:A	4.99939e-10	-2.31606e-10	-1.85163	3.9952e-07	-2.31606e-10	-1.8516	3.84089e-06	-2.31606e-10	-1.83243
59280983	chr20:59280983:C:A	1.10975e-10	-1.55515	-1.80166	8.56084e-08	-1.60435	-1.78773	9.47775e-07	-1.44692	-1.78485
59281249	chr20:59281249:T:G	7.90715e-11	-1.9127	-1.78306	6.61446e-08	-1.8305	-1.81952	6.05221e-07	-1.89228	-1.78801
59281281	chr20:59281281:A:G	9.9082e-11	-1.89061	-1.57956	1.19055e-07	-1.81545	-1.24683	1.04964e-06	-1.88765	-1.24203
59281345	chr20:59281345:C:T	5.08352e-10	-2.31606e-10	-1.83494	4.08698e-07	-2.31606e-10	-1.82889	3.84675e-06	-2.31606e-10	-1.8309
59281354	chr20:59281354:G:A	4.97461e-10	-1.8566	-9.89384e-10	3.76184e-07	-1.91179	-9.89384e-10	3.92689e-06	-1.81028	-9.89384e-10
59281968	chr20:59281968:G:A	8.01148e-11	-1.90609	-1.77656	6.75068e-08	-1.81504	-1.8146	6.14916e-07	-1.88217	-1.78222
59282617	chr20:59282617:G:A	5.12354e-10	-2.31606e-10	-1.8271	4.38136e-07	-2.31606e-10	-1.75934	4.39252e-06	-2.31606e-10	-1.69823
59282719	chr20:59282719:T:C	4.17653e-10	-0.700969	-1.3305	6.50189e-07	0.0469566	-1.41156	2.85801e-06	-0.841348	-1.28666
59282742	chr20:59282742:T:C	5.87813e-10	-2.31606e-10	-1.68971	4.05308e-07	-2.31606e-10	-1.83722	3.976e-06	-2.31606e-10	-1.79785
59282993	chr20:59282993:G:T	5.31595e-10	-2.31606e-10	-1.79023	4.19993e-07	-2.31606e-10	-1.80163	4.14295e-06	-2.31606e-10	-1.75672
59283393	chr20:59283393:G:A	8.26542e-11	-1.89784	-1.75361	7.04407e-08	-1.78818	-1.79891	6.38625e-07	-1.8668	-1.75977
59283453	chr20:59283453:T:C	6.4575e-10	-2.31606e-10	-1.5957	5.26009e-07	-2.31606e-10	-1.57655	5.01522e-06	-2.31606e-10	-1.56565
59283493	chr20:59283493:C:T	5.77651e-10	-1.70715	-9.89384e-10	6.44662e-07	-1.37314	-9.89384e-10	4.07627e-06	-1.77295	-9.89384e-10
59283685	chr20:59283685:T:A	7.8406e-10	-2.31606e-10	-1.40163	4.4271e-07	-2.31606e-10	-1.74895	3.97883e-06	-2.31606e-10	-1.79714
59283914	chr20:59283914:G:T	1.73119e-09	-2.31606e-10	-0.609552	1.88592e-06	-2.31606e-10	-0.299694	1.67766e-05	-2.31606e-10	-0.358143
59284121	chr20:59284121:T:C	6.65993e-10	-2.31606e-10	-1.56484	5.12877e-07	-2.31606e-10	-1.60183	4.489e-06	-2.31606e-10	-1.6765
59284422	chr20:59284422:C:T	7.82196e-10	-2.31606e-10	-1.40401	6.23639e-07	-2.31606e-10	-1.40629	5.57956e-06	-2.31606e-10	-1.45902
59285102	chr20:59285102:G:T	5.34291e-10	-2.31606e-10	-1.78518	4.39089e-07	-2.31606e-10	-1.75717	4.16202e-06	-2.31606e-10	-1.75213
59285280	chr20:59285280:A:C	1.46957e-09	0.984958	-1.75835	3.29782e-06	2.08286	-1.82371	7.2449e-06	0.578799	-1.77663
59285529	chr20:59285529:C:T	1.09805e-09	0.699406	-1.76423	2.3692e-06	1.7556	-1.82716	5.58993e-06	0.325607	-1.78277
59285772	chr20:59285772:C:T	8.59956e-10	-2.31606e-10	-1.30923	4.64225e-07	-2.31606e-10	-1.7015	4.12569e-06	-2.31606e-10	-1.7609
59286101	chr20:59286101:G:A	3.3111e-09	-2.31606e-10	0.0389196	2.21387e-06	-2.31606e-10	-0.139369	5.65992e-05	-2.31606e-10	0.857864
59286398	chr20:59286398:C:T	2.23971e-09	-0.352014	-9.89384e-10	3.14729e-06	0.21243	-9.89384e-10	1.72055e-05	-0.3329	-9.89384e-10
59286462	chr20:59286462:G:C	8.00236e-11	-1.90742	-1.77637	6.66147e-08	-1.79331	-1.84963	5.96151e-07	-1.86138	-1.83401
59286684	chr20:59286684:A:G	6.95121e-10	-2.31606e-10	-1.52203	4.41696e-07	-2.31606e-10	-1.75125	4.42873e-06	-2.31606e-10	-1.69002
59286689	chr20:59286689:C:T	6.20042e-10	-2.31606e-10	-1.63633	4.56531e-07	-2.31606e-10	-1.71821	4.53734e-06	-2.31606e-10	-1.66579
59286709	chr20:59286709:T:G	7.735e-10	-2.31606e-10	-1.41519	4.40167e-07	-2.31606e-10	-1.75471	3.96101e-06	-2.31606e-10	-1.80163
59287003	chr20:59287003:G:C	3.05996e-09	-2.31606e-10	-0.0399572	2.04614e-06	-2.31606e-10	-0.218156	5.15697e-05	-2.31606e-10	0.764804
59287274	chr20:59287274:C:G	7.39019e-11	-1.92201	-1.84137	6.10186e-08	-1.89461	-1.83608	5.95065e-07	-1.92158	-1.77564
59287809	chr20:59287809:C:T	5.37843e-10	-2.31606e-10	-1.77855	4.64977e-07	-2.31606e-10	-1.69988	4.56916e-06	-2.31606e-10	-1.6588
59287903	chr20:59287903:C:T	6.70442e-10	-2.31606e-10	-1.55818	5.52247e-07	-2.31606e-10	-1.52787	5.44882e-06	-2.31606e-10	-1.48273
59287932	chr20:59287932:T:C	6.26849e-10	-2.31606e-10	-1.62541	4.64457e-07	-2.31606e-10	-1.701	4.66176e-06	-2.31606e-10	-1.63874
59288249	chr20:59288249:CCTT:C	1.77333e-10	-1.03759	-1.8505	1.3369e-07	-1.14841	-1.79793	1.45656e-06	-0.991902	-1.81015
59288264	chr20:59288264:G:A	3.75924e-10	-0.813615	-1.32311	2.49096e-07	-0.923299	-1.40073	2.80062e-06	-0.735844	-1.41245
59288276	chr20:59288276:A:C	1.23508e-09	-0.947225	-9.89384e-10	1.87052e-06	-0.307897	-9.89384e-10	9.77756e-06	-0.898041	-9.89384e-10
59289088	chr20:59289088:C:T	8.677e-08	-0.41467	3.71957	2.95645e-05	0.216778	2.23569	0.000582022	-0.328844	3.51722
59289579	chr20:59289579:T:C	5.16732e-10	-1.81859	-9.89384e-10	3.73677e-07	-1.91848	-9.89384e-10	3.58589e-06	-1.90112	-9.89384e-10
59289688	chr20:59289688:A:AAATTGTGG	1.96964e-09	-2.31606e-10	-0.480511	1.56111e-06	-2.31606e-10	-0.488717	1.54083e-05	-2.31606e-10	-0.443224
59289713	chr20:59289713:T:C	1.16334e-09	-1.72284	0.715778	6.02383e-07	-1.76601	0.325039	1.1516e-05	-1.72601	0.991617
59289887	chr20:59289887:C:T	6.10962e-08	-0.421395	3.37549	2.27197e-05	0.211912	1.97721	0.000425833	-0.334343	3.21026
59290033	chr20:59290033:A:C	3.02606e-09	-0.0511005	-9.89384e-10	5.17048e-06	0.708854	-9.89384e-10	2.62926e-05	0.0911574	-9.89384e-10
59290099	chr20:59290099:C:T	3.50446e-09	-2.31606e-10	0.0956772	1.651e-06	-2.31606e-10	-0.432733	2.3341e-05	-2.31606e-10	-0.0279195
59290987	chr20:59290987:G:A	2.89901e-09	-0.0939917	-9.89384e-10	4.92245e-06	0.659696	-9.89384e-10	2.52191e-05	0.0494699	-9.89384e-10
59291596	chr20:59291596:C:T	4.38689e-09	0.320261	-9.89384e-10	1.4888e-05	1.76644	-9.89384e-10	2.31954e-05	-0.0341771	-9.89384e-10
59291787	chr20:59291787:C:T	3.24239e-08	4.12687	-1.80633	0.000232094	6.36109	-1.84806	0.000131786	3.55389	-1.85084
59291829	chr20:59291829:C:T	2.00554e-09	-0.46245	-9.89384e-10	1.00782e-06	-0.926319	-9.89384e-10	1.03785e-05	-0.838392	-9.89384e-10
59291832	chr20:59291832:C:T	8.23142e-10	-2.31606e-10	-1.35299	6.24877e-07	-2.31606e-10	-1.40431	6.05914e-06	-2.31606e-10	-1.37656
59292025	chr20:59292025:G:A	8.89898e-08	-2.31606e-10	3.33016	2.10369e-05	-2.31606e-10	2.11217	0.000835275	-2.31606e-10	3.54963
59292246	chr20:59292246:G:A	3.08652e-09	-0.0313151	-9.89384e-10	5.29961e-06	0.733521	-9.89384e-10	2.69429e-05	0.115589	-9.89384e-10
59292256	chr20:59292256:G:A	3.01939e-09	-2.31606e-10	-0.0533064	1.968e-06	-2.31606e-10	-0.257092	2.65295e-05	-2.31606e-10	0.100128
59292394	chr20:59292394:G:A	2.93673e-09	-0.0810649	-9.89384e-10	4.99279e-06	0.673883	-9.89384e-10	2.55848e-05	0.0638681	-9.89384e-10
59292423	chr20:59292423:G:A	8.03134e-10	-1.50795	0.130354	3.78425e-07	-1.55895	-0.346902	4.7267e-06	-1.48969	-0.135213
59292523	chr20:59292523:T:C	3.97142e-10	-0.916467	-1.16535	3.56883e-07	-0.852119	-1.11234	4.411e-06	-0.933671	-0.760357
59292897	chr20:59292897:T:C	2.50378e-10	-1.69917	-0.843973	1.76754e-07	-1.75407	-0.913041	2.75937e-06	-1.62861	-0.534517
59293049	chr20:59293049:G:A	2.38317e-09	-2.31606e-10	-0.28993	1.39907e-06	-2.31606e-10	-0.598304	2.08234e-05	-2.31606e-10	-0.142055
59293098	chr20:59293098:T:C	4.37001e-10	-0.583898	-1.40228	7.79472e-07	0.148111	-1.33136	4.88722e-06	-0.439833	-1.15167
59293571	chr20:59293571:A:G	7.46739e-10	-2.31606e-10	-1.4504	6.35307e-07	-2.31606e-10	-1.38776	6.60272e-06	-2.31606e-10	-1.29065
59293913	chr20:59293913:C:T	1.43151e-10	-1.916	-1.18622	1.26769e-07	-1.81488	-1.18461	1.16447e-06	-1.84249	-1.18338
59294207	chr20:59294207:G:A	6.56852e-10	-2.31606e-10	-1.57866	5.26341e-07	-2.31606e-10	-1.57592	5.02349e-06	-2.31606e-10	-1.564
59294484	chr20:59294484:A:G	2.07303e-09	-0.429351	-9.89384e-10	2.20394e-06	-0.143863	-9.89384e-10	1.32754e-05	-0.592217	-9.89384e-10
59295041	chr20:59295041:T:A	5.26783e-10	-2.31606e-10	-1.79933	4.41864e-07	-2.31606e-10	-1.75087	4.04069e-06	-2.31606e-10	-1.78171
59295204	chr20:59295204:T:A	1.19519e-10	-1.43389	-1.84874	8.54372e-08	-1.57577	-1.81832	1.06313e-06	-1.32041	-1.79651
59295381	chr20:59295381:GA:G	1.65591e-10	-1.55704	-1.39956	1.15877e-07	-1.57803	-1.51131	1.1905e-06	-1.43343	-1.57033
59295795	chr20:59295795:G:A	1.31565e-10	-1.60293	-1.58368	9.54025e-08	-1.63118	-1.65259	9.87751e-07	-1.49196	-1.6985
59295857	chr20:59295857:G:T	5.10533e-10	-2.31606e-10	-1.83066	4.22577e-07	-2.31606e-10	-1.79549	3.92967e-06	-2.31606e-10	-1.80957
59296114	chr20:59296114:T:C	5.56111e-10	-2.31606e-10	-1.74515	4.01305e-07	-2.31606e-10	-1.84714	3.82848e-06	-2.31606e-10	-1.83566
59296163	chr20:59296163:C:T	1.20944e-09	-2.31606e-10	-0.968201	8.94164e-07	-2.31606e-10	-1.04598	8.54983e-06	-2.31606e-10	-1.03222
59297198	chr20:59297198:T:C	2.0033e-09	-0.463565	-9.89384e-10	2.17699e-06	-0.15617	-9.89384e-10	1.29967e-05	-0.613436	-9.89384e-10
59297213	chr20:59297213:G:A	2.3369e-09	-0.309534	-9.89384e-10	2.57278e-06	0.0108754	-9.89384e-10	1.49971e-05	-0.470274	-9.89384e-10
59297472	chr20:59297472:T:C	1.03818e-10	-1.59002	-1.83347	6.23233e-08	-1.8653	-1.84423	7.13608e-07	-1.66838	-1.84718
59297571	chr20:59297571:T:C	7.64599e-10	-2.31606e-10	-1.42676	5.72554e-07	-2.31606e-10	-1.49176	5.46897e-06	-2.31606e-10	-1.47904
59297830	chr20:59297830:C:T	1.6965e-10	-1.80615	-1.12622	9.96278e-08	-1.88394	-1.35649	9.70011e-07	-1.80758	-1.401
59298092	chr20:59298092:C:T	8.41411e-09	-2.31606e-10	0.971549	7.51923e-06	-2.31606e-10	1.08335	0.00011517	-2.31606e-10	1.56828
59298097	chr20:59298097:G:A	4.27351e-09	2.01966	-1.72559	2.41689e-06	1.58051	-1.63215	2.45413e-05	1.61285	-1.59062
59298231	chr20:59298231:C:T	1.04358e-09	-2.31606e-10	-1.11571	6.5952e-07	-2.31606e-10	-1.35035	6.85849e-06	-2.31606e-10	-1.25264
59298524	chr20:59298524:A:G	1.13583e-10	-1.69145	-1.64213	6.85544e-08	-1.8559	-1.75833	7.12952e-07	-1.71408	-1.80239
59298747	chr20:59298747:C:G	7.72941e-10	-2.31606e-10	-1.41591	4.51276e-07	-2.31606e-10	-1.72979	4.52506e-06	-2.31606e-10	-1.6685
59298797	chr20:59298797:C:T	1.01922e-09	-2.31606e-10	-1.13932	5.18304e-07	-2.31606e-10	-1.5913	5.29857e-06	-2.31606e-10	-1.51069
59298883	chr20:59298883:T:G	2.01394e-10	-1.0407	-1.72015	2.67564e-07	-0.440331	-1.81218	1.73058e-06	-0.814813	-1.81486
59299365	chr20:59299365:T:C	2.22991e-09	-0.356401	-9.89384e-10	2.42484e-06	-0.0483475	-9.89384e-10	1.43253e-05	-0.516105	-9.89384e-10
59299383	chr20:59299383:C:T	2.9816e-09	1.70297	-1.76887	1.62161e-06	1.24238	-1.69307	1.66608e-05	1.29315	-1.65822
59299462	chr20:59299462:G:T	3.31455e-09	1.87529	-1.83533	1.62202e-06	1.39975	-1.85019	1.61099e-05	1.45297	-1.85167
59299469	chr20:59299469:G:T	6.73205e-10	-2.31606e-10	-1.55407	4.85827e-07	-2.31606e-10	-1.65601	4.94089e-06	-2.31606e-10	-1.58058
59299502	chr20:59299502:T:G	5.57098e-10	-2.31606e-10	-1.74337	4.3239e-07	-2.31606e-10	-1.77254	4.25686e-06	-2.31606e-10	-1.7296
59300344	chr20:59300344:C:T	6.37431e-10	-2.31606e-10	-1.60867	4.6503e-07	-2.31606e-10	-1.69977	4.69058e-06	-2.31606e-10	-1.63257
59300565	chr20:59300565:G:A	8.4516e-10	-1.32659	-9.89384e-10	6.88204e-07	-1.30778	-9.89384e-10	6.4589e-06	-1.31267	-9.89384e-10
59300736	chr20:59300736:T:A	7.85004e-10	-1.40043	-9.89384e-10	9.16724e-07	-1.02106	-9.89384e-10	5.05645e-06	-1.55746	-9.89384e-10
59300989	chr20:59300989:C:T	8.78602e-11	-1.73915	-1.85122	6.16126e-08	-1.86934	-1.85166	6.41763e-07	-1.77808	-1.84359
59301185	chr20:59301185:G:T	1.40352e-10	-1.71165	-1.41031	7.92177e-08	-1.90538	-1.56429	7.78543e-07	-1.84062	-1.58784
59301229	chr20:59301229:T:C	2.52326e-09	1.15858	-1.39139	3.72811e-06	1.63564	-1.25385	2.35695e-05	1.23593	-1.2541
59301745	chr20:59301745:G:A	4.66029e-10	-1.92187	-9.89384e-10	3.72676e-07	-1.92116	-9.89384e-10	3.63658e-06	-1.88709	-9.89384e-10
59302097	chr20:59302097:C:T	6.41855e-10	-2.31606e-10	-1.60175	5.00052e-07	-2.31606e-10	-1.62716	4.56879e-06	-2.31606e-10	-1.65888
59302566	chr20:59302566:A:G	3.4693e-10	-1.27188	-0.945115	2.19762e-07	-1.07822	-1.37111	2.16469e-06	-0.986374	-1.41948
59302829	chr20:59302829:T:C	2.07332e-10	-1.89562	-0.836181	1.97321e-07	-1.82212	-0.73492	2.31806e-06	-1.87976	-0.457639
59303025	chr20:59303025:T:C	1.33109e-09	-0.973517	0.101154	1.0646e-06	-1.19175	0.320233	1.54645e-05	-0.828126	0.388545
59303536	chr20:59303536:T:G	2.09658e-10	-1.79001	-0.930627	2.90108e-07	-1.39949	-0.77212	1.80646e-06	-1.80567	-0.781091
59303616	chr20:59303616:C:T	5.2339e-10	-1.80579	-9.89384e-10	5.48726e-07	-1.53427	-9.89384e-10	3.77358e-06	-1.85011	-9.89384e-10
59303882	chr20:59303882:G:A	7.10924e-10	0.337416	-1.83697	5.33011e-07	0.287867	-1.85119	5.70344e-06	0.414003	-1.85106
59304110	chr20:59304110:C:T	5.9172e-10	-0.563044	-1.12004	7.08938e-07	0.0252537	-1.30335	3.2858e-06	-0.654679	-1.33384
59304416	chr20:59304416:C:T	5.36361e-10	-2.31606e-10	-1.78131	4.18842e-07	-2.31606e-10	-1.80437	4.02725e-06	-2.31606e-10	-1.78505
59305042	chr20:59305042:C:T	9.12478e-10	-2.31606e-10	-1.24995	5.59573e-07	-2.31606e-10	-1.51469	5.75122e-06	-2.31606e-10	-1.42872
59305323	chr20:59305323:A:G	6.59883e-10	-2.31606e-10	-1.57405	5.52836e-07	-2.31606e-10	-1.52681	6.14401e-06	-2.31606e-10	-1.36265
59305468	chr20:59305468:A:G	4.68903e-10	-1.91572	-9.89384e-10	3.72577e-07	-1.92142	-9.89384e-10	3.51893e-06	-1.91997	-9.89384e-10
59305563	chr20:59305563:T:C	4.17325e-10	-0.18419	-1.84806	3.15325e-07	-0.254745	-1.83352	3.3046e-06	-0.134127	-1.84869
59305708	chr20:59305708:C:T	4.89737e-10	-1.87225	-9.89384e-10	4.25281e-07	-1.78912	-9.89384e-10	3.97929e-06	-1.79703	-9.89384e-10
59305927	chr20:59305927:T:G	1.66429e-10	-1.4802	-1.47134	1.04725e-07	-1.52974	-1.66078	9.60268e-07	-1.5741	-1.64457
59305961	chr20:59305961:C:T	6.36238e-10	-2.31606e-10	-1.61054	5.4309e-07	-2.31606e-10	-1.54459	5.09024e-06	-2.31606e-10	-1.55081
59305993	chr20:59305993:G:A	6.82489e-10	-2.31606e-10	-1.54037	4.58171e-07	-2.31606e-10	-1.71462	4.57451e-06	-2.31606e-10	-1.65763
59306884	chr20:59306884:C:A	5.3155e-10	-2.31606e-10	-1.79032	4.06496e-07	-2.31606e-10	-1.83429	3.79306e-06	-2.31606e-10	-1.84496
59307455	chr20:59307455:C:T	1.31572e-09	-2.31606e-10	-0.883978	8.01481e-07	-2.31606e-10	-1.15541	8.76856e-06	-2.31606e-10	-1.00696
59307930	chr20:59307930:C:CAT	8.07859e-10	-2.31606e-10	-1.37173	5.13025e-07	-2.31606e-10	-1.60154	5.17148e-06	-2.31606e-10	-1.53497
59307989	chr20:59307989:A:G	6.29182e-10	-1.89505	0.273356	2.32997e-07	-1.92031	-0.470533	2.10882e-06	-1.91771	-0.514291
59307991	chr20:59307991:A:G	5.13087e-10	-2.31606e-10	-1.82567	4.07433e-07	-2.31606e-10	-1.83199	3.85801e-06	-2.31606e-10	-1.82798
59308176	chr20:59308176:T:C	5.03259e-10	-2.31606e-10	-1.84501	4.00718e-07	-2.31606e-10	-1.84861	3.83073e-06	-2.31606e-10	-1.83508
59308375	chr20:59308375:C:T	5.19399e-10	-1.81344	-9.89384e-10	3.82822e-07	-1.8943	-9.89384e-10	3.78885e-06	-1.84607	-9.89384e-10
59308485	chr20:59308485:C:T	4.63006e-10	-0.139917	-1.78846	3.30927e-07	-0.215601	-1.82437	3.40818e-06	-0.112859	-1.83909
59308546	chr20:59308546:C:A	7.90895e-10	-1.39295	-9.89384e-10	6.24396e-07	-1.40508	-9.89384e-10	6.36813e-06	-1.32682	-9.89384e-10
59308760	chr20:59308760:C:T	4.27433e-10	-1.80777	-0.200548	3.82629e-07	-1.81843	-0.0763738	3.84648e-06	-1.88402	0.0530471
59308773	chr20:59308773:C:T	5.00848e-10	-2.31606e-10	-1.84981	4.00161e-07	-2.31606e-10	-1.85	3.79514e-06	-2.31606e-10	-1.84441
59309196	chr20:59309196:T:C	8.67428e-11	-1.76576	-1.83741	7.67259e-08	-1.73482	-1.7668	6.49913e-07	-1.85328	-1.75576
59309446	chr20:59309446:T:C	3.79169e-10	-1.87244	-0.255689	3.54411e-07	-1.86206	-0.109351	3.66932e-06	-1.91061	0.0324886
59309707	chr20:59309707:C:T	2.60559e-10	-1.5087	-0.994587	1.83908e-07	-1.73191	-0.895521	2.20574e-06	-1.64864	-0.738427
59309911	chr20:59309911:G:A	3.31711e-10	-1.90457	-0.357281	3.10195e-07	-1.89963	-0.205032	3.25049e-06	-1.92189	-0.0774355
59310618	chr20:59310618:T:C	2.24051e-09	-2.31606e-10	-0.351656	1.83981e-06	-2.31606e-10	-0.324447	2.00686e-05	-2.31606e-10	-0.178975
59310762	chr20:59310762:C:T	8.55117e-11	-1.91991	-1.69755	7.416e-08	-1.82445	-1.71119	6.41449e-07	-1.88729	-1.73486
59310803	chr20:59310803:A:G	1.5682e-09	-2.31606e-10	-0.708434	1.33674e-06	-2.31606e-10	-0.643878	1.3413e-05	-2.31606e-10	-0.581906
59310829	chr20:59310829:C:CA	3.27769e-10	-1.64071	-0.633099	2.366e-07	-1.84263	-0.532864	2.90389e-06	-1.73477	-0.377306
59310862	chr20:59310862:A:G	5.66076e-10	-1.72739	-9.89384e-10	6.99302e-07	-1.29178	-9.89384e-10	4.10203e-06	-1.76665	-9.89384e-10
59311195	chr20:59311195:G:A	1.24134e-09	-2.31606e-10	-0.942166	7.66313e-07	-2.31606e-10	-1.20028	8.34914e-06	-2.31606e-10	-1.05597
59311481	chr20:59311481:C:T	9.25709e-11	-1.91518	-1.62296	7.74395e-08	-1.9059	-1.58647	7.08586e-07	-1.92099	-1.60162
59311507	chr20:59311507:C:T	5.02281e-10	-1.84696	-9.89384e-10	3.95212e-07	-1.86245	-9.89384e-10	3.88745e-06	-1.82038	-9.89384e-10
59311904	chr20:59311904:A:G	8.76227e-10	-2.31606e-10	-1.29049	7.73002e-07	-2.31606e-10	-1.19159	7.01785e-06	-2.31606e-10	-1.22967
59312004	chr20:59312004:A:G	1.28252e-10	-1.87434	-1.33778	1.08067e-07	-1.90598	-1.25314	1.10159e-06	-1.91241	-1.16896
59312087	chr20:59312087:C:T	5.39263e-10	-2.31606e-10	-1.77591	4.3561e-07	-2.31606e-10	-1.76512	4.80278e-06	-2.31606e-10	-1.60894
59312863	chr20:59312863:G:A	1.71946e-10	-1.88874	-1.0302	1.43984e-07	-1.91177	-0.960395	1.63521e-06	-1.90336	-0.782996
59312916	chr20:59312916:T:G	1.52448e-10	-1.82783	-1.21146	1.36031e-07	-1.865	-1.06398	1.36736e-06	-1.87643	-0.98882
59313086	chr20:59313086:C:T	1.87178e-09	-2.31606e-10	-0.531469	1.52303e-06	-2.31606e-10	-0.513407	1.66358e-05	-2.31606e-10	-0.366572
59313196	chr20:59313196:C:T	1.72093e-09	-2.31606e-10	-0.615496	1.06045e-06	-2.31606e-10	-0.875423	1.07283e-05	-2.31606e-10	-0.805241
59313382	chr20:59313382:T:C	5.11367e-10	-2.31606e-10	-1.82903	4.12962e-07	-2.31606e-10	-1.81851	4.28248e-06	-2.31606e-10	-1.7236
59314486	chr20:59314486:A:G	5.05137e-10	-2.31606e-10	-1.84129	4.06413e-07	-2.31606e-10	-1.8345	4.15898e-06	-2.31606e-10	-1.75286
59314786	chr20:59314786:C:T	4.6605e-10	-1.92182	-9.89384e-10	3.78511e-07	-1.90562	-9.89384e-10	3.55028e-06	-1.9111	-9.89384e-10
59314837	chr20:59314837:G:A	7.09001e-10	-2.31606e-10	-1.50226	5.79179e-07	-2.31606e-10	-1.48025	5.38551e-06	-2.31606e-10	-1.49442
59314884	chr20:59314884:A:G	2.53463e-10	-1.87456	-0.656335	2.27938e-07	-1.86497	-0.547819	2.27944e-06	-1.91184	-0.44236
59315439	chr20:59315439:C:T	1.38863e-09	-0.830041	-9.89384e-10	1.67675e-06	-0.417252	-9.89384e-10	1.26162e-05	-0.643151	-9.89384e-10
59315899	chr20:59315899:A:G	5.53139e-10	-2.31606e-10	-1.75051	4.27246e-07	-2.31606e-10	-1.78451	4.12328e-06	-2.31606e-10	-1.76148
59316113	chr20:59316113:G:C	1.08417e-10	-1.77	-1.61013	9.93802e-08	-1.72474	-1.51818	1.06902e-06	-1.64254	-1.46884
59316331	chr20:59316331:T:C	1.33904e-09	-2.31606e-10	-0.866408	8.09218e-07	-2.31606e-10	-1.1458	9.39229e-06	-2.31606e-10	-0.938241
59316650	chr20:59316650:T:C	4.14769e-10	-1.87047	-0.16792	3.83788e-07	-1.8596	-0.0321756	3.92404e-06	-1.90982	0.0988134
59316773	chr20:59316773:T:A	4.01344e-10	-1.86424	-0.207053	3.72889e-07	-1.85284	-0.0677475	3.79074e-06	-1.90672	0.0611462
59316965	chr20:59316965:C:T	4.66304e-10	-1.92128	-9.89384e-10	3.93911e-07	-1.86574	-9.89384e-10	3.58215e-06	-1.90217	-9.89384e-10
59317021	chr20:59317021:G:A	5.90476e-10	-2.31606e-10	-1.68519	4.60637e-07	-2.31606e-10	-1.70926	4.39245e-06	-2.31606e-10	-1.69824
59317474	chr20:59317474:C:T	3.79963e-10	-1.88269	-0.243349	3.53095e-07	-1.8748	-0.100327	3.62409e-06	-1.91597	0.0254431
59317619	chr20:59317619:G:A	1.22196e-10	-1.41108	-1.84941	8.13754e-08	-1.5942	-1.84859	8.67842e-07	-1.48796	-1.83191
59317652	chr20:59317652:G:A	1.16881e-09	-2.31606e-10	-1.00237	1.15061e-06	-2.31606e-10	-0.793818	1.49677e-05	-2.31606e-10	-0.472235
59318198	chr20:59318198:A:T	6.72201e-10	-2.31606e-10	-1.55556	5.8284e-07	-2.31606e-10	-1.47395	5.2983e-06	-2.31606e-10	-1.51074
59319147	chr20:59319147:C:T	7.32117e-11	-1.92202	-1.85074	6.09097e-08	-1.88081	-1.85167	5.5759e-07	-1.9106	-1.85167
59319236	chr20:59319236:C:T	5.04827e-10	-2.31606e-10	-1.8419	4.00475e-07	-2.31606e-10	-1.84922	3.79617e-06	-2.31606e-10	-1.84414
59319341	chr20:59319341:A:G	5.26822e-10	-2.31606e-10	-1.79925	4.09229e-07	-2.31606e-10	-1.82759	3.99377e-06	-2.31606e-10	-1.7934
59319558	chr20:59319558:A:T	6.85469e-10	-2.31606e-10	-1.53601	5.36482e-07	-2.31606e-10	-1.55683	4.59964e-06	-2.31606e-10	-1.65215
59319583	chr20:59319583:G:A	5.00055e-10	-2.31606e-10	-1.8514	4.02631e-07	-2.31606e-10	-1.84385	3.78587e-06	-2.31606e-10	-1.84685
59319634	chr20:59319634:G:A	5.0143e-10	-1.84865	-9.89384e-10	3.95606e-07	-1.86145	-9.89384e-10	3.82579e-06	-1.83636	-9.89384e-10
59319935	chr20:59319935:G:C	1.53626e-09	-2.31606e-10	-0.729012	1.37815e-06	-2.31606e-10	-0.613369	1.89998e-05	-2.31606e-10	-0.233701
59320358	chr20:59320358:T:C	1.3676e-10	-1.91171	-1.23618	1.20462e-07	-1.9085	-1.14203	1.15735e-06	-1.92158	-1.11041
59321176	chr20:59321176:A:G	5.04155e-10	-2.31606e-10	-1.84323	4.10416e-07	-2.31606e-10	-1.8247	3.84695e-06	-2.31606e-10	-1.83085
59321627	chr20:59321627:G:A	7.31704e-10	-1.47074	-9.89384e-10	4.27327e-07	-1.78432	-9.89384e-10	4.6391e-06	-1.64361	-9.89384e-10
59322079	chr20:59322079:C:T	9.60481e-11	-1.86768	-1.63358	7.50676e-08	-1.9205	-1.60298	7.0405e-07	-1.90696	-1.62207
59323212	chr20:59323212:A:T	2.0787e-10	-1.61315	-1.11605	1.95222e-07	-1.5452	-1.02253	2.26874e-06	-1.52607	-0.832838
59323522	chr20:59323522:G:A	5.18944e-10	-1.81432	-9.89384e-10	3.72352e-07	-1.92203	-9.89384e-10	3.98882e-06	-1.79464	-9.89384e-10
59323610	chr20:59323610:G:A	1.87632e-10	-1.66854	-1.16309	1.86192e-07	-1.62076	-0.994328	2.06672e-06	-1.51522	-0.936951
59324068	chr20:59324068:G:A	1.51549e-10	-1.89536	-1.14984	1.26335e-07	-1.89955	-1.10338	1.60557e-06	-1.83905	-0.865606
59325059	chr20:59325059:A:G	5.42768e-10	-2.31606e-10	-1.76943	4.21145e-07	-2.31606e-10	-1.79889	3.94345e-06	-2.31606e-10	-1.80607
59325374	chr20:59325374:C:T	8.45912e-11	-1.85947	-1.76881	6.52177e-08	-1.91916	-1.74497	6.18343e-07	-1.90318	-1.75566
59325471	chr20:59325471:C:T	8.87546e-10	-2.31606e-10	-1.27765	8.13239e-07	-2.31606e-10	-1.14084	7.18551e-06	-2.31606e-10	-1.20606
59327257	chr20:59327257:C:CA	5.1566e-10	-2.31606e-10	-1.82067	4.08687e-07	-2.31606e-10	-1.82892	3.8231e-06	-2.31606e-10	-1.83707
59327482	chr20:59327482:G:A	5.31653e-10	-2.31606e-10	-1.79013	4.22505e-07	-2.31606e-10	-1.79567	3.91366e-06	-2.31606e-10	-1.81366
59327516	chr20:59327516:G:A	8.39248e-10	-1.33361	-9.89384e-10	6.00673e-07	-1.44382	-9.89384e-10	6.04769e-06	-1.37845	-9.89384e-10
59327590	chr20:59327590:G:A	7.45283e-10	-2.31606e-10	-1.45235	6.69394e-07	-2.31606e-10	-1.33549	5.84481e-06	-2.31606e-10	-1.41258
59327719	chr20:59327719:C:T	5.09582e-10	-1.83253	-9.89384e-10	3.94172e-07	-1.86508	-9.89384e-10	3.90238e-06	-1.81654	-9.89384e-10
59327972	chr20:59327972:G:A	6.44005e-10	-2.31606e-10	-1.59841	5.03085e-07	-2.31606e-10	-1.62111	4.36207e-06	-2.31606e-10	-1.70518
59328120	chr20:59328120:C:G	5.17216e-10	-2.31606e-10	-1.81765	4.137e-07	-2.31606e-10	-1.81672	3.88763e-06	-2.31606e-10	-1.82033
59328126	chr20:59328126:C:T	8.42632e-11	-1.84282	-1.78935	6.40775e-08	-1.91455	-1.76722	6.1054e-07	-1.89324	-1.7783
59328134	chr20:59328134:A:G	5.12305e-10	-2.31606e-10	-1.82719	4.14915e-07	-2.31606e-10	-1.81379	4.29179e-06	-2.31606e-10	-1.72143
59328187	chr20:59328187:G:A	8.0869e-10	-2.31606e-10	-1.3707	7.16895e-07	-2.31606e-10	-1.26694	8.75893e-06	-2.31606e-10	-1.00806
59328491	chr20:59328491:T:G	1.72438e-10	-1.88632	-1.02976	1.48212e-07	-1.88013	-0.963095	1.43724e-06	-1.9177	-0.897706
59328817	chr20:59328817:CAT:C	1.20127e-09	-2.31606e-10	-0.974981	1.11035e-06	-2.31606e-10	-0.82944	1.12618e-05	-2.31606e-10	-0.756714
59329400	chr20:59329400:A:G	5.03454e-10	-2.31606e-10	-1.84462	4.49642e-07	-2.31606e-10	-1.73341	4.2851e-06	-2.31606e-10	-1.72299
59329650	chr20:59329650:G:GC	1.76031e-10	-1.91324	-0.982214	1.40086e-07	-1.84295	-1.05666	1.46228e-06	-1.84144	-0.956697
59329664	chr20:59329664:T:G	9.9739e-11	-1.90981	-1.55375	8.11429e-08	-1.83206	-1.61359	8.09712e-07	-1.8315	-1.55771
59329757	chr20:59329757:A:T	1.07535e-09	-2.31606e-10	-1.08571	9.04222e-07	-2.31606e-10	-1.03479	7.88349e-06	-2.31606e-10	-1.11336
59329782	chr20:59329782:T:A	4.0823e-10	-1.42807	-0.62621	2.47177e-07	-1.50135	-0.830412	2.00321e-06	-1.57386	-0.909517
59331069	chr20:59331069:T:TATC	4.72434e-10	-1.90822	-9.89384e-10	3.96671e-07	-1.85876	-9.89384e-10	3.76882e-06	-1.85137	-9.89384e-10
59332062	chr20:59332062:C:T	6.1082e-10	-2.31606e-10	-1.65131	4.45669e-07	-2.31606e-10	-1.74229	4.43515e-06	-2.31606e-10	-1.68857
59332389	chr20:59332389:T:C	5.01428e-10	-2.31606e-10	-1.84866	4.05907e-07	-2.31606e-10	-1.83574	3.79794e-06	-2.31606e-10	-1.84367
59332471	chr20:59332471:T:A	1.55924e-10	-1.22849	-1.78826	1.03727e-07	-1.4459	-1.75421	1.10842e-06	-1.34335	-1.73184
59332626	chr20:59332626:A:C	5.00102e-10	-2.31606e-10	-1.8513	4.0419e-07	-2.31606e-10	-1.83998	3.77298e-06	-2.31606e-10	-1.85027
59332636	chr20:59332636:C:T	5.00183e-10	-2.31606e-10	-1.85114	4.03858e-07	-2.31606e-10	-1.8408	3.77196e-06	-2.31606e-10	-1.85054
59332833	chr20:59332833:T:G	5.04682e-10	-2.31606e-10	-1.84219	4.00239e-07	-2.31606e-10	-1.8498	3.76774e-06	-2.31606e-10	-1.85165
59333343	chr20:59333343:T:C	5.77338e-10	-2.31606e-10	-1.70769	4.7286e-07	-2.31606e-10	-1.68307	4.30344e-06	-2.31606e-10	-1.71872
59333413	chr20:59333413:C:T	5.50778e-10	-2.31606e-10	-1.75478	4.56689e-07	-2.31606e-10	-1.71786	4.12894e-06	-2.31606e-10	-1.76011
59333696	chr20:59333696:C:T	7.32209e-11	-1.922	-1.85064	5.85166e-08	-1.92201	-1.85055	5.56895e-07	-1.91311	-1.8504
59333984	chr20:59333984:G:A	6.83167e-10	-2.31606e-10	-1.53938	5.68814e-07	-2.31606e-10	-1.49831	5.61228e-06	-2.31606e-10	-1.45317
59336400	chr20:59336400:A:T	5.88364e-10	-2.31606e-10	-1.68877	4.55179e-07	-2.31606e-10	-1.72118	4.24486e-06	-2.31606e-10	-1.73242
59336449	chr20:59336449:A:G	5.3487e-10	-2.31606e-10	-1.78409	4.12106e-07	-2.31606e-10	-1.82059	4.00625e-06	-2.31606e-10	-1.79027
59336669	chr20:59336669:A:G	5.40316e-10	-2.31606e-10	-1.77396	4.14866e-07	-2.31606e-10	-1.81391	4.04405e-06	-2.31606e-10	-1.78088
59336687	chr20:59336687:G:A	5.65082e-10	-2.31606e-10	-1.72914	4.3699e-07	-2.31606e-10	-1.76196	4.08465e-06	-2.31606e-10	-1.77089
59336775	chr20:59336775:T:C	5.10715e-10	-2.31606e-10	-1.8303	3.99693e-07	-2.31606e-10	-1.85117	3.79799e-06	-2.31606e-10	-1.84366
59336900	chr20:59336900:T:C	5.2602e-10	-2.31606e-10	-1.80078	4.0806e-07	-2.31606e-10	-1.83045	3.9449e-06	-2.31606e-10	-1.80571
59337121	chr20:59337121:T:G	5.09765e-10	-0.330458	-1.50171	4.72622e-07	-0.119817	-1.56375	3.57961e-06	-0.389187	-1.51369
59337209	chr20:59337209:G:A	5.15495e-10	-2.31606e-10	-1.82099	4.02923e-07	-2.31606e-10	-1.84312	3.86731e-06	-2.31606e-10	-1.82557
59337825	chr20:59337825:T:C	5.21309e-10	-2.31606e-10	-1.80977	4.0712e-07	-2.31606e-10	-1.83276	3.95064e-06	-2.31606e-10	-1.80425
59338340	chr20:59338340:T:C	8.31177e-11	-1.90333	-1.74253	6.1525e-08	-1.91053	-1.8119	5.67488e-07	-1.91834	-1.82633
59340650	chr20:59340650:G:T	4.73947e-10	-1.90502	-9.89384e-10	3.73094e-07	-1.92004	-9.89384e-10	3.51253e-06	-1.92179	-9.89384e-10
59340967	chr20:59340967:G:A	5.10729e-10	-2.31606e-10	-1.83028	4.0696e-07	-2.31606e-10	-1.83315	3.84126e-06	-2.31606e-10	-1.83233
59341302	chr20:59341302:A:G	1.51811e-10	-1.25495	-1.78853	1.42146e-07	-1.05287	-1.83214	1.23235e-06	-1.12506	-1.84414
59341365	chr20:59341365:T:C	5.49437e-10	-2.31606e-10	-1.75722	4.46649e-07	-2.31606e-10	-1.74009	4.3174e-06	-2.31606e-10	-1.71548
59341471	chr20:59341471:T:G	5.62825e-10	-2.31606e-10	-1.73315	4.36272e-07	-2.31606e-10	-1.7636	4.07075e-06	-2.31606e-10	-1.7743
59342388	chr20:59342388:C:T	5.44573e-10	-2.31606e-10	-1.76611	4.44103e-07	-2.31606e-10	-1.74581	4.24604e-06	-2.31606e-10	-1.73214
59342623	chr20:59342623:G:A	6.28276e-10	-2.31606e-10	-1.62314	4.89155e-07	-2.31606e-10	-1.64919	4.53408e-06	-2.31606e-10	-1.66651
59342634	chr20:59342634:T:C	5.93508e-10	-0.906686	-0.77338	6.4446e-07	-0.44651	-0.926944	4.97432e-06	-0.704626	-0.869215
59342873	chr20:59342873:C:T	6.69905e-10	-2.31606e-10	-1.55898	5.18686e-07	-2.31606e-10	-1.59057	4.80139e-06	-2.31606e-10	-1.60922
59342890	chr20:59342890:C:T	6.70608e-10	-2.31606e-10	-1.55793	5.46485e-07	-2.31606e-10	-1.53836	5.28122e-06	-2.31606e-10	-1.51397
59343267	chr20:59343267:G:A	6.90885e-10	-2.31606e-10	-1.52814	5.63551e-07	-2.31606e-10	-1.50761	5.44462e-06	-2.31606e-10	-1.4835
59343273	chr20:59343273:C:G	1.87091e-09	-0.531935	-9.89384e-10	1.41573e-06	-0.586469	-9.89384e-10	1.35036e-05	-0.575172	-9.89384e-10
59343851	chr20:59343851:G:A	3.88516e-10	-0.329708	-1.77407	3.78745e-07	-0.0853644	-1.81964	2.68245e-06	-0.385129	-1.80627
59343938	chr20:59343938:C:T	2.16839e-09	-2.31606e-10	-0.384376	1.63473e-06	-2.31606e-10	-0.442632	1.40967e-05	-2.31606e-10	-0.532192
59343940	chr20:59343940:G:T	6.63706e-10	-2.31606e-10	-1.56828	5.49681e-07	-2.31606e-10	-1.53253	5.30582e-06	-2.31606e-10	-1.50933
59343941	chr20:59343941:C:T	6.55396e-10	-2.31606e-10	-1.58088	5.40619e-07	-2.31606e-10	-1.54915	5.22336e-06	-2.31606e-10	-1.52499
59344391	chr20:59344391:G:C	4.72815e-10	-1.90741	-9.89384e-10	3.94242e-07	-1.8649	-9.89384e-10	3.65468e-06	-1.88212	-9.89384e-10
59344662	chr20:59344662:T:C	5.06468e-10	-2.31606e-10	-1.83865	4.25311e-07	-2.31606e-10	-1.78905	3.86174e-06	-2.31606e-10	-1.82701
59344739	chr20:59344739:T:C	5.00163e-10	-2.31606e-10	-1.85118	4.06914e-07	-2.31606e-10	-1.83326	3.77536e-06	-2.31606e-10	-1.84963
59345243	chr20:59345243:T:C	9.25093e-11	-1.69972	-1.83909	7.92092e-08	-1.65621	-1.81356	7.08091e-07	-1.71905	-1.80426
59345502	chr20:59345502:G:A	2.98702e-10	-1.55887	-0.807798	3.64879e-07	-1.17722	-0.765077	3.74161e-06	-1.46389	-0.394725
59345711	chr20:59345711:A:G	4.71413e-10	-1.91038	-9.89384e-10	4.79435e-07	-1.66926	-9.89384e-10	3.54144e-06	-1.9136	-9.89384e-10
59345784	chr20:59345784:A:T	5.13053e-10	-2.31606e-10	-1.82574	4.37008e-07	-2.31606e-10	-1.76192	3.92606e-06	-2.31606e-10	-1.81049
59345828	chr20:59345828:A:G	4.99937e-10	-2.31606e-10	-1.85163	4.0479e-07	-2.31606e-10	-1.8385	3.77615e-06	-2.31606e-10	-1.84942
59346478	chr20:59346478:T:C	5.00039e-10	-2.31606e-10	-1.85143	3.99679e-07	-2.31606e-10	-1.85121	3.78503e-06	-2.31606e-10	-1.84708
59346511	chr20:59346511:T:C	8.79577e-11	-1.73868	-1.85058	7.47763e-08	-1.68987	-1.83749	6.65009e-07	-1.75231	-1.83377
59346993	chr20:59346993:G:A	5.18873e-10	-2.31606e-10	-1.81446	4.26721e-07	-2.31606e-10	-1.78574	4.03365e-06	-2.31606e-10	-1.78346
59347053	chr20:59347053:T:C	8.18105e-10	-2.31606e-10	-1.35912	6.14249e-07	-2.31606e-10	-1.42147	5.86176e-06	-2.31606e-10	-1.40968
59347112	chr20:59347112:G:A	5.08085e-10	-2.31606e-10	-1.83547	3.99516e-07	-2.31606e-10	-1.85161	3.78915e-06	-2.31606e-10	-1.84599
59347491	chr20:59347491:G:A	5.00721e-10	-2.31606e-10	-1.85007	4.00314e-07	-2.31606e-10	-1.84962	3.77482e-06	-2.31606e-10	-1.84978
59347701	chr20:59347701:G:A	5.31873e-10	-2.31606e-10	-1.78971	4.40655e-07	-2.31606e-10	-1.7536	4.16778e-06	-2.31606e-10	-1.75075
59347798	chr20:59347798:G:A	5.69687e-10	-2.31606e-10	-1.72103	5.08231e-07	-2.31606e-10	-1.61093	4.44649e-06	-2.31606e-10	-1.68602
59347951	chr20:59347951:T:C	5.1493e-10	-2.31606e-10	-1.82208	4.2243e-07	-2.31606e-10	-1.79584	3.99268e-06	-2.31606e-10	-1.79367
59348231	chr20:59348231:A:G	5.60145e-10	-2.31606e-10	-1.73792	4.52364e-07	-2.31606e-10	-1.72738	4.02203e-06	-2.31606e-10	-1.78634
59348540	chr20:59348540:C:T	5.24809e-10	-2.31606e-10	-1.80308	4.20822e-07	-2.31606e-10	-1.79966	3.87749e-06	-2.31606e-10	-1.82294
59348707	chr20:59348707:C:A	4.99929e-10	-2.31606e-10	-1.85165	4.04923e-07	-2.31606e-10	-1.83817	3.77667e-06	-2.31606e-10	-1.84929
59348871	chr20:59348871:T:A	7.48106e-11	-1.90154	-1.84961	6.21148e-08	-1.8834	-1.82949	5.74465e-07	-1.91522	-1.81723
59348951	chr20:59348951:T:C	2.90428e-10	-1.29238	-1.10238	3.43196e-07	-0.833242	-1.17032	2.86582e-06	-1.1858	-0.939475
59349086	chr20:59349086:G:A	5.12815e-10	-2.31606e-10	-1.8262	4.20146e-07	-2.31606e-10	-1.80126	3.96998e-06	-2.31606e-10	-1.79937
59349299	chr20:59349299:G:A	7.74992e-11	-1.8857	-1.83015	6.53169e-08	-1.84006	-1.82255	6.47126e-07	-1.80525	-1.8081
59349505	chr20:59349505:A:G	5.11333e-10	-2.31606e-10	-1.82909	4.18138e-07	-2.31606e-10	-1.80606	3.95061e-06	-2.31606e-10	-1.80426
59349554	chr20:59349554:G:A	8.44245e-10	-1.32767	-9.89384e-10	8.82867e-07	-1.05869	-9.89384e-10	7.94838e-06	-1.10516	-9.89384e-10
59349769	chr20:59349769:A:C	1.06971e-10	-1.91601	-1.47755	9.03477e-08	-1.91179	-1.42641	8.70471e-07	-1.92186	-1.39499
59350050	chr20:59350050:C:A	5.01137e-10	-2.31606e-10	-1.84924	4.01393e-07	-2.31606e-10	-1.84692	3.76772e-06	-2.31606e-10	-1.85166
59350548	chr20:59350548:C:T	9.63533e-11	-1.88599	-1.61211	8.19999e-08	-1.77335	-1.6618	7.27328e-07	-1.85363	-1.64288
59350637	chr20:59350637:A:T	1.65787e-09	-0.652826	-9.89384e-10	1.25375e-06	-0.707975	-9.89384e-10	1.18962e-05	-0.701909	-9.89384e-10
59350780	chr20:59350780:C:G	6.6307e-10	-2.31606e-10	-1.56923	6.35881e-07	-2.31606e-10	-1.38686	5.67244e-06	-2.31606e-10	-1.44251
59351036	chr20:59351036:G:A	1.10093e-09	-2.31606e-10	-1.06221	9.63788e-07	-2.31606e-10	-0.970995	8.74288e-06	-2.31606e-10	-1.00989
59351469	chr20:59351469:C:G	5.02229e-10	-2.31606e-10	-1.84706	4.04324e-07	-2.31606e-10	-1.83965	3.81671e-06	-2.31606e-10	-1.83874
59351470	chr20:59351470:C:T	5.02124e-10	-2.31606e-10	-1.84727	4.04185e-07	-2.31606e-10	-1.83999	3.8154e-06	-2.31606e-10	-1.83909
59351685	chr20:59351685:C:T	2.13286e-10	-1.52978	-1.1737	2.63149e-07	-1.13767	-1.13147	2.49328e-06	-1.43222	-0.832315
59351713	chr20:59351713:A:G	7.57977e-11	-1.89031	-1.84774	5.92622e-08	-1.90938	-1.85052	5.83995e-07	-1.87008	-1.84592
59351917	chr20:59351917:G:A	7.9335e-11	-1.88536	-1.80707	6.68219e-08	-1.84179	-1.79805	6.67458e-07	-1.80549	-1.77692
59352234	chr20:59352234:C:T	5.53437e-10	-2.31606e-10	-1.74997	4.37646e-07	-2.31606e-10	-1.76046	3.98629e-06	-2.31606e-10	-1.79527
59352379	chr20:59352379:C:T	3.44403e-10	-0.532759	-1.69154	3.22022e-07	-0.316701	-1.75055	2.34184e-06	-0.597576	-1.72962
59352925	chr20:59352925:C:G	5.01053e-10	-2.31606e-10	-1.8494	4.01277e-07	-2.31606e-10	-1.84721	3.76778e-06	-2.31606e-10	-1.85164
59353008	chr20:59353008:G:A	5.57977e-10	-2.31606e-10	-1.7418	4.41048e-07	-2.31606e-10	-1.75271	4.01078e-06	-2.31606e-10	-1.78914
59353045	chr20:59353045:G:T	8.04344e-11	-1.87021	-1.80847	6.85498e-08	-1.81776	-1.79654	6.81727e-07	-1.77807	-1.78319
59353052	chr20:59353052:C:G	5.01044e-10	-2.31606e-10	-1.84942	4.01289e-07	-2.31606e-10	-1.84719	3.76779e-06	-2.31606e-10	-1.85164
59353210	chr20:59353210:A:G	7.44912e-11	-1.91806	-1.83737	6.21979e-08	-1.90983	-1.80172	5.90179e-07	-1.92203	-1.78343
59353333	chr20:59353333:A:C	7.33129e-11	-1.92105	-1.85033	5.86374e-08	-1.9219	-1.8486	5.59476e-07	-1.91266	-1.84622
59353611	chr20:59353611:G:A	8.74413e-10	-2.31606e-10	-1.29256	7.18798e-07	-2.31606e-10	-1.26429	7.02186e-06	-2.31606e-10	-1.2291
59354339	chr20:59354339:G:A	8.02316e-11	-1.8944	-1.7868	6.43104e-08	-1.88435	-1.7938	5.75297e-07	-1.91403	-1.81697
59354369	chr20:59354369:C:A	5.28559e-10	-2.31606e-10	-1.79596	4.32135e-07	-2.31606e-10	-1.77313	4.08442e-06	-2.31606e-10	-1.77095
59354595	chr20:59354595:G:A	5.064e-10	-2.31606e-10	-1.83879	4.20808e-07	-2.31606e-10	-1.79969	3.87043e-06	-2.31606e-10	-1.82476
59354937	chr20:59354937:G:A	5.63256e-10	-1.175	-0.557377	6.8491e-07	-0.680659	-0.63192	6.02813e-06	-1.05703	-0.324664
59356968	chr20:59356968:G:A	8.14018e-11	-1.89973	-1.76699	6.92558e-08	-1.86153	-1.74253	6.82577e-07	-1.83333	-1.72668
59357304	chr20:59357304:T:G	1.00878e-09	-2.31606e-10	-1.14962	6.40264e-07	-2.31606e-10	-1.37999	5.4176e-06	-2.31606e-10	-1.48848
59357711	chr20:59357711:A:G	2.52964e-09	-0.230282	-9.89384e-10	1.86979e-06	-0.308285	-9.89384e-10	1.79373e-05	-0.291246	-9.89384e-10
59357894	chr20:59357894:G:A	1.31792e-10	-1.33323	-1.85166	1.17335e-07	-1.23757	-1.83927	1.05216e-06	-1.28458	-1.84271
59358096	chr20:59358096:G:A	5.18945e-10	-2.31606e-10	-1.81432	4.38972e-07	-2.31606e-10	-1.75743	3.99944e-06	-2.31606e-10	-1.79198
59358741	chr20:59358741:C:T	1.39739e-08	-2.31606e-10	1.47883	1.8118e-05	-2.31606e-10	1.96279	0.000172767	-2.31606e-10	1.97381
59359287	chr20:59359287:A:G	1.40387e-10	-1.40494	-1.71677	9.30053e-08	-1.54009	-1.76912	1.04093e-06	-1.35011	-1.78791
59359425	chr20:59359425:G:A	8.66447e-10	-2.31606e-10	-1.30171	7.02485e-07	-2.31606e-10	-1.28724	6.42918e-06	-2.31606e-10	-1.31728
59359746	chr20:59359746:C:T	4.74662e-10	-1.90351	-9.89384e-10	3.72408e-07	-1.92188	-9.89384e-10	3.54577e-06	-1.91237	-9.89384e-10
59360011	chr20:59360011:A:G	3.17019e-10	-0.466207	-1.84095	3.86845e-07	-0.0506397	-1.8332	2.58812e-06	-0.387375	-1.83982
59360445	chr20:59360445:C:G	5.17525e-10	-2.31606e-10	-1.81706	4.22678e-07	-2.31606e-10	-1.79526	3.98791e-06	-2.31606e-10	-1.79486
59360884	chr20:59360884:G:A	2.68253e-10	-0.654432	-1.81975	1.89183e-07	-0.769783	-1.82937	2.04172e-06	-0.6642	-1.80014
59360984	chr20:59360984:T:C	2.12211e-09	-2.31606e-10	-0.405949	1.51665e-06	-2.31606e-10	-0.517606	1.55452e-05	-2.31606e-10	-0.434378
59361249	chr20:59361249:C:CA	2.31052e-09	0.723962	-1.04485	2.25346e-06	1.05989	-1.18153	1.36268e-05	0.581709	-1.1478
59361348	chr20:59361348:A:T	7.3465e-10	-0.640061	-0.82666	3.84928e-07	-0.784802	-1.10401	3.55367e-06	-0.880782	-1.02937
59361506	chr20:59361506:T:A	1.86252e-10	-1.33422	-1.5048	1.62578e-07	-1.38653	-1.36418	1.44913e-06	-1.45314	-1.35403
59362075	chr20:59362075:G:A	5.11109e-10	-2.31606e-10	-1.82953	4.09254e-07	-2.31606e-10	-1.82753	3.8672e-06	-2.31606e-10	-1.8256
59362106	chr20:59362106:T:G	5.17644e-10	-2.31606e-10	-1.81683	4.15175e-07	-2.31606e-10	-1.81317	3.91648e-06	-2.31606e-10	-1.81294
59362553	chr20:59362553:C:T	9.5352e-10	-0.968016	-0.237939	8.46768e-07	-0.753459	-0.346981	6.15061e-06	-1.0225	-0.33908
59362677	chr20:59362677:G:A	2.41236e-10	-1.0843	-1.49604	2.14422e-07	-0.930149	-1.54377	1.70285e-06	-1.1084	-1.53742
59362714	chr20:59362714:T:A	1.71298e-10	-1.89292	-1.02979	1.46651e-07	-1.77957	-1.07425	1.18284e-06	-1.86283	-1.14737
59363177	chr20:59363177:C:T	6.25485e-10	-2.31606e-10	-1.62759	4.12497e-07	-2.31606e-10	-1.81964	3.9118e-06	-2.31606e-10	-1.81413
59363221	chr20:59363221:A:G	3.62572e-09	-1.01483	1.14453	2.3691e-06	-0.868462	0.796861	2.23094e-05	-1.05221	0.97909
59363228	chr20:59363228:T:C	3.16187e-09	-2.31606e-10	-0.00719827	2.16265e-06	-2.31606e-10	-0.162777	2.4039e-05	-2.31606e-10	0.00154625
59363367	chr20:59363367:C:T	1.06854e-10	-1.80552	-1.58913	1.06588e-07	-1.60174	-1.57115	8.64466e-07	-1.82822	-1.49556
59363760	chr20:59363760:A:G	1.99956e-08	-2.31606e-10	1.83715	1.32625e-05	-2.31606e-10	1.65083	0.000162419	-2.31606e-10	1.91205
59364147	chr20:59364147:C:T	2.16891e-10	-1.40966	-1.27707	1.40261e-07	-1.4508	-1.44757	1.15902e-06	-1.6053	-1.42526
59364214	chr20:59364214:C:T	6.84481e-10	-2.31606e-10	-1.53745	5.31906e-07	-2.31606e-10	-1.5654	4.69397e-06	-2.31606e-10	-1.63185
59364316	chr20:59364316:T:A	1.61744e-09	-0.777716	0.100203	1.61691e-06	-0.4425	-0.0110957	1.05373e-05	-0.776037	-0.0471697
59364437	chr20:59364437:C:T	4.67435e-10	-1.91885	-9.89384e-10	3.76571e-07	-1.91076	-9.89384e-10	3.52356e-06	-1.91866	-9.89384e-10
59364479	chr20:59364479:T:C	7.66597e-09	0.878431	-9.89384e-10	8.92964e-06	1.25526	-9.89384e-10	7.13629e-05	1.08965	-9.89384e-10
59365022	chr20:59365022:C:T	4.76945e-10	-1.89871	-9.89384e-10	3.82774e-07	-1.89442	-9.89384e-10	3.58903e-06	-1.90025	-9.89384e-10
59365467	chr20:59365467:G:A	4.77412e-10	-1.89774	-9.89384e-10	3.94186e-07	-1.86504	-9.89384e-10	3.56479e-06	-1.90702	-9.89384e-10
59365614	chr20:59365614:C:T	5.44996e-10	-2.31606e-10	-1.76534	4.15847e-07	-2.31606e-10	-1.81155	3.95486e-06	-2.31606e-10	-1.80318
59365687	chr20:59365687:G:A	5.10479e-10	-2.31606e-10	-1.83077	4.0087e-07	-2.31606e-10	-1.84823	3.82155e-06	-2.31606e-10	-1.83747
59365729	chr20:59365729:G:A	8.72022e-10	-2.31606e-10	-1.2953	7.1807e-07	-2.31606e-10	-1.2653	7.22016e-06	-2.31606e-10	-1.20125
59365905	chr20:59365905:C:T	4.67188e-10	-1.91938	-9.89384e-10	3.73575e-07	-1.91875	-9.89384e-10	3.62745e-06	-1.8896	-9.89384e-10
59366147	chr20:59366147:G:A	5.00545e-10	-2.31606e-10	-1.85042	4.02611e-07	-2.31606e-10	-1.8439	3.82733e-06	-2.31606e-10	-1.83596
59366167	chr20:59366167:C:T	1.93513e-09	-0.498184	-9.89384e-10	1.684e-06	-0.412939	-9.89384e-10	1.27936e-05	-0.629183	-9.89384e-10
59366358	chr20:59366358:A:G	3.17809e-10	-1.90483	-0.39984	1.91977e-07	-1.91788	-0.666616	1.68809e-06	-1.90691	-0.747623
59366637	chr20:59366637:C:T	8.57684e-10	-0.610552	-0.701328	7.66513e-07	-0.504962	-0.695053	7.69837e-06	-0.443363	-0.693759
59367152	chr20:59367152:A:G	1.2525e-10	-1.41804	-1.81776	9.90395e-08	-1.50401	-1.74234	8.43448e-07	-1.57693	-1.77146
59367198	chr20:59367198:T:TAA	5.03535e-10	-2.31606e-10	-1.84446	4.03324e-07	-2.31606e-10	-1.84213	3.80851e-06	-2.31606e-10	-1.84089
59367447	chr20:59367447:T:A	7.49388e-10	-2.31606e-10	-1.44686	6.16758e-07	-2.31606e-10	-1.41739	6.09582e-06	-2.31606e-10	-1.37053
59367685	chr20:59367685:C:T	1.13403e-09	0.804431	-1.83701	1.61568e-06	1.38994	-1.84429	1.02985e-05	0.998261	-1.8444
59367686	chr20:59367686:C:T	1.3792e-10	-1.34586	-1.79359	1.10531e-07	-1.43147	-1.70509	9.26803e-07	-1.52	-1.73414
59368222	chr20:59368222:G:C	7.34014e-10	-1.46759	-9.89384e-10	6.01059e-07	-1.44317	-9.89384e-10	5.11447e-06	-1.54606	-9.89384e-10
59368365	chr20:59368365:G:A	4.76307e-10	-1.90005	-9.89384e-10	3.91794e-07	-1.87113	-9.89384e-10	3.5599e-06	-1.9084	-9.89384e-10
59368392	chr20:59368392:T:C	1.4822e-10	-1.27895	-1.78847	1.10894e-07	-1.36413	-1.76916	9.56792e-07	-1.46065	-1.76164
59368570	chr20:59368570:C:T	2.68225e-10	-1.78625	-0.688043	2.19944e-07	-1.59438	-0.854117	1.66636e-06	-1.81386	-0.853624
59369269	chr20:59369269:T:A	9.3031e-11	-1.90838	-1.6248	8.30171e-08	-1.85245	-1.57038	7.62385e-07	-1.87307	-1.57636
59369315	chr20:59369315:A:G	1.59672e-10	-1.30979	-1.68321	1.30887e-07	-1.40229	-1.56525	1.1156e-06	-1.48597	-1.58277
59369478	chr20:59369478:C:T	1.79654e-10	-1.50725	-1.36783	1.35958e-07	-1.57147	-1.35805	1.32121e-06	-1.58684	-1.31275
59370058	chr20:59370058:A:G	7.57167e-11	-1.88751	-1.85161	6.68164e-08	-1.78826	-1.85166	5.98797e-07	-1.83958	-1.85138
59370102	chr20:59370102:T:C	9.35596e-11	-1.92152	-1.606	7.42473e-08	-1.88249	-1.65197	6.47689e-07	-1.92083	-1.69165
59370239	chr20:59370239:A:G	9.52698e-11	-1.90534	-1.60406	8.65907e-08	-1.92041	-1.46026	8.29142e-07	-1.91173	-1.45377
59370273	chr20:59370273:A:C	1.2583e-10	-1.91202	-1.31917	1.05083e-07	-1.92199	-1.26512	1.03119e-06	-1.91983	-1.22759
59370474	chr20:59370474:G:A	8.4117e-11	-1.81493	-1.81897	6.7605e-08	-1.84775	-1.78043	6.41303e-07	-1.83046	-1.79192
59370563	chr20:59370563:C:A	1.1361e-10	-1.6966	-1.63675	1.01871e-07	-1.66341	-1.55475	8.79238e-07	-1.72442	-1.58241
59370565	chr20:59370565:T:C	1.85522e-09	0.372324	-0.912683	1.53236e-06	0.57066	-1.07796	1.21631e-05	0.377508	-1.05723
59370629	chr20:59370629:A:G	1.32885e-10	-1.38761	-1.78903	1.23992e-07	-1.20286	-1.81879	1.13e-06	-1.23221	-1.82371
59370675	chr20:59370675:T:C	3.1063e-10	-0.919731	-1.40778	1.81644e-07	-1.28473	-1.35509	2.60545e-06	-0.929041	-1.29148
59370802	chr20:59370802:T:C	4.47989e-10	-0.242125	-1.71922	2.29299e-07	-0.710517	-1.69632	3.58989e-06	-0.253094	-1.64691
59370989	chr20:59370989:T:TAGAGCA	5.13854e-10	-2.31606e-10	-1.82418	4.01966e-07	-2.31606e-10	-1.8455	3.84703e-06	-2.31606e-10	-1.83083
59371290	chr20:59371290:G:A	5.64299e-10	-2.31606e-10	-1.73053	4.48617e-07	-2.31606e-10	-1.7357	4.30377e-06	-2.31606e-10	-1.71864
59371629	chr20:59371629:C:T	1.92405e-09	-2.31606e-10	-0.503928	1.5798e-06	-2.31606e-10	-0.476814	1.64761e-05	-2.31606e-10	-0.37622
59372006	chr20:59372006:GGT:G	5.02243e-10	-2.31606e-10	-1.84703	4.01533e-07	-2.31606e-10	-1.84658	3.79316e-06	-2.31606e-10	-1.84493
59372325	chr20:59372325:G:A	1.02905e-10	-1.79554	-1.63677	7.72038e-08	-1.78211	-1.71331	7.56124e-07	-1.71801	-1.73967
59372767	chr20:59372767:G:A	8.79382e-11	-1.73962	-1.84986	6.94714e-08	-1.75008	-1.85088	6.62579e-07	-1.73842	-1.85133
59373718	chr20:59373718:G:A	8.49174e-11	-1.80199	-1.82245	6.52534e-08	-1.866	-1.79758	6.13775e-07	-1.85774	-1.80852
59374557	chr20:59374557:C:T	5.53482e-10	-1.74989	-9.89384e-10	4.11901e-07	-1.82108	-9.89384e-10	4.02273e-06	-1.78617	-9.89384e-10
59375567	chr20:59375567:A:G	1.42763e-10	-1.78866	-1.31626	1.19757e-07	-1.86275	-1.19365	1.22174e-06	-1.76089	-1.21696
59375632	chr20:59375632:C:T	6.98386e-10	-1.51734	-9.89384e-10	6.87856e-07	-1.30829	-9.89384e-10	5.96307e-06	-1.39255	-9.89384e-10
59375931	chr20:59375931:A:G	1.73458e-08	1.59542	0.0995677	1.44388e-05	1.7243	0.011511	0.000112979	1.40078	0.148298
59375978	chr20:59375978:AT:A	1.48658e-10	-1.38703	-1.67744	1.67245e-07	-1.07889	-1.64352	1.3389e-06	-1.23526	-1.65102
59376111	chr20:59376111:C:T	4.76487e-10	-1.89968	-9.89384e-10	3.97129e-07	-1.85761	-9.89384e-10	3.66727e-06	-1.87868	-9.89384e-10
59376225	chr20:59376225:C:T	4.75641e-10	-1.90145	-9.89384e-10	3.75869e-07	-1.91263	-9.89384e-10	3.56957e-06	-1.90569	-9.89384e-10
59376997	chr20:59376997:C:T	8.1414e-11	-1.91455	-1.75201	6.94939e-08	-1.88347	-1.71716	6.81639e-07	-1.86904	-1.69235
59377140	chr20:59377140:G:T	6.59558e-10	-1.57455	-9.89384e-10	6.05722e-07	-1.43545	-9.89384e-10	5.43926e-06	-1.48449	-9.89384e-10
59377348	chr20:59377348:G:T	1.14108e-10	-1.86155	-1.46742	1.04378e-07	-1.79338	-1.40047	1.0518e-06	-1.76841	-1.35921
59377404	chr20:59377404:C:T	9.40575e-11	-1.90341	-1.6188	8.23824e-08	-1.85964	-1.57085	8.13057e-07	-1.84149	-1.54359
59377424	chr20:59377424:C:T	1.52021e-10	-1.41556	-1.62653	9.74185e-08	-1.71103	-1.55182	1.24987e-06	-1.43801	-1.51708
59377447	chr20:59377447:T:C	9.98981e-11	-1.66417	-1.7978	7.27265e-08	-1.74652	-1.80864	7.14674e-07	-1.69985	-1.8142
59377574	chr20:59377574:A:T	3.04573e-10	-1.66546	-0.681748	1.96362e-07	-1.78815	-0.773761	1.81598e-06	-1.74818	-0.83333
59377818	chr20:59377818:T:C	1.47264e-09	-2.31606e-10	-0.771305	1.03736e-06	-2.31606e-10	-0.897434	1.16918e-05	-2.31606e-10	-0.719245
59378108	chr20:59378108:C:T	1.1953e-10	-1.58475	-1.6978	7.46959e-08	-1.77002	-1.75842	7.61603e-07	-1.67902	-1.77144
59378329	chr20:59378329:G:A	4.76152e-10	-1.90038	-9.89384e-10	3.76611e-07	-1.91065	-9.89384e-10	3.53929e-06	-1.9142	-9.89384e-10
59378653	chr20:59378653:A:C	2.64987e-09	-2.31606e-10	-0.183848	2.2095e-06	-2.31606e-10	-0.141346	1.63347e-05	-2.31606e-10	-0.384836
59378853	chr20:59378853:A:G	1.54609e-09	-2.31606e-10	-0.722631	1.24748e-06	-2.31606e-10	-0.712987	9.68537e-06	-2.31606e-10	-0.907514
59379490	chr20:59379490:C:T	5.00467e-10	-1.85057	-9.89384e-10	3.85257e-07	-1.88796	-9.89384e-10	3.71045e-06	-1.86698	-9.89384e-10
59379609	chr20:59379609:C:T	4.91146e-10	-1.86937	-9.89384e-10	4.21534e-07	-1.79797	-9.89384e-10	3.81337e-06	-1.83962	-9.89384e-10
59380145	chr20:59380145:T:C	5.17904e-10	-1.81633	-9.89384e-10	4.24459e-07	-1.79105	-9.89384e-10	3.93838e-06	-1.80736	-9.89384e-10
59380172	chr20:59380172:A:G	1.33671e-09	-1.88317	1.01502	1.09225e-06	-1.81238	0.966515	1.21868e-05	-1.79619	1.11841
59380534	chr20:59380534:A:G	4.48227e-09	-2.31606e-10	0.34177	3.91404e-06	-2.31606e-10	0.430457	3.01584e-05	-2.31606e-10	0.228332
59380977	chr20:59380977:C:T	4.79884e-10	-1.89257	-9.89384e-10	3.91168e-07	-1.87273	-9.89384e-10	3.62252e-06	-1.89096	-9.89384e-10
59381028	chr20:59381028:G:A	1.53109e-10	-1.91527	-1.1197	1.31756e-07	-1.91877	-1.04215	1.16055e-06	-1.91832	-1.11091
59381228	chr20:59381228:G:A	1.86095e-09	-0.537273	-9.89384e-10	1.67881e-06	-0.416025	-9.89384e-10	1.53183e-05	-0.449083	-9.89384e-10
59381398	chr20:59381398:A:G	1.505e-10	-1.91017	-1.14198	1.22593e-07	-1.91323	-1.11976	1.12049e-06	-1.91416	-1.1502
59381801	chr20:59381801:C:G	5.66829e-10	-2.31606e-10	-1.72606	4.86287e-07	-2.31606e-10	-1.65507	4.4907e-06	-2.31606e-10	-1.67612
59381818	chr20:59381818:A:G	5.46152e-10	-1.76322	-9.89384e-10	4.27174e-07	-1.78467	-9.89384e-10	3.94284e-06	-1.80623	-9.89384e-10
59381880	chr20:59381880:C:T	1.5427e-10	-1.2187	-1.80871	1.11931e-07	-1.31472	-1.80926	1.26539e-06	-1.11955	-1.8232
59381966	chr20:59381966:C:T	9.28875e-11	-1.85138	-1.68334	7.47996e-08	-1.84537	-1.68169	7.29697e-07	-1.82798	-1.66528
59382183	chr20:59382183:T:C	1.93156e-10	-1.00697	-1.79565	1.59719e-07	-0.98742	-1.78103	1.33765e-06	-1.07968	-1.80753
59382217	chr20:59382217:T:G	1.40787e-10	-1.50342	-1.61544	1.13862e-07	-1.52431	-1.58257	9.19722e-07	-1.63033	-1.63148
59382502	chr20:59382502:G:A	5.87879e-09	-2.31606e-10	0.612991	4.06551e-06	-2.31606e-10	0.468428	3.99431e-05	-2.31606e-10	0.509325
59382526	chr20:59382526:C:T	1.30265e-10	-1.50275	-1.69379	1.01314e-07	-1.4868	-1.73684	9.27525e-07	-1.50249	-1.75087
59382755	chr20:59382755:T:C	1.06237e-09	-2.31606e-10	-1.09786	7.71235e-07	-2.31606e-10	-1.19387	7.15572e-06	-2.31606e-10	-1.21022
59382908	chr20:59382908:G:T	4.19071e-09	0.274511	-9.89384e-10	7.27683e-06	1.05058	-9.89384e-10	2.75551e-05	0.138058	-9.89384e-10
59382942	chr20:59382942:C:T	5.35976e-10	-2.31606e-10	-1.78203	4.26828e-07	-2.31606e-10	-1.78549	3.9887e-06	-2.31606e-10	-1.79467
59383204	chr20:59383204:T:C	5.81344e-10	-1.70077	-9.89384e-10	4.86386e-07	-1.65486	-9.89384e-10	4.29727e-06	-1.72015	-9.89384e-10
59385402	chr20:59385402:A:G	8.89537e-10	-2.31606e-10	-1.27541	7.35287e-07	-2.31606e-10	-1.24161	6.99646e-06	-2.31606e-10	-1.23273
59385449	chr20:59385449:T:C	9.20885e-10	-1.24078	-9.89384e-10	8.19104e-07	-1.13366	-9.89384e-10	6.75695e-06	-1.26756	-9.89384e-10
59385634	chr20:59385634:T:C	5.09331e-10	-1.83302	-9.89384e-10	4.18886e-07	-1.80427	-9.89384e-10	3.70376e-06	-1.86878	-9.89384e-10
59386517	chr20:59386517:A:G	1.64605e-10	-1.1692	-1.79337	1.7313e-07	-0.915537	-1.77229	1.23107e-06	-1.20071	-1.76954
59387109	chr20:59387109:A:C	5.00159e-10	-2.31606e-10	-1.85119	3.99527e-07	-2.31606e-10	-1.85159	3.76769e-06	-2.31606e-10	-1.85167
59387116	chr20:59387116:G:A	5.02214e-10	-2.31606e-10	-1.84709	4.01213e-07	-2.31606e-10	-1.84737	3.77386e-06	-2.31606e-10	-1.85003
59387135	chr20:59387135:C:T	8.07501e-11	-1.84326	-1.8315	7.71579e-08	-1.66212	-1.83389	5.89352e-07	-1.86825	-1.83861
59387184	chr20:59387184:C:T	4.17839e-09	-2.31606e-10	0.271566	2.74251e-06	-2.31606e-10	0.074762	2.78978e-05	-2.31606e-10	0.150418
59387212	chr20:59387212:C:T	7.52374e-10	-2.31606e-10	-1.44288	5.82461e-07	-2.31606e-10	-1.4746	5.90029e-06	-2.31606e-10	-1.40313
59387234	chr20:59387234:G:A	9.87142e-10	-2.31606e-10	-1.1713	7.80073e-07	-2.31606e-10	-1.18248	7.39511e-06	-2.31606e-10	-1.17731
59387688	chr20:59387688:G:A	7.60876e-10	-1.43165	-9.89384e-10	5.14643e-07	-1.59839	-9.89384e-10	4.60337e-06	-1.65134	-9.89384e-10
59388220	chr20:59388220:C:T	1.00038e-10	-1.84772	-1.61284	1.00751e-07	-1.58586	-1.64336	7.42696e-07	-1.86689	-1.6087
59388237	chr20:59388237:C:T	3.6157e-09	-2.31606e-10	0.126924	2.38895e-06	-2.31606e-10	-0.0632588	2.44549e-05	-2.31606e-10	0.0186987
59389037	chr20:59389037:G:A	2.13868e-10	-1.49775	-1.20301	1.87891e-07	-1.36523	-1.24077	1.54776e-06	-1.50532	-1.236
59389293	chr20:59389293:G:A	6.43406e-10	-2.31606e-10	-1.59934	4.84978e-07	-2.31606e-10	-1.65776	4.59103e-06	-2.31606e-10	-1.65403
59389807	chr20:59389807:C:T	4.8801e-10	-1.87578	-9.89384e-10	3.99504e-07	-1.85164	-9.89384e-10	3.6632e-06	-1.87979	-9.89384e-10
59389821	chr20:59389821:G:A	1.3397e-08	1.43667	-9.89384e-10	9.69606e-06	1.33761	-9.89384e-10	0.00011632	1.57821	-9.89384e-10
59389905	chr20:59389905:A:G	5.00288e-10	-2.31606e-10	-1.85093	3.99827e-07	-2.31606e-10	-1.85083	3.76784e-06	-2.31606e-10	-1.85163
59389910	chr20:59389910:C:T	5.15442e-10	-1.82109	-9.89384e-10	4.13885e-07	-1.81628	-9.89384e-10	4.01648e-06	-1.78773	-9.89384e-10
59390119	chr20:59390119:A:G	7.40429e-10	-2.31606e-10	-1.45889	5.73432e-07	-2.31606e-10	-1.49023	5.79676e-06	-2.31606e-10	-1.42083
59390163	chr20:59390163:C:A	1.47044e-10	-1.44948	-1.62591	1.2142e-07	-1.36947	-1.67314	1.048e-06	-1.45449	-1.67676
59390578	chr20:59390578:G:A	5.29991e-10	-2.31606e-10	-1.79325	4.19722e-07	-2.31606e-10	-1.80227	3.9251e-06	-2.31606e-10	-1.81074
59391012	chr20:59391012:A:G	2.81761e-09	-2.31606e-10	-0.122471	2.07011e-06	-2.31606e-10	-0.206509	2.05802e-05	-2.31606e-10	-0.153798
59391556	chr20:59391556:C:T	5.15001e-10	-2.31606e-10	-1.82195	4.07039e-07	-2.31606e-10	-1.83296	3.85189e-06	-2.31606e-10	-1.82957
59391621	chr20:59391621:G:T	8.27349e-09	-2.31606e-10	0.954696	5.884e-06	-2.31606e-10	0.838125	5.84471e-05	-2.31606e-10	0.889992
59391955	chr20:59391955:C:G	9.57984e-09	-2.31606e-10	1.1013	6.8116e-06	-2.31606e-10	0.984516	6.84981e-05	-2.31606e-10	1.04868
59391987	chr20:59391987:A:G	6.10747e-10	-2.31606e-10	-1.65143	4.83432e-07	-2.31606e-10	-1.66096	4.72768e-06	-2.31606e-10	-1.6247
59392668	chr20:59392668:A:G	4.87107e-10	-1.87763	-9.89384e-10	3.96523e-07	-1.85913	-9.89384e-10	3.65097e-06	-1.88314	-9.89384e-10
59392717	chr20:59392717:A:AT	8.79642e-10	-1.2866	-9.89384e-10	8.98417e-07	-1.04123	-9.89384e-10	7.37151e-06	-1.18051	-9.89384e-10
59392851	chr20:59392851:A:G	1.58925e-09	-2.31606e-10	-0.695099	1.10467e-06	-2.31606e-10	-0.834562	1.07225e-05	-2.31606e-10	-0.805787
59392883	chr20:59392883:T:C	1.02404e-10	-1.59866	-1.83853	7.63317e-08	-1.67837	-1.82841	7.99722e-07	-1.59397	-1.80765
59393220	chr20:59393220:T:G	1.17131e-10	-1.76367	-1.53915	9.22658e-08	-1.71294	-1.60425	8.06776e-07	-1.76334	-1.6295
59393236	chr20:59393236:C:T	5.08117e-10	-1.8354	-9.89384e-10	4.21785e-07	-1.79737	-9.89384e-10	3.81482e-06	-1.83924	-9.89384e-10
59393377	chr20:59393377:CCATCCATCTGT:C	1.11215e-09	-1.05207	-9.89384e-10	9.41344e-07	-0.994558	-9.89384e-10	1.07101e-05	-0.806941	-9.89384e-10
59394245	chr20:59394245:C:T	8.53713e-10	-2.31606e-10	-1.31652	6.67242e-07	-2.31606e-10	-1.33871	6.71265e-06	-2.31606e-10	-1.27414
59394503	chr20:59394503:G:A	7.40756e-10	-1.89801	0.439563	5.58548e-07	-1.91649	0.399958	5.99607e-06	-1.90578	0.51875
59394618	chr20:59394618:C:A	6.03275e-10	-1.66374	-9.89384e-10	5.24375e-07	-1.57966	-9.89384e-10	4.4975e-06	-1.67461	-9.89384e-10
59394831	chr20:59394831:G:A	1.22965e-10	-1.58453	-1.66969	1.12728e-07	-1.57532	-1.54157	1.11695e-06	-1.52794	-1.53958
59394985	chr20:59394985:A:G	5.10696e-10	-2.31606e-10	-1.83034	4.18013e-07	-2.31606e-10	-1.80635	3.94993e-06	-2.31606e-10	-1.80443
59395024	chr20:59395024:A:T	1.21048e-10	-1.75897	-1.51096	8.71015e-08	-1.83571	-1.53908	8.8103e-07	-1.72658	-1.57822
59395830	chr20:59395830:A:G	1.24653e-10	-1.491	-1.74958	1.03818e-07	-1.4964	-1.70283	1.00915e-06	-1.48546	-1.68356
59395933	chr20:59395933:GTCCCTGGTGCTGGCTGTCCCTGAAGTTA:G	1.04693e-09	-1.50208	0.389581	8.30616e-07	-1.51181	0.392111	9.08573e-06	-1.49694	0.525511
59396008	chr20:59396008:A:G	5.72903e-10	-1.80993	0.0945291	4.83833e-07	-1.82584	0.165716	5.53018e-06	-1.75786	0.289954
59396029	chr20:59396029:C:T	2.06493e-10	-1.88864	-0.847212	1.36403e-07	-1.90689	-1.01936	1.35205e-06	-1.89008	-0.98643
59396680	chr20:59396680:A:G	7.19867e-10	-2.31606e-10	-1.48705	6.02476e-07	-2.31606e-10	-1.44082	5.69709e-06	-2.31606e-10	-1.43817
59397445	chr20:59397445:G:A	1.07645e-10	-1.91532	-1.47196	1.03788e-07	-1.91674	-1.28277	9.81892e-07	-1.90706	-1.28934
59397468	chr20:59397468:A:G	5.00153e-10	-2.31606e-10	-1.8512	3.996e-07	-2.31606e-10	-1.8514	3.77062e-06	-2.31606e-10	-1.85089
59397594	chr20:59397594:C:T	5.28935e-09	-1.12778	1.63512	4.7551e-06	-1.14042	1.76553	6.97027e-05	-0.991279	2.05739
59397744	chr20:59397744:C:G	6.49578e-10	-2.31606e-10	-1.58979	5.55762e-07	-2.31606e-10	-1.52153	5.23721e-06	-2.31606e-10	-1.52234
59398174	chr20:59398174:A:C	5.35806e-10	-2.31606e-10	-1.78234	4.44856e-07	-2.31606e-10	-1.74412	4.25407e-06	-2.31606e-10	-1.73025
59398179	chr20:59398179:TGAA:T	4.1389e-09	-2.31606e-10	0.262069	2.74853e-06	-2.31606e-10	0.0769533	2.89652e-05	-2.31606e-10	0.187963
59398471	chr20:59398471:C:T	1.33102e-08	-2.31606e-10	1.43017	8.71193e-06	-2.31606e-10	1.23058	9.13508e-05	-2.31606e-10	1.33658
59398506	chr20:59398506:C:T	7.9903e-11	-1.8538	-1.8315	5.93238e-08	-1.91455	-1.84431	5.82271e-07	-1.87423	-1.84472
59398564	chr20:59398564:A:G	7.73252e-10	-2.31606e-10	-1.41551	6.19415e-07	-2.31606e-10	-1.41309	5.97668e-06	-2.31606e-10	-1.39026
59398971	chr20:59398971:G:A	5.24364e-10	-1.80393	-9.89384e-10	4.35995e-07	-1.76424	-9.89384e-10	3.94427e-06	-1.80587	-9.89384e-10
59399171	chr20:59399171:C:T	1.33691e-10	-1.33325	-1.83733	9.53221e-08	-1.4351	-1.84951	9.89567e-07	-1.33772	-1.85089
59399314	chr20:59399314:A:G	5.01604e-10	-2.31606e-10	-1.8483	4.04197e-07	-2.31606e-10	-1.83997	3.83957e-06	-2.31606e-10	-1.83277
59399536	chr20:59399536:C:T	1.39018e-10	-1.9207	-1.21082	1.2149e-07	-1.92044	-1.12159	1.21692e-06	-1.91489	-1.06692
59399951	chr20:59399951:A:G	1.21876e-10	-1.43274	-1.83038	1.0859e-07	-1.33923	-1.81505	8.90261e-07	-1.47218	-1.82219
59400055	chr20:59400055:AC:A	1.27017e-10	-1.84719	-1.37461	9.38851e-08	-1.83981	-1.45999	9.09056e-07	-1.8344	-1.43908
59400062	chr20:59400062:C:T	1.10416e-09	-2.31606e-10	-1.05927	9.4075e-07	-2.31606e-10	-0.995189	9.1659e-06	-2.31606e-10	-0.96264
59400123	chr20:59400123:G:A	1.82476e-09	-2.31606e-10	-0.556914	1.57593e-06	-2.31606e-10	-0.479267	1.55468e-05	-2.31606e-10	-0.434277
59400192	chr20:59400192:T:C	1.14253e-09	-2.31606e-10	-1.02512	9.41184e-07	-2.31606e-10	-0.994728	9.57735e-06	-2.31606e-10	-0.91873
59400822	chr20:59400822:G:A	6.79877e-10	-2.31606e-10	-1.5442	5.57012e-07	-2.31606e-10	-1.51928	5.04148e-06	-2.31606e-10	-1.56043
59400840	chr20:59400840:A:G	7.05402e-10	-2.31606e-10	-1.50735	5.41839e-07	-2.31606e-10	-1.5469	5.30443e-06	-2.31606e-10	-1.50959
59401317	chr20:59401317:A:G	5.07623e-10	-1.83638	-9.89384e-10	4.20407e-07	-1.80064	-9.89384e-10	3.81709e-06	-1.83864	-9.89384e-10
59401532	chr20:59401532:T:C	7.72577e-11	-1.90625	-1.81272	6.5329e-08	-1.9006	-1.76183	6.29899e-07	-1.88654	-1.75378
59401552	chr20:59401552:TTGTTTTTGTGTG:T	5.00411e-10	-2.31606e-10	-1.85069	4.02043e-07	-2.31606e-10	-1.84531	3.77983e-06	-2.31606e-10	-1.84845
59402521	chr20:59402521:A:G	1.73935e-09	-2.31606e-10	-0.604848	1.29505e-06	-2.31606e-10	-0.67556	1.29175e-05	-2.31606e-10	-0.619545
59402570	chr20:59402570:C:CA	5.00829e-10	-2.31606e-10	-1.84985	4.01351e-07	-2.31606e-10	-1.84703	3.80248e-06	-2.31606e-10	-1.84248
59403454	chr20:59403454:C:T	5.05674e-10	-2.31606e-10	-1.84022	4.1041e-07	-2.31606e-10	-1.82471	3.83078e-06	-2.31606e-10	-1.83506
59403723	chr20:59403723:C:T	8.91177e-10	-2.31606e-10	-1.27357	7.17949e-07	-2.31606e-10	-1.26547	7.47079e-06	-2.31606e-10	-1.16713
59403770	chr20:59403770:A:G	5.04032e-10	-2.31606e-10	-1.84348	4.01008e-07	-2.31606e-10	-1.84788	3.77101e-06	-2.31606e-10	-1.85079
59403825	chr20:59403825:T:G	9.33221e-10	-2.31606e-10	-1.22747	7.09572e-07	-2.31606e-10	-1.27721	7.11791e-06	-2.31606e-10	-1.21552
59403936	chr20:59403936:C:G	5.77182e-10	-2.31606e-10	-1.70796	4.82868e-07	-2.31606e-10	-1.66212	4.50059e-06	-2.31606e-10	-1.67392
59404031	chr20:59404031:A:G	1.56029e-10	-1.9057	-1.11037	1.32113e-07	-1.84194	-1.11627	1.20175e-06	-1.91796	-1.07639
59404549	chr20:59404549:G:T	9.91187e-11	-1.8354	-1.6344	7.88664e-08	-1.84072	-1.63339	7.69142e-07	-1.81389	-1.62672
59405031	chr20:59405031:C:T	5.11667e-10	-2.31606e-10	-1.82844	4.09176e-07	-2.31606e-10	-1.82772	3.81321e-06	-2.31606e-10	-1.83966
59405385	chr20:59405385:T:C	9.06991e-11	-1.74573	-1.81284	7.13308e-08	-1.78246	-1.79208	7.49743e-07	-1.67537	-1.79079
59405712	chr20:59405712:G:A	4.85143e-10	-1.88167	-9.89384e-10	3.80742e-07	-1.89974	-9.89384e-10	3.60673e-06	-1.89533	-9.89384e-10
59405854	chr20:59405854:C:A	1.82239e-10	-1.03579	-1.825	1.53865e-07	-1.00358	-1.80221	1.69166e-06	-0.847514	-1.80491
59405883	chr20:59405883:GC:G	5.93433e-10	-2.31606e-10	-1.68019	4.6143e-07	-2.31606e-10	-1.70754	4.37193e-06	-2.31606e-10	-1.70293
59405901	chr20:59405901:A:G	7.1989e-10	-2.31606e-10	-1.48702	5.73292e-07	-2.31606e-10	-1.49047	5.51545e-06	-2.31606e-10	-1.47058
59405902	chr20:59405902:A:G	1.0279e-10	-1.79327	-1.64016	8.23905e-08	-1.84443	-1.58596	8.86779e-07	-1.70454	-1.59375
59406251	chr20:59406251:G:A	1.25213e-10	-1.69318	-1.54293	1.00717e-07	-1.61949	-1.61006	9.71264e-07	-1.62259	-1.58469
59406499	chr20:59406499:G:T	1.10615e-10	-1.69223	-1.66783	9.06055e-08	-1.61824	-1.71711	8.69e-07	-1.62092	-1.69762
59406598	chr20:59406598:C:A	1.67582e-10	-1.11707	-1.82758	1.41723e-07	-1.08124	-1.80675	1.53456e-06	-0.942441	-1.80744
59407146	chr20:59407146:T:A	8.87905e-11	-1.76471	-1.81512	7.84875e-08	-1.64901	-1.82992	6.44224e-07	-1.7897	-1.82814
59407525	chr20:59407525:T:TTCCTTCCTAGCTCTGCTCTC	5.05026e-10	-1.84151	-9.89384e-10	4.1889e-07	-1.80426	-9.89384e-10	3.79822e-06	-1.8436	-9.89384e-10
59407528	chr20:59407528:C:T	6.81979e-10	-2.31606e-10	-1.54112	5.43295e-07	-2.31606e-10	-1.54421	5.21552e-06	-2.31606e-10	-1.52649
59407664	chr20:59407664:T:C	9.15101e-11	-1.77938	-1.77029	8.06523e-08	-1.67426	-1.77746	6.64461e-07	-1.80504	-1.78187
59408086	chr20:59408086:G:A	5.11059e-10	-2.31606e-10	-1.82963	4.06732e-07	-2.31606e-10	-1.83371	3.80127e-06	-2.31606e-10	-1.84279
59408211	chr20:59408211:C:T	5.18095e-10	-1.81596	-9.89384e-10	4.25166e-07	-1.78939	-9.89384e-10	3.88007e-06	-1.82228	-9.89384e-10
59408241	chr20:59408241:G:A	1.76755e-10	-1.72592	-1.16543	1.42198e-07	-1.65299	-1.23166	1.21263e-06	-1.75568	-1.22966
59408373	chr20:59408373:C:A	1.17097e-09	-1.00052	-9.89384e-10	1.12737e-06	-0.814226	-9.89384e-10	9.19334e-06	-0.959651	-9.89384e-10
59408419	chr20:59408419:C:T	2.39666e-10	-0.73715	-1.84972	2.30524e-07	-0.554772	-1.84674	1.94172e-06	-0.664664	-1.84989
59408571	chr20:59408571:A:G	7.86936e-10	-1.39797	-9.89384e-10	7.23184e-07	-1.2582	-9.89384e-10	5.95143e-06	-1.3945	-9.89384e-10
59408573	chr20:59408573:T:G	1.01166e-09	-2.31606e-10	-1.14676	8.33458e-07	-2.31606e-10	-1.11628	7.37971e-06	-2.31606e-10	-1.1794
59408711	chr20:59408711:G:A	8.41258e-11	-1.79799	-1.83581	6.78096e-08	-1.79322	-1.83194	6.64941e-07	-1.74192	-1.84427
59408750	chr20:59408750:C:T	4.99956e-10	-2.31606e-10	-1.85159	3.99761e-07	-2.31606e-10	-1.851	3.80115e-06	-2.31606e-10	-1.84283
59409098	chr20:59409098:A:G	5.45045e-10	-2.31606e-10	-1.76525	4.2551e-07	-2.31606e-10	-1.78858	3.95294e-06	-2.31606e-10	-1.80367
59409325	chr20:59409325:G:A	3.70784e-10	-1.56872	-0.581774	2.94177e-07	-1.45777	-0.699911	2.21452e-06	-1.57532	-0.807779
59409715	chr20:59409715:G:A	5.00844e-10	-2.31606e-10	-1.84982	3.99497e-07	-2.31606e-10	-1.85166	3.76769e-06	-2.31606e-10	-1.85167
59409740	chr20:59409740:C:A	5.07436e-10	-2.31606e-10	-1.83674	4.04629e-07	-2.31606e-10	-1.8389	3.79649e-06	-2.31606e-10	-1.84405
59409815	chr20:59409815:T:C	1.40407e-10	-1.6674	-1.45417	1.04652e-07	-1.57787	-1.61336	8.77393e-07	-1.67168	-1.63725
59409846	chr20:59409846:A:T	1.03367e-10	-1.65469	-1.77314	8.03361e-08	-1.63303	-1.82261	8.32215e-07	-1.55467	-1.80712
59409847	chr20:59409847:A:T	1.6562e-10	-1.10852	-1.8479	2.06726e-07	-0.659011	-1.85146	1.12997e-06	-1.21036	-1.84558
59410331	chr20:59410331:A:G	1.02449e-09	-2.31606e-10	-1.13416	8.68097e-07	-2.31606e-10	-1.07556	7.51318e-06	-2.31606e-10	-1.16147
59411077	chr20:59411077:T:C	5.0137e-10	-2.31606e-10	-1.84877	4.00933e-07	-2.31606e-10	-1.84807	3.80246e-06	-2.31606e-10	-1.84248
59411230	chr20:59411230:C:A	1.63359e-10	-1.50411	-1.46606	1.29981e-07	-1.37699	-1.59749	1.05167e-06	-1.4978	-1.62995
59411312	chr20:59411312:C:T	7.43021e-10	-2.31606e-10	-1.45539	5.47585e-07	-2.31606e-10	-1.53635	5.62581e-06	-2.31606e-10	-1.45076
59411365	chr20:59411365:G:A	9.46549e-11	-1.8461	-1.66978	7.07865e-08	-1.85962	-1.72258	6.90366e-07	-1.77267	-1.77599
59411569	chr20:59411569:G:A	8.70731e-09	-2.31606e-10	1.0058	5.89581e-06	-2.31606e-10	0.840131	6.44177e-05	-2.31606e-10	0.987258
59411615	chr20:59411615:C:T	5.82682e-10	-2.31606e-10	-1.69847	4.58581e-07	-2.31606e-10	-1.71373	4.2759e-06	-2.31606e-10	-1.72513
59412203	chr20:59412203:A:G	1.86389e-10	-1.62376	-1.21452	1.38957e-07	-1.50584	-1.40186	1.11607e-06	-1.62541	-1.44291
59412328	chr20:59412328:G:T	6.19379e-10	-1.6374	-9.89384e-10	5.25873e-07	-1.57681	-9.89384e-10	4.62778e-06	-1.64605	-9.89384e-10
59412444	chr20:59412444:T:C	5.52696e-10	-1.1643	-0.587004	4.14292e-07	-1.0242	-0.791091	4.48902e-06	-1.00227	-0.674225
59412606	chr20:59412606:C:G	1.10976e-10	-1.85248	-1.50432	8.75985e-08	-1.87812	-1.49098	8.06979e-07	-1.80691	-1.58568
59412876	chr20:59412876:T:C	5.02683e-10	-2.31606e-10	-1.84616	4.02215e-07	-2.31606e-10	-1.84488	3.81815e-06	-2.31606e-10	-1.83836
59413448	chr20:59413448:A:G	5.36756e-10	-2.31606e-10	-1.78057	4.33315e-07	-2.31606e-10	-1.7704	4.01979e-06	-2.31606e-10	-1.7869
59413646	chr20:59413646:C:T	3.80462e-10	-1.85565	-0.26908	2.87836e-07	-1.73708	-0.442397	2.28453e-06	-1.88044	-0.471532
59413662	chr20:59413662:G:A	1.85249e-09	-2.31606e-10	-0.541829	1.5114e-06	-2.31606e-10	-0.521076	1.49061e-05	-2.31606e-10	-0.476363
59413699	chr20:59413699:A:C	1.39756e-09	-0.903507	0.079876	1.05746e-06	-0.751126	-0.127119	1.14055e-05	-0.723824	-0.0202109
59413865	chr20:59413865:C:T	3.36477e-10	-1.29168	-0.955908	2.7372e-07	-1.15177	-1.07799	2.64154e-06	-1.17117	-1.0356
59414146	chr20:59414146:C:T	2.97783e-10	-1.28151	-1.08824	2.44823e-07	-1.14269	-1.19864	2.35514e-06	-1.16007	-1.16146
59414385	chr20:59414385:A:G	7.80561e-10	-2.31606e-10	-1.4061	6.07793e-07	-2.31606e-10	-1.43203	5.78896e-06	-2.31606e-10	-1.42218
59414612	chr20:59414612:G:A	1.12029e-10	-1.56312	-1.78423	9.621e-08	-1.56493	-1.71041	1.07337e-06	-1.42669	-1.68064
59414679	chr20:59414679:T:C	7.83805e-11	-1.8777	-1.82684	6.03327e-08	-1.89223	-1.84976	6.15383e-07	-1.81206	-1.85158
59414705	chr20:59414705:T:C	5.1081e-10	-2.31606e-10	-1.83012	4.05687e-07	-2.31606e-10	-1.83628	3.92668e-06	-2.31606e-10	-1.81034
59414762	chr20:59414762:A:G	7.38572e-10	-2.31606e-10	-1.4614	5.53685e-07	-2.31606e-10	-1.52527	5.17634e-06	-2.31606e-10	-1.53403
59415177	chr20:59415177:C:T	6.98854e-10	-1.51667	-9.89384e-10	5.98721e-07	-1.44707	-9.89384e-10	5.15628e-06	-1.53792	-9.89384e-10
59415240	chr20:59415240:C:G	1.15603e-10	-1.6426	-1.67335	1.10472e-07	-1.43627	-1.70083	8.0015e-07	-1.70628	-1.6948
59415269	chr20:59415269:T:A	5.03679e-10	-2.31606e-10	-1.84418	4.0105e-07	-2.31606e-10	-1.84778	3.77242e-06	-2.31606e-10	-1.85041
59415792	chr20:59415792:G:T	4.0185e-10	-1.37776	-0.692279	3.17062e-07	-1.25306	-0.829712	3.09046e-06	-1.26901	-0.7808
59415871	chr20:59415871:G:A	7.5405e-10	-1.44066	-9.89384e-10	6.2572e-07	-1.40296	-9.89384e-10	5.29003e-06	-1.51231	-9.89384e-10
59415920	chr20:59415920:A:T	5.85088e-10	-2.31606e-10	-1.69435	4.64116e-07	-2.31606e-10	-1.70173	4.41544e-06	-2.31606e-10	-1.69302
59416025	chr20:59416025:T:C	5.414e-10	-2.31606e-10	-1.77196	4.24452e-07	-2.31606e-10	-1.79107	4.05082e-06	-2.31606e-10	-1.77921
59416331	chr20:59416331:G:A	4.99961e-10	-2.31606e-10	-1.85159	4.00465e-07	-2.31606e-10	-1.84924	3.76857e-06	-2.31606e-10	-1.85143
59416789	chr20:59416789:G:A	5.10036e-10	-1.83163	-9.89384e-10	4.26604e-07	-1.78601	-9.89384e-10	3.84686e-06	-1.83087	-9.89384e-10
59417050	chr20:59417050:C:T	7.79612e-09	-2.31606e-10	0.895266	5.51685e-06	-2.31606e-10	0.773696	6.28322e-05	-2.31606e-10	0.962338
59417075	chr20:59417075:G:A	5.02664e-10	-2.31606e-10	-1.84619	4.01543e-07	-2.31606e-10	-1.84655	3.76775e-06	-2.31606e-10	-1.85165
59417589	chr20:59417589:T:C	6.05598e-10	-1.6599	-9.89384e-10	5.11715e-07	-1.6041	-9.89384e-10	4.53189e-06	-1.66699	-9.89384e-10
59417603	chr20:59417603:T:C	1.01624e-09	-2.31606e-10	-1.14225	8.84693e-07	-2.31606e-10	-1.05663	8.01066e-06	-2.31606e-10	-1.09736
59417834	chr20:59417834:T:G	8.51564e-11	-1.89827	-1.72336	7.25159e-08	-1.9123	-1.64576	7.38212e-07	-1.85054	-1.63112
59417965	chr20:59417965:A:G	5.05203e-10	-2.31606e-10	-1.84115	4.0581e-07	-2.31606e-10	-1.83598	3.80112e-06	-2.31606e-10	-1.84283
59418245	chr20:59418245:A:G	8.08664e-10	-2.31606e-10	-1.37073	6.01302e-07	-2.31606e-10	-1.44277	5.62352e-06	-2.31606e-10	-1.45117
59418501	chr20:59418501:C:T	6.51997e-10	-1.58608	-9.89384e-10	5.5457e-07	-1.52367	-9.89384e-10	4.76131e-06	-1.61761	-9.89384e-10
59419060	chr20:59419060:A:G	6.58778e-10	-2.31606e-10	-1.57573	5.58983e-07	-2.31606e-10	-1.51575	5.22158e-06	-2.31606e-10	-1.52533
59419499	chr20:59419499:T:C	1.0444e-10	-1.84697	-1.57053	9.47812e-08	-1.82453	-1.46577	9.04595e-07	-1.81393	-1.46447
59419820	chr20:59419820:G:C	1.74145e-09	-2.31606e-10	-0.603642	1.51906e-06	-2.31606e-10	-0.516021	1.4546e-05	-2.31606e-10	-0.500812
59419837	chr20:59419837:A:T	5.41301e-10	-1.77214	-9.89384e-10	4.69571e-07	-1.69005	-9.89384e-10	4.10398e-06	-1.76617	-9.89384e-10
59420077	chr20:59420077:TGTG:T	6.21203e-10	-2.31606e-10	-1.63446	4.93022e-07	-2.31606e-10	-1.64131	4.70963e-06	-2.31606e-10	-1.62852
59420336	chr20:59420336:G:A	6.57333e-10	-1.57792	-9.89384e-10	5.60726e-07	-1.51263	-9.89384e-10	4.80956e-06	-1.60753	-9.89384e-10
59420393	chr20:59420393:C:A	1.23489e-10	-1.9021	-1.34786	8.77557e-08	-1.86251	-1.5048	7.60158e-07	-1.90212	-1.55024
59420451	chr20:59420451:A:G	4.96459e-10	-1.85861	-9.89384e-10	3.81357e-07	-1.89813	-9.89384e-10	3.63808e-06	-1.88667	-9.89384e-10
59420463	chr20:59420463:G:A	2.22224e-10	-0.970937	-1.69149	2.70095e-07	-0.566158	-1.67693	2.157e-06	-0.790097	-1.61932
59420557	chr20:59420557:C:T	2.88065e-10	-1.324	-1.07892	2.81662e-07	-1.22473	-0.976428	2.63594e-06	-1.1771	-1.03179
59420928	chr20:59420928:A:AAT	5.17923e-10	-1.81629	-9.89384e-10	4.19904e-07	-1.80184	-9.89384e-10	3.83629e-06	-1.83363	-9.89384e-10
59421205	chr20:59421205:T:TA	1.61591e-09	-2.31606e-10	-0.67846	1.41877e-06	-2.31606e-10	-0.584323	1.274e-05	-2.31606e-10	-0.633385
59421211	chr20:59421211:C:A	1.61697e-09	-2.31606e-10	-0.677804	1.41961e-06	-2.31606e-10	-0.583727	1.27475e-05	-2.31606e-10	-0.632796
59421465	chr20:59421465:G:A	2.10916e-10	-1.70799	-1.00666	1.83275e-07	-1.53371	-1.09717	1.49368e-06	-1.76227	-1.01462
59421914	chr20:59421914:G:T	4.99929e-10	-2.31606e-10	-1.85165	4.00354e-07	-2.31606e-10	-1.84952	3.77229e-06	-2.31606e-10	-1.85045
59421994	chr20:59421994:T:C	1.08835e-10	-1.89126	-1.48502	8.25694e-08	-1.82414	-1.60409	7.08467e-07	-1.87572	-1.64706
59422598	chr20:59422598:T:C	7.08659e-10	-1.50274	-9.89384e-10	5.67564e-07	-1.50051	-9.89384e-10	5.20019e-06	-1.52944	-9.89384e-10
59422783	chr20:59422783:T:A	2.34916e-10	-1.00356	-1.60333	2.15725e-07	-0.829493	-1.63837	1.72347e-06	-0.963152	-1.67064
59422930	chr20:59422930:G:A	6.56987e-10	-1.57845	-9.89384e-10	5.59626e-07	-1.5146	-9.89384e-10	4.84953e-06	-1.59925	-9.89384e-10
59423055	chr20:59423055:C:A	5.69474e-10	-2.31606e-10	-1.7214	4.60314e-07	-2.31606e-10	-1.70996	4.18746e-06	-2.31606e-10	-1.74604
59423339	chr20:59423339:G:C	5.44977e-10	-2.31606e-10	-1.76537	4.24906e-07	-2.31606e-10	-1.79	3.94008e-06	-2.31606e-10	-1.80693
59423528	chr20:59423528:A:G	8.83147e-11	-1.75012	-1.83509	8.46047e-08	-1.5674	-1.83648	6.99515e-07	-1.70034	-1.83516
59423847	chr20:59423847:G:A	7.24453e-10	-2.31606e-10	-1.4807	5.84443e-07	-2.31606e-10	-1.47121	5.28913e-06	-2.31606e-10	-1.51248
59423898	chr20:59423898:A:G	8.97191e-11	-1.74277	-1.82666	8.56638e-08	-1.56248	-1.82896	7.10932e-07	-1.6922	-1.82711
59424326	chr20:59424326:G:A	5.06743e-10	-2.31606e-10	-1.83811	4.06424e-07	-2.31606e-10	-1.83447	3.79875e-06	-2.31606e-10	-1.84346
59424543	chr20:59424543:C:T	1.38542e-10	-1.91748	-1.21746	9.90593e-08	-1.87784	-1.36831	8.63663e-07	-1.90885	-1.41586
59424575	chr20:59424575:C:T	6.87709e-10	-1.53275	-9.89384e-10	5.56786e-07	-1.51968	-9.89384e-10	5.35879e-06	-1.49939	-9.89384e-10
59424576	chr20:59424576:G:A	1.56301e-10	-1.18025	-1.83408	1.39924e-07	-1.05681	-1.84396	1.19225e-06	-1.155	-1.84729
59424672	chr20:59424672:T:G	9.96976e-10	-1.16139	-9.89384e-10	6.6258e-07	-1.34573	-9.89384e-10	6.53672e-06	-1.30069	-9.89384e-10
59425110	chr20:59425110:C:T	1.51256e-10	-1.20041	-1.84673	1.36166e-07	-1.07714	-1.85085	1.16544e-06	-1.17339	-1.85165
59425245	chr20:59425245:G:A	2.29809e-10	-0.891533	-1.73734	2.37372e-07	-0.599722	-1.77252	1.8836e-06	-0.762353	-1.78259
59425359	chr20:59425359:G:A	4.03691e-10	-0.66324	-1.40223	3.77375e-07	-0.442787	-1.46584	3.31589e-06	-0.484063	-1.49534
59425388	chr20:59425388:A:G	4.29551e-08	-2.31606e-10	2.6018	2.83752e-05	-2.31606e-10	2.4114	0.000353561	-2.31606e-10	2.68993
59425642	chr20:59425642:C:G	1.33954e-10	-1.61462	-1.55401	1.3126e-07	-1.39187	-1.57282	9.46441e-07	-1.62331	-1.60986
59425715	chr20:59425715:G:A	1.14629e-10	-1.48231	-1.84211	1.00359e-07	-1.3928	-1.84031	8.49061e-07	-1.49591	-1.84585
59425817	chr20:59425817:C:G	6.22783e-10	-2.31606e-10	-1.63192	4.88804e-07	-2.31606e-10	-1.6499	4.39266e-06	-2.31606e-10	-1.69819
59425899	chr20:59425899:G:A	1.55008e-10	-1.18046	-1.84218	1.39535e-07	-1.05487	-1.84868	1.19105e-06	-1.15257	-1.85073
59426026	chr20:59426026:TA:T	5.11324e-10	-2.31606e-10	-1.82911	4.1853e-07	-2.31606e-10	-1.80512	3.91514e-06	-2.31606e-10	-1.81328
59426066	chr20:59426066:C:T	1.65734e-10	-1.20357	-1.75216	1.50573e-07	-1.04763	-1.77978	1.24839e-06	-1.16373	-1.79255
59426288	chr20:59426288:T:C	1.74852e-09	-0.599592	-9.89384e-10	1.71685e-06	-0.393621	-9.89384e-10	1.33698e-05	-0.585132	-9.89384e-10
59426548	chr20:59426548:G:A	1.43295e-10	-1.55393	-1.54728	1.39953e-07	-1.45146	-1.44911	1.33088e-06	-1.42098	-1.4713
59426602	chr20:59426602:C:T	9.63684e-10	-2.31606e-10	-1.19535	7.68704e-07	-2.31606e-10	-1.19716	7.35465e-06	-2.31606e-10	-1.1828
59426649	chr20:59426649:T:C	5.48712e-10	-2.31606e-10	-1.75854	4.26898e-07	-2.31606e-10	-1.78532	3.996e-06	-2.31606e-10	-1.79284
59427380	chr20:59427380:C:T	5.37431e-10	-2.31606e-10	-1.77932	4.2756e-07	-2.31606e-10	-1.78377	4.07736e-06	-2.31606e-10	-1.77268
59427930	chr20:59427930:A:G	9.6409e-11	-1.88311	-1.61441	7.96289e-08	-1.86377	-1.60072	7.63589e-07	-1.86052	-1.58734
59428147	chr20:59428147:CACTT:C	5.7169e-10	-1.71752	-9.89384e-10	4.7407e-07	-1.68051	-9.89384e-10	4.16206e-06	-1.75212	-9.89384e-10
59428155	chr20:59428155:CATTT:C	7.63226e-10	-1.42856	-9.89384e-10	6.61009e-07	-1.3481	-9.89384e-10	5.63713e-06	-1.44876	-9.89384e-10
59428939	chr20:59428939:G:T	1.68544e-10	-1.92002	-1.0189	1.1735e-07	-1.88664	-1.19006	1.02267e-06	-1.91344	-1.24227
59429018	chr20:59429018:G:A	2.01508e-09	-2.31606e-10	-0.457702	1.70078e-06	-2.31606e-10	-0.403022	1.61935e-05	-2.31606e-10	-0.393521
59429080	chr20:59429080:A:G	7.89747e-11	-1.92163	-1.77536	6.36367e-08	-1.89363	-1.79505	5.81283e-07	-1.9172	-1.80345
59429189	chr20:59429189:A:G	7.82805e-11	-1.92165	-1.78417	6.31512e-08	-1.89377	-1.80256	5.78811e-07	-1.91731	-1.8076
59429936	chr20:59429936:T:C	8.58891e-11	-1.90595	-1.7071	6.85752e-08	-1.92202	-1.69191	6.61707e-07	-1.89711	-1.69395
59430047	chr20:59430047:A:G	1.52272e-10	-1.91271	-1.12773	1.07987e-07	-1.86427	-1.29558	9.32595e-07	-1.90104	-1.34687
59430059	chr20:59430059:T:C	7.93484e-11	-1.91904	-1.77323	6.45708e-08	-1.88068	-1.79342	5.87231e-07	-1.91109	-1.79937
59430476	chr20:59430476:C:T	1.03249e-10	-1.7004	-1.72857	8.6697e-08	-1.65933	-1.72011	8.50465e-07	-1.62496	-1.71515
59430526	chr20:59430526:C:T	5.01369e-10	-2.31606e-10	-1.84877	4.01802e-07	-2.31606e-10	-1.84591	3.76919e-06	-2.31606e-10	-1.85127
59430583	chr20:59430583:C:T	5.18728e-10	-2.31606e-10	-1.81474	4.24195e-07	-2.31606e-10	-1.79167	3.93072e-06	-2.31606e-10	-1.80931
59431060	chr20:59431060:A:G	4.75986e-09	-2.31606e-10	0.401859	3.36834e-06	-2.31606e-10	0.280308	3.88343e-05	-2.31606e-10	0.481175
59431267	chr20:59431267:C:T	1.3977e-09	-2.31606e-10	-0.823532	1.19747e-06	-2.31606e-10	-0.753896	1.19899e-05	-2.31606e-10	-0.694061
59431396	chr20:59431396:C:T	1.5242e-09	-2.31606e-10	-0.73689	1.16122e-06	-2.31606e-10	-0.78464	1.09302e-05	-2.31606e-10	-0.786598
59431462	chr20:59431462:C:T	1.17544e-10	-1.63599	-1.66331	9.9685e-08	-1.58761	-1.65224	9.91019e-07	-1.55243	-1.63472
59431625	chr20:59431625:T:G	4.74995e-10	-1.90281	-9.89384e-10	3.84966e-07	-1.88871	-9.89384e-10	3.61367e-06	-1.89341	-9.89384e-10
59431628	chr20:59431628:C:T	7.27846e-10	-2.31606e-10	-1.47603	5.99651e-07	-2.31606e-10	-1.44552	5.57833e-06	-2.31606e-10	-1.45924
59431937	chr20:59431937:C:T	9.36068e-10	-2.31606e-10	-1.22443	7.75893e-07	-2.31606e-10	-1.18785	8.09813e-06	-2.31606e-10	-1.0865
59431955	chr20:59431955:T:C	6.17108e-10	-2.31606e-10	-1.64107	4.70032e-07	-2.31606e-10	-1.68907	4.58814e-06	-2.31606e-10	-1.65466
59432179	chr20:59432179:A:G	4.74545e-10	-1.90376	-9.89384e-10	3.74011e-07	-1.91758	-9.89384e-10	3.53635e-06	-1.91503	-9.89384e-10
59432189	chr20:59432189:G:A	9.88499e-10	-2.31606e-10	-1.16993	8.21779e-07	-2.31606e-10	-1.1304	7.57239e-06	-2.31606e-10	-1.15362
59432611	chr20:59432611:T:G	6.99604e-10	-2.31606e-10	-1.5156	5.28101e-07	-2.31606e-10	-1.57258	5.18792e-06	-2.31606e-10	-1.5318
59432630	chr20:59432630:G:A	7.72085e-11	-1.91976	-1.79984	6.28033e-08	-1.9104	-1.79146	5.92491e-07	-1.91051	-1.79104
59432736	chr20:59432736:A:G	6.25941e-10	-1.62686	-9.89384e-10	5.31482e-07	-1.5662	-9.89384e-10	4.6939e-06	-1.63187	-9.89384e-10
59432767	chr20:59432767:C:T	5.18462e-10	-1.81525	-9.89384e-10	4.03361e-07	-1.84204	-9.89384e-10	3.77953e-06	-1.84853	-9.89384e-10
59432821	chr20:59432821:G:A	6.91909e-10	-2.31606e-10	-1.52666	5.20754e-07	-2.31606e-10	-1.58659	5.11723e-06	-2.31606e-10	-1.54552
59433115	chr20:59433115:G:A	7.25928e-10	-2.31606e-10	-1.47866	5.4583e-07	-2.31606e-10	-1.53956	5.38367e-06	-2.31606e-10	-1.49476
59433142	chr20:59433142:A:G	5.67089e-10	-2.31606e-10	-1.7256	4.42721e-07	-2.31606e-10	-1.74893	4.23822e-06	-2.31606e-10	-1.73399
59433363	chr20:59433363:G:A	6.89326e-10	-2.31606e-10	-1.5304	5.65754e-07	-2.31606e-10	-1.50371	5.1206e-06	-2.31606e-10	-1.54486
59433451	chr20:59433451:GT:G	5.84054e-10	-2.31606e-10	-1.69612	4.85879e-07	-2.31606e-10	-1.65591	4.46185e-06	-2.31606e-10	-1.68257
59433739	chr20:59433739:G:T	8.0208e-10	-1.37891	-9.89384e-10	6.92173e-07	-1.30203	-9.89384e-10	5.91245e-06	-1.40107	-9.89384e-10
59434142	chr20:59434142:C:T	1.12132e-10	-1.55815	-1.7883	9.25139e-08	-1.51379	-1.80072	9.14286e-07	-1.4671	-1.80064
59434376	chr20:59434376:A:C	7.87358e-10	-2.31606e-10	-1.39743	6.11279e-07	-2.31606e-10	-1.42631	5.37561e-06	-2.31606e-10	-1.49626
59434833	chr20:59434833:A:G	8.07807e-11	-1.85324	-1.82114	6.62443e-08	-1.81617	-1.83235	6.27679e-07	-1.81912	-1.82474
59435027	chr20:59435027:A:G	1.09849e-10	-1.52081	-1.8462	1.11992e-07	-1.27833	-1.84511	9.36689e-07	-1.39675	-1.84679
59435074	chr20:59435074:T:C	8.54307e-11	-1.89538	-1.72303	7.39208e-08	-1.84051	-1.69837	6.57868e-07	-1.90618	-1.6907
59435347	chr20:59435347:T:C	1.20739e-09	-2.31606e-10	-0.969903	1.02831e-06	-2.31606e-10	-0.906192	1.01987e-05	-2.31606e-10	-0.855866
59435359	chr20:59435359:A:G	7.39862e-10	-2.31606e-10	-1.45965	5.54952e-07	-2.31606e-10	-1.52298	5.52381e-06	-2.31606e-10	-1.46906
59435380	chr20:59435380:T:C	1.26088e-10	-1.53909	-1.69004	1.20059e-07	-1.30654	-1.74734	9.44706e-07	-1.46544	-1.76957
59436457	chr20:59436457:C:A	6.19834e-10	-2.31606e-10	-1.63666	5.0332e-07	-2.31606e-10	-1.62064	4.36225e-06	-2.31606e-10	-1.70514
59436559	chr20:59436559:C:T	1.21546e-09	-0.96324	-9.89384e-10	1.0461e-06	-0.88904	-9.89384e-10	9.16724e-06	-0.962493	-9.89384e-10
59436575	chr20:59436575:A:G	9.63958e-11	-1.91928	-1.57837	8.00066e-08	-1.90783	-1.55192	7.47622e-07	-1.92127	-1.54772
59436594	chr20:59436594:C:T	6.74521e-10	-2.31606e-10	-1.55211	5.58139e-07	-2.31606e-10	-1.51726	4.67408e-06	-2.31606e-10	-1.6361
59436610	chr20:59436610:C:T	6.8289e-10	-2.31606e-10	-1.53978	5.61685e-07	-2.31606e-10	-1.51093	5.4168e-06	-2.31606e-10	-1.48862
59436713	chr20:59436713:C:G	7.36064e-10	-1.51232	0.0475215	4.87712e-07	-1.63659	-0.0155496	5.70841e-06	-1.48892	0.0527329
59436722	chr20:59436722:AAGG:A	5.43301e-10	-2.31606e-10	-1.76845	4.49053e-07	-2.31606e-10	-1.73473	4.18721e-06	-2.31606e-10	-1.74609
59436820	chr20:59436820:G:A	8.83862e-10	-1.64616	0.364343	6.02005e-07	-1.74289	0.301294	6.27712e-06	-1.63088	0.289656
59437264	chr20:59437264:G:T	5.00509e-10	-2.31606e-10	-1.85049	4.01721e-07	-2.31606e-10	-1.84611	3.78841e-06	-2.31606e-10	-1.84618
59437602	chr20:59437602:G:A	2.38531e-10	-0.74657	-1.84505	2.05647e-07	-0.674034	-1.84167	2.42617e-06	-0.454487	-1.83733
59437687	chr20:59437687:G:A	5.72389e-10	-1.91997	0.203673	3.67699e-07	-1.92095	-0.0136469	3.20527e-06	-1.91651	-0.0968232
59437862	chr20:59437862:G:A	2.00091e-09	-2.31606e-10	-0.464759	1.44399e-06	-2.31606e-10	-0.566705	1.54215e-05	-2.31606e-10	-0.442367
59438215	chr20:59438215:T:C	3.26418e-10	-0.877941	-1.4	2.26831e-07	-1.05189	-1.36578	3.61483e-06	-0.585927	-1.30716
59438345	chr20:59438345:A:G	1.73914e-10	-1.92201	-0.985547	1.64565e-07	-1.91687	-0.821688	1.74733e-06	-1.91393	-0.706111
59438389	chr20:59438389:T:C	3.80403e-10	-1.62204	-0.50284	2.92056e-07	-1.55993	-0.604991	2.5385e-06	-1.65641	-0.59015
59438541	chr20:59438541:T:G	2.08003e-10	-1.22698	-1.50159	1.68268e-07	-1.28799	-1.42832	1.62222e-06	-1.2572	-1.43713
59439078	chr20:59439078:C:T	4.50003e-10	-1.88324	-0.0736245	3.28828e-07	-1.9099	-0.136433	2.92007e-06	-1.87374	-0.232779
59439132	chr20:59439132:G:A	7.20747e-10	-2.31606e-10	-1.48583	5.83203e-07	-2.31606e-10	-1.47333	5.66694e-06	-2.31606e-10	-1.44348
59439173	chr20:59439173:C:T	6.35473e-10	-2.31606e-10	-1.61175	4.88021e-07	-2.31606e-10	-1.65151	4.92603e-06	-2.31606e-10	-1.5836
59439375	chr20:59439375:C:T	9.72155e-11	-1.92172	-1.56746	7.70214e-08	-1.91781	-1.57997	7.06341e-07	-1.92107	-1.60472
59439494	chr20:59439494:A:G	6.83358e-10	-2.31606e-10	-1.5391	5.3219e-07	-2.31606e-10	-1.56487	5.10951e-06	-2.31606e-10	-1.54703
59439734	chr20:59439734:G:A	5.67161e-10	-2.31606e-10	-1.72547	4.56466e-07	-2.31606e-10	-1.71835	4.16412e-06	-2.31606e-10	-1.75163
59440065	chr20:59440065:G:A	5.41707e-10	-2.31606e-10	-1.77139	4.35462e-07	-2.31606e-10	-1.76546	3.90765e-06	-2.31606e-10	-1.81519
59440114	chr20:59440114:A:G	1.21652e-10	-1.60397	-1.66098	8.78557e-08	-1.68012	-1.68605	8.87673e-07	-1.59666	-1.70062
59440216	chr20:59440216:C:T	5.36767e-10	-2.31606e-10	-1.78055	4.31132e-07	-2.31606e-10	-1.77545	3.88215e-06	-2.31606e-10	-1.82174
59440397	chr20:59440397:G:A	6.32175e-10	-2.31606e-10	-1.61695	5.4569e-07	-2.31606e-10	-1.53982	4.80245e-06	-2.31606e-10	-1.609
59440426	chr20:59440426:A:C	8.14524e-11	-1.82434	-1.84175	6.19658e-08	-1.86712	-1.84817	6.52424e-07	-1.75905	-1.84614
59440532	chr20:59440532:A:C	4.06248e-09	-2.31606e-10	0.243432	2.67642e-06	-2.31606e-10	0.0503679	2.87936e-05	-2.31606e-10	0.182023
59440712	chr20:59440712:T:G	7.99568e-11	-1.84708	-1.83755	6.40867e-08	-1.85957	-1.82206	6.6911e-07	-1.75	-1.82994
59440782	chr20:59440782:T:TG	4.06973e-09	-2.31606e-10	0.245215	3.04964e-06	-2.31606e-10	0.180911	2.97863e-05	-2.31606e-10	0.21592
59440933	chr20:59440933:G:A	6.64413e-09	-2.31606e-10	0.735374	5.86426e-06	-2.31606e-10	0.834764	6.01854e-05	-2.31606e-10	0.919301
59441010	chr20:59441010:C:T	5.25668e-10	-1.80145	-9.89384e-10	4.01165e-07	-1.84749	-9.89384e-10	3.86992e-06	-1.8249	-9.89384e-10
59441079	chr20:59441079:G:C	1.36377e-09	-0.848107	-9.89384e-10	8.89584e-07	-1.05111	-9.89384e-10	8.70693e-06	-1.01401	-9.89384e-10
59441132	chr20:59441132:C:T	5.00161e-10	-2.31606e-10	-1.85119	3.99558e-07	-2.31606e-10	-1.85151	3.76977e-06	-2.31606e-10	-1.85112
59441277	chr20:59441277:T:C	5.14294e-10	-1.82332	-9.89384e-10	3.95789e-07	-1.86099	-9.89384e-10	3.81239e-06	-1.83987	-9.89384e-10
59441522	chr20:59441522:A:C	4.78691e-10	-1.89506	-9.89384e-10	3.86266e-07	-1.88534	-9.89384e-10	3.66223e-06	-1.88006	-9.89384e-10
59441844	chr20:59441844:T:G	5.42588e-10	-2.31606e-10	-1.76976	4.2096e-07	-2.31606e-10	-1.79933	4.06325e-06	-2.31606e-10	-1.77615
59441947	chr20:59441947:G:A	6.079e-10	-1.65611	-9.89384e-10	4.77798e-07	-1.67268	-9.89384e-10	4.56083e-06	-1.66062	-9.89384e-10
59442379	chr20:59442379:T:C	7.37143e-10	-2.31606e-10	-1.46333	5.73754e-07	-2.31606e-10	-1.48967	5.8135e-06	-2.31606e-10	-1.41795
59442996	chr20:59442996:T:C	5.24237e-10	-2.31606e-10	-1.80417	4.14803e-07	-2.31606e-10	-1.81406	3.91202e-06	-2.31606e-10	-1.81408
59443051	chr20:59443051:G:A	1.13114e-10	-1.62345	-1.71427	7.859e-08	-1.69083	-1.78679	6.96162e-07	-1.73061	-1.80969
59443383	chr20:59443383:A:C	5.29548e-10	-2.31606e-10	-1.79409	4.19397e-07	-2.31606e-10	-1.80305	3.86103e-06	-2.31606e-10	-1.8272
59443406	chr20:59443406:TC:T	6.51758e-10	-1.58644	-9.89384e-10	4.87026e-07	-1.65355	-9.89384e-10	4.70225e-06	-1.63009	-9.89384e-10
59443427	chr20:59443427:A:G	5.15598e-10	-2.31606e-10	-1.82079	4.25317e-07	-2.31606e-10	-1.78903	3.9357e-06	-2.31606e-10	-1.80804
59443835	chr20:59443835:A:G	5.13001e-10	-2.31606e-10	-1.82584	4.08882e-07	-2.31606e-10	-1.82844	3.79177e-06	-2.31606e-10	-1.8453
59443946	chr20:59443946:C:T	6.16612e-10	-2.31606e-10	-1.64188	4.96542e-07	-2.31606e-10	-1.6342	4.95058e-06	-2.31606e-10	-1.57862
59444041	chr20:59444041:C:T	5.01654e-10	-2.31606e-10	-1.8482	4.03416e-07	-2.31606e-10	-1.8419	3.78784e-06	-2.31606e-10	-1.84633
59444402	chr20:59444402:A:G	3.46592e-09	-2.31606e-10	0.0846171	2.82525e-06	-2.31606e-10	0.104485	3.27013e-05	-2.31606e-10	0.309286
59444589	chr20:59444589:A:G	1.73263e-09	-2.31606e-10	-0.608718	1.33055e-06	-2.31606e-10	-0.648522	1.5851e-05	-2.31606e-10	-0.414897
59444788	chr20:59444788:CA:C	5.46486e-10	-1.76261	-9.89384e-10	4.53231e-07	-1.72546	-9.89384e-10	4.01439e-06	-1.78824	-9.89384e-10
59444831	chr20:59444831:C:T	1.03015e-09	-2.31606e-10	-1.12865	6.99114e-07	-2.31606e-10	-1.29205	6.41676e-06	-2.31606e-10	-1.31922
59445100	chr20:59445100:C:G	1.73093e-08	-2.31606e-10	1.69288	1.19847e-05	-2.31606e-10	1.54952	0.00014841	-2.31606e-10	1.82185
59445443	chr20:59445443:C:T	7.64215e-11	-1.92013	-1.80972	6.46964e-08	-1.92045	-1.75171	6.46765e-07	-1.92177	-1.69213
59445767	chr20:59445767:C:A	5.44217e-10	-2.31606e-10	-1.76677	4.33173e-07	-2.31606e-10	-1.77073	3.9438e-06	-2.31606e-10	-1.80598
59446023	chr20:59446023:C:T	1.12011e-08	-2.31606e-10	1.25765	8.04715e-06	-2.31606e-10	1.15121	9.53715e-05	-2.31606e-10	1.37965
59446328	chr20:59446328:C:T	6.97014e-10	-2.31606e-10	-1.51931	5.23506e-07	-2.31606e-10	-1.58132	5.31239e-06	-2.31606e-10	-1.50809
59446954	chr20:59446954:C:T	8.18026e-10	-1.35922	-9.89384e-10	6.12825e-07	-1.42379	-9.89384e-10	5.70647e-06	-1.43653	-9.89384e-10
59447153	chr20:59447153:C:T	1.47634e-10	-1.85236	-1.21901	1.08159e-07	-1.86155	-1.29672	1.06019e-06	-1.79954	-1.32015
59447715	chr20:59447715:A:G	5.78605e-10	-2.31606e-10	-1.7055	4.82107e-07	-2.31606e-10	-1.6637	4.79365e-06	-2.31606e-10	-1.61084
59448471	chr20:59448471:A:G	6.98496e-10	-1.51719	-9.89384e-10	5.36019e-07	-1.5577	-9.89384e-10	5.49069e-06	-1.47508	-9.89384e-10
59448521	chr20:59448521:G:A	9.96436e-10	-2.31606e-10	-1.16193	7.06504e-07	-2.31606e-10	-1.28154	7.28821e-06	-2.31606e-10	-1.19187
59448560	chr20:59448560:T:C	1.86748e-10	-0.991488	-1.84487	1.41404e-07	-1.03896	-1.85129	1.47492e-06	-0.939109	-1.85042
59448716	chr20:59448716:G:A	2.87007e-10	-0.682551	-1.72406	2.56522e-07	-0.49054	-1.80411	2.63121e-06	-0.427553	-1.78313
59449063	chr20:59449063:A:AT	8.47612e-11	-1.88265	-1.74363	6.35875e-08	-1.91715	-1.7723	5.9318e-07	-1.92197	-1.77842
59449103	chr20:59449103:G:A	1.15099e-09	-2.31606e-10	-1.01773	1.03103e-06	-2.31606e-10	-0.903555	8.92804e-06	-2.31606e-10	-0.988933
59449818	chr20:59449818:A:G	1.10499e-09	-2.31606e-10	-1.05853	9.82214e-07	-2.31606e-10	-0.952057	8.96974e-06	-2.31606e-10	-0.984273
59450367	chr20:59450367:A:G	9.79568e-11	-1.75212	-1.72947	7.16496e-08	-1.79516	-1.77492	6.63423e-07	-1.80959	-1.77888
59450640	chr20:59450640:A:T	5.07516e-10	-2.31606e-10	-1.83659	4.01838e-07	-2.31606e-10	-1.84582	3.78819e-06	-2.31606e-10	-1.84624
59451886	chr20:59451886:C:G	5.55297e-10	-2.31606e-10	-1.74661	4.23683e-07	-2.31606e-10	-1.79288	4.15153e-06	-2.31606e-10	-1.75465
59451910	chr20:59451910:A:G	2.50219e-10	-1.53811	-1.00567	2.03953e-07	-1.60573	-0.918247	2.23493e-06	-1.51699	-0.85693
59452063	chr20:59452063:A:C	7.59019e-10	-2.31606e-10	-1.43409	6.34212e-07	-2.31606e-10	-1.38948	5.91571e-06	-2.31606e-10	-1.40052
59452233	chr20:59452233:T:C	5.12322e-10	-2.31606e-10	-1.82716	4.14746e-07	-2.31606e-10	-1.8142	3.89524e-06	-2.31606e-10	-1.81837
59452270	chr20:59452270:T:A	5.87344e-10	-1.6905	-9.89384e-10	4.48222e-07	-1.73658	-9.89384e-10	4.51131e-06	-1.67154	-9.89384e-10
59452394	chr20:59452394:A:G	2.88418e-10	-1.72796	-0.673746	1.8175e-07	-1.77436	-0.864877	1.68493e-06	-1.78964	-0.866772
59452513	chr20:59452513:C:T	5.00473e-10	-2.31606e-10	-1.85056	4.0227e-07	-2.31606e-10	-1.84474	3.77372e-06	-2.31606e-10	-1.85007
59452652	chr20:59452652:C:T	5.94057e-10	-1.67914	-9.89384e-10	4.65643e-07	-1.69845	-9.89384e-10	4.7032e-06	-1.62989	-9.89384e-10
59452948	chr20:59452948:C:T	9.40738e-10	-1.21945	-9.89384e-10	6.9631e-07	-1.29607	-9.89384e-10	6.97745e-06	-1.23545	-9.89384e-10
59453141	chr20:59453141:A:C	1.36416e-10	-1.81781	-1.3326	1.13258e-07	-1.82928	-1.28292	1.09204e-06	-1.8618	-1.22828
59453267	chr20:59453267:C:T	1.64577e-10	-1.80393	-1.15881	1.38632e-07	-1.81775	-1.09229	1.3403e-06	-1.85205	-1.03319
59453337	chr20:59453337:T:C	5.85719e-10	-1.69328	-9.89384e-10	4.45962e-07	-1.74163	-9.89384e-10	4.56242e-06	-1.66028	-9.89384e-10
59454255	chr20:59454255:A:C	1.56803e-09	-1.72342	1.01488	1.34275e-06	-1.72984	1.09044	1.32549e-05	-1.78457	1.19081
59454361	chr20:59454361:A:C	5.4544e-10	-2.31606e-10	-1.76452	4.46822e-07	-2.31606e-10	-1.73971	4.16776e-06	-2.31606e-10	-1.75075
59454404	chr20:59454404:A:G	5.01858e-10	-2.31606e-10	-1.8478	3.99712e-07	-2.31606e-10	-1.85112	3.77216e-06	-2.31606e-10	-1.85048
59454797	chr20:59454797:G:A	3.07502e-09	-1.92006	1.88501	2.65904e-06	-1.91276	1.95661	3.07812e-05	-1.90338	2.15216
59455179	chr20:59455179:A:G	1.97338e-10	-1.83341	-0.947787	1.95907e-07	-1.70517	-0.859055	1.69404e-06	-1.85569	-0.79533
59455268	chr20:59455268:TCTC:T	8.81306e-10	-2.31606e-10	-1.28471	6.77644e-07	-2.31606e-10	-1.32325	6.66853e-06	-2.31606e-10	-1.28073
59455657	chr20:59455657:T:C	3.64853e-10	-1.86673	-0.299887	2.63884e-07	-1.8961	-0.370253	2.61828e-06	-1.90071	-0.314897
59455738	chr20:59455738:TTCTC:T	3.08296e-10	-0.485009	-1.85005	2.85396e-07	-0.339234	-1.84876	2.30399e-06	-0.493238	-1.85025
59455901	chr20:59455901:G:A	5.81981e-10	-2.31606e-10	-1.69968	4.97789e-07	-2.31606e-10	-1.63169	4.51323e-06	-2.31606e-10	-1.67112
59455997	chr20:59455997:G:A	3.21733e-09	-1.91695	1.92714	2.59987e-06	-1.92194	1.94329	3.05901e-05	-1.92179	2.16434
59456049	chr20:59456049:A:G	2.10336e-10	-1.62568	-1.09172	1.80759e-07	-1.52683	-1.11787	1.44982e-06	-1.59304	-1.21365
59456362	chr20:59456362:A:G	5.13097e-10	-2.31606e-10	-1.82565	4.17919e-07	-2.31606e-10	-1.80658	3.93551e-06	-2.31606e-10	-1.80809
59456521	chr20:59456521:G:C	5.09199e-10	-2.31606e-10	-1.83328	4.01302e-07	-2.31606e-10	-1.84715	3.79313e-06	-2.31606e-10	-1.84494
59456557	chr20:59456557:G:A	6.64058e-10	-2.31606e-10	-1.56775	5.60434e-07	-2.31606e-10	-1.51316	5.19135e-06	-2.31606e-10	-1.53114
59456644	chr20:59456644:G:C	7.89063e-10	-2.31606e-10	-1.39527	6.47395e-07	-2.31606e-10	-1.36891	6.06025e-06	-2.31606e-10	-1.37638
59456719	chr20:59456719:A:C	2.07156e-10	-0.891635	-1.84101	1.75865e-07	-0.826743	-1.84541	1.42465e-06	-0.97279	-1.85142
59457200	chr20:59457200:C:T	8.06757e-10	-2.31606e-10	-1.37309	6.72318e-07	-2.31606e-10	-1.33114	6.48642e-06	-2.31606e-10	-1.30842
59457222	chr20:59457222:A:G	1.14532e-09	-2.31606e-10	-1.02268	8.78598e-07	-2.31606e-10	-1.06354	8.77625e-06	-2.31606e-10	-1.00608
59457516	chr20:59457516:T:C	4.66272e-10	-1.92135	-9.89384e-10	3.72423e-07	-1.92184	-9.89384e-10	3.51171e-06	-1.92203	-9.89384e-10
59457714	chr20:59457714:T:C	1.5245e-10	-1.25341	-1.78586	9.81296e-08	-1.44279	-1.81279	1.04503e-06	-1.30889	-1.82519
59457795	chr20:59457795:G:A	1.12094e-10	-1.69324	-1.65354	7.97035e-08	-1.83279	-1.63077	8.31351e-07	-1.73439	-1.62844
59457823	chr20:59457823:T:C	8.81285e-11	-1.76823	-1.81909	6.46671e-08	-1.87597	-1.79664	6.6219e-07	-1.79689	-1.79344
59457950	chr20:59457950:G:A	7.59285e-11	-1.8914	-1.84492	5.89784e-08	-1.92141	-1.84329	5.68217e-07	-1.89706	-1.84632
59457967	chr20:59457967:A:C	1.33112e-10	-1.39298	-1.78194	8.80417e-08	-1.55951	-1.80454	9.22095e-07	-1.43909	-1.82015
59458028	chr20:59458028:C:T	5.29885e-10	-2.31606e-10	-1.79345	4.28442e-07	-2.31606e-10	-1.78171	4.03904e-06	-2.31606e-10	-1.78212
59458130	chr20:59458130:C:T	5.93976e-10	-1.67928	-9.89384e-10	4.87039e-07	-1.65352	-9.89384e-10	4.61394e-06	-1.64905	-9.89384e-10
59458151	chr20:59458151:G:A	8.28981e-10	-2.31606e-10	-1.34592	6.79893e-07	-2.31606e-10	-1.31993	6.35766e-06	-2.31606e-10	-1.32847
59458231	chr20:59458231:C:G	8.10147e-10	-2.31606e-10	-1.3689	6.6364e-07	-2.31606e-10	-1.34413	6.20882e-06	-2.31606e-10	-1.35216
59458520	chr20:59458520:G:A	1.13555e-09	-1.03125	-9.89384e-10	8.11949e-07	-1.14243	-9.89384e-10	8.28345e-06	-1.06387	-9.89384e-10
59458582	chr20:59458582:C:T	5.26736e-10	-2.31606e-10	-1.79942	4.3669e-07	-2.31606e-10	-1.76264	4.0907e-06	-2.31606e-10	-1.76941
59459543	chr20:59459543:T:C	1.2772e-09	-1.5349	0.621204	7.18845e-07	-1.67464	0.410415	6.77411e-06	-1.64477	0.379752
59459616	chr20:59459616:G:T	5.01325e-10	-2.31606e-10	-1.84886	3.99555e-07	-2.31606e-10	-1.85152	3.77011e-06	-2.31606e-10	-1.85103
59459631	chr20:59459631:G:A	1.75871e-10	-1.86236	-1.034	1.46783e-07	-1.84943	-1.00349	1.5223e-06	-1.79568	-0.962221
59459869	chr20:59459869:C:T	5.53919e-10	-1.7491	-9.89384e-10	4.82297e-07	-1.66331	-9.89384e-10	4.19657e-06	-1.74386	-9.89384e-10
59460160	chr20:59460160:G:A	4.99934e-10	-2.31606e-10	-1.85164	3.99876e-07	-2.31606e-10	-1.85071	3.76823e-06	-2.31606e-10	-1.85152
59461107	chr20:59461107:A:G	1.01478e-09	0.077527	-1.22121	4.44686e-07	-0.3875	-1.357	5.37337e-06	-0.122756	-1.37392
59461298	chr20:59461298:G:A	1.32265e-09	-1.6292	0.750473	8.48178e-07	-1.67221	0.57343	9.13925e-06	-1.53092	0.56537
59461598	chr20:59461598:G:T	2.05403e-10	-1.23393	-1.50721	1.89753e-07	-1.11489	-1.48125	1.81626e-06	-1.07432	-1.50703
59461917	chr20:59461917:G:A	2.14143e-10	-1.20454	-1.49493	1.98873e-07	-1.08161	-1.46759	1.90199e-06	-1.04068	-1.49455
59462174	chr20:59462174:G:A	1.04985e-09	-2.31606e-10	-1.10971	8.8022e-07	-2.31606e-10	-1.06169	8.47921e-06	-2.31606e-10	-1.04051
59462338	chr20:59462338:C:T	1.43928e-09	-2.31606e-10	-0.794219	1.18491e-06	-2.31606e-10	-0.764441	1.2145e-05	-2.31606e-10	-0.681214
59462481	chr20:59462481:G:A	4.39956e-10	-1.84672	-0.132725	3.48335e-07	-1.86405	-0.124656	3.9736e-06	-1.79724	-0.00121441
59462517	chr20:59462517:G:C	2.38237e-10	-0.9423	-1.65055	2.19251e-07	-0.808338	-1.64331	2.14026e-06	-0.761397	-1.6558
59462796	chr20:59462796:A:G	5.05422e-10	-0.152229	-1.68849	2.16882e-07	-0.782369	-1.68015	3.55626e-06	-0.216793	-1.69263
59463050	chr20:59463050:C:T	1.77022e-10	-1.56591	-1.32393	1.61369e-07	-1.47341	-1.28476	1.51978e-06	-1.44207	-1.31749
59463406	chr20:59463406:G:T	2.91335e-09	-0.0890567	-9.89384e-10	2.01125e-06	-0.235353	-9.89384e-10	2.33008e-05	-0.0296422	-9.89384e-10
59463597	chr20:59463597:C:A	1.56711e-10	-1.64219	-1.36952	1.41009e-07	-1.56028	-1.33277	1.32639e-06	-1.53156	-1.36411
59463649	chr20:59463649:C:T	6.56799e-10	-2.31606e-10	-1.57874	4.90163e-07	-2.31606e-10	-1.64713	4.63953e-06	-2.31606e-10	-1.64352
59463753	chr20:59463753:A:G	1.71916e-10	-1.31214	-1.60697	9.63863e-08	-1.69108	-1.58243	1.22696e-06	-1.36968	-1.60391
59463908	chr20:59463908:A:G	1.32901e-09	-2.31606e-10	-0.873923	1.11034e-06	-2.31606e-10	-0.829441	1.0878e-05	-2.31606e-10	-0.791392
59464324	chr20:59464324:C:T	6.04663e-10	-2.31606e-10	-1.66144	4.66718e-07	-2.31606e-10	-1.69614	4.51253e-06	-2.31606e-10	-1.67127
59464484	chr20:59464484:T:C	2.31178e-10	-1.2428	-1.38013	2.12112e-07	-1.12757	-1.35718	2.02883e-06	-1.08857	-1.38211
59464485	chr20:59464485:T:A	6.12984e-10	-0.0695582	-1.57822	2.51921e-07	-0.713575	-1.59917	4.25674e-06	-0.135749	-1.59388
59464504	chr20:59464504:C:T	7.72764e-11	-1.90208	-1.81665	6.26041e-08	-1.89063	-1.81441	5.94451e-07	-1.90317	-1.79508
59464777	chr20:59464777:TG:T	2.5921e-09	-2.31606e-10	-0.205892	1.72012e-06	-2.31606e-10	-0.391716	1.67526e-05	-2.31606e-10	-0.359575
59464793	chr20:59464793:C:T	1.8567e-10	-1.31624	-1.5259	1.0105e-07	-1.69282	-1.53343	1.31978e-06	-1.37267	-1.528
59464827	chr20:59464827:G:C	3.22889e-10	-1.8818	-0.407009	2.58789e-07	-1.85203	-0.433817	2.47922e-06	-1.90271	-0.36747
59464845	chr20:59464845:C:T	1.01199e-09	-2.31606e-10	-1.14644	8.16062e-07	-2.31606e-10	-1.13738	7.9718e-06	-2.31606e-10	-1.10222
59465433	chr20:59465433:T:C	4.65962e-10	-1.92201	-9.89384e-10	3.72778e-07	-1.92088	-9.89384e-10	3.51518e-06	-1.92104	-9.89384e-10
59465622	chr20:59465622:G:A	1.138e-09	-1.02909	-9.89384e-10	1.04401e-06	-0.891045	-9.89384e-10	8.67926e-06	-1.01719	-9.89384e-10
59465640	chr20:59465640:C:A	5.17569e-10	-2.31606e-10	-1.81697	4.25728e-07	-2.31606e-10	-1.78807	3.91746e-06	-2.31606e-10	-1.81269
59465782	chr20:59465782:G:A	1.62494e-10	-1.52873	-1.44675	1.01357e-07	-1.8111	-1.41212	1.17665e-06	-1.56641	-1.44905
59465893	chr20:59465893:G:C	1.25059e-09	-2.31606e-10	-0.934747	9.9648e-07	-2.31606e-10	-0.937638	9.93912e-06	-2.31606e-10	-0.881652
59466444	chr20:59466444:G:C	2.19351e-10	-1.33138	-1.34407	2.04605e-07	-1.21686	-1.30392	1.95118e-06	-1.17589	-1.33381
59466547	chr20:59466547:C:A	9.69896e-10	-1.18893	-9.89384e-10	8.94892e-07	-1.04516	-9.89384e-10	8.80376e-06	-1.00295	-9.89384e-10
59466709	chr20:59466709:G:A	1.65778e-09	-2.31606e-10	-0.652881	1.20096e-06	-2.31606e-10	-0.750992	1.13541e-05	-2.31606e-10	-0.748547
59467111	chr20:59467111:G:A	7.09844e-10	-1.50107	-9.89384e-10	5.851e-07	-1.47008	-9.89384e-10	5.29812e-06	-1.51078	-9.89384e-10
59467354	chr20:59467354:C:T	5.00051e-10	-2.31606e-10	-1.85141	4.0237e-07	-2.31606e-10	-1.84449	3.80114e-06	-2.31606e-10	-1.84283
59467490	chr20:59467490:C:T	5.20795e-10	-2.31606e-10	-1.81076	4.18916e-07	-2.31606e-10	-1.8042	3.94598e-06	-2.31606e-10	-1.80543
59467613	chr20:59467613:T:C	1.09763e-10	-1.52235	-1.84544	9.22688e-08	-1.47011	-1.84705	8.3021e-07	-1.51321	-1.851
59467765	chr20:59467765:C:T	1.7229e-09	-2.31606e-10	-0.614351	1.27897e-06	-2.31606e-10	-0.688054	1.14543e-05	-2.31606e-10	-0.739764
59467810	chr20:59467810:C:T	2.66752e-09	-2.31606e-10	-0.17721	2.01426e-06	-2.31606e-10	-0.233858	1.79055e-05	-2.31606e-10	-0.293025
59467825	chr20:59467825:A:G	9.79355e-10	-2.31606e-10	-1.17922	8.2303e-07	-2.31606e-10	-1.12887	7.66584e-06	-2.31606e-10	-1.14136
59467854	chr20:59467854:T:C	5.98769e-10	-2.31606e-10	-1.67124	4.87875e-07	-2.31606e-10	-1.65181	4.60643e-06	-2.31606e-10	-1.65068
59467910	chr20:59467910:A:T	1.48647e-09	-0.761958	-9.89384e-10	1.3578e-06	-0.628244	-9.89384e-10	1.19985e-05	-0.693352	-9.89384e-10
59468007	chr20:59468007:T:C	1.61776e-09	-0.67732	-9.89384e-10	1.4331e-06	-0.574269	-9.89384e-10	1.25325e-05	-0.649804	-9.89384e-10
59468171	chr20:59468171:G:A	6.24061e-10	-2.31606e-10	-1.62987	5.30161e-07	-2.31606e-10	-1.56869	4.89944e-06	-2.31606e-10	-1.58901
59468543	chr20:59468543:G:C	9.21654e-11	-1.69251	-1.85002	7.66383e-08	-1.65426	-1.84851	7.01406e-07	-1.68846	-1.84433
59469113	chr20:59469113:A:AG	1.07599e-09	-2.31606e-10	-1.08512	9.08812e-07	-2.31606e-10	-1.02973	8.44742e-06	-2.31606e-10	-1.04427
59469247	chr20:59469247:T:A	2.05705e-10	-0.965505	-1.77417	1.92159e-07	-0.821526	-1.76202	1.86736e-06	-0.769276	-1.78433
59469591	chr20:59469591:G:T	1.366e-10	-1.40248	-1.74658	1.18585e-07	-1.32802	-1.73822	1.12219e-06	-1.29587	-1.76698
59469771	chr20:59469771:C:T	2.54349e-10	-1.61126	-0.91615	1.69656e-07	-1.74662	-0.961477	1.9854e-06	-1.63835	-0.853963
59469787	chr20:59469787:A:G	1.06657e-09	-2.31606e-10	-1.09391	7.72869e-07	-2.31606e-10	-1.19176	7.70418e-06	-2.31606e-10	-1.13637
59469915	chr20:59469915:T:C	2.02878e-10	-1.00873	-1.74478	1.79702e-07	-0.922193	-1.72838	1.75213e-06	-0.921661	-1.69564
59470072	chr20:59470072:C:G	7.86138e-11	-1.9214	-1.78017	6.15951e-08	-1.92071	-1.80057	5.79969e-07	-1.92202	-1.80089
59470103	chr20:59470103:G:C	5.66858e-10	-2.31606e-10	-1.72601	4.59417e-07	-2.31606e-10	-1.71191	4.29532e-06	-2.31606e-10	-1.7206
59470139	chr20:59470139:A:G	1.68283e-10	-1.09955	-1.84092	1.596e-07	-0.920799	-1.84839	1.37602e-06	-1.00811	-1.85082
59470250	chr20:59470250:C:A	5.18037e-10	-2.31606e-10	-1.81607	4.06354e-07	-2.31606e-10	-1.83464	3.85825e-06	-2.31606e-10	-1.82792
59471776	chr20:59471776:G:A	4.6793e-10	-1.9178	-9.89384e-10	3.7459e-07	-1.91604	-9.89384e-10	3.53006e-06	-1.91681	-9.89384e-10
59472346	chr20:59472346:T:C	1.31799e-09	-2.31606e-10	-0.882254	1.01289e-06	-2.31606e-10	-0.921301	9.01679e-06	-2.31606e-10	-0.979042
59472422	chr20:59472422:A:G	1.27617e-10	-1.37595	-1.84113	1.03378e-07	-1.36633	-1.83715	9.50406e-07	-1.39566	-1.83333
59472862	chr20:59472862:G:A	3.79625e-10	-1.91372	-0.213211	3.61631e-07	-1.91577	-0.0354685	3.91293e-06	-1.91922	0.105379
59473100	chr20:59473100:G:A	1.18628e-09	-2.31606e-10	-0.987537	8.90425e-07	-2.31606e-10	-1.05017	8.38216e-06	-2.31606e-10	-1.05202
59473261	chr20:59473261:G:A	4.2616e-10	-1.90068	-0.110622	4.01123e-07	-1.92148	0.0738789	4.40759e-06	-1.91021	0.215403
59473677	chr20:59473677:C:T	1.68678e-09	-2.31606e-10	-0.63554	1.28954e-06	-2.31606e-10	-0.679824	1.16828e-05	-2.31606e-10	-0.720014
59473808	chr20:59473808:C:T	5.49733e-10	-2.31606e-10	-1.75668	4.44627e-07	-2.31606e-10	-1.74463	4.1516e-06	-2.31606e-10	-1.75464
59473829	chr20:59473829:C:T	5.68564e-10	-1.723	-9.89384e-10	4.47693e-07	-1.73776	-9.89384e-10	4.31538e-06	-1.71594	-9.89384e-10
59474280	chr20:59474280:A:AT	5.81001e-10	-2.31606e-10	-1.70136	4.48749e-07	-2.31606e-10	-1.7354	4.19069e-06	-2.31606e-10	-1.74526
59474331	chr20:59474331:C:T	1.15521e-09	-2.31606e-10	-1.01407	9.35002e-07	-2.31606e-10	-1.00132	9.07686e-06	-2.31606e-10	-0.972402
59474381	chr20:59474381:C:T	5.53692e-10	-2.31606e-10	-1.74951	4.37482e-07	-2.31606e-10	-1.76083	4.25455e-06	-2.31606e-10	-1.73014
59475420	chr20:59475420:TAGA:T	1.66427e-10	-1.78248	-1.16908	1.32182e-07	-1.70015	-1.25754	1.18967e-06	-1.7316	-1.27285
59475475	chr20:59475475:G:A	5.01645e-10	-2.31606e-10	-1.84822	4.061e-07	-2.31606e-10	-1.83527	3.79024e-06	-2.31606e-10	-1.8457
59475634	chr20:59475634:T:A	6.10501e-10	-2.31606e-10	-1.65184	4.80536e-07	-2.31606e-10	-1.66696	4.73487e-06	-2.31606e-10	-1.62318
59475905	chr20:59475905:C:T	1.03057e-09	-2.31606e-10	-1.12825	9.47805e-07	-2.31606e-10	-0.987718	8.3047e-06	-2.31606e-10	-1.06131
59475952	chr20:59475952:G:A	9.14963e-11	-1.84456	-1.70525	7.56754e-08	-1.88794	-1.62748	7.96469e-07	-1.8444	-1.5613
59476089	chr20:59476089:T:C	1.16779e-10	-1.61834	-1.68749	1.03525e-07	-1.52915	-1.67291	9.52848e-07	-1.51456	-1.71187
59476196	chr20:59476196:G:C	5.25209e-10	-2.31606e-10	-1.80232	4.19021e-07	-2.31606e-10	-1.80395	4.07334e-06	-2.31606e-10	-1.77367
59476200	chr20:59476200:T:C	4.12479e-10	-1.92162	-0.122311	3.27852e-07	-1.89156	-0.157749	3.27159e-06	-1.91999	-0.0728665
59476802	chr20:59476802:C:T	7.22977e-10	-1.48274	-9.89384e-10	5.69308e-07	-1.49745	-9.89384e-10	5.50571e-06	-1.47234	-9.89384e-10
59476976	chr20:59476976:A:G	1.74983e-10	-1.26608	-1.63535	1.47789e-07	-1.24164	-1.60444	1.3616e-06	-1.2804	-1.58907
59477416	chr20:59477416:G:C	1.7592e-09	-2.31606e-10	-0.593499	1.35766e-06	-2.31606e-10	-0.628352	1.22476e-05	-2.31606e-10	-0.672797
59477939	chr20:59477939:A:G	1.75164e-10	-1.22585	-1.67454	1.48285e-07	-1.1975	-1.64523	1.35827e-06	-1.23758	-1.63434
59477951	chr20:59477951:T:C	3.08127e-10	-1.88153	-0.454069	2.82092e-07	-1.92156	-0.278071	3.03243e-06	-1.89675	-0.172021
59477956	chr20:59477956:A:G	6.84362e-10	-2.31606e-10	-1.53763	5.23362e-07	-2.31606e-10	-1.58159	4.97658e-06	-2.31606e-10	-1.57339
59478020	chr20:59478020:A:G	1.01629e-10	-1.8744	-1.57039	9.1334e-08	-1.83043	-1.49692	8.3467e-07	-1.85608	-1.50277
59478425	chr20:59478425:G:A	5.06479e-10	-2.31606e-10	-1.83863	4.04398e-07	-2.31606e-10	-1.83947	3.78743e-06	-2.31606e-10	-1.84644
59478557	chr20:59478557:T:C	2.5075e-09	-2.31606e-10	-0.239073	2.29637e-06	-2.31606e-10	-0.102781	2.11172e-05	-2.31606e-10	-0.128041
59478726	chr20:59478726:G:A	5.06464e-10	-2.31606e-10	-1.83866	4.0073e-07	-2.31606e-10	-1.84858	3.77631e-06	-2.31606e-10	-1.84938
59478863	chr20:59478863:G:A	1.45628e-09	-2.31606e-10	-0.782474	1.11552e-06	-2.31606e-10	-0.824793	1.02237e-05	-2.31606e-10	-0.853421
59479010	chr20:59479010:C:T	5.00499e-10	-2.31606e-10	-1.85051	3.99969e-07	-2.31606e-10	-1.85048	3.79195e-06	-2.31606e-10	-1.84525
59479393	chr20:59479393:G:A	2.28422e-10	-1.64848	-0.986437	1.81422e-07	-1.80117	-0.839873	2.02468e-06	-1.69447	-0.778246
59479404	chr20:59479404:A:G	7.47511e-10	-2.31606e-10	-1.44937	5.69601e-07	-2.31606e-10	-1.49693	5.41202e-06	-2.31606e-10	-1.48951
59479458	chr20:59479458:T:C	1.45197e-09	-2.31606e-10	-0.785442	1.1172e-06	-2.31606e-10	-0.823286	1.00881e-05	-2.31606e-10	-0.866773
59479712	chr20:59479712:A:G	2.9834e-10	-1.47035	-0.897532	2.17442e-07	-1.65355	-0.80639	2.45906e-06	-1.5182	-0.760147
59479982	chr20:59479982:T:C	9.97783e-11	-1.71097	-1.75219	7.93869e-08	-1.70272	-1.76482	7.52511e-07	-1.71904	-1.74343
59479988	chr20:59479988:A:G	5.02184e-10	-1.64851	-0.198637	4.04968e-07	-1.79715	-0.0409116	4.47041e-06	-1.69174	0.0110915
59480523	chr20:59480523:C:T	5.39486e-10	-2.31606e-10	-1.7755	4.28321e-07	-2.31606e-10	-1.78199	4.0973e-06	-2.31606e-10	-1.7678
59480578	chr20:59480578:T:C	5.01243e-10	-2.31606e-10	-1.84903	4.0562e-07	-2.31606e-10	-1.83645	3.78432e-06	-2.31606e-10	-1.84726
59480616	chr20:59480616:T:G	5.29378e-10	-2.31606e-10	-1.79441	4.31851e-07	-2.31606e-10	-1.77379	4.05566e-06	-2.31606e-10	-1.77802
59480633	chr20:59480633:C:T	5.2309e-10	-2.31606e-10	-1.80636	4.17239e-07	-2.31606e-10	-1.80821	4.00768e-06	-2.31606e-10	-1.78992
59480941	chr20:59480941:T:A	1.25377e-10	-1.49845	-1.73634	1.09642e-07	-1.41297	-1.73167	8.63147e-07	-1.57486	-1.75044
59480992	chr20:59480992:G:T	1.42107e-09	-2.31606e-10	-0.806953	1.10122e-06	-2.31606e-10	-0.83769	9.81418e-06	-2.31606e-10	-0.894302
59481138	chr20:59481138:C:T	5.58521e-10	-2.31606e-10	-1.74082	4.42683e-07	-2.31606e-10	-1.74901	4.04951e-06	-2.31606e-10	-1.77953
59481184	chr20:59481184:C:T	1.02583e-09	-2.31606e-10	-1.13285	8.22941e-07	-2.31606e-10	-1.12898	8.08956e-06	-2.31606e-10	-1.08756
59481466	chr20:59481466:T:C	8.33122e-10	-2.31606e-10	-1.34093	7.04629e-07	-2.31606e-10	-1.2842	6.88941e-06	-2.31606e-10	-1.24815
59481560	chr20:59481560:C:T	6.95413e-10	-2.31606e-10	-1.52161	5.93127e-07	-2.31606e-10	-1.45646	5.47209e-06	-2.31606e-10	-1.47847
59481841	chr20:59481841:C:T	5.0808e-10	-2.31606e-10	-1.83548	4.02776e-07	-2.31606e-10	-1.84349	3.7916e-06	-2.31606e-10	-1.84534
59481897	chr20:59481897:C:T	2.9927e-10	-1.7721	-0.592672	1.98535e-07	-1.85442	-0.696478	1.8594e-06	-1.79643	-0.761446
59482003	chr20:59482003:C:A	8.34221e-11	-1.82571	-1.8165	7.6294e-08	-1.68358	-1.82369	6.07384e-07	-1.8397	-1.83702
59482022	chr20:59482022:T:G	1.27722e-10	-1.81948	-1.39679	1.22329e-07	-1.72002	-1.31513	1.04119e-06	-1.84359	-1.29418
59482063	chr20:59482063:C:A	5.04576e-10	-1.9065	0.0641009	4.00912e-07	-1.9061	0.0579747	3.98627e-06	-1.91476	0.119482
59482107	chr20:59482107:A:T	5.02511e-10	-2.31606e-10	-1.8465	4.02296e-07	-2.31606e-10	-1.84468	3.77861e-06	-2.31606e-10	-1.84877
59482262	chr20:59482262:A:G	5.07838e-10	-2.31606e-10	-1.83595	4.02419e-07	-2.31606e-10	-1.84437	3.82224e-06	-2.31606e-10	-1.83729
59483007	chr20:59483007:G:A	5.20219e-10	-2.31606e-10	-1.81187	4.09841e-07	-2.31606e-10	-1.8261	3.8587e-06	-2.31606e-10	-1.8278
59483863	chr20:59483863:C:T	1.71443e-10	-1.629	-1.29287	1.13278e-07	-1.74661	-1.36541	1.12066e-06	-1.66674	-1.39748
59484023	chr20:59484023:C:T	5.04675e-10	-2.31606e-10	-1.8422	4.0452e-07	-2.31606e-10	-1.83917	3.78921e-06	-2.31606e-10	-1.84597
59484352	chr20:59484352:T:C	5.07242e-10	-2.31606e-10	-1.83713	4.04781e-07	-2.31606e-10	-1.83852	3.7888e-06	-2.31606e-10	-1.84608
59484419	chr20:59484419:G:A	5.03175e-10	-2.31606e-10	-1.84518	4.01733e-07	-2.31606e-10	-1.84608	3.77239e-06	-2.31606e-10	-1.85042
59484704	chr20:59484704:G:A	1.33702e-10	-1.641	-1.5295	8.74717e-08	-1.75714	-1.61342	9.23266e-07	-1.67776	-1.58021
59485097	chr20:59485097:G:A	1.14721e-10	-1.78376	-1.53985	7.81148e-08	-1.86191	-1.62178	8.01399e-07	-1.81098	-1.58854
59485155	chr20:59485155:C:T	5.17695e-10	-1.81673	-9.89384e-10	4.02905e-07	-1.84317	-9.89384e-10	3.90527e-06	-1.8158	-9.89384e-10
59485204	chr20:59485204:T:C	2.03674e-09	-2.31606e-10	-0.447012	1.73519e-06	-2.31606e-10	-0.382996	1.79806e-05	-2.31606e-10	-0.288835
59485318	chr20:59485318:G:A	5.01296e-10	-2.31606e-10	-1.84892	4.01437e-07	-2.31606e-10	-1.84682	3.78719e-06	-2.31606e-10	-1.8465
59485528	chr20:59485528:G:A	8.4212e-11	-1.85914	-1.77364	7.15089e-08	-1.81055	-1.7615	6.36053e-07	-1.87026	-1.76034
59485737	chr20:59485737:T:C	9.54597e-11	-1.78799	-1.71942	7.91641e-08	-1.78383	-1.68652	7.48758e-07	-1.76853	-1.69894
59485758	chr20:59485758:T:C	1.00489e-09	-1.49217	0.338686	8.0678e-07	-1.65869	0.509879	9.0606e-06	-1.52746	0.553267
59486623	chr20:59486623:G:A	6.06282e-10	-2.31606e-10	-1.65877	4.99589e-07	-2.31606e-10	-1.62808	4.54024e-06	-2.31606e-10	-1.66515
59486790	chr20:59486790:A:G	7.32851e-10	-2.31606e-10	-1.46917	5.68176e-07	-2.31606e-10	-1.49944	5.48435e-06	-2.31606e-10	-1.47623
59486873	chr20:59486873:T:C	7.42938e-11	-1.91666	-1.84143	6.06107e-08	-1.90282	-1.83457	5.61677e-07	-1.9204	-1.83456
59486924	chr20:59486924:C:A	8.38107e-10	-2.31606e-10	-1.33497	7.11077e-07	-2.31606e-10	-1.27509	6.81744e-06	-2.31606e-10	-1.25865
59487091	chr20:59487091:G:A	1.02898e-10	-1.91695	-1.51542	8.12165e-08	-1.90499	-1.53976	8.02851e-07	-1.92074	-1.47697
59487491	chr20:59487491:A:G	1.17917e-10	-1.80455	-1.49158	8.43881e-08	-1.87482	-1.53162	8.47883e-07	-1.82929	-1.51385
59487624	chr20:59487624:G:A	5.07051e-10	-2.31606e-10	-1.8375	4.02561e-07	-2.31606e-10	-1.84402	3.82229e-06	-2.31606e-10	-1.83728
59487790	chr20:59487790:T:C	4.93771e-10	-1.86339	-0.000651151	3.59399e-07	-1.90815	-0.0492809	3.72499e-06	-1.87738	0.0143132
59487924	chr20:59487924:T:G	1.76326e-10	-1.91737	-0.976407	1.30748e-07	-1.92033	-1.04826	1.19362e-06	-1.92056	-1.08059
59488152	chr20:59488152:T:C	1.01954e-10	-1.90498	-1.53661	8.1013e-08	-1.8854	-1.56186	7.89645e-07	-1.91342	-1.50088
59488199	chr20:59488199:G:A	2.73823e-10	-1.71885	-0.734786	2.1216e-07	-1.81839	-0.666138	2.31925e-06	-1.73671	-0.600174
59488348	chr20:59488348:T:C	1.9334e-10	-1.7013	-1.10037	1.44344e-07	-1.74635	-1.12332	1.36664e-06	-1.72577	-1.14
59488519	chr20:59488519:G:A	5.83981e-10	-2.31606e-10	-1.69625	4.72089e-07	-2.31606e-10	-1.6847	4.48759e-06	-2.31606e-10	-1.67681
59488563	chr20:59488563:G:T	5.04015e-10	-2.31606e-10	-1.84351	4.06047e-07	-2.31606e-10	-1.8354	3.8049e-06	-2.31606e-10	-1.84184
59489034	chr20:59489034:G:T	1.28663e-09	-2.31606e-10	-0.906337	1.02297e-06	-2.31606e-10	-0.911397	9.47968e-06	-2.31606e-10	-0.92898
59489280	chr20:59489280:G:A	5.01364e-10	-2.31606e-10	-1.84878	4.02802e-07	-2.31606e-10	-1.84342	3.81251e-06	-2.31606e-10	-1.83984
59489685	chr20:59489685:A:T	6.80508e-10	-2.31606e-10	-1.54328	5.40969e-07	-2.31606e-10	-1.5485	5.34244e-06	-2.31606e-10	-1.50245
59489751	chr20:59489751:G:T	3.22479e-10	-1.75881	-0.531266	1.94871e-07	-1.83173	-0.737802	1.90108e-06	-1.7793	-0.756403
59489921	chr20:59489921:C:T	5.00808e-10	-2.31606e-10	-1.84989	4.0236e-07	-2.31606e-10	-1.84452	3.79881e-06	-2.31606e-10	-1.84344
59490042	chr20:59490042:A:G	3.75871e-10	-1.76514	-0.371726	2.24695e-07	-1.83701	-0.590115	2.20859e-06	-1.78482	-0.600955
59490145	chr20:59490145:G:A	2.38899e-10	-1.70704	-0.883032	1.54252e-07	-1.79279	-1.01048	1.48669e-06	-1.73208	-1.04949
59490388	chr20:59490388:G:A	6.52153e-10	-2.31606e-10	-1.58584	5.34299e-07	-2.31606e-10	-1.56091	4.91706e-06	-2.31606e-10	-1.58542
59490550	chr20:59490550:T:C	1.51878e-10	-1.26377	-1.77927	1.62271e-07	-0.965162	-1.78743	1.1187e-06	-1.27292	-1.79304
59490849	chr20:59490849:G:A	5.9904e-09	-2.31606e-10	0.631797	4.97864e-06	-2.31606e-10	0.671045	4.5037e-05	-2.31606e-10	0.629353
59490906	chr20:59490906:A:G	6.19373e-10	-2.31606e-10	-1.63741	4.66101e-07	-2.31606e-10	-1.69746	4.60003e-06	-2.31606e-10	-1.65207
59491202	chr20:59491202:C:G	4.7661e-10	-1.89942	-9.89384e-10	3.80901e-07	-1.89933	-9.89384e-10	3.59998e-06	-1.8972	-9.89384e-10
59491462	chr20:59491462:A:G	5.06024e-10	-2.31606e-10	-1.83953	4.03361e-07	-2.31606e-10	-1.84203	3.81341e-06	-2.31606e-10	-1.83961
59491559	chr20:59491559:CTT:C	1.25767e-10	-1.63857	-1.59312	9.13592e-08	-1.6924	-1.63466	8.40242e-07	-1.68173	-1.67047
59491778	chr20:59491778:G:A	5.69754e-10	-2.31606e-10	-1.72091	4.68715e-07	-2.31606e-10	-1.69187	4.27047e-06	-2.31606e-10	-1.72641
59491889	chr20:59491889:C:A	9.44656e-10	-2.31606e-10	-1.21529	7.83522e-07	-2.31606e-10	-1.17807	7.13622e-06	-2.31606e-10	-1.21295
59492121	chr20:59492121:T:C	8.67872e-10	-1.30007	-9.89384e-10	1.01638e-06	-0.917862	-9.89384e-10	6.40117e-06	-1.32165	-9.89384e-10
59492263	chr20:59492263:C:T	2.67862e-10	-1.88889	-0.586751	2.0762e-07	-1.85131	-0.654846	1.94729e-06	-1.86552	-0.646169
59492368	chr20:59492368:G:A	8.12303e-10	-1.36624	-9.89384e-10	6.3359e-07	-1.39046	-9.89384e-10	6.3902e-06	-1.32336	-9.89384e-10
59492420	chr20:59492420:T:C	6.12511e-10	-2.31606e-10	-1.64855	4.75701e-07	-2.31606e-10	-1.67708	4.66834e-06	-2.31606e-10	-1.63733
59492888	chr20:59492888:G:A	5.12405e-10	-2.31606e-10	-1.827	4.14741e-07	-2.31606e-10	-1.81421	3.84577e-06	-2.31606e-10	-1.83116
59492905	chr20:59492905:G:A	2.51331e-10	-1.92076	-0.618584	1.91002e-07	-1.90712	-0.682461	1.79794e-06	-1.91376	-0.677728
59492914	chr20:59492914:G:A	1.16488e-10	-1.69611	-1.61222	9.85549e-08	-1.63924	-1.61201	9.15169e-07	-1.7241	-1.54267
59492958	chr20:59492958:A:G	8.86408e-10	-1.27894	-9.89384e-10	1.04881e-06	-0.886455	-9.89384e-10	6.54907e-06	-1.29881	-9.89384e-10
59492969	chr20:59492969:C:T	6.24673e-10	-2.31606e-10	-1.62889	4.89865e-07	-2.31606e-10	-1.64774	4.49821e-06	-2.31606e-10	-1.67445
59493115	chr20:59493115:A:G	5.68367e-10	-2.31606e-10	-1.72335	4.60752e-07	-2.31606e-10	-1.70901	4.39074e-06	-2.31606e-10	-1.69863
59493212	chr20:59493212:TCTC:T	5.33955e-10	-2.31606e-10	-1.7858	4.30162e-07	-2.31606e-10	-1.77771	4.06392e-06	-2.31606e-10	-1.77598
59493225	chr20:59493225:G:C	8.52252e-10	-1.31823	-9.89384e-10	9.95089e-07	-0.939035	-9.89384e-10	6.29941e-06	-1.33767	-9.89384e-10
59493547	chr20:59493547:G:C	5.01635e-10	-2.31606e-10	-1.84824	4.01422e-07	-2.31606e-10	-1.84685	3.79319e-06	-2.31606e-10	-1.84492
59494020	chr20:59494020:C:G	5.79317e-10	-2.31606e-10	-1.70427	4.74874e-07	-2.31606e-10	-1.67882	4.35131e-06	-2.31606e-10	-1.70765
59494210	chr20:59494210:T:G	7.10411e-10	-2.31606e-10	-1.50027	5.32919e-07	-2.31606e-10	-1.5635	4.94415e-06	-2.31606e-10	-1.57993
59494237	chr20:59494237:G:A	5.57534e-09	-2.31606e-10	0.559993	4.20032e-06	-2.31606e-10	0.501049	3.50391e-05	-2.31606e-10	0.378334
59494503	chr20:59494503:T:C	7.35192e-11	-1.92062	-1.84795	5.92315e-08	-1.90876	-1.85166	5.5293e-07	-1.92142	-1.84924
59494534	chr20:59494534:A:G	4.30289e-09	-2.31606e-10	0.300927	4.35583e-06	-2.31606e-10	0.537403	4.56146e-05	-2.31606e-10	0.642097
59494734	chr20:59494734:C:T	8.7305e-11	-1.92199	-1.67472	8.48251e-08	-1.88468	-1.51659	7.54208e-07	-1.92182	-1.5384
59494857	chr20:59494857:C:T	5.82756e-10	-1.69835	-9.89384e-10	4.88368e-07	-1.6508	-9.89384e-10	4.50322e-06	-1.67334	-9.89384e-10
59494864	chr20:59494864:C:T	9.35201e-10	-2.31606e-10	-1.22535	8.07437e-07	-2.31606e-10	-1.148	6.94339e-06	-2.31606e-10	-1.24034
59494951	chr20:59494951:T:C	7.76273e-10	-1.47044	0.0588318	8.19107e-07	-1.29575	0.162102	6.4573e-06	-1.50532	0.192399
59495070	chr20:59495070:C:T	1.15065e-10	-1.91732	-1.4033	1.0662e-07	-1.87848	-1.29412	1.0018e-06	-1.91202	-1.26431
59495489	chr20:59495489:T:C	1.27448e-10	-1.76799	-1.45042	1.04393e-07	-1.7222	-1.4715	9.26135e-07	-1.75159	-1.50327
59496316	chr20:59496316:A:G	9.10783e-11	-1.70934	-1.84505	7.51026e-08	-1.6909	-1.83211	6.9025e-07	-1.71463	-1.8342
59496458	chr20:59496458:C:T	4.99953e-10	-2.31606e-10	-1.8516	4.07981e-07	-2.31606e-10	-1.83065	3.89144e-06	-2.31606e-10	-1.81935
59496775	chr20:59496775:G:A	1.09506e-10	-1.68051	-1.68962	9.60536e-08	-1.64845	-1.62851	8.86748e-07	-1.68211	-1.61621
59496925	chr20:59496925:G:A	7.16731e-10	-2.31606e-10	-1.49142	5.42599e-07	-2.31606e-10	-1.5455	5.31224e-06	-2.31606e-10	-1.50812
59497038	chr20:59497038:C:T	1.11189e-10	-1.66241	-1.69247	1.06966e-07	-1.54195	-1.62741	8.81968e-07	-1.69094	-1.61279
59497234	chr20:59497234:C:T	6.06147e-10	-2.31606e-10	-1.65899	5.40887e-07	-2.31606e-10	-1.54866	5.30355e-06	-2.31606e-10	-1.50975
59497701	chr20:59497701:G:A	7.85639e-10	-2.31606e-10	-1.39962	6.80451e-07	-2.31606e-10	-1.31911	6.2125e-06	-2.31606e-10	-1.35157
59498658	chr20:59498658:T:C	1.57172e-10	-1.4306	-1.57818	1.56565e-07	-1.24151	-1.54688	1.15996e-06	-1.46426	-1.56549
59498865	chr20:59498865:A:G	1.36838e-10	-1.86598	-1.28134	1.28659e-07	-1.84661	-1.1381	1.16917e-06	-1.88198	-1.13986
59499432	chr20:59499432:C:T	1.56519e-10	-1.1772	-1.83574	1.47653e-07	-0.998192	-1.84881	1.08837e-06	-1.24227	-1.85118
59499742	chr20:59499742:A:C	1.12534e-09	-2.31606e-10	-1.04028	1.12251e-06	-2.31606e-10	-0.818541	1.09015e-05	-2.31606e-10	-0.789233
59499895	chr20:59499895:C:T	3.68246e-10	-1.40035	-0.757011	2.60926e-07	-1.3605	-0.917129	1.9865e-06	-1.47575	-1.01601
59500230	chr20:59500230:A:G	1.21552e-10	-1.59818	-1.6676	1.11682e-07	-1.46668	-1.65953	8.7149e-07	-1.62851	-1.68717
59500258	chr20:59500258:A:G	1.20714e-10	-1.60399	-1.66871	1.10848e-07	-1.47313	-1.66058	8.65964e-07	-1.63385	-1.68819
59500440	chr20:59500440:G:A	1.41189e-09	-2.31606e-10	-0.813435	1.2536e-06	-2.31606e-10	-0.70809	1.29931e-05	-2.31606e-10	-0.613714
59500486	chr20:59500486:A:G	1.36094e-10	-1.64833	-1.50443	9.97981e-08	-1.73878	-1.49993	9.60098e-07	-1.72672	-1.49213
59500797	chr20:59500797:C:T	9.61514e-11	-1.8552	-1.64499	7.72948e-08	-1.84832	-1.64592	7.07499e-07	-1.85133	-1.67282
59501311	chr20:59501311:C:T	7.75412e-11	-1.90434	-1.81096	6.42008e-08	-1.90554	-1.77431	6.11373e-07	-1.89764	-1.77254
59501979	chr20:59501979:G:A	9.64152e-11	-1.8333	-1.66415	7.586e-08	-1.80063	-1.71235	6.97968e-07	-1.81794	-1.71978
59502537	chr20:59502537:C:T	1.39052e-10	-1.7116	-1.41966	9.85296e-08	-1.74835	-1.50316	9.81609e-07	-1.71119	-1.4855
59502600	chr20:59502600:G:A	3.37837e-10	-1.31524	-0.928307	2.42527e-07	-1.27475	-1.07601	1.84325e-06	-1.39815	-1.16845
59502847	chr20:59502847:C:T	5.30794e-10	-1.79174	-9.89384e-10	4.33619e-07	-1.7697	-9.89384e-10	4.03999e-06	-1.78189	-9.89384e-10
59503357	chr20:59503357:A:G	2.44529e-10	-1.73362	-0.833166	2.46062e-07	-1.68161	-0.654676	2.01055e-06	-1.76902	-0.7107
59503367	chr20:59503367:G:A	2.62308e-10	-1.37984	-1.11676	2.29571e-07	-1.51704	-0.888615	2.39404e-06	-1.44291	-0.862237
59503490	chr20:59503490:G:A	8.10339e-11	-1.82168	-1.84956	6.40106e-08	-1.83954	-1.84328	6.1339e-07	-1.81921	-1.84768
59503792	chr20:59503792:T:C	3.05295e-09	-1.779	1.73674	4.06916e-06	-1.74466	2.21398	4.32599e-05	-1.74234	2.33144
59504183	chr20:59504183:G:A	4.82678e-10	-1.88677	-9.89384e-10	3.88863e-07	-1.87864	-9.89384e-10	3.64688e-06	-1.88426	-9.89384e-10
59504626	chr20:59504626:G:A	4.6605e-10	-1.92182	-9.89384e-10	3.72594e-07	-1.92138	-9.89384e-10	3.51216e-06	-1.9219	-9.89384e-10
59504650	chr20:59504650:T:G	4.706e-10	-1.91211	-9.89384e-10	3.78711e-07	-1.90509	-9.89384e-10	3.55266e-06	-1.91043	-9.89384e-10
59504660	chr20:59504660:C:G	5.9867e-10	-2.31606e-10	-1.6714	4.70413e-07	-2.31606e-10	-1.68825	4.27501e-06	-2.31606e-10	-1.72534
59504878	chr20:59504878:G:A	6.2499e-10	-2.31606e-10	-1.62838	4.90264e-07	-2.31606e-10	-1.64692	4.42834e-06	-2.31606e-10	-1.69011
59505044	chr20:59505044:G:A	1.54477e-10	-1.3131	-1.71297	1.48967e-07	-1.12618	-1.71197	1.1767e-06	-1.28058	-1.73483
59505396	chr20:59505396:C:T	8.85339e-11	-1.79955	-1.78318	7.86551e-08	-1.69137	-1.78542	6.7108e-07	-1.77744	-1.79956
59505466	chr20:59505466:C:T	6.93298e-10	-2.31606e-10	-1.52466	5.34122e-07	-2.31606e-10	-1.56124	5.0761e-06	-2.31606e-10	-1.55359
59505580	chr20:59505580:G:A	1.67794e-10	-1.37506	-1.56831	1.3399e-07	-1.35334	-1.59076	1.07185e-06	-1.47365	-1.63509
59505583	chr20:59505583:T:C	4.72069e-10	-1.90899	-9.89384e-10	3.80134e-07	-1.90134	-9.89384e-10	3.56468e-06	-1.90706	-9.89384e-10
59506103	chr20:59506103:G:T	1.6197e-10	-1.36386	-1.61485	1.29589e-07	-1.34149	-1.63601	1.04069e-06	-1.4623	-1.67594
59506165	chr20:59506165:C:T	5.0103e-10	-2.31606e-10	-1.84945	3.99661e-07	-2.31606e-10	-1.85125	3.77036e-06	-2.31606e-10	-1.85096
59506189	chr20:59506189:A:C	5.70918e-10	-2.31606e-10	-1.71887	4.7066e-07	-2.31606e-10	-1.68773	4.37854e-06	-2.31606e-10	-1.70141
59506513	chr20:59506513:C:T	7.48825e-11	-1.91031	-1.83989	6.08519e-08	-1.89024	-1.84318	5.68863e-07	-1.89906	-1.84318
59507284	chr20:59507284:G:A	8.11612e-10	-1.84692	0.479823	6.45684e-07	-1.83711	0.46555	6.04324e-06	-1.83672	0.457535
59507363	chr20:59507363:T:C	1.61401e-10	-1.39706	-1.58517	1.29393e-07	-1.37357	-1.60544	1.03112e-06	-1.49477	-1.65271
59507890	chr20:59507890:A:G	1.55278e-10	-1.38278	-1.63812	1.24701e-07	-1.35836	-1.65759	1.00176e-06	-1.48035	-1.69603
59508590	chr20:59508590:G:A	5.58685e-10	-2.31606e-10	-1.74053	4.39556e-07	-2.31606e-10	-1.7561	4.02108e-06	-2.31606e-10	-1.78658
59508664	chr20:59508664:T:C	1.67826e-10	-1.29854	-1.64464	1.3512e-07	-1.27289	-1.66282	1.075e-06	-1.40382	-1.70199
59509067	chr20:59509067:A:G	5.06762e-10	-2.31606e-10	-1.83807	4.02614e-07	-2.31606e-10	-1.84389	3.7981e-06	-2.31606e-10	-1.84363
59509213	chr20:59509213:G:A	9.66185e-10	-1.19276	-9.89384e-10	8.01032e-07	-1.15597	-9.89384e-10	7.35299e-06	-1.18302	-9.89384e-10
59509262	chr20:59509262:A:T	3.64287e-10	-0.388723	-1.77945	3.9847e-07	-0.0732166	-1.78102	2.64843e-06	-0.437739	-1.76642
59509685	chr20:59509685:C:T	8.55308e-10	-2.31606e-10	-1.31465	6.39252e-07	-2.31606e-10	-1.38157	5.9521e-06	-2.31606e-10	-1.39439
59509752	chr20:59509752:T:C	4.71481e-10	-1.91024	-9.89384e-10	3.79975e-07	-1.90176	-9.89384e-10	3.56144e-06	-1.90796	-9.89384e-10
59510745	chr20:59510745:G:A	2.27143e-10	-1.08904	-1.55149	2.23728e-07	-0.883732	-1.5477	1.54284e-06	-1.15804	-1.58646
59510842	chr20:59510842:C:T	1.43329e-10	-1.42336	-1.67761	1.23427e-07	-1.33391	-1.69231	1.05277e-06	-1.45522	-1.67149
59511254	chr20:59511254:G:C	1.0463e-10	-1.91537	-1.50031	8.36292e-08	-1.91139	-1.50409	7.89413e-07	-1.91444	-1.50015
59511666	chr20:59511666:C:T	1.16114e-10	-1.53878	-1.77276	8.78737e-08	-1.60098	-1.76499	8.43489e-07	-1.56653	-1.78181
59511744	chr20:59511744:G:A	1.64228e-09	-0.389324	-0.272954	1.23856e-06	-0.52955	-0.190613	1.59134e-05	-0.347442	-0.0635276
59511747	chr20:59511747:G:A	1.32678e-10	-1.87929	-1.2989	9.82349e-08	-1.88828	-1.36623	9.22567e-07	-1.88127	-1.37745
59511792	chr20:59511792:T:C	5.02232e-10	-2.31606e-10	-1.84705	4.0476e-07	-2.31606e-10	-1.83857	3.80762e-06	-2.31606e-10	-1.84112
59511829	chr20:59511829:A:G	5.58757e-10	-2.31606e-10	-1.7404	4.354e-07	-2.31606e-10	-1.7656	4.07082e-06	-2.31606e-10	-1.77429
59511844	chr20:59511844:C:T	1.55297e-09	-2.31606e-10	-0.718192	1.35908e-06	-2.31606e-10	-0.627305	1.30866e-05	-2.31606e-10	-0.606544
59511869	chr20:59511869:C:T	5.86977e-10	-2.31606e-10	-1.69113	4.51858e-07	-2.31606e-10	-1.7285	4.23708e-06	-2.31606e-10	-1.73426
59511942	chr20:59511942:A:G	7.20871e-10	-1.48566	-9.89384e-10	5.43619e-07	-1.54362	-9.89384e-10	5.27787e-06	-1.51461	-9.89384e-10
59512079	chr20:59512079:C:T	1.16897e-10	-1.88025	-1.42458	8.74045e-08	-1.88918	-1.48214	8.21329e-07	-1.88229	-1.49267
59512266	chr20:59512266:T:A	9.63973e-11	-1.69771	-1.79993	8.68781e-08	-1.57022	-1.80714	7.38972e-07	-1.67471	-1.80592
59512389	chr20:59512389:A:T	1.50981e-10	-1.91217	-1.13679	1.16745e-07	-1.90807	-1.17381	1.12272e-06	-1.91135	-1.15103
59512544	chr20:59512544:T:C	3.5505e-10	-1.441	-0.752856	2.6076e-07	-1.43527	-0.842997	1.96922e-06	-1.54372	-0.95677
59512571	chr20:59512571:C:T	1.13343e-10	-1.78198	-1.55372	9.75451e-08	-1.66956	-1.59199	8.39511e-07	-1.75966	-1.5934
59512613	chr20:59512613:T:C	5.47572e-10	-2.31606e-10	-1.76062	4.30872e-07	-2.31606e-10	-1.77605	3.96778e-06	-2.31606e-10	-1.79992
59512926	chr20:59512926:C:T	4.99922e-10	-2.31606e-10	-1.85166	4.00141e-07	-2.31606e-10	-1.85005	3.76963e-06	-2.31606e-10	-1.85115
59512933	chr20:59512933:C:T	7.57075e-11	-1.91753	-1.82171	6.12381e-08	-1.91916	-1.80794	5.78092e-07	-1.91744	-1.80872
59513139	chr20:59513139:C:T	4.06663e-10	-1.01607	-1.04207	4.21868e-07	-0.799665	-0.997508	2.84681e-06	-1.03702	-1.09491
59513203	chr20:59513203:C:T	1.24589e-10	-1.49934	-1.74176	1.11541e-07	-1.3829	-1.74458	9.10589e-07	-1.52566	-1.74614
59513410	chr20:59513410:T:A	6.66725e-10	-2.31606e-10	-1.56374	5.34116e-07	-2.31606e-10	-1.56125	4.87302e-06	-2.31606e-10	-1.59442
59513542	chr20:59513542:T:C	2.88866e-10	-0.844993	-1.55516	3.31955e-07	-0.493571	-1.5433	2.0442e-06	-0.889839	-1.57329
59513582	chr20:59513582:T:A	5.00777e-10	-2.31606e-10	-1.84996	4.03678e-07	-2.31606e-10	-1.84125	3.78569e-06	-2.31606e-10	-1.8469
59513671	chr20:59513671:A:G	5.06241e-10	-2.31606e-10	-1.8391	4.10674e-07	-2.31606e-10	-1.82407	3.83155e-06	-2.31606e-10	-1.83486
59513675	chr20:59513675:G:C	5.00955e-10	-2.31606e-10	-1.8496	4.03795e-07	-2.31606e-10	-1.84096	3.78642e-06	-2.31606e-10	-1.84671
59513855	chr20:59513855:T:C	1.40835e-09	-2.31606e-10	-0.815939	1.17767e-06	-2.31606e-10	-0.770573	1.07669e-05	-2.31606e-10	-0.801651
59513899	chr20:59513899:C:T	1.84213e-10	-1.04165	-1.80837	1.65261e-07	-0.926749	-1.80759	1.40362e-06	-1.01715	-1.82192
59513909	chr20:59513909:C:T	2.94822e-09	-2.31606e-10	-0.0771591	2.45893e-06	-2.31606e-10	-0.0343854	2.06845e-05	-2.31606e-10	-0.148745
59513935	chr20:59513935:C:T	1.12251e-09	-2.31606e-10	-1.04279	9.50424e-07	-2.31606e-10	-0.984958	8.52939e-06	-2.31606e-10	-1.03461
59513964	chr20:59513964:T:C	1.94619e-10	-1.60279	-1.19228	1.49974e-07	-1.5763	-1.25511	1.56281e-06	-1.56605	-1.16559
59513982	chr20:59513982:GTGCATTAGCAC:G	7.85506e-10	-2.31606e-10	-1.39979	6.47932e-07	-2.31606e-10	-1.36808	5.74017e-06	-2.31606e-10	-1.43064
59514111	chr20:59514111:T:C	3.50837e-10	-1.12041	-1.08538	3.08012e-07	-0.964707	-1.14702	1.94407e-06	-1.22266	-1.29069
59514166	chr20:59514166:C:T	1.32829e-09	-0.874466	-9.89384e-10	9.53091e-07	-0.982157	-9.89384e-10	8.84597e-06	-0.998168	-9.89384e-10
59514176	chr20:59514176:C:CAAAT	5.13643e-10	-2.31606e-10	-1.82459	4.06418e-07	-2.31606e-10	-1.83449	3.8951e-06	-2.31606e-10	-1.81841
59514178	chr20:59514178:TC:T	5.13786e-10	-2.31606e-10	-1.82431	4.06498e-07	-2.31606e-10	-1.83429	3.89618e-06	-2.31606e-10	-1.81813
59514467	chr20:59514467:A:G	9.73478e-11	-1.86406	-1.62376	8.43839e-08	-1.83242	-1.57407	7.65948e-07	-1.83889	-1.60589
59514726	chr20:59514726:T:A	1.08948e-10	-1.58037	-1.79487	1.04391e-07	-1.41155	-1.78218	7.90422e-07	-1.64918	-1.76414
59514861	chr20:59514861:G:A	6.92941e-10	-2.31606e-10	-1.52517	5.40143e-07	-2.31606e-10	-1.55003	4.98528e-06	-2.31606e-10	-1.57164
59514876	chr20:59514876:G:A	1.68489e-10	-1.31165	-1.62759	1.47951e-07	-1.2199	-1.62509	1.22134e-06	-1.30985	-1.66833
59515016	chr20:59515016:T:C	5.02494e-10	-2.31606e-10	-1.84653	4.01244e-07	-2.31606e-10	-1.8473	3.78049e-06	-2.31606e-10	-1.84828
59515301	chr20:59515301:G:A	2.05209e-10	-1.19434	-1.54775	2.13657e-07	-0.965616	-1.51188	1.80934e-06	-1.09867	-1.4865
59515454	chr20:59515454:G:C	1.34104e-09	-2.31606e-10	-0.864913	1.06126e-06	-2.31606e-10	-0.874652	8.73157e-06	-2.31606e-10	-1.01118
59515612	chr20:59515612:G:C	5.09299e-10	-0.110362	-1.72272	7.91096e-07	0.542998	-1.71145	3.49113e-06	-0.182878	-1.74503
59515627	chr20:59515627:A:G	1.75008e-09	-2.31606e-10	-0.598701	1.50259e-06	-2.31606e-10	-0.526918	1.33982e-05	-2.31606e-10	-0.583013
59515638	chr20:59515638:G:T	4.06221e-10	-1.09083	-0.968389	3.39344e-07	-1.03716	-0.977687	2.80353e-06	-1.12086	-1.02639
59515807	chr20:59515807:C:T	5.11243e-10	-1.82927	-9.89384e-10	4.12998e-07	-1.81842	-9.89384e-10	3.80332e-06	-1.84225	-9.89384e-10
59516169	chr20:59516169:A:G	5.76662e-10	-1.29945	-0.409404	4.70297e-07	-1.28332	-0.405185	4.52163e-06	-1.27135	-0.397906
59516215	chr20:59516215:C:T	4.75708e-10	-1.90131	-9.89384e-10	3.80774e-07	-1.89966	-9.89384e-10	3.56305e-06	-1.90751	-9.89384e-10
59516261	chr20:59516261:A:G	2.35394e-10	-1.67795	-0.926908	2.59539e-07	-1.38404	-0.898919	1.76771e-06	-1.70823	-0.900213
59516557	chr20:59516557:C:T	1.75075e-09	-2.31606e-10	-0.598318	1.41362e-06	-2.31606e-10	-0.587958	1.25609e-05	-2.31606e-10	-0.64754
59516633	chr20:59516633:A:C	1.67092e-09	-2.31606e-10	-0.644989	1.17939e-06	-2.31606e-10	-0.769111	1.0315e-05	-2.31606e-10	-0.844533
59516705	chr20:59516705:G:A	1.30599e-09	-2.31606e-10	-0.891397	1.03086e-06	-2.31606e-10	-0.903716	8.52526e-06	-2.31606e-10	-1.0351
59516874	chr20:59516874:G:A	9.15247e-10	-2.31606e-10	-1.24692	7.02103e-07	-2.31606e-10	-1.28779	6.55568e-06	-2.31606e-10	-1.2978
59516935	chr20:59516935:C:G	1.33532e-09	-2.31606e-10	-0.869187	9.8691e-07	-2.31606e-10	-0.947288	8.47345e-06	-2.31606e-10	-1.04119
59517084	chr20:59517084:C:T	1.88211e-09	-2.31606e-10	-0.525964	1.31577e-06	-2.31606e-10	-0.659687	1.1545e-05	-2.31606e-10	-0.731882
59517477	chr20:59517477:T:C	8.12359e-11	-1.90566	-1.7631	6.39807e-08	-1.90957	-1.77372	5.99768e-07	-1.9053	-1.78405
59517541	chr20:59517541:C:T	5.31019e-10	-0.652004	-1.13931	5.27817e-07	-0.310073	-1.26304	2.83211e-06	-0.784912	-1.3522
59517558	chr20:59517558:C:T	2.28802e-10	-0.842005	-1.79125	2.48872e-07	-0.517396	-1.80753	1.47836e-06	-0.962298	-1.8249
59518215	chr20:59518215:G:C	2.36825e-08	-1.77099	3.77737	1.17191e-05	-1.77209	3.2992	9.78407e-05	-1.70154	3.10675
59518374	chr20:59518374:A:G	1.03679e-10	-1.69716	-1.72765	9.58239e-08	-1.57498	-1.70438	7.72475e-07	-1.75845	-1.67784
59518512	chr20:59518512:A:G	5.40262e-10	-2.31606e-10	-1.77406	4.20145e-07	-2.31606e-10	-1.80127	3.98999e-06	-2.31606e-10	-1.79434
59518850	chr20:59518850:T:C	1.13092e-09	-0.362773	-0.67256	9.83645e-07	-0.0694841	-0.881118	5.00496e-06	-0.552393	-1.01531
59519119	chr20:59519119:T:A	8.47977e-10	-2.31606e-10	-1.32326	6.55092e-07	-2.31606e-10	-1.35709	6.07608e-06	-2.31606e-10	-1.37377
59519368	chr20:59519368:G:A	4.69242e-10	-1.915	-9.89384e-10	3.74224e-07	-1.91701	-9.89384e-10	3.57941e-06	-1.90293	-9.89384e-10
59519401	chr20:59519401:G:T	2.45709e-10	-1.3364	-1.22557	1.50799e-07	-1.43801	-1.38791	1.51472e-06	-1.38447	-1.37843
59519461	chr20:59519461:A:G	3.32181e-10	-1.09369	-1.16674	1.93962e-07	-1.23954	-1.33467	1.99952e-06	-1.1606	-1.32462
59519535	chr20:59519535:T:C	4.71977e-10	-1.86215	-0.0470343	2.93557e-07	-1.82777	-0.332029	2.64178e-06	-1.85982	-0.346857
59519658	chr20:59519658:G:A	4.28972e-10	-1.92161	-0.0831097	2.60403e-07	-1.91497	-0.364668	2.40075e-06	-1.92131	-0.381042
59520422	chr20:59520422:C:T	1.12258e-09	-1.04273	-9.89384e-10	7.71575e-07	-1.19343	-9.89384e-10	7.81615e-06	-1.12194	-9.89384e-10
59520498	chr20:59520498:G:A	5.3482e-10	-2.31606e-10	-1.78419	4.31452e-07	-2.31606e-10	-1.77471	3.96747e-06	-2.31606e-10	-1.8
59520616	chr20:59520616:C:T	5.19152e-10	-2.31606e-10	-1.81392	4.21353e-07	-2.31606e-10	-1.7984	3.93831e-06	-2.31606e-10	-1.80738
59520752	chr20:59520752:C:T	7.70178e-11	-1.87375	-1.84833	6.15285e-08	-1.87779	-1.84457	5.87154e-07	-1.86218	-1.84842
59520778	chr20:59520778:G:A	1.70042e-09	-2.31606e-10	-0.627486	1.5508e-06	-2.31606e-10	-0.495341	1.46027e-05	-2.31606e-10	-0.496924
59520782	chr20:59520782:C:T	7.83657e-10	-2.31606e-10	-1.40214	6.0709e-07	-2.31606e-10	-1.43319	5.63983e-06	-2.31606e-10	-1.44828
59521043	chr20:59521043:A:G	7.88947e-10	-2.31606e-10	-1.39542	6.0977e-07	-2.31606e-10	-1.42879	5.67373e-06	-2.31606e-10	-1.44228
59521170	chr20:59521170:C:T	1.95344e-09	-0.171951	-0.316819	1.63187e-06	0.102151	-0.546535	7.81563e-06	-0.361454	-0.760551
59521317	chr20:59521317:G:A	5.05916e-10	-2.31606e-10	-1.83974	4.02384e-07	-2.31606e-10	-1.84446	3.76991e-06	-2.31606e-10	-1.85108
59521415	chr20:59521415:T:C	1.19432e-09	-2.31606e-10	-0.980787	8.53562e-07	-2.31606e-10	-1.09245	7.7074e-06	-2.31606e-10	-1.13595
59521448	chr20:59521448:C:T	1.15872e-09	-2.31606e-10	-1.01104	8.92443e-07	-2.31606e-10	-1.0479	8.59931e-06	-2.31606e-10	-1.02645
59521513	chr20:59521513:A:G	1.25587e-09	-2.31606e-10	-0.93053	8.95319e-07	-2.31606e-10	-1.04469	8.08024e-06	-2.31606e-10	-1.08871
59521686	chr20:59521686:G:A	6.93199e-10	-2.31606e-10	-1.5248	5.3715e-07	-2.31606e-10	-1.55559	5.01282e-06	-2.31606e-10	-1.56613
59522342	chr20:59522342:C:T	5.04374e-10	-2.31606e-10	-1.8428	4.03109e-07	-2.31606e-10	-1.84266	3.81788e-06	-2.31606e-10	-1.83843
59522928	chr20:59522928:C:T	9.49409e-11	-1.67142	-1.84145	8.81877e-08	-1.51356	-1.84884	6.8078e-07	-1.71546	-1.84719
59522929	chr20:59522929:G:A	1.94941e-10	-1.74769	-1.04573	1.616e-07	-1.74815	-1.00859	1.6109e-06	-1.7322	-0.96914
59523033	chr20:59523033:C:T	1.21663e-10	-1.7594	-1.50546	9.73654e-08	-1.76003	-1.50337	9.82443e-07	-1.74381	-1.45204
59523074	chr20:59523074:C:T	1.36618e-09	-0.84634	-9.89384e-10	9.47464e-07	-0.988078	-9.89384e-10	9.78332e-06	-0.897451	-9.89384e-10
59523127	chr20:59523127:AAG:A	7.37985e-10	-2.31606e-10	-1.46219	5.68984e-07	-2.31606e-10	-1.49801	5.58902e-06	-2.31606e-10	-1.45733
59523336	chr20:59523336:C:T	5.12491e-10	-2.31606e-10	-1.82683	4.06173e-07	-2.31606e-10	-1.83509	3.84202e-06	-2.31606e-10	-1.83213
59523364	chr20:59523364:A:G	8.74515e-10	-2.31606e-10	-1.29245	6.78788e-07	-2.31606e-10	-1.32156	6.35934e-06	-2.31606e-10	-1.32821
59523407	chr20:59523407:A:C	8.15569e-10	-2.31606e-10	-1.36223	6.14135e-07	-2.31606e-10	-1.42165	5.72718e-06	-2.31606e-10	-1.43291
59523772	chr20:59523772:G:A	4.42023e-10	-1.37213	-0.602624	3.01334e-07	-1.27148	-0.862171	1.95115e-06	-1.49504	-1.01467
59523804	chr20:59523804:T:C	6.65015e-10	-1.27496	-0.291346	4.50438e-07	-1.17156	-0.560088	2.76505e-06	-1.40701	-0.754058
59523829	chr20:59523829:T:C	4.90294e-10	-1.20872	-0.66239	3.2614e-07	-1.19842	-0.856125	3.33838e-06	-1.10449	-0.86815
59524037	chr20:59524037:G:A	6.48094e-10	-2.31606e-10	-1.59208	5.31056e-07	-2.31606e-10	-1.567	4.89885e-06	-2.31606e-10	-1.58913
59524455	chr20:59524455:G:A	1.10529e-09	-2.31606e-10	-1.05826	8.75269e-07	-2.31606e-10	-1.06734	7.45906e-06	-2.31606e-10	-1.1687
59524694	chr20:59524694:T:C	7.97506e-10	-2.31606e-10	-1.38463	6.15085e-07	-2.31606e-10	-1.42011	5.82345e-06	-2.31606e-10	-1.41624
59525022	chr20:59525022:A:T	4.66254e-10	-1.92139	-9.89384e-10	3.72804e-07	-1.92081	-9.89384e-10	3.51215e-06	-1.9219	-9.89384e-10
59525186	chr20:59525186:A:G	5.00476e-10	-2.31606e-10	-1.85056	3.99853e-07	-2.31606e-10	-1.85077	3.77306e-06	-2.31606e-10	-1.85024
59525528	chr20:59525528:T:A	8.79014e-11	-1.82262	-1.76728	7.22937e-08	-1.82837	-1.73276	6.83586e-07	-1.81279	-1.74574
59525536	chr20:59525536:G:T	9.0068e-10	-1.26297	-9.89384e-10	7.78994e-07	-1.18386	-9.89384e-10	7.69643e-06	-1.13737	-9.89384e-10
59525783	chr20:59525783:G:T	4.10977e-10	-0.211168	-1.83641	5.37516e-07	0.278754	-1.83366	2.73146e-06	-0.327969	-1.84533
59525796	chr20:59525796:G:C	4.962e-10	-0.0222396	-1.8369	6.60969e-07	0.486039	-1.8342	3.26863e-06	-0.148116	-1.84564
59525885	chr20:59525885:T:C	4.79078e-10	-1.89425	-9.89384e-10	3.8325e-07	-1.89318	-9.89384e-10	3.58176e-06	-1.90228	-9.89384e-10
59525955	chr20:59525955:G:A	4.5155e-09	0.155552	0.193605	4.18099e-06	0.504485	-0.00804772	3.23785e-05	0.0866357	0.212728
59525960	chr20:59525960:T:C	4.32817e-10	-0.195015	-1.80079	4.95307e-07	0.174338	-1.81103	2.73261e-06	-0.384587	-1.78828
59526044	chr20:59526044:C:T	2.44901e-10	-1.91915	-0.646114	2.04888e-07	-1.91973	-0.59967	1.87715e-06	-1.9169	-0.631477
59526311	chr20:59526311:G:T	4.72385e-10	-1.90832	-9.89384e-10	3.77758e-07	-1.90761	-9.89384e-10	3.54051e-06	-1.91386	-9.89384e-10
59526507	chr20:59526507:G:A	1.00108e-09	0.686636	-1.84391	1.10883e-06	1.01695	-1.84776	8.56801e-06	0.813561	-1.84366
59527068	chr20:59527068:G:C	1.52795e-09	-2.31606e-10	-0.734435	1.07585e-06	-2.31606e-10	-0.860998	1.05656e-05	-2.31606e-10	-0.82053
59527074	chr20:59527074:G:A	1.14779e-09	0.727733	-1.74826	1.26015e-06	1.06166	-1.76454	9.91321e-06	0.859745	-1.74401
59527075	chr20:59527075:C:T	5.18803e-10	-2.31606e-10	-1.81459	4.1608e-07	-2.31606e-10	-1.81099	3.87911e-06	-2.31606e-10	-1.82252
59527076	chr20:59527076:T:C	4.95282e-10	-1.86099	-9.89384e-10	3.98496e-07	-1.85417	-9.89384e-10	3.72284e-06	-1.86364	-9.89384e-10
59527182	chr20:59527182:A:G	8.24773e-10	-2.31606e-10	-1.35101	6.24517e-07	-2.31606e-10	-1.40489	6.11235e-06	-2.31606e-10	-1.36782
59527318	chr20:59527318:C:T	3.5924e-10	-0.708841	-1.47328	3.87783e-07	-0.389399	-1.49202	2.34758e-06	-0.863844	-1.4609
59527336	chr20:59527336:A:G	6.91443e-10	-2.31606e-10	-1.52733	5.25533e-07	-2.31606e-10	-1.57745	4.95084e-06	-2.31606e-10	-1.57857
59527429	chr20:59527429:C:A	2.88966e-10	-0.626073	-1.77373	3.1907e-07	-0.298539	-1.77792	1.86853e-06	-0.788262	-1.76471
59527615	chr20:59527615:A:T	3.73611e-10	-1.55825	-0.584655	2.69094e-07	-1.45454	-0.792263	2.09262e-06	-1.65685	-0.782858
59527734	chr20:59527734:G:A	2.242e-10	-1.89378	-0.759801	1.88445e-07	-1.89218	-0.710878	1.77393e-06	-1.88444	-0.720492
59527978	chr20:59527978:A:G	1.57709e-09	-2.31606e-10	-0.70278	1.12304e-06	-2.31606e-10	-0.818076	1.09158e-05	-2.31606e-10	-0.787919
59527984	chr20:59527984:A:T	2.23962e-10	-1.89713	-0.757504	1.88269e-07	-1.89541	-0.708587	1.77114e-06	-1.88827	-0.718235
59528020	chr20:59528020:G:A	1.82561e-09	-2.31606e-10	-0.556446	1.42892e-06	-2.31606e-10	-0.577194	1.21697e-05	-2.31606e-10	-0.679177
59528211	chr20:59528211:C:T	1.68788e-09	-2.31606e-10	-0.634887	1.3316e-06	-2.31606e-10	-0.647732	1.13721e-05	-2.31606e-10	-0.74697
59528303	chr20:59528303:G:C	7.43164e-09	-0.991621	1.83901	4.48721e-06	-0.870248	1.43737	3.21555e-05	-1.11832	1.41078
59528478	chr20:59528478:G:A	1.61701e-10	-1.32062	-1.65974	1.42107e-07	-1.20977	-1.67552	1.07201e-06	-1.41566	-1.69294
59528497	chr20:59528497:A:G	1.88324e-09	0.378298	-0.903665	2.0355e-06	0.684153	-0.907524	1.55736e-05	0.486569	-0.919122
59528590	chr20:59528590:A:G	6.44327e-10	-1.39234	-0.205568	4.80966e-07	-1.40861	-0.257465	5.52207e-06	-1.27495	-0.19443
59528773	chr20:59528773:T:C	1.09743e-10	-1.86675	-1.50122	8.61613e-08	-1.87987	-1.50578	8.45588e-07	-1.8262	-1.51965
59528774	chr20:59528774:G:A	1.12328e-10	-1.8574	-1.48729	8.93952e-08	-1.8498	-1.49899	8.39062e-07	-1.865	-1.4886
59528826	chr20:59528826:C:T	2.35375e-10	-1.58931	-1.01562	2.15319e-07	-1.44486	-1.02488	1.71322e-06	-1.62966	-1.0101
59529108	chr20:59529108:C:G	1.06255e-09	-2.31606e-10	-1.09769	8.00155e-07	-2.31606e-10	-1.15706	8.22472e-06	-2.31606e-10	-1.07099
59529344	chr20:59529344:G:C	5.01732e-10	-2.31606e-10	-1.84805	4.00398e-07	-2.31606e-10	-1.84941	3.78537e-06	-2.31606e-10	-1.84699
59529379	chr20:59529379:T:C	1.15003e-09	-2.31606e-10	-1.01857	1.00346e-06	-2.31606e-10	-0.930658	9.88362e-06	-2.31606e-10	-0.887251
59529510	chr20:59529510:A:G	1.20519e-10	-1.53577	-1.73854	7.73942e-08	-1.75501	-1.73794	9.21603e-07	-1.51028	-1.74949
59530000	chr20:59530000:T:C	6.5907e-10	-2.31606e-10	-1.57529	5.54866e-07	-2.31606e-10	-1.52314	5.33622e-06	-2.31606e-10	-1.50361
59530038	chr20:59530038:T:C	2.78728e-10	-1.83576	-0.600116	2.43425e-07	-1.87572	-0.471343	2.45657e-06	-1.8134	-0.465966
59530078	chr20:59530078:G:A	5.37337e-10	-2.31606e-10	-1.77949	4.24855e-07	-2.31606e-10	-1.79012	3.95194e-06	-2.31606e-10	-1.80392
59530618	chr20:59530618:AAAC:A	1.13644e-10	-1.59974	-1.7333	8.42639e-08	-1.67921	-1.72871	8.77484e-07	-1.57604	-1.73279
59530692	chr20:59530692:A:C	4.56689e-10	-1.80828	-0.133835	4.14012e-07	-1.85179	0.0358228	4.1056e-06	-1.78458	0.0188047
59530752	chr20:59530752:C:T	6.2132e-10	0.170241	-1.80451	5.74126e-07	0.288416	-1.77743	4.80224e-06	0.175323	-1.78437
59531024	chr20:59531024:A:G	9.29969e-10	-1.88699	0.656021	9.06928e-07	-1.91528	0.883475	8.63645e-06	-1.88393	0.861789
59531199	chr20:59531199:C:A	8.68669e-10	0.378841	-1.67799	8.22952e-07	0.497312	-1.62628	6.7841e-06	0.383404	-1.64695
59531320	chr20:59531320:A:G	2.19208e-09	-2.31606e-10	-0.373511	1.79416e-06	-2.31606e-10	-0.349575	1.83185e-05	-2.31606e-10	-0.270217
59531447	chr20:59531447:G:A	4.65967e-10	-1.922	-9.89384e-10	3.9382e-07	-1.86597	-9.89384e-10	3.51173e-06	-1.92202	-9.89384e-10
59531518	chr20:59531518:C:T	1.53239e-10	-1.35431	-1.67981	1.50508e-07	-1.1317	-1.69615	9.93109e-07	-1.48024	-1.70481
59531757	chr20:59531757:T:A	6.75896e-09	-2.31606e-10	0.752508	5.81822e-06	-2.31606e-10	0.826884	5.66033e-05	-2.31606e-10	0.857937
59532665	chr20:59532665:T:C	8.4271e-10	-0.920524	-0.408969	8.08878e-07	-0.863587	-0.282631	7.43317e-06	-1.04152	-0.130659
59532810	chr20:59532810:G:T	5.42419e-10	-2.31606e-10	-1.77008	4.30691e-07	-2.31606e-10	-1.77647	3.99754e-06	-2.31606e-10	-1.79245
59534755	chr20:59534755:G:C	1.37798e-10	-1.31201	-1.82831	9.92848e-08	-1.41353	-1.83035	1.06502e-06	-1.28207	-1.83306
59535664	chr20:59535664:T:C	1.70534e-08	-1.87048	3.54846	1.92737e-05	-1.81487	3.8395	0.000169303	-1.90178	3.85534
59535820	chr20:59535820:G:A	5.28795e-10	-2.31606e-10	-1.79551	4.19157e-07	-2.31606e-10	-1.80362	4.01539e-06	-2.31606e-10	-1.788
59536798	chr20:59536798:C:A	1.6795e-09	-1.91122	1.27135	1.62031e-06	-1.87829	1.42679	1.43875e-05	-1.92158	1.40981
59536850	chr20:59536850:C:T	6.48578e-10	-2.31606e-10	-1.59133	5.14693e-07	-2.31606e-10	-1.5983	4.78446e-06	-2.31606e-10	-1.61276
59536905	chr20:59536905:G:A	8.7095e-10	-1.3995	0.102971	7.66192e-07	-1.35346	0.153023	6.6182e-06	-1.48355	0.195248
59537152	chr20:59537152:A:G	5.60675e-10	-1.73697	-9.89384e-10	4.72578e-07	-1.68366	-9.89384e-10	4.30527e-06	-1.71829	-9.89384e-10
59537154	chr20:59537154:G:A	5.39722e-10	-1.77506	-9.89384e-10	4.52689e-07	-1.72666	-9.89384e-10	4.13785e-06	-1.75795	-9.89384e-10
59537251	chr20:59537251:A:G	4.95177e-09	-2.31606e-10	0.441384	4.31933e-06	-2.31606e-10	0.528989	4.10661e-05	-2.31606e-10	0.537053
59537320	chr20:59537320:C:T	7.06489e-10	-1.50581	-9.89384e-10	6.2304e-07	-1.40726	-9.89384e-10	5.47209e-06	-1.47847	-9.89384e-10
59537379	chr20:59537379:G:A	2.06845e-09	-1.91724	1.48568	2.02066e-06	-1.89175	1.66106	1.81256e-05	-1.92184	1.64103
59537458	chr20:59537458:G:T	4.68381e-10	-1.91683	-9.89384e-10	3.79666e-07	-1.90257	-9.89384e-10	3.52815e-06	-1.91736	-9.89384e-10
59537586	chr20:59537586:C:T	5.30234e-10	-2.31606e-10	-1.7928	4.27594e-07	-2.31606e-10	-1.78369	4.00196e-06	-2.31606e-10	-1.79135
59537632	chr20:59537632:C:T	6.29701e-09	-2.31606e-10	0.681714	5.39938e-06	-2.31606e-10	0.752173	5.15343e-05	-2.31606e-10	0.764117
59537924	chr20:59537924:T:C	2.60649e-09	-1.91107	1.71072	2.57154e-06	-1.87862	1.88902	2.29746e-05	-1.92163	1.87789
59537934	chr20:59537934:C:T	3.68173e-09	-2.31606e-10	0.145021	2.54155e-06	-2.31606e-10	-0.00133893	2.66015e-05	-2.31606e-10	0.102838
59538469	chr20:59538469:G:T	2.08006e-09	-2.31606e-10	-0.425962	1.79558e-06	-2.31606e-10	-0.348783	1.75012e-05	-2.31606e-10	-0.315858
59538624	chr20:59538624:A:G	8.84025e-11	-1.7478	-1.83642	6.84467e-08	-1.77176	-1.84405	6.16864e-07	-1.8161	-1.84514
59538787	chr20:59538787:C:T	4.21207e-09	0.279593	-9.89384e-10	3.67305e-06	0.366912	-9.89384e-10	3.1773e-05	0.280486	-9.89384e-10
59538852	chr20:59538852:A:G	4.88257e-10	-1.87527	-9.89384e-10	3.99561e-07	-1.8515	-9.89384e-10	3.65e-06	-1.8834	-9.89384e-10
59539053	chr20:59539053:C:T	1.60314e-10	-1.32715	-1.66183	1.15148e-07	-1.42871	-1.66693	1.2253e-06	-1.29584	-1.6791
59539112	chr20:59539112:T:C	8.39038e-10	-1.07746	-0.256396	7.09044e-07	-1.06226	-0.215692	5.61537e-06	-1.26457	-0.188055
59540016	chr20:59540016:T:C	1.06928e-09	-1.09138	-9.89384e-10	9.26305e-07	-1.01066	-9.89384e-10	9.02106e-06	-0.978568	-9.89384e-10
59540152	chr20:59540152:T:A	5.66624e-10	-2.31606e-10	-1.72642	4.51736e-07	-2.31606e-10	-1.72877	4.25887e-06	-2.31606e-10	-1.72913
59540227	chr20:59540227:A:G	8.1948e-10	0.203321	-1.56077	7.41985e-07	0.279262	-1.5118	6.63184e-06	0.215778	-1.50203
59540251	chr20:59540251:T:C	5.12891e-10	-0.00141028	-1.82464	4.40142e-07	0.0624132	-1.81718	3.94053e-06	0.00807852	-1.81489
59540295	chr20:59540295:T:A	1.74066e-08	-2.31606e-10	1.69849	1.63863e-05	-2.31606e-10	1.86233	0.000149332	-2.31606e-10	1.82804
59540562	chr20:59540562:G:A	2.15094e-10	-1.04193	-1.65311	2.24997e-07	-0.75665	-1.66913	1.3426e-06	-1.20038	-1.68314
59540946	chr20:59540946:C:G	6.51032e-10	0.190066	-1.77762	5.59469e-07	0.266879	-1.78176	5.05169e-06	0.188425	-1.74683
59541118	chr20:59541118:A:G	6.00046e-10	-2.31606e-10	-1.66911	4.82886e-07	-2.31606e-10	-1.66209	4.60255e-06	-2.31606e-10	-1.65152
59541155	chr20:59541155:T:C	5.67167e-10	-2.31606e-10	-1.72546	4.45142e-07	-2.31606e-10	-1.74347	4.11414e-06	-2.31606e-10	-1.7637
59541313	chr20:59541313:A:T	2.13937e-10	-0.980822	-1.71961	2.25513e-07	-0.693044	-1.73044	1.32935e-06	-1.15125	-1.74219
59542120	chr20:59542120:C:T	1.85897e-09	-2.31606e-10	-0.538339	1.57915e-06	-2.31606e-10	-0.477227	1.52871e-05	-2.31606e-10	-0.451119
59542333	chr20:59542333:C:T	1.09632e-09	-1.89471	0.828314	1.07152e-06	-1.84967	0.984636	9.49431e-06	-1.91626	0.988827
59542359	chr20:59542359:GCAA:G	8.38044e-10	-1.89879	0.563743	8.17189e-07	-1.85773	0.721731	7.38025e-06	-1.91707	0.737743
59542457	chr20:59542457:T:C	1.03827e-10	-1.6049	-1.81849	7.61006e-08	-1.68499	-1.82482	7.9497e-07	-1.58612	-1.82146
59542495	chr20:59542495:C:T	8.64081e-10	-1.36024	0.0557953	7.61208e-07	-1.31333	0.106366	6.53136e-06	-1.44962	0.148104
59542559	chr20:59542559:G:A	5.73046e-10	-0.253195	-1.46196	5.1187e-07	-0.208225	-1.39557	4.64372e-06	-0.258179	-1.38444
59542568	chr20:59542568:T:C	7.62587e-10	-2.31606e-10	-1.4294	6.43123e-07	-2.31606e-10	-1.37553	6.28581e-06	-2.31606e-10	-1.33984
59542584	chr20:59542584:G:A	2.00445e-09	-1.91624	1.45325	1.98197e-06	-1.88939	1.63937	1.80708e-05	-1.92199	1.63815
59542986	chr20:59542986:C:A	2.13241e-10	-0.997102	-1.70659	2.24011e-07	-0.711674	-1.7185	1.32513e-06	-1.16598	-1.73064
59543174	chr20:59543174:C:A	4.83211e-10	-1.88566	-9.89384e-10	3.8257e-07	-1.89496	-9.89384e-10	3.57822e-06	-1.90327	-9.89384e-10
59543372	chr20:59543372:G:A	2.16091e-09	-1.91219	1.52436	2.15058e-06	-1.88129	1.71292	1.93958e-05	-1.92181	1.70873
59543529	chr20:59543529:G:A	2.22167e-09	-1.91613	1.55603	2.20631e-06	-1.88906	1.74627	2.00995e-05	-1.922	1.74456
59543557	chr20:59543557:G:A	7.70659e-10	-1.19679	-0.22208	6.71164e-07	-1.18645	-0.146405	5.4738e-06	-1.37277	-0.105383
59543577	chr20:59543577:C:T	1.63925e-10	-1.27081	-1.69589	1.16971e-07	-1.37381	-1.70613	1.24866e-06	-1.23682	-1.71924
59543632	chr20:59543632:G:A	2.24051e-09	-1.9171	1.56544	2.22638e-06	-1.89135	1.75762	2.03128e-05	-1.92189	1.75501
59543758	chr20:59543758:C:T	1.00941e-09	-1.149	-9.89384e-10	8.26426e-07	-1.12476	-9.89384e-10	7.31272e-06	-1.18852	-9.89384e-10
59544311	chr20:59544311:AAAT:A	8.16926e-10	-1.21136	-0.149205	7.13074e-07	-1.20079	-0.0714897	5.85484e-06	-1.38332	-0.0275463
59544617	chr20:59544617:T:A	5.03693e-10	-2.31606e-10	-1.84415	4.06274e-07	-2.31606e-10	-1.83484	3.83231e-06	-2.31606e-10	-1.83466
59545040	chr20:59545040:T:G	2.08848e-09	-1.91982	1.4979	2.01454e-06	-1.89901	1.6653	1.8655e-05	-1.92073	1.66871
59545253	chr20:59545253:C:T	7.81684e-11	-1.92175	-1.7855	6.17503e-08	-1.92117	-1.79759	5.71508e-07	-1.92077	-1.81683
59545900	chr20:59545900:C:T	1.90802e-09	-2.31606e-10	-0.512295	1.63823e-06	-2.31606e-10	-0.440492	1.59051e-05	-2.31606e-10	-0.411493
59546117	chr20:59546117:A:C	7.19568e-10	-2.31606e-10	-1.48746	5.75372e-07	-2.31606e-10	-1.48685	5.51697e-06	-2.31606e-10	-1.4703
59546224	chr20:59546224:A:G	8.72077e-11	-1.74713	-1.8507	6.80036e-08	-1.77066	-1.85165	6.13793e-07	-1.8147	-1.85153
59546232	chr20:59546232:C:T	2.10326e-10	-1.03955	-1.67791	2.18505e-07	-0.764111	-1.69095	1.31045e-06	-1.20491	-1.70285
59546334	chr20:59546334:G:A	2.36547e-09	-1.91661	1.61923	2.30766e-06	-1.89131	1.79343	2.11841e-05	-1.92192	1.79704
59546725	chr20:59546725:C:T	5.01434e-10	-2.31606e-10	-1.84864	4.01714e-07	-2.31606e-10	-1.84613	3.78146e-06	-2.31606e-10	-1.84802
59546873	chr20:59546873:T:TGG	1.17791e-10	-1.50016	-1.79705	8.50452e-08	-1.59613	-1.80256	9.02659e-07	-1.48049	-1.80005
59546975	chr20:59546975:A:T	9.06913e-10	-1.37333	0.117259	7.41432e-07	-1.51213	0.278851	8.06837e-06	-1.36497	0.274787
59547190	chr20:59547190:A:G	2.30351e-09	-2.31606e-10	-0.323927	1.98446e-06	-2.31606e-10	-0.248766	1.94584e-05	-2.31606e-10	-0.209854
59547577	chr20:59547577:C:T	5.93753e-10	-1.41612	-0.263534	5.60705e-07	-1.377	-0.135672	5.48473e-06	-1.50375	0.0275911
59548115	chr20:59548115:T:C	9.90984e-09	-2.31606e-10	1.13517	9.11604e-06	-2.31606e-10	1.27592	8.40117e-05	-2.31606e-10	1.25283
59548465	chr20:59548465:T:A	5.32107e-10	-2.31606e-10	-1.78927	4.27811e-07	-2.31606e-10	-1.78318	4.05437e-06	-2.31606e-10	-1.77834
59548886	chr20:59548886:A:C	1.14281e-10	-1.50787	-1.81959	8.25715e-08	-1.60267	-1.82553	8.76128e-07	-1.48801	-1.82236
59549197	chr20:59549197:G:C	9.31691e-09	-2.31606e-10	1.07347	8.39939e-06	-2.31606e-10	1.19405	7.89606e-05	-2.31606e-10	1.19082
59549273	chr20:59549273:T:G	1.13069e-08	-1.92097	3.18802	1.20229e-05	-1.90665	3.45935	0.000117869	-1.91919	3.51064
59549383	chr20:59549383:C:T	1.54064e-09	-0.726162	-9.89384e-10	1.17068e-06	-0.776528	-9.89384e-10	9.83048e-06	-0.892642	-9.89384e-10
59549565	chr20:59549565:T:G	6.47873e-10	-2.31606e-10	-1.59242	5.13474e-07	-2.31606e-10	-1.60067	4.768e-06	-2.31606e-10	-1.6162
59550842	chr20:59550842:C:T	5.8712e-10	-2.31606e-10	-1.69089	4.73449e-07	-2.31606e-10	-1.68182	4.51487e-06	-2.31606e-10	-1.67075
59551751	chr20:59551751:A:G	3.34036e-10	-1.41908	-0.835785	2.76623e-07	-1.54831	-0.670899	2.95925e-06	-1.41148	-0.681712
59551773	chr20:59551773:G:T	7.51291e-10	-2.31606e-10	-1.44432	6.22219e-07	-2.31606e-10	-1.40858	5.57622e-06	-2.31606e-10	-1.45962
59552311	chr20:59552311:A:G	7.09673e-10	-0.714449	-0.786862	8.03599e-07	-0.407385	-0.745382	4.46995e-06	-0.914083	-0.76667
59552564	chr20:59552564:G:A	6.61505e-10	-0.780218	-0.791381	7.42801e-07	-0.481034	-0.750405	4.1872e-06	-0.97335	-0.772748
59552647	chr20:59552647:A:G	1.87872e-10	-1.56765	-1.26271	1.47756e-07	-1.54531	-1.30099	1.21031e-06	-1.68257	-1.30469
59552840	chr20:59552840:G:A	8.66284e-11	-1.83089	-1.7736	6.79307e-08	-1.84471	-1.77867	6.88276e-07	-1.78053	-1.77117
59553279	chr20:59553279:C:A	5.02572e-10	-2.31606e-10	-1.84638	4.00827e-07	-2.31606e-10	-1.84834	3.79995e-06	-2.31606e-10	-1.84314
59553340	chr20:59553340:C:A	6.48001e-09	-2.31606e-10	0.710361	5.61363e-06	-2.31606e-10	0.791086	5.35296e-05	-2.31606e-10	0.802105
59553501	chr20:59553501:G:A	5.62438e-10	-2.31606e-10	-1.73383	4.5331e-07	-2.31606e-10	-1.72529	4.30553e-06	-2.31606e-10	-1.71823
59553516	chr20:59553516:C:T	6.64083e-10	-2.31606e-10	-1.56771	5.25693e-07	-2.31606e-10	-1.57715	4.8759e-06	-2.31606e-10	-1.59382
59553544	chr20:59553544:C:A	1.76155e-08	-2.31606e-10	1.71042	1.6825e-05	-2.31606e-10	1.88876	0.000162868	-2.31606e-10	1.91481
59554027	chr20:59554027:G:A	5.17941e-10	-1.81625	-9.89384e-10	4.03575e-07	-1.8415	-9.89384e-10	3.82368e-06	-1.83692	-9.89384e-10
59554101	chr20:59554101:T:C	1.51888e-08	-1.92196	3.48416	1.57391e-05	-1.91256	3.7346	0.000151786	-1.91618	3.76053
59554609	chr20:59554609:T:C	1.61353e-08	-1.92197	3.54462	1.66785e-05	-1.91275	3.79276	0.000161848	-1.9161	3.82462
59554953	chr20:59554953:C:T	6.44624e-10	-2.31606e-10	-1.59745	5.10956e-07	-2.31606e-10	-1.60558	4.74519e-06	-2.31606e-10	-1.621
59555224	chr20:59555224:T:A	5.65809e-10	-2.31606e-10	-1.72786	4.55723e-07	-2.31606e-10	-1.71998	4.34452e-06	-2.31606e-10	-1.70922
59555391	chr20:59555391:T:C	1.74396e-10	-1.41269	-1.4921	1.37726e-07	-1.38851	-1.52809	1.11176e-06	-1.55175	-1.52043
59555999	chr20:59555999:G:A	3.38788e-10	-0.784157	-1.45658	3.57253e-07	-0.477518	-1.4859	2.14374e-06	-0.915937	-1.49964
59556066	chr20:59556066:T:C	1.78989e-10	-1.04188	-1.83691	1.32818e-07	-1.11324	-1.83965	1.39901e-06	-1.00064	-1.84172
59556301	chr20:59556301:G:A	1.45273e-10	-1.58646	-1.50104	1.14827e-07	-1.56853	-1.52991	9.65469e-07	-1.69773	-1.51554
59556694	chr20:59556694:G:A	2.25394e-10	-1.08182	-1.56645	1.7862e-07	-1.06957	-1.58703	1.42812e-06	-1.24842	-1.57335
59557425	chr20:59557425:G:A	5.13248e-10	-2.31606e-10	-1.82536	4.06743e-07	-2.31606e-10	-1.83369	3.80861e-06	-2.31606e-10	-1.84087
59557563	chr20:59557563:C:A	1.21942e-09	-0.959983	-9.89384e-10	8.56537e-07	-1.08897	-9.89384e-10	1.05215e-05	-0.824712	-9.89384e-10
59557576	chr20:59557576:T:C	3.88073e-10	-1.5571	-0.547817	3.38329e-07	-1.51576	-0.502088	2.96633e-06	-1.62553	-0.465275
59557664	chr20:59557664:G:A	5.38815e-09	0.329865	0.195976	3.00756e-06	0.0874684	0.0795482	3.53679e-05	0.253869	0.133807
59557816	chr20:59557816:C:A	5.19752e-10	-2.31606e-10	-1.81276	4.17344e-07	-2.31606e-10	-1.80796	3.91958e-06	-2.31606e-10	-1.81215
59557868	chr20:59557868:G:C	5.00668e-10	-2.31606e-10	-1.85017	3.99969e-07	-2.31606e-10	-1.85048	3.76771e-06	-2.31606e-10	-1.85166
59558491	chr20:59558491:TCGGC:T	5.36334e-10	-2.31606e-10	-1.78136	4.26455e-07	-2.31606e-10	-1.78636	4.00589e-06	-2.31606e-10	-1.79036
59558492	chr20:59558492:C:T	1.62282e-10	-1.78616	-1.19062	1.1084e-07	-1.82644	-1.30733	1.23337e-06	-1.74353	-1.22485
59558505	chr20:59558505:C:T	1.37957e-09	-2.31606e-10	-0.836587	1.12236e-06	-2.31606e-10	-0.818678	1.0314e-05	-2.31606e-10	-0.844628
59558585	chr20:59558585:A:G	6.90327e-09	0.279711	0.493924	7.83155e-06	0.366245	0.757804	8.89087e-05	0.434016	0.875463
59559055	chr20:59559055:A:G	7.13824e-10	-2.31606e-10	-1.49548	5.9312e-07	-2.31606e-10	-1.45647	5.55044e-06	-2.31606e-10	-1.46425
59559086	chr20:59559086:A:G	3.76142e-09	1.98308	-1.81664	3.88745e-06	2.23558	-1.81194	2.41949e-05	1.82294	-1.81493
59559160	chr20:59559160:G:A	2.54975e-10	-1.76646	-0.758489	1.6023e-07	-1.81344	-0.951823	1.64281e-06	-1.7105	-0.971224
59559196	chr20:59559196:T:C	2.78416e-10	-1.82383	-0.613173	1.63912e-07	-1.86387	-0.878672	1.68893e-06	-1.77467	-0.879368
59559197	chr20:59559197:G:A	3.59351e-10	-1.76033	-0.421489	2.18631e-07	-1.81625	-0.638229	2.3228e-06	-1.70254	-0.632816
59559210	chr20:59559210:G:A	5.06159e-10	-1.76507	-0.0741964	3.02312e-07	-1.8199	-0.310504	3.20676e-06	-1.70765	-0.305223
59559540	chr20:59559540:C:T	5.0948e-10	-2.31606e-10	-1.83273	4.09824e-07	-2.31606e-10	-1.82614	3.89246e-06	-2.31606e-10	-1.81909
59559645	chr20:59559645:G:T	6.47939e-10	-1.59232	-9.89384e-10	4.98145e-07	-1.63097	-9.89384e-10	4.48682e-06	-1.67699	-9.89384e-10
59559924	chr20:59559924:G:A	5.00138e-10	-2.31606e-10	-1.85123	4.00316e-07	-2.31606e-10	-1.84961	3.76808e-06	-2.31606e-10	-1.85156
59562409	chr20:59562409:A:C	5.01993e-10	-2.31606e-10	-1.84753	4.01871e-07	-2.31606e-10	-1.84574	3.78775e-06	-2.31606e-10	-1.84636
59562547	chr20:59562547:G:A	9.30243e-11	-1.91872	-1.61454	7.47128e-08	-1.89452	-1.63369	7.29889e-07	-1.9185	-1.57449
59562649	chr20:59562649:A:G	2.57524e-08	-2.31606e-10	2.09017	2.40761e-05	-2.31606e-10	2.24711	0.000231046	-2.31606e-10	2.26449
59562677	chr20:59562677:T:C	5.07631e-10	-2.31606e-10	-1.83636	4.07011e-07	-2.31606e-10	-1.83303	3.83498e-06	-2.31606e-10	-1.83397
59562687	chr20:59562687:A:G	3.97409e-10	-0.382867	-1.69828	4.33394e-07	-0.117832	-1.65239	2.57642e-06	-0.596841	-1.63489
59562711	chr20:59562711:G:A	7.63297e-11	-1.88799	-1.84306	6.11367e-08	-1.89335	-1.8354	5.81966e-07	-1.90692	-1.81255
59563012	chr20:59563012:C:T	3.4202e-09	-2.31606e-10	0.0713401	3.03042e-06	-2.31606e-10	0.174589	2.88166e-05	-2.31606e-10	0.182821
59563490	chr20:59563490:C:T	7.44395e-10	-2.31606e-10	-1.45354	5.86518e-07	-2.31606e-10	-1.46766	5.62095e-06	-2.31606e-10	-1.45163
59563604	chr20:59563604:G:T	7.68215e-10	-2.31606e-10	-1.42205	7.61994e-07	-2.31606e-10	-1.20593	7.39306e-06	-2.31606e-10	-1.17759
59563630	chr20:59563630:C:T	2.67479e-10	-0.625611	-1.85146	2.18211e-07	-0.607413	-1.84899	1.78062e-06	-0.749568	-1.8516
59563654	chr20:59563654:G:A	7.24555e-10	-2.31606e-10	-1.48056	5.712e-07	-2.31606e-10	-1.49413	5.47109e-06	-2.31606e-10	-1.47865
59563724	chr20:59563724:C:A	4.6887e-10	-1.91579	-9.89384e-10	3.72525e-07	-1.92156	-9.89384e-10	3.53268e-06	-1.91607	-9.89384e-10
59563788	chr20:59563788:C:T	6.35507e-10	-2.31606e-10	-1.61169	5.01752e-07	-2.31606e-10	-1.62376	4.80274e-06	-2.31606e-10	-1.60894
59563925	chr20:59563925:G:A	6.72135e-10	-2.31606e-10	-1.55566	5.29683e-07	-2.31606e-10	-1.56959	5.07976e-06	-2.31606e-10	-1.55287
59563962	chr20:59563962:G:A	1.72231e-09	-0.991119	0.376428	1.54576e-06	-0.878468	0.379871	1.25919e-05	-1.03318	0.388108
59564249	chr20:59564249:C:T	6.17455e-10	-2.31606e-10	-1.64051	4.90361e-07	-2.31606e-10	-1.64673	4.66375e-06	-2.31606e-10	-1.63831
59564316	chr20:59564316:C:T	1.25376e-09	-2.31606e-10	-0.932212	9.98178e-07	-2.31606e-10	-0.935936	1.03058e-05	-2.31606e-10	-0.845422
59564360	chr20:59564360:C:T	5.27964e-10	-1.79709	-9.89384e-10	4.21735e-07	-1.79749	-9.89384e-10	4.0746e-06	-1.77336	-9.89384e-10
59564416	chr20:59564416:G:C	6.35476e-10	-2.31606e-10	-1.61174	5.05152e-07	-2.31606e-10	-1.61701	4.80295e-06	-2.31606e-10	-1.6089
59564477	chr20:59564477:G:T	5.12945e-10	-2.31606e-10	-1.82595	4.10635e-07	-2.31606e-10	-1.82416	3.87045e-06	-2.31606e-10	-1.82476
59564493	chr20:59564493:A:G	6.81538e-10	-2.31606e-10	-1.54176	5.38303e-07	-2.31606e-10	-1.55344	5.14699e-06	-2.31606e-10	-1.53972
59564723	chr20:59564723:G:C	8.25515e-10	-2.31606e-10	-1.35011	6.57279e-07	-2.31606e-10	-1.35376	6.55479e-06	-2.31606e-10	-1.29793
59564729	chr20:59564729:GAAAC:G	5.8243e-10	-2.31606e-10	-1.69891	4.66204e-07	-2.31606e-10	-1.69724	4.40901e-06	-2.31606e-10	-1.69448
59564963	chr20:59564963:GAGAC:G	1.37919e-10	-1.86124	-1.27821	1.31463e-07	-1.79757	-1.16557	1.17757e-06	-1.89527	-1.11941
59565001	chr20:59565001:GAGAC:G	8.14183e-10	-2.31606e-10	-1.36393	6.45579e-07	-2.31606e-10	-1.37172	6.11011e-06	-2.31606e-10	-1.36819
59565061	chr20:59565061:GAGAC:G	3.3316e-10	-0.407478	-1.85002	2.90403e-07	-0.31897	-1.85163	2.44887e-06	-0.431471	-1.85103
59565299	chr20:59565299:G:GAGAC	8.40846e-10	-2.31606e-10	-1.33171	6.63945e-07	-2.31606e-10	-1.34367	6.31709e-06	-2.31606e-10	-1.33487
59565682	chr20:59565682:G:A	8.25388e-10	-2.31606e-10	-1.35026	6.51851e-07	-2.31606e-10	-1.36205	6.20582e-06	-2.31606e-10	-1.35264
59565950	chr20:59565950:G:C	5.2838e-10	-2.31606e-10	-1.7963	4.44944e-07	-2.31606e-10	-1.74392	4.27488e-06	-2.31606e-10	-1.72537
59566349	chr20:59566349:CTGGCCA:C	7.68879e-11	-1.87473	-1.84904	5.99969e-08	-1.90433	-1.84325	6.0599e-07	-1.83909	-1.83993
59566657	chr20:59566657:A:G	1.47836e-10	-1.34137	-1.72864	1.26692e-07	-1.28296	-1.71715	1.21816e-06	-1.27831	-1.70247
59567022	chr20:59567022:A:G	7.49057e-10	-2.31606e-10	-1.4473	6.91237e-07	-2.31606e-10	-1.30338	6.73641e-06	-2.31606e-10	-1.2706
59567243	chr20:59567243:T:A	5.18775e-10	-2.31606e-10	-1.81465	4.1328e-07	-2.31606e-10	-1.81774	3.98284e-06	-2.31606e-10	-1.79613
59567309	chr20:59567309:C:T	8.51119e-10	-2.31606e-10	-1.31956	6.72918e-07	-2.31606e-10	-1.33024	6.38767e-06	-2.31606e-10	-1.32376
59567352	chr20:59567352:C:A	8.51119e-10	-2.31606e-10	-1.31956	6.72918e-07	-2.31606e-10	-1.33024	6.38767e-06	-2.31606e-10	-1.32376
59567404	chr20:59567404:T:A	8.23694e-10	-2.31606e-10	-1.35232	6.51811e-07	-2.31606e-10	-1.36211	6.18454e-06	-2.31606e-10	-1.35608
59567635	chr20:59567635:T:A	8.28543e-10	-2.31606e-10	-1.34645	6.55596e-07	-2.31606e-10	-1.35632	6.22015e-06	-2.31606e-10	-1.35034
59567830	chr20:59567830:G:A	1.44644e-10	-1.8574	-1.23445	1.45835e-07	-1.84792	-1.01147	1.28554e-06	-1.85421	-1.07274
59567841	chr20:59567841:T:C	8.26263e-10	-2.31606e-10	-1.3492	6.52229e-07	-2.31606e-10	-1.36147	6.19628e-06	-2.31606e-10	-1.35418
59568051	chr20:59568051:TAG:T	5.20648e-10	-2.31606e-10	-1.81104	4.12573e-07	-2.31606e-10	-1.81945	3.86358e-06	-2.31606e-10	-1.82654
59568255	chr20:59568255:C:T	6.67047e-09	-2.31606e-10	0.73933	4.94522e-06	-2.31606e-10	0.66431	4.87405e-05	-2.31606e-10	0.70838
59568784	chr20:59568784:C:T	8.60719e-10	-2.31606e-10	-1.30835	6.84607e-07	-2.31606e-10	-1.31302	6.54716e-06	-2.31606e-10	-1.2991
59568963	chr20:59568963:A:G	7.19393e-10	-2.31606e-10	-1.48771	5.73021e-07	-2.31606e-10	-1.49094	5.42248e-06	-2.31606e-10	-1.48758
59568996	chr20:59568996:G:A	5.01164e-10	-2.31606e-10	-1.84918	3.99814e-07	-2.31606e-10	-1.85087	3.76783e-06	-2.31606e-10	-1.85163
59569044	chr20:59569044:C:T	1.78347e-10	-1.03077	-1.85161	1.48028e-07	-0.996361	-1.8481	1.30222e-06	-1.06337	-1.85069
59569132	chr20:59569132:C:A	9.61709e-10	-2.31606e-10	-1.1974	8.94697e-07	-2.31606e-10	-1.04538	9.07333e-06	-2.31606e-10	-0.972791
59569180	chr20:59569180:G:A	5.3349e-10	-2.31606e-10	-1.78668	4.18093e-07	-2.31606e-10	-1.80616	3.96133e-06	-2.31606e-10	-1.80155
59569329	chr20:59569329:A:G	3.08688e-10	-1.61379	-0.719994	2.45184e-07	-1.54751	-0.792351	2.28684e-06	-1.62908	-0.721879
59569684	chr20:59569684:C:T	3.67163e-10	-1.64378	-0.516529	2.89572e-07	-1.57899	-0.59447	2.73552e-06	-1.65661	-0.515203
59569706	chr20:59569706:A:G	7.57848e-11	-1.88724	-1.85098	6.12995e-08	-1.90936	-1.81673	6.10928e-07	-1.85282	-1.81809
59569911	chr20:59569911:T:G	3.19722e-10	-1.54701	-0.751653	2.54738e-07	-1.47548	-0.82615	2.38355e-06	-1.56392	-0.745621
59569935	chr20:59569935:A:G	7.65909e-11	-1.87748	-1.85015	6.20031e-08	-1.90305	-1.81163	6.22159e-07	-1.83949	-1.8132
59569970	chr20:59569970:C:T	3.39971e-10	-1.63115	-0.606102	2.70623e-07	-1.55919	-0.681951	2.5537e-06	-1.64394	-0.596643
59570017	chr20:59570017:T:A	5.01249e-10	-2.31606e-10	-1.84901	3.99877e-07	-2.31606e-10	-1.85071	3.76787e-06	-2.31606e-10	-1.85162
59570407	chr20:59570407:T:C	4.00431e-10	-1.64828	-0.425297	3.15824e-07	-1.58266	-0.504018	3.01221e-06	-1.6605	-0.414958
59570503	chr20:59570503:T:C	4.68526e-10	-1.91652	-9.89384e-10	3.78662e-07	-1.90522	-9.89384e-10	3.52916e-06	-1.91707	-9.89384e-10
59570691	chr20:59570691:A:G	7.47871e-11	-1.902	-1.84947	6.13688e-08	-1.91754	-1.80742	6.03089e-07	-1.87449	-1.80933
59570819	chr20:59570819:G:A	4.07561e-10	-1.65848	-0.397446	3.209e-07	-1.59418	-0.476557	3.06708e-06	-1.67027	-0.387132
59570899	chr20:59570899:A:G	2.86681e-10	-1.57595	-0.831797	2.29282e-07	-1.50603	-0.900887	2.14822e-06	-1.59111	-0.822381
59570912	chr20:59570912:C:A	1.36151e-09	-2.31606e-10	-0.849769	1.34619e-06	-2.31606e-10	-0.636834	1.34207e-05	-2.31606e-10	-0.581332
59570929	chr20:59570929:T:C	8.9688e-10	-2.31606e-10	-1.26719	7.15341e-07	-2.31606e-10	-1.26911	6.57774e-06	-2.31606e-10	-1.29444
59571288	chr20:59571288:G:A	7.35494e-11	-1.91715	-1.85101	5.9554e-08	-1.92187	-1.83311	5.72578e-07	-1.90182	-1.83392
59571386	chr20:59571386:C:G	4.66918e-10	-1.91996	-9.89384e-10	3.76148e-07	-1.91188	-9.89384e-10	3.51784e-06	-1.92028	-9.89384e-10
59571617	chr20:59571617:G:C	3.11536e-10	-1.70726	-0.617345	2.44122e-07	-1.65119	-0.693007	2.33289e-06	-1.71975	-0.611267
59571680	chr20:59571680:G:A	1.33346e-10	-1.32598	-1.84719	1.10311e-07	-1.28711	-1.85145	9.82565e-07	-1.34616	-1.84956
59571922	chr20:59571922:G:A	2.28203e-09	-2.31606e-10	-0.333296	1.79451e-06	-2.31606e-10	-0.34938	1.67216e-05	-2.31606e-10	-0.361429
59571976	chr20:59571976:C:A	1.6106e-09	-2.31606e-10	-0.681753	1.27728e-06	-2.31606e-10	-0.689375	1.17945e-05	-2.31606e-10	-0.710493
59572466	chr20:59572466:TATAAA:T	1.88289e-09	-2.31606e-10	-0.525554	1.49795e-06	-2.31606e-10	-0.530012	1.39636e-05	-2.31606e-10	-0.541676
59572550	chr20:59572550:C:T	4.66786e-10	-1.92025	-9.89384e-10	3.75938e-07	-1.91244	-9.89384e-10	3.51711e-06	-1.92049	-9.89384e-10
59573055	chr20:59573055:T:C	1.97054e-09	-2.31606e-10	-0.480055	1.56965e-06	-2.31606e-10	-0.483259	1.49587e-05	-2.31606e-10	-0.472834
59573241	chr20:59573241:C:A	1.87696e-09	-2.31606e-10	-0.528705	1.49525e-06	-2.31606e-10	-0.531818	1.42466e-05	-2.31606e-10	-0.521612
59573397	chr20:59573397:G:GAGAA	1.36435e-09	-2.31606e-10	-0.847679	1.0658e-06	-2.31606e-10	-0.870385	1.0093e-05	-2.31606e-10	-0.86629
59573552	chr20:59573552:C:T	1.44014e-09	-2.31606e-10	-0.79362	1.13033e-06	-2.31606e-10	-0.811605	1.06827e-05	-2.31606e-10	-0.809505
59573590	chr20:59573590:T:C	1.36747e-09	-2.31606e-10	-0.845395	1.06834e-06	-2.31606e-10	-0.868004	1.01182e-05	-2.31606e-10	-0.863798
59573644	chr20:59573644:T:G	5.38898e-10	-2.31606e-10	-1.77659	4.02059e-07	-2.31606e-10	-1.84527	3.7836e-06	-2.31606e-10	-1.84745
59573887	chr20:59573887:A:C	1.34658e-09	-2.31606e-10	-0.86079	1.05211e-06	-2.31606e-10	-0.88331	9.96284e-06	-2.31606e-10	-0.879268
59573896	chr20:59573896:C:T	4.65997e-10	-1.92194	-9.89384e-10	3.73147e-07	-1.9199	-9.89384e-10	3.51224e-06	-1.92188	-9.89384e-10
59574083	chr20:59574083:C:G	1.35571e-09	-2.31606e-10	-0.854036	1.05912e-06	-2.31606e-10	-0.876669	1.00296e-05	-2.31606e-10	-0.872587
59574180	chr20:59574180:T:G	1.36391e-09	-2.31606e-10	-0.848005	1.06434e-06	-2.31606e-10	-0.87176	1.0081e-05	-2.31606e-10	-0.867475
59574235	chr20:59574235:G:T	5.00607e-10	-2.31606e-10	-1.85029	3.99758e-07	-2.31606e-10	-1.85101	3.76775e-06	-2.31606e-10	-1.85165
59574333	chr20:59574333:T:C	1.48808e-09	-2.31606e-10	-0.760871	1.71241e-06	-2.31606e-10	-0.39621	1.63208e-05	-2.31606e-10	-0.385689
59575253	chr20:59575253:G:A	4.66574e-10	-1.9207	-9.89384e-10	3.72503e-07	-1.92162	-9.89384e-10	3.5168e-06	-1.92058	-9.89384e-10
59575612	chr20:59575612:C:T	7.76269e-11	-1.88571	-1.82849	5.89542e-08	-1.91525	-1.84986	5.83338e-07	-1.86905	-1.84806
59576009	chr20:59576009:T:G	8.84322e-11	-1.91381	-1.67007	7.3226e-08	-1.90377	-1.64455	6.72065e-07	-1.91547	-1.66006
59576094	chr20:59576094:C:T	5.40344e-10	-2.31606e-10	-1.77391	4.29978e-07	-2.31606e-10	-1.77813	4.06223e-06	-2.31606e-10	-1.7764
59576221	chr20:59576221:G:A	9.80646e-10	-1.1779	-9.89384e-10	8.11876e-07	-1.14252	-9.89384e-10	7.87127e-06	-1.11491	-9.89384e-10
59576630	chr20:59576630:T:C	7.31681e-11	-1.92171	-1.85165	5.99963e-08	-1.89608	-1.8515	5.52236e-07	-1.92048	-1.85142
59576839	chr20:59576839:C:T	7.52221e-11	-1.91169	-1.83398	6.11011e-08	-1.90231	-1.82702	5.65946e-07	-1.91396	-1.83343
59577488	chr20:59577488:G:A	5.59297e-10	-2.31606e-10	-1.73944	4.55939e-07	-2.31606e-10	-1.71951	4.32744e-06	-2.31606e-10	-1.71315
59577582	chr20:59577582:G:A	1.20458e-09	-2.31606e-10	-0.972231	9.50521e-07	-2.31606e-10	-0.984856	8.91192e-06	-2.31606e-10	-0.99074
59577631	chr20:59577631:G:A	1.02568e-09	-2.31606e-10	-1.13301	8.01143e-07	-2.31606e-10	-1.15583	7.56105e-06	-2.31606e-10	-1.15512
59577701	chr20:59577701:C:T	6.21703e-10	-2.31606e-10	-1.63365	5.10478e-07	-2.31606e-10	-1.60652	4.8502e-06	-2.31606e-10	-1.59911
59577964	chr20:59577964:C:T	4.66927e-10	-1.91994	-9.89384e-10	3.72409e-07	-1.92187	-9.89384e-10	3.51937e-06	-1.91985	-9.89384e-10
59577968	chr20:59577968:A:G	5.75068e-10	-2.31606e-10	-1.71163	4.60367e-07	-2.31606e-10	-1.70984	4.2034e-06	-2.31606e-10	-1.74224
59578052	chr20:59578052:T:C	7.37895e-11	-1.92202	-1.84288	6.28987e-08	-1.91706	-1.78328	5.87058e-07	-1.91962	-1.79114
59578064	chr20:59578064:C:T	5.20262e-10	-2.31606e-10	-1.81178	4.3575e-07	-2.31606e-10	-1.7648	4.16319e-06	-2.31606e-10	-1.75185
59578162	chr20:59578162:G:A	9.51259e-11	-1.9168	-1.59411	9.37972e-08	-1.8919	-1.40883	8.79361e-07	-1.92143	-1.38526
59578349	chr20:59578349:G:A	9.49056e-10	-2.31606e-10	-1.21065	7.57334e-07	-2.31606e-10	-1.21206	6.85542e-06	-2.31606e-10	-1.25309
59578629	chr20:59578629:C:T	5.22198e-10	-2.31606e-10	-1.80807	4.14946e-07	-2.31606e-10	-1.81372	3.94271e-06	-2.31606e-10	-1.80626
59578633	chr20:59578633:G:C	9.81918e-11	-1.92001	-1.55918	9.95799e-08	-1.90177	-1.33914	9.18375e-07	-1.922	-1.34128
59578767	chr20:59578767:A:G	9.53844e-11	-1.9189	-1.5893	9.39407e-08	-1.89731	-1.40189	8.86187e-07	-1.92196	-1.377
59578878	chr20:59578878:C:A	4.65969e-10	-1.922	-9.89384e-10	3.9368e-07	-1.86633	-9.89384e-10	3.51227e-06	-1.92187	-9.89384e-10
59578985	chr20:59578985:T:C	6.44446e-10	-2.31606e-10	-1.59772	6.19566e-07	-2.31606e-10	-1.41285	5.97766e-06	-2.31606e-10	-1.3901
59579083	chr20:59579083:G:A	9.72071e-11	-1.91872	-1.57056	9.64261e-08	-1.89648	-1.37661	9.08781e-07	-1.92192	-1.35186
59579949	chr20:59579949:G:T	4.66252e-10	-1.92139	-9.89384e-10	3.72754e-07	-1.92095	-9.89384e-10	3.5141e-06	-1.92135	-9.89384e-10
59580252	chr20:59580252:G:A	1.06894e-10	-1.90921	-1.48507	8.57541e-08	-1.92135	-1.46903	8.04847e-07	-1.91026	-1.48498
59580698	chr20:59580698:C:T	5.49949e-10	-2.31606e-10	-1.75629	4.36611e-07	-2.31606e-10	-1.76282	4.10411e-06	-2.31606e-10	-1.76614
59580745	chr20:59580745:G:A	7.68629e-11	-1.90644	-1.81765	6.08787e-08	-1.88146	-1.85153	5.5568e-07	-1.91484	-1.85085
59580790	chr20:59580790:T:C	9.1317e-11	-1.9092	-1.64258	8.39527e-08	-1.89338	-1.51823	7.909e-07	-1.91798	-1.49474
59581046	chr20:59581046:A:G	4.67685e-10	-1.91832	-9.89384e-10	3.72353e-07	-1.92203	-9.89384e-10	3.52534e-06	-1.91815	-9.89384e-10
59581055	chr20:59581055:T:C	4.66667e-10	-1.9205	-9.89384e-10	3.72498e-07	-1.92164	-9.89384e-10	3.51746e-06	-1.92039	-9.89384e-10
59581121	chr20:59581121:G:A	1.2436e-10	-1.87231	-1.37063	9.92904e-08	-1.9026	-1.34122	9.76039e-07	-1.87238	-1.33001
59581165	chr20:59581165:A:G	5.04506e-10	-2.31606e-10	-1.84254	4.0317e-07	-2.31606e-10	-1.84251	3.80163e-06	-2.31606e-10	-1.8427
59581409	chr20:59581409:T:A	1.18552e-09	-2.31606e-10	-0.988178	8.66452e-07	-2.31606e-10	-1.07746	8.55076e-06	-2.31606e-10	-1.03211
59581442	chr20:59581442:T:C	1.42814e-10	-1.89379	-1.21078	1.23062e-07	-1.92004	-1.10914	1.26619e-06	-1.88883	-1.05329
59581616	chr20:59581616:T:C	7.75746e-10	-2.31606e-10	-1.41229	6.33801e-07	-2.31606e-10	-1.39013	6.10672e-06	-2.31606e-10	-1.36874
59581641	chr20:59581641:G:A	1.04703e-10	-1.90952	-1.50547	8.82905e-08	-1.87563	-1.48561	7.99478e-07	-1.90806	-1.49386
59581909	chr20:59581909:A:T	5.23611e-10	-2.31606e-10	-1.80537	4.18787e-07	-2.31606e-10	-1.8045	3.93017e-06	-2.31606e-10	-1.80945
59582108	chr20:59582108:A:G	1.14041e-09	-2.31606e-10	-1.02698	9.05792e-07	-2.31606e-10	-1.03306	8.02451e-06	-2.31606e-10	-1.09563
59582735	chr20:59582735:C:G	9.1735e-10	0.413043	-1.65767	7.3197e-07	0.448299	-1.69443	5.39262e-06	0.223246	-1.71634
59582789	chr20:59582789:A:G	6.20548e-10	0.172172	-1.80768	5.51743e-07	0.300192	-1.82898	3.88738e-06	0.0130729	-1.83347
59583175	chr20:59583175:T:C	6.69325e-09	1.61767	-0.874929	5.76807e-06	1.80559	-0.987367	4.06522e-05	1.53624	-1.00931
59583554	chr20:59583554:C:A	4.6802e-10	-1.91761	-9.89384e-10	3.77859e-07	-1.90735	-9.89384e-10	3.52536e-06	-1.91815	-9.89384e-10
59583983	chr20:59583983:A:G	6.20807e-10	-2.31606e-10	-1.6351	5.0916e-07	-2.31606e-10	-1.6091	4.56908e-06	-2.31606e-10	-1.65882
59584058	chr20:59584058:T:C	1.04513e-10	-1.89465	-1.52215	7.97564e-08	-1.88851	-1.57438	7.54777e-07	-1.90597	-1.5535
59584141	chr20:59584141:C:T	6.32364e-10	-2.31606e-10	-1.61665	5.31752e-07	-2.31606e-10	-1.56569	4.89044e-06	-2.31606e-10	-1.59085
59584349	chr20:59584349:CTG:C	7.31832e-11	-1.92178	-1.85137	5.87752e-08	-1.91665	-1.85149	5.54413e-07	-1.91736	-1.85062
59584534	chr20:59584534:A:G	4.74354e-10	-1.90416	-9.89384e-10	3.85297e-07	-1.88785	-9.89384e-10	3.57052e-06	-1.90542	-9.89384e-10
59584682	chr20:59584682:A:G	4.76338e-10	-1.89999	-9.89384e-10	3.87479e-07	-1.88221	-9.89384e-10	3.58501e-06	-1.90137	-9.89384e-10
59585020	chr20:59585020:T:C	1.0694e-09	-1.09127	-9.89384e-10	8.77976e-07	-1.06425	-9.89384e-10	8.34699e-06	-1.05623	-9.89384e-10
59585427	chr20:59585427:T:TG	5.09211e-10	-2.31606e-10	-1.83325	4.05349e-07	-2.31606e-10	-1.83712	3.80314e-06	-2.31606e-10	-1.8423
59585573	chr20:59585573:G:A	3.07361e-10	-1.70893	-0.629159	2.41822e-07	-1.78217	-0.571495	2.80888e-06	-1.70188	-0.443466
59585721	chr20:59585721:T:C	7.7513e-11	-1.89187	-1.82379	6.10371e-08	-1.90812	-1.82226	5.99004e-07	-1.86216	-1.82846
59586085	chr20:59586085:C:T	5.9095e-10	-2.31606e-10	-1.68438	4.75306e-07	-2.31606e-10	-1.67791	4.44637e-06	-2.31606e-10	-1.68604
59586507	chr20:59586507:T:A	4.66003e-10	-1.92192	-9.89384e-10	3.74156e-07	-1.9172	-9.89384e-10	3.513e-06	-1.92166	-9.89384e-10
59587048	chr20:59587048:C:T	1.13398e-09	-2.31606e-10	-1.03263	8.99367e-07	-2.31606e-10	-1.04018	7.91879e-06	-2.31606e-10	-1.10889
59587459	chr20:59587459:G:C	8.39006e-10	-2.31606e-10	-1.3339	6.10269e-07	-2.31606e-10	-1.42797	5.68044e-06	-2.31606e-10	-1.4411
59587853	chr20:59587853:A:G	8.16901e-11	-1.9074	-1.75578	6.29771e-08	-1.90543	-1.79367	6.02538e-07	-1.90137	-1.78337
59587886	chr20:59587886:C:T	6.93776e-10	-2.31606e-10	-1.52397	5.59929e-07	-2.31606e-10	-1.51406	5.29474e-06	-2.31606e-10	-1.51142
59587958	chr20:59587958:G:A	8.02669e-11	-1.89927	-1.78149	6.28476e-08	-1.90416	-1.79699	6.08898e-07	-1.87325	-1.80099
59588167	chr20:59588167:G:A	7.87577e-11	-1.92177	-1.77796	6.31429e-08	-1.91329	-1.78318	6.03229e-07	-1.92017	-1.76342
59588292	chr20:59588292:C:T	9.9377e-11	-1.92002	-1.54718	7.73956e-08	-1.92125	-1.57169	7.26893e-07	-1.92016	-1.57695
59588350	chr20:59588350:G:A	8.38923e-11	-1.78649	-1.85009	6.4506e-08	-1.82451	-1.8506	6.22544e-07	-1.80056	-1.85151
59588595	chr20:59588595:G:A	8.39315e-11	-1.80216	-1.83395	7.20554e-08	-1.73169	-1.83274	6.03937e-07	-1.84253	-1.83989
59589161	chr20:59589161:C:T	5.77141e-10	-2.31606e-10	-1.70803	4.65563e-07	-2.31606e-10	-1.69862	4.3717e-06	-2.31606e-10	-1.70298
59589314	chr20:59589314:G:A	5.04002e-10	-2.31606e-10	-1.84354	4.0331e-07	-2.31606e-10	-1.84216	3.80353e-06	-2.31606e-10	-1.8422
59589524	chr20:59589524:T:C	6.45113e-10	-2.31606e-10	-1.59669	5.22713e-07	-2.31606e-10	-1.58283	4.74687e-06	-2.31606e-10	-1.62065
59589856	chr20:59589856:C:T	1.00845e-10	-1.65107	-1.80146	8.07663e-08	-1.64591	-1.8044	7.16946e-07	-1.69589	-1.81499
59589954	chr20:59589954:C:T	5.77265e-10	-1.70781	-9.89384e-10	6.63339e-07	-1.34458	-9.89384e-10	4.18206e-06	-1.74733	-9.89384e-10
59589958	chr20:59589958:G:A	7.10171e-10	-2.31606e-10	-1.50061	5.7193e-07	-2.31606e-10	-1.49285	5.21096e-06	-2.31606e-10	-1.52737
59590009	chr20:59590009:C:T	4.6608e-10	-1.92176	-9.89384e-10	3.74507e-07	-1.91626	-9.89384e-10	3.51387e-06	-1.92141	-9.89384e-10
59590219	chr20:59590219:T:C	7.09956e-10	-2.31606e-10	-1.50091	5.71781e-07	-2.31606e-10	-1.49311	5.20938e-06	-2.31606e-10	-1.52767
59590537	chr20:59590537:C:A	1.22558e-10	-1.84954	-1.40799	1.0251e-07	-1.78998	-1.42193	8.82691e-07	-1.87428	-1.42863
59590555	chr20:59590555:C:G	8.19941e-11	-1.89117	-1.7683	6.87773e-08	-1.84012	-1.77087	6.19337e-07	-1.89934	-1.75789
59590662	chr20:59590662:T:G	8.19168e-11	-1.88591	-1.77451	6.87964e-08	-1.83974	-1.77098	6.03531e-07	-1.90334	-1.77975
59590759	chr20:59590759:G:A	4.66421e-10	-1.92103	-9.89384e-10	3.72703e-07	-1.92108	-9.89384e-10	3.51304e-06	-1.92165	-9.89384e-10
59591192	chr20:59591192:C:G	7.10171e-10	-2.31606e-10	-1.50061	5.7193e-07	-2.31606e-10	-1.49285	5.21096e-06	-2.31606e-10	-1.52737
59591228	chr20:59591228:G:A	1.91936e-09	-1.9049	1.39853	1.71866e-06	-1.9171	1.52453	1.87061e-05	-1.90745	1.65817
59591411	chr20:59591411:C:T	5.26509e-10	-2.31606e-10	-1.79985	4.247e-07	-2.31606e-10	-1.79048	3.98834e-06	-2.31606e-10	-1.79475
59591601	chr20:59591601:T:G	8.45625e-11	-1.91935	-1.70928	6.9567e-08	-1.86999	-1.72959	6.27443e-07	-1.90611	-1.73812
59592445	chr20:59592445:A:G	1.05062e-10	-1.62116	-1.7904	8.42201e-08	-1.61277	-1.79566	7.48851e-07	-1.66403	-1.80332
59592728	chr20:59592728:G:A	7.53564e-11	-1.92165	-1.82224	6.09639e-08	-1.90666	-1.82493	5.7254e-07	-1.92196	-1.81385
59592810	chr20:59592810:A:C	5.02521e-10	-2.31606e-10	-1.84648	3.99592e-07	-2.31606e-10	-1.85142	3.77569e-06	-2.31606e-10	-1.84955
59592816	chr20:59592816:T:A	5.02691e-10	-2.31606e-10	-1.84614	3.99626e-07	-2.31606e-10	-1.85134	3.77661e-06	-2.31606e-10	-1.8493
59592828	chr20:59592828:T:C	5.05803e-10	-2.31606e-10	-1.83997	4.00543e-07	-2.31606e-10	-1.84905	3.79331e-06	-2.31606e-10	-1.84489
59592869	chr20:59592869:C:T	5.05947e-10	-2.31606e-10	-1.83968	4.00623e-07	-2.31606e-10	-1.84885	3.79423e-06	-2.31606e-10	-1.84465
59593140	chr20:59593140:G:T	9.65571e-11	-1.77964	-1.71634	8.18371e-08	-1.71128	-1.72586	6.7577e-07	-1.82668	-1.74336
59593157	chr20:59593157:T:C	7.9689e-11	-1.91489	-1.77309	6.26964e-08	-1.91368	-1.78988	5.91203e-07	-1.91391	-1.78982
59593283	chr20:59593283:C:T	5.04731e-10	-2.31606e-10	-1.84209	4.00183e-07	-2.31606e-10	-1.84994	3.78736e-06	-2.31606e-10	-1.84646
59593330	chr20:59593330:G:A	5.04731e-10	-2.31606e-10	-1.84209	4.00183e-07	-2.31606e-10	-1.84994	3.78736e-06	-2.31606e-10	-1.84646
59593359	chr20:59593359:CTTG:C	5.00688e-10	-2.31606e-10	-1.85013	4.02536e-07	-2.31606e-10	-1.84408	3.78029e-06	-2.31606e-10	-1.84833
59593681	chr20:59593681:T:G	5.05325e-10	-2.31606e-10	-1.84091	4.0047e-07	-2.31606e-10	-1.84923	3.79072e-06	-2.31606e-10	-1.84557
59593876	chr20:59593876:C:T	9.74723e-11	-1.80318	-1.68337	8.21211e-08	-1.73967	-1.69401	6.82753e-07	-1.84547	-1.71428
59594069	chr20:59594069:G:A	5.0057e-10	-2.31606e-10	-1.85037	3.99608e-07	-2.31606e-10	-1.85138	3.7681e-06	-2.31606e-10	-1.85156
59594193	chr20:59594193:G:C	1.16601e-10	-1.46756	-1.8398	8.67587e-08	-1.5396	-1.83914	8.73729e-07	-1.4762	-1.83691
59594589	chr20:59594589:T:C	5.32377e-10	-1.78876	-9.89384e-10	4.27776e-07	-1.78327	-9.89384e-10	4.03378e-06	-1.78343	-9.89384e-10
59594931	chr20:59594931:T:C	4.99959e-10	-2.31606e-10	-1.85159	4.00144e-07	-2.31606e-10	-1.85004	3.76837e-06	-2.31606e-10	-1.85149
59594959	chr20:59594959:A:G	5.03262e-10	-2.31606e-10	-1.845	3.99915e-07	-2.31606e-10	-1.85061	3.77954e-06	-2.31606e-10	-1.84853
59595122	chr20:59595122:T:C	4.99957e-10	-2.31606e-10	-1.85159	4.00151e-07	-2.31606e-10	-1.85003	3.76839e-06	-2.31606e-10	-1.85148
59595258	chr20:59595258:C:T	7.61435e-11	-1.90125	-1.83225	5.97589e-08	-1.92051	-1.83104	5.85772e-07	-1.88978	-1.82317
59595347	chr20:59595347:G:A	7.97833e-11	-1.88095	-1.80586	6.25477e-08	-1.90824	-1.7977	6.08856e-07	-1.8641	-1.8102
59595411	chr20:59595411:G:A	5.1578e-10	-2.31606e-10	-1.82043	4.06174e-07	-2.31606e-10	-1.83509	3.86324e-06	-2.31606e-10	-1.82662
59595418	chr20:59595418:C:T	8.78686e-10	-1.28769	-9.89384e-10	7.49273e-07	-1.22276	-9.89384e-10	6.84196e-06	-1.25506	-9.89384e-10
59595424	chr20:59595424:T:C	1.04306e-10	-1.91356	-1.50523	8.19341e-08	-1.9133	-1.52265	7.93382e-07	-1.91285	-1.49673
59595651	chr20:59595651:G:C	9.19946e-11	-1.79791	-1.74647	7.80963e-08	-1.73071	-1.75322	6.49054e-07	-1.84055	-1.76982
59595759	chr20:59595759:G:A	1.02504e-09	-2.31606e-10	-1.13363	8.32155e-07	-2.31606e-10	-1.11785	7.7377e-06	-2.31606e-10	-1.13203
59595762	chr20:59595762:G:A	7.67185e-10	-2.31606e-10	-1.42339	6.26053e-07	-2.31606e-10	-1.40243	6.14302e-06	-2.31606e-10	-1.36281
59595845	chr20:59595845:T:C	4.67631e-10	-1.91844	-9.89384e-10	3.72352e-07	-1.92203	-9.89384e-10	3.52043e-06	-1.91955	-9.89384e-10
59596000	chr20:59596000:C:T	1.16117e-09	-2.31606e-10	-1.00893	9.50872e-07	-2.31606e-10	-0.984487	8.80544e-06	-2.31606e-10	-1.00276
59596448	chr20:59596448:C:T	6.3685e-10	-2.31606e-10	-1.60958	5.13761e-07	-2.31606e-10	-1.60011	4.69169e-06	-2.31606e-10	-1.63234
59597067	chr20:59597067:G:A	4.99982e-10	-2.31606e-10	-1.85154	3.99499e-07	-2.31606e-10	-1.85166	3.77733e-06	-2.31606e-10	-1.84911
59597094	chr20:59597094:T:C	4.87052e-10	-1.87774	-9.89384e-10	3.80801e-07	-1.89959	-9.89384e-10	3.66782e-06	-1.87853	-9.89384e-10
59597291	chr20:59597291:T:C	8.74632e-11	-1.92141	-1.67348	6.83661e-08	-1.92114	-1.69585	6.48777e-07	-1.92144	-1.68936
59597356	chr20:59597356:T:C	6.73148e-10	-2.31606e-10	-1.55415	5.43252e-07	-2.31606e-10	-1.54429	4.96663e-06	-2.31606e-10	-1.57539
59598551	chr20:59598551:C:T	8.1427e-11	-1.84563	-1.82078	6.90474e-08	-1.79369	-1.81338	6.03682e-07	-1.85602	-1.82682
59598932	chr20:59598932:T:C	5.3587e-10	-2.31606e-10	-1.78222	4.19718e-07	-2.31606e-10	-1.80228	3.99697e-06	-2.31606e-10	-1.79259
59599448	chr20:59599448:C:T	2.94812e-10	-1.92203	-0.457751	2.17436e-07	-1.92197	-0.537992	2.17808e-06	-1.92194	-0.477745
59599512	chr20:59599512:ACT:A	5.02558e-10	-2.31606e-10	-1.8464	4.00428e-07	-2.31606e-10	-1.84933	3.78384e-06	-2.31606e-10	-1.84739
59599781	chr20:59599781:C:T	5.03937e-10	-2.31606e-10	-1.84366	4.00502e-07	-2.31606e-10	-1.84915	3.77857e-06	-2.31606e-10	-1.84878
59599848	chr20:59599848:G:C	6.8587e-10	-2.31606e-10	-1.53543	5.40771e-07	-2.31606e-10	-1.54887	5.15682e-06	-2.31606e-10	-1.53781
59599850	chr20:59599850:T:C	6.67718e-10	-2.31606e-10	-1.56225	5.34775e-07	-2.31606e-10	-1.56002	5.04553e-06	-2.31606e-10	-1.55963
59600131	chr20:59600131:G:A	2.20127e-10	-1.37129	-1.30062	1.53614e-07	-1.47906	-1.32836	1.58584e-06	-1.39628	-1.32073
59600200	chr20:59600200:T:C	2.28421e-10	-1.22757	-1.40736	1.58119e-07	-1.35002	-1.4285	1.60218e-06	-1.24987	-1.4569
59601158	chr20:59601158:C:T	1.5736e-09	-2.31606e-10	-0.704993	1.24916e-06	-2.31606e-10	-0.711643	1.28002e-05	-2.31606e-10	-0.628668
59601205	chr20:59601205:T:C	7.41565e-10	-2.31606e-10	-1.45735	6.23151e-07	-2.31606e-10	-1.40708	5.47727e-06	-2.31606e-10	-1.47752
59601220	chr20:59601220:C:T	1.88117e-09	-0.526465	-9.89384e-10	1.5353e-06	-0.505387	-9.89384e-10	1.62158e-05	-0.392142	-9.89384e-10
59602215	chr20:59602215:C:T	1.45893e-10	-1.92197	-1.16127	1.06583e-07	-1.91197	-1.26097	9.68366e-07	-1.92203	-1.28825
59602290	chr20:59602290:G:A	6.26509e-10	-1.58188	-0.0440771	4.39452e-07	-1.47404	-0.282295	3.23237e-06	-1.65097	-0.353942
59602560	chr20:59602560:T:A	1.57103e-10	-1.20162	-1.8076	1.12413e-07	-1.29949	-1.8202	1.26549e-06	-1.11059	-1.83208
59602774	chr20:59602774:A:G	1.23193e-09	-2.31606e-10	-0.949782	9.79902e-07	-2.31606e-10	-0.954414	9.49285e-06	-2.31606e-10	-0.927591
59603172	chr20:59603172:C:G	1.04794e-10	-1.6913	-1.72282	7.82685e-08	-1.75497	-1.72675	8.01626e-07	-1.63209	-1.76715
59603467	chr20:59603467:G:A	4.99934e-10	-2.31606e-10	-1.85164	3.99756e-07	-2.31606e-10	-1.85101	3.76862e-06	-2.31606e-10	-1.85142
59603665	chr20:59603665:G:A	1.00629e-10	-1.7447	-1.70997	7.25659e-08	-1.83084	-1.72653	7.74671e-07	-1.68559	-1.74786
59603748	chr20:59603748:G:A	7.45994e-10	-2.31606e-10	-1.4514	5.92489e-07	-2.31606e-10	-1.45753	5.25443e-06	-2.31606e-10	-1.51906
59603808	chr20:59603808:AC:A	5.13769e-10	-2.31606e-10	-1.82434	4.04535e-07	-2.31606e-10	-1.83913	3.81415e-06	-2.31606e-10	-1.83941
59603890	chr20:59603890:C:T	4.87082e-10	-1.32397	-0.55371	3.62634e-07	-1.16803	-0.780443	2.55372e-06	-1.41251	-0.828066
59603909	chr20:59603909:G:T	6.33637e-10	-2.31606e-10	-1.61464	5.07417e-07	-2.31606e-10	-1.61253	4.99523e-06	-2.31606e-10	-1.56965
59604037	chr20:59604037:G:A	4.83992e-10	-1.88405	-9.89384e-10	3.83995e-07	-1.89124	-9.89384e-10	3.65939e-06	-1.88083	-9.89384e-10
59604343	chr20:59604343:G:C	1.09771e-09	-2.31606e-10	-1.06513	8.54491e-07	-2.31606e-10	-1.09136	8.68083e-06	-2.31606e-10	-1.01701
59604385	chr20:59604385:T:G	8.16289e-11	-1.91765	-1.74628	6.56355e-08	-1.92023	-1.73752	6.36939e-07	-1.9165	-1.71272
59604485	chr20:59604485:C:T	4.65955e-10	-1.92203	-9.89384e-10	3.72771e-07	-1.9209	-9.89384e-10	3.51234e-06	-1.92185	-9.89384e-10
59604486	chr20:59604486:G:A	5.31131e-10	-1.79111	-9.89384e-10	4.2794e-07	-1.78288	-9.89384e-10	3.94185e-06	-1.80648	-9.89384e-10
59604719	chr20:59604719:T:C	5.24019e-10	-2.31606e-10	-1.80459	4.12098e-07	-2.31606e-10	-1.82061	3.86005e-06	-2.31606e-10	-1.82745
59605164	chr20:59605164:C:A	5.15139e-10	-2.31606e-10	-1.82168	4.13816e-07	-2.31606e-10	-1.81644	3.8736e-06	-2.31606e-10	-1.82394
59605482	chr20:59605482:G:A	5.10366e-10	-2.31606e-10	-1.83099	4.09692e-07	-2.31606e-10	-1.82646	3.83951e-06	-2.31606e-10	-1.83278
59605756	chr20:59605756:G:C	8.93798e-10	-1.27064	-9.89384e-10	7.1714e-07	-1.2666	-9.89384e-10	6.94672e-06	-1.23986	-9.89384e-10
59605886	chr20:59605886:G:C	5.76098e-10	-2.31606e-10	-1.70984	4.67303e-07	-2.31606e-10	-1.69489	4.37319e-06	-2.31606e-10	-1.70264
59606644	chr20:59606644:C:T	3.08256e-10	-1.15528	-1.1799	2.09435e-07	-1.34912	-1.14833	3.00231e-06	-1.03794	-1.04081
59606934	chr20:59606934:A:G	4.9993e-10	-2.31606e-10	-1.85165	3.99933e-07	-2.31606e-10	-1.85057	3.76865e-06	-2.31606e-10	-1.85141
59607608	chr20:59607608:T:C	5.15567e-10	-2.31606e-10	-1.82085	4.1475e-07	-2.31606e-10	-1.81419	3.88289e-06	-2.31606e-10	-1.82155
59608033	chr20:59608033:A:G	5.63954e-10	-1.73114	-9.89384e-10	4.56841e-07	-1.71753	-9.89384e-10	4.31478e-06	-1.71608	-9.89384e-10
59608344	chr20:59608344:A:G	5.02079e-10	-2.31606e-10	-1.84736	4.01301e-07	-2.31606e-10	-1.84715	3.80473e-06	-2.31606e-10	-1.84188
59608361	chr20:59608361:A:G	5.11345e-10	-2.31606e-10	-1.82907	4.1026e-07	-2.31606e-10	-1.82507	3.84648e-06	-2.31606e-10	-1.83097
59608779	chr20:59608779:C:A	6.61342e-10	-2.31606e-10	-1.57185	5.13869e-07	-2.31606e-10	-1.5999	5.01445e-06	-2.31606e-10	-1.56581
59609734	chr20:59609734:C:T	6.53279e-10	-1.58411	-9.89384e-10	4.92347e-07	-1.64268	-9.89384e-10	4.81498e-06	-1.6064	-9.89384e-10
59609903	chr20:59609903:A:C	5.03154e-10	-2.31606e-10	-1.84522	4.05597e-07	-2.31606e-10	-1.83651	3.80574e-06	-2.31606e-10	-1.84162
59610845	chr20:59610845:G:A	5.04911e-10	-2.31606e-10	-1.84173	4.01207e-07	-2.31606e-10	-1.84739	3.78803e-06	-2.31606e-10	-1.84628
59611668	chr20:59611668:A:G	6.67582e-10	-2.31606e-10	-1.56245	5.31527e-07	-2.31606e-10	-1.56611	4.93256e-06	-2.31606e-10	-1.58227
59611690	chr20:59611690:C:T	5.44299e-10	-2.31606e-10	-1.76662	4.47394e-07	-2.31606e-10	-1.73843	4.12443e-06	-2.31606e-10	-1.7612
59612260	chr20:59612260:G:A	2.14211e-10	-1.22063	-1.47853	1.39788e-07	-1.41559	-1.48616	1.69698e-06	-1.10978	-1.5395
59612675	chr20:59612675:C:T	1.56414e-10	-1.84732	-1.16629	1.30341e-07	-1.75861	-1.2131	1.1972e-06	-1.83525	-1.16289
59612833	chr20:59612833:G:A	2.1089e-10	-1.18012	-1.53466	1.36665e-07	-1.38033	-1.544	1.67707e-06	-1.06969	-1.59139
59612891	chr20:59612891:C:T	6.74963e-10	-2.31606e-10	-1.55146	5.42419e-07	-2.31606e-10	-1.54583	5.06849e-06	-2.31606e-10	-1.55509
59613034	chr20:59613034:A:T	1.83181e-09	-0.553054	-9.89384e-10	1.57889e-06	-0.477391	-9.89384e-10	1.23809e-05	-0.661975	-9.89384e-10
59613299	chr20:59613299:C:T	1.89675e-10	-1.11144	-1.70936	1.21399e-07	-1.32434	-1.71844	1.5353e-06	-1.00054	-1.74887
59614229	chr20:59614229:C:T	4.7351e-10	-1.90594	-9.89384e-10	3.76395e-07	-1.91123	-9.89384e-10	3.57439e-06	-1.90434	-9.89384e-10
59614380	chr20:59614380:C:T	2.19148e-10	-1.29431	-1.38206	1.43081e-07	-1.47842	-1.40004	1.70709e-06	-1.19628	-1.44706
59614580	chr20:59614580:G:A	1.5904e-10	-1.69102	-1.30594	1.17907e-07	-1.76055	-1.31142	1.17155e-06	-1.64654	-1.37326
59614694	chr20:59614694:G:A	5.43792e-10	-2.31606e-10	-1.76755	4.19182e-07	-2.31606e-10	-1.80356	3.96165e-06	-2.31606e-10	-1.80147
59614966	chr20:59614966:C:T	6.04113e-09	-2.31606e-10	0.640231	5.39732e-06	-2.31606e-10	0.751791	5.1635e-05	-2.31606e-10	0.76607
59615102	chr20:59615102:A:G	1.2789e-10	-1.71038	-1.50457	9.42418e-08	-1.76588	-1.53012	9.62392e-07	-1.65836	-1.5581
59615666	chr20:59615666:G:A	1.01085e-10	-1.91901	-1.53115	8.00907e-08	-1.88359	-1.57511	7.13963e-07	-1.92192	-1.59313
59616046	chr20:59616046:G:A	1.36656e-10	-1.6377	-1.51095	1.00248e-07	-1.7124	-1.52182	1.03201e-06	-1.58928	-1.55734
59616144	chr20:59616144:ATTACT:A	5.58099e-10	-2.31606e-10	-1.74158	4.45803e-07	-2.31606e-10	-1.74199	4.12806e-06	-2.31606e-10	-1.76032
59616540	chr20:59616540:C:A	9.32569e-09	1.07441	-9.89384e-10	2.77146e-06	0.0852632	-9.89384e-10	7.73433e-05	1.17012	-9.89384e-10
59616641	chr20:59616641:G:A	1.87147e-09	-2.31606e-10	-0.531638	1.52449e-06	-2.31606e-10	-0.512452	1.50482e-05	-2.31606e-10	-0.466869
59617193	chr20:59617193:G:A	5.0231e-10	-2.31606e-10	-1.8469	4.0027e-07	-2.31606e-10	-1.84973	3.76825e-06	-2.31606e-10	-1.85152
59617809	chr20:59617809:CCTT:C	5.13795e-10	-2.31606e-10	-1.82429	4.09473e-07	-2.31606e-10	-1.82699	3.79608e-06	-2.31606e-10	-1.84416
59618010	chr20:59618010:C:T	6.86132e-10	-2.31606e-10	-1.53505	5.45726e-07	-2.31606e-10	-1.53975	5.51268e-06	-2.31606e-10	-1.47108
59618019	chr20:59618019:G:A	1.34785e-10	-1.66928	-1.49315	1.00782e-07	-1.73481	-1.4941	1.01006e-06	-1.62727	-1.54085
59618255	chr20:59618255:G:A	8.9021e-10	-2.31606e-10	-1.27466	6.90274e-07	-2.31606e-10	-1.30478	6.03211e-06	-2.31606e-10	-1.38103
59618992	chr20:59618992:G:A	1.51218e-10	-1.9105	-1.13689	1.2194e-07	-1.85902	-1.17932	1.13787e-06	-1.9052	-1.14377
59619325	chr20:59619325:C:T	1.11433e-10	-1.89067	-1.46202	9.27103e-08	-1.87107	-1.44132	8.23189e-07	-1.90755	-1.46515
59619362	chr20:59619362:G:T	1.8917e-09	-2.31606e-10	-0.520883	1.49123e-06	-2.31606e-10	-0.534512	1.45817e-05	-2.31606e-10	-0.498361
59619917	chr20:59619917:G:A	5.44392e-10	-2.31606e-10	-1.76645	4.47303e-07	-2.31606e-10	-1.73863	4.12567e-06	-2.31606e-10	-1.7609
59620272	chr20:59620272:A:G	4.99927e-10	-2.31606e-10	-1.85165	3.99887e-07	-2.31606e-10	-1.85068	3.76835e-06	-2.31606e-10	-1.85149
59620427	chr20:59620427:C:T	1.87843e-10	-1.92164	-0.908865	1.53738e-07	-1.91936	-0.887258	1.52814e-06	-1.92178	-0.832299
59620583	chr20:59620583:G:A	5.25434e-10	-2.31606e-10	-1.80189	4.1558e-07	-2.31606e-10	-1.81219	3.93938e-06	-2.31606e-10	-1.80711
59620745	chr20:59620745:A:G	7.46801e-10	-2.31606e-10	-1.45032	6.16401e-07	-2.31606e-10	-1.41797	5.98933e-06	-2.31606e-10	-1.38815
59620946	chr20:59620946:G:T	2.92301e-10	-1.91956	-0.468775	2.58593e-07	-1.92155	-0.365063	2.39675e-06	-1.91915	-0.384871
59621648	chr20:59621648:A:C	1.0166e-10	-1.90367	-1.54081	7.96818e-08	-1.88894	-1.57488	7.29185e-07	-1.90203	-1.59192
59621830	chr20:59621830:T:C	5.1183e-10	-2.31606e-10	-1.82812	4.10909e-07	-2.31606e-10	-1.82349	3.85774e-06	-2.31606e-10	-1.82805
59621991	chr20:59621991:A:C	8.00817e-09	-2.31606e-10	0.922102	5.09888e-06	-2.31606e-10	0.694909	5.82891e-05	-2.31606e-10	0.887285
59622106	chr20:59622106:GTT:G	4.66294e-10	-1.9213	-9.89384e-10	3.72352e-07	-1.92203	-9.89384e-10	3.51498e-06	-1.9211	-9.89384e-10
59622718	chr20:59622718:G:C	4.94636e-10	-1.86229	-9.89384e-10	3.86828e-07	-1.88389	-9.89384e-10	3.61694e-06	-1.8925	-9.89384e-10
59622788	chr20:59622788:G:A	5.10854e-10	-2.31606e-10	-1.83003	4.09866e-07	-2.31606e-10	-1.82604	3.84485e-06	-2.31606e-10	-1.8314
59623174	chr20:59623174:A:G	6.51793e-10	-2.31606e-10	-1.58639	4.94563e-07	-2.31606e-10	-1.63819	4.65435e-06	-2.31606e-10	-1.64033
59623219	chr20:59623219:T:C	5.00335e-10	-2.31606e-10	-1.85084	4.01481e-07	-2.31606e-10	-1.84671	3.77729e-06	-2.31606e-10	-1.84912
59623761	chr20:59623761:G:A	5.12085e-10	-2.31606e-10	-1.82763	4.10031e-07	-2.31606e-10	-1.82564	3.83838e-06	-2.31606e-10	-1.83308
59623955	chr20:59623955:G:A	4.68102e-10	-1.91743	-9.89384e-10	3.73022e-07	-1.92023	-9.89384e-10	3.53055e-06	-1.91668	-9.89384e-10
59624363	chr20:59624363:T:C	4.73507e-10	-1.90595	-9.89384e-10	3.75307e-07	-1.91412	-9.89384e-10	3.58293e-06	-1.90195	-9.89384e-10
59624654	chr20:59624654:A:C	7.82446e-11	-1.92161	-1.78466	6.15458e-08	-1.91973	-1.80236	5.85578e-07	-1.92172	-1.79157
59624749	chr20:59624749:A:C	4.71168e-10	-1.9109	-9.89384e-10	3.74791e-07	-1.9155	-9.89384e-10	3.55585e-06	-1.90953	-9.89384e-10
59624824	chr20:59624824:A:G	5.81011e-10	-2.31606e-10	-1.70135	4.67742e-07	-2.31606e-10	-1.69395	4.6121e-06	-2.31606e-10	-1.64945
59624846	chr20:59624846:A:C	1.74988e-09	-2.31606e-10	-0.598811	1.34044e-06	-2.31606e-10	-0.641116	1.29122e-05	-2.31606e-10	-0.619956
59624847	chr20:59624847:C:T	7.77086e-11	-1.92137	-1.79178	6.12943e-08	-1.91922	-1.80696	5.82634e-07	-1.92153	-1.7968
59624955	chr20:59624955:C:T	7.03789e-10	-2.31606e-10	-1.50964	5.80891e-07	-2.31606e-10	-1.4773	5.53878e-06	-2.31606e-10	-1.46636
59624964	chr20:59624964:A:G	8.48128e-10	-2.31606e-10	-1.32308	6.60218e-07	-2.31606e-10	-1.3493	6.60562e-06	-2.31606e-10	-1.29021
59625532	chr20:59625532:T:C	4.69879e-10	-1.91364	-9.89384e-10	3.74079e-07	-1.9174	-9.89384e-10	3.54583e-06	-1.91236	-9.89384e-10
59625792	chr20:59625792:C:T	9.82618e-09	-2.31606e-10	1.12669	6.22351e-06	-2.31606e-10	0.894223	7.15691e-05	-2.31606e-10	1.09253
59625923	chr20:59625923:C:T	5.2377e-10	-2.31606e-10	-1.80506	4.2697e-07	-2.31606e-10	-1.78515	3.98606e-06	-2.31606e-10	-1.79533
59626145	chr20:59626145:G:A	4.69953e-10	-1.91348	-9.89384e-10	3.74018e-07	-1.91756	-9.89384e-10	3.5453e-06	-1.91251	-9.89384e-10
59626816	chr20:59626816:C:T	1.04784e-09	-2.31606e-10	-1.11163	8.34735e-07	-2.31606e-10	-1.11475	8.24347e-06	-2.31606e-10	-1.06871
59626888	chr20:59626888:T:C	5.27991e-10	-2.31606e-10	-1.79704	4.29982e-07	-2.31606e-10	-1.77812	4.01024e-06	-2.31606e-10	-1.78928
59627303	chr20:59627303:C:T	8.13163e-11	-1.8222	-1.84557	6.38837e-08	-1.84436	-1.84044	6.36174e-07	-1.79072	-1.83969
59627398	chr20:59627398:G:A	4.66468e-10	-1.92093	-9.89384e-10	3.72376e-07	-1.92196	-9.89384e-10	3.51687e-06	-1.92056	-9.89384e-10
59627959	chr20:59627959:A:C	8.94953e-11	-1.72138	-1.85055	7.05663e-08	-1.73365	-1.85167	7.132e-07	-1.66588	-1.85024
59628185	chr20:59628185:T:C	1.50418e-10	-1.92141	-1.13129	1.14177e-07	-1.92182	-1.18229	1.14122e-06	-1.92147	-1.12456
59628568	chr20:59628568:G:A	5.31404e-10	-2.31606e-10	-1.79059	4.25634e-07	-2.31606e-10	-1.78829	4.08007e-06	-2.31606e-10	-1.77202
59628683	chr20:59628683:C:T	2.99699e-09	-0.0607519	-9.89384e-10	2.21595e-06	-0.138432	-9.89384e-10	2.30497e-05	-0.0404771	-9.89384e-10
59628856	chr20:59628856:C:T	1.15081e-10	-1.47593	-1.84454	8.79479e-08	-1.51932	-1.8458	9.7155e-07	-1.36044	-1.84656
59628940	chr20:59628940:T:A	5.62203e-10	-2.31606e-10	-1.73425	4.41805e-07	-2.31606e-10	-1.751	4.06731e-06	-2.31606e-10	-1.77515
59629077	chr20:59629077:T:G	4.66059e-10	-1.9218	-9.89384e-10	3.72391e-07	-1.92192	-9.89384e-10	3.51303e-06	-1.92165	-9.89384e-10
59629136	chr20:59629136:G:A	2.19317e-10	-1.69054	-0.985062	1.72596e-07	-1.67063	-1.02028	1.68355e-06	-1.64042	-1.01681
59629216	chr20:59629216:C:T	6.95717e-10	-2.31606e-10	-1.52117	5.66815e-07	-2.31606e-10	-1.50183	5.17453e-06	-2.31606e-10	-1.53438
59629409	chr20:59629409:G:A	5.75579e-10	-2.31606e-10	-1.71074	4.51634e-07	-2.31606e-10	-1.729	4.15109e-06	-2.31606e-10	-1.75476
59629460	chr20:59629460:T:A	1.03028e-09	-2.31606e-10	-1.12853	8.06734e-07	-2.31606e-10	-1.14887	8.17458e-06	-2.31606e-10	-1.0771
59629879	chr20:59629879:C:A	7.59283e-11	-1.92187	-1.81445	6.1051e-08	-1.91981	-1.81035	5.78121e-07	-1.92182	-1.80428
59630392	chr20:59630392:A:G	6.40807e-10	-2.31606e-10	-1.60339	5.07687e-07	-2.31606e-10	-1.612	4.61087e-06	-2.31606e-10	-1.64971
59630507	chr20:59630507:A:G	1.63863e-10	-1.68972	-1.27736	1.32188e-07	-1.66592	-1.29172	1.24679e-06	-1.63512	-1.32243
59630508	chr20:59630508:T:C	8.56821e-10	-2.31606e-10	-1.31289	6.76652e-07	-2.31606e-10	-1.32471	6.34443e-06	-2.31606e-10	-1.33055
59630646	chr20:59630646:C:T	1.53517e-10	-1.72157	-1.31074	1.23779e-07	-1.69908	-1.32429	1.16582e-06	-1.67052	-1.35419
59630767	chr20:59630767:C:T	1.85071e-10	-1.69256	-1.15281	1.47609e-07	-1.67356	-1.17375	1.40436e-06	-1.64127	-1.19727
59630768	chr20:59630768:G:A	4.78578e-10	-1.8953	-9.89384e-10	3.78091e-07	-1.90673	-9.89384e-10	3.60841e-06	-1.89486	-9.89384e-10
59630912	chr20:59630912:A:T	5.03533e-10	-2.31606e-10	-1.84447	4.01532e-07	-2.31606e-10	-1.84658	3.81032e-06	-2.31606e-10	-1.84042
59630916	chr20:59630916:G:A	5.49086e-10	-2.31606e-10	-1.75786	4.40689e-07	-2.31606e-10	-1.75353	4.06756e-06	-2.31606e-10	-1.77509
59630949	chr20:59630949:C:T	1.31086e-10	-1.72887	-1.46139	1.07218e-07	-1.70694	-1.46006	1.00744e-06	-1.67972	-1.491
59631036	chr20:59631036:G:A	8.91405e-11	-1.81911	-1.75679	7.18955e-08	-1.81865	-1.748	7.1016e-07	-1.78181	-1.73859
59631163	chr20:59631163:T:G	8.6725e-11	-1.82913	-1.77425	6.9898e-08	-1.82819	-1.76664	6.88063e-07	-1.7942	-1.75781
59631317	chr20:59631317:ACT:A	5.49048e-10	-2.31606e-10	-1.75793	4.4065e-07	-2.31606e-10	-1.75362	4.06727e-06	-2.31606e-10	-1.77516
59631654	chr20:59631654:A:T	1.18107e-10	-1.64372	-1.6508	9.73019e-08	-1.62191	-1.64214	9.3346e-07	-1.58687	-1.66012
59631782	chr20:59631782:A:C	9.04226e-10	-2.31606e-10	-1.25904	7.1212e-07	-2.31606e-10	-1.27362	6.67496e-06	-2.31606e-10	-1.27977
59631966	chr20:59631966:A:G	1.07523e-10	-1.56817	-1.82025	8.68609e-08	-1.55917	-1.81839	8.60229e-07	-1.50071	-1.82797
59632271	chr20:59632271:G:A	7.17988e-10	-2.31606e-10	-1.48966	5.69925e-07	-2.31606e-10	-1.49636	5.50983e-06	-2.31606e-10	-1.4716
59632470	chr20:59632470:G:A	5.129e-10	-2.31606e-10	-1.82603	4.11649e-07	-2.31606e-10	-1.8217	3.82844e-06	-2.31606e-10	-1.83567
59632709	chr20:59632709:A:G	1.08579e-10	-1.57988	-1.79876	8.76921e-08	-1.57075	-1.79729	8.74072e-07	-1.51294	-1.79979
59633357	chr20:59633357:C:T	1.10211e-10	-1.69067	-1.67304	9.05531e-08	-1.6726	-1.66333	8.66575e-07	-1.6406	-1.68073
59633476	chr20:59633476:G:A	7.86323e-10	-2.31606e-10	-1.39875	6.24448e-07	-2.31606e-10	-1.405	6.05293e-06	-2.31606e-10	-1.37759
59633500	chr20:59633500:G:A	7.96346e-10	-2.31606e-10	-1.38608	6.33469e-07	-2.31606e-10	-1.39066	6.14697e-06	-2.31606e-10	-1.36217
59634158	chr20:59634158:T:C	9.26289e-11	-1.9208	-1.61672	7.41232e-08	-1.91926	-1.61688	7.20375e-07	-1.91453	-1.59158
59634186	chr20:59634186:T:C	8.89373e-11	-1.7387	-1.83948	7.13155e-08	-1.73824	-1.83651	7.06746e-07	-1.69291	-1.8323
59634225	chr20:59634225:C:T	4.67417e-10	-1.91889	-9.89384e-10	3.72664e-07	-1.92119	-9.89384e-10	3.52426e-06	-1.91846	-9.89384e-10
59634308	chr20:59634308:A:G	5.00506e-10	-2.31606e-10	-1.8505	3.99568e-07	-2.31606e-10	-1.85148	3.77702e-06	-2.31606e-10	-1.84919
59634449	chr20:59634449:G:A	4.66836e-10	-1.92014	-9.89384e-10	3.72471e-07	-1.92171	-9.89384e-10	3.5199e-06	-1.9197	-9.89384e-10
59634606	chr20:59634606:C:T	1.41793e-09	-2.31606e-10	-0.80916	1.09315e-06	-2.31606e-10	-0.845049	1.01957e-05	-2.31606e-10	-0.856166
59634845	chr20:59634845:C:T	5.01795e-10	-2.31606e-10	-1.84792	4.00413e-07	-2.31606e-10	-1.84937	3.78316e-06	-2.31606e-10	-1.84757
59635264	chr20:59635264:TG:T	6.71502e-10	-2.31606e-10	-1.5566	5.2752e-07	-2.31606e-10	-1.57368	4.83532e-06	-2.31606e-10	-1.60218
59635361	chr20:59635361:A:G	5.05981e-10	-2.31606e-10	-1.83962	4.0509e-07	-2.31606e-10	-1.83776	3.84948e-06	-2.31606e-10	-1.83019
59635956	chr20:59635956:C:T	1.92558e-09	-2.31606e-10	-0.503135	1.52008e-06	-2.31606e-10	-0.515345	1.53178e-05	-2.31606e-10	-0.449115
59636091	chr20:59636091:G:A	5.00399e-10	-2.31606e-10	-1.85071	4.00094e-07	-2.31606e-10	-1.85017	3.78371e-06	-2.31606e-10	-1.84742
59636240	chr20:59636240:C:T	1.90848e-10	-1.10688	-1.70776	1.49584e-07	-1.1371	-1.69691	1.46236e-06	-1.11355	-1.68453
59636939	chr20:59636939:C:T	5.23165e-10	-2.31606e-10	-1.80622	4.13902e-07	-2.31606e-10	-1.81624	3.86743e-06	-2.31606e-10	-1.82554
59637082	chr20:59637082:C:T	5.4332e-10	-2.31606e-10	-1.76842	4.30503e-07	-2.31606e-10	-1.77691	4.06713e-06	-2.31606e-10	-1.77519
59637662	chr20:59637662:C:G	9.57118e-11	-1.81669	-1.68809	7.49518e-08	-1.84028	-1.68474	7.43006e-07	-1.76675	-1.70843
59637957	chr20:59637957:C:A	9.01874e-10	-2.31606e-10	-1.26164	7.40113e-07	-2.31606e-10	-1.23506	6.55145e-06	-2.31606e-10	-1.29844
59638046	chr20:59638046:G:T	9.60799e-11	-1.66102	-1.83992	7.81243e-08	-1.64205	-1.84151	7.63956e-07	-1.60604	-1.84134
59638327	chr20:59638327:C:T	9.64308e-11	-1.74252	-1.75477	7.7528e-08	-1.72695	-1.76427	7.47174e-07	-1.69807	-1.77151
59638374	chr20:59638374:TGGTGGATGGATG:T	4.67477e-10	-1.91877	-9.89384e-10	3.72703e-07	-1.92108	-9.89384e-10	3.52496e-06	-1.91826	-9.89384e-10
59638805	chr20:59638805:GATGGACGA:G	5.4646e-10	-2.31606e-10	-1.76266	4.3025e-07	-2.31606e-10	-1.7775	4.0017e-06	-2.31606e-10	-1.79141
59639227	chr20:59639227:C:A	8.35476e-11	-1.82324	-1.81745	6.52519e-08	-1.84558	-1.81804	6.5807e-07	-1.7741	-1.82248
59639405	chr20:59639405:C:T	5.30942e-10	-2.31606e-10	-1.79146	4.19169e-07	-2.31606e-10	-1.80359	3.90683e-06	-2.31606e-10	-1.8154
59639582	chr20:59639582:T:C	9.02735e-11	-1.72525	-1.83803	7.22135e-08	-1.72713	-1.83511	7.17498e-07	-1.67846	-1.83165
59639610	chr20:59639610:T:C	9.67034e-11	-1.64282	-1.85165	7.85321e-08	-1.62669	-1.85167	7.68627e-07	-1.58961	-1.85167
59639916	chr20:59639916:A:C	8.03626e-10	-2.31606e-10	-1.37698	6.31493e-07	-2.31606e-10	-1.39378	5.87495e-06	-2.31606e-10	-1.40743
59640143	chr20:59640143:C:T	1.48137e-10	-1.9025	-1.16548	1.22624e-07	-1.82811	-1.20463	1.06965e-06	-1.90903	-1.20177
59640161	chr20:59640161:A:C	9.336e-11	-1.76407	-1.76558	7.58599e-08	-1.75102	-1.76196	7.25446e-07	-1.7232	-1.77589
59640727	chr20:59640727:T:G	1.66616e-10	-1.88028	-1.07015	1.37282e-07	-1.82553	-1.0943	1.23526e-06	-1.89561	-1.07124
59641193	chr20:59641193:G:A	5.29557e-10	-2.31606e-10	-1.79408	4.27419e-07	-2.31606e-10	-1.7841	3.9884e-06	-2.31606e-10	-1.79474
59641276	chr20:59641276:T:A	9.21708e-11	-1.75604	-1.78643	7.47944e-08	-1.73847	-1.78865	7.18289e-07	-1.71285	-1.79616
59641277	chr20:59641277:C:A	9.27354e-11	-1.75151	-1.78486	7.52705e-08	-1.73367	-1.78711	7.22969e-07	-1.70781	-1.79471
59641294	chr20:59641294:G:A	9.04391e-11	-1.76226	-1.79918	7.33678e-08	-1.74506	-1.80132	7.04963e-07	-1.71981	-1.80793
59641424	chr20:59641424:A:G	9.41642e-11	-1.75113	-1.76995	7.63531e-08	-1.73331	-1.77319	7.32628e-07	-1.70773	-1.78152
59641634	chr20:59641634:G:A	4.07133e-09	-2.31606e-10	0.24561	3.62642e-06	-2.31606e-10	0.354135	3.25356e-05	-2.31606e-10	0.304203
59642079	chr20:59642079:A:G	5.00063e-10	-2.31606e-10	-1.85138	4.01131e-07	-2.31606e-10	-1.84758	3.78314e-06	-2.31606e-10	-1.84758
59642358	chr20:59642358:A:C	5.81423e-10	-2.31606e-10	-1.70064	4.59954e-07	-2.31606e-10	-1.71074	4.20959e-06	-2.31606e-10	-1.74076
59642629	chr20:59642629:A:C	4.84871e-10	-1.88223	-9.89384e-10	3.92261e-07	-1.86994	-9.89384e-10	3.64515e-06	-1.88473	-9.89384e-10
59642859	chr20:59642859:C:G	5.07979e-10	-2.31606e-10	-1.83567	4.03992e-07	-2.31606e-10	-1.84047	3.81322e-06	-2.31606e-10	-1.83966
59642923	chr20:59642923:T:G	5.29375e-10	-2.31606e-10	-1.79442	4.34299e-07	-2.31606e-10	-1.76813	4.06168e-06	-2.31606e-10	-1.77653
59643057	chr20:59643057:G:A	8.77027e-11	-1.91472	-1.67744	7.16184e-08	-1.86976	-1.70075	6.59645e-07	-1.92182	-1.67236
59643193	chr20:59643193:G:C	3.56649e-09	1.8751	-1.76188	2.41056e-06	1.72223	-1.77648	2.85017e-05	1.937	-1.76517
59643219	chr20:59643219:T:G	9.19298e-10	-0.861415	-0.38109	1.00109e-06	-0.409736	-0.523284	6.07009e-06	-0.964272	-0.410485
59643817	chr20:59643817:G:C	4.7617e-10	-1.90034	-9.89384e-10	3.84196e-07	-1.89071	-9.89384e-10	3.58216e-06	-1.90216	-9.89384e-10
59643833	chr20:59643833:G:A	1.57365e-09	1.05375	-1.75872	9.37689e-07	0.777031	-1.77548	1.38264e-05	1.21752	-1.76907
59644384	chr20:59644384:A:G	1.19423e-09	-0.22573	-0.755131	1.42909e-06	0.0725177	-0.649589	9.09033e-06	-0.255063	-0.715857
59644708	chr20:59644708:C:T	4.73641e-10	-1.90567	-9.89384e-10	3.81714e-07	-1.89719	-9.89384e-10	3.56424e-06	-1.90718	-9.89384e-10
59645017	chr20:59645017:C:T	9.91672e-10	-2.31606e-10	-1.16672	7.94222e-07	-2.31606e-10	-1.1645	7.886e-06	-2.31606e-10	-1.11304
59645283	chr20:59645283:G:A	4.81528e-10	-1.88915	-9.89384e-10	3.89347e-07	-1.8774	-9.89384e-10	3.62125e-06	-1.89131	-9.89384e-10
59645429	chr20:59645429:A:G	1.60674e-09	-2.31606e-10	-0.684151	1.16199e-06	-2.31606e-10	-0.783979	1.26449e-05	-2.31606e-10	-0.64088
59645695	chr20:59645695:T:C	6.10847e-10	-1.65127	-9.89384e-10	5.088e-07	-1.60981	-9.89384e-10	4.63079e-06	-1.6454	-9.89384e-10
59645887	chr20:59645887:C:T	2.61154e-09	1.51183	-1.71025	1.79127e-06	1.37749	-1.72868	2.12591e-05	1.57495	-1.6963
59645963	chr20:59645963:C:T	3.39915e-09	1.72243	-1.65726	2.27501e-06	1.56995	-1.68207	2.69701e-05	1.77876	-1.66216
59646090	chr20:59646090:C:T	1.27772e-10	-1.39658	-1.81929	1.04008e-07	-1.40217	-1.79523	1.0837e-06	-1.32755	-1.7702
59646437	chr20:59646437:CT:C	7.67772e-10	0.175745	-1.59837	7.80239e-07	0.43043	-1.6127	5.78303e-06	0.161321	-1.58452
59646915	chr20:59646915:A:G	7.17247e-10	-1.4907	-9.89384e-10	5.60072e-07	-1.5138	-9.89384e-10	5.37894e-06	-1.49564	-9.89384e-10
59647507	chr20:59647507:A:G	7.64541e-10	-2.31606e-10	-1.42684	5.72891e-07	-2.31606e-10	-1.49117	5.2839e-06	-2.31606e-10	-1.51346
59647613	chr20:59647613:C:G	5.26461e-10	-1.49079	-0.309148	5.23679e-07	-1.39357	-0.187417	4.26018e-06	-1.49456	-0.234261
59648565	chr20:59648565:C:G	6.67987e-10	-2.31606e-10	-1.56185	5.19285e-07	-2.31606e-10	-1.58941	5.09602e-06	-2.31606e-10	-1.54967
59648652	chr20:59648652:G:A	5.01145e-10	-2.31606e-10	-1.84922	3.99819e-07	-2.31606e-10	-1.85086	3.77176e-06	-2.31606e-10	-1.85059
59649130	chr20:59649130:T:C	5.40026e-08	2.83067	-9.89384e-10	1.27947e-05	1.61492	-9.89384e-10	0.000465381	2.96473	-9.89384e-10
59649911	chr20:59649911:T:G	9.77251e-10	-2.31606e-10	-1.18137	8.23656e-07	-2.31606e-10	-1.12811	7.78415e-06	-2.31606e-10	-1.12604
59650372	chr20:59650372:ATTGT:A	4.77441e-10	-1.89768	-9.89384e-10	3.85244e-07	-1.88799	-9.89384e-10	3.59085e-06	-1.89974	-9.89384e-10
59650432	chr20:59650432:A:G	1.01833e-09	-2.31606e-10	-1.1402	8.301e-07	-2.31606e-10	-1.12032	7.59644e-06	-2.31606e-10	-1.15045
59650624	chr20:59650624:C:T	5.02445e-10	-2.31606e-10	-1.84663	4.01455e-07	-2.31606e-10	-1.84677	3.77123e-06	-2.31606e-10	-1.85073
59651277	chr20:59651277:A:G	1.36649e-09	0.936866	-1.78298	9.58003e-07	0.815383	-1.7924	1.10658e-05	0.999617	-1.77389
59651283	chr20:59651283:G:A	6.09157e-10	-2.31606e-10	-1.65404	4.90371e-07	-2.31606e-10	-1.64671	4.43572e-06	-2.31606e-10	-1.68844
59651806	chr20:59651806:A:G	2.42697e-09	1.54721	-1.81893	1.71103e-06	1.40002	-1.79704	2.02173e-05	1.62288	-1.79447
59652081	chr20:59652081:G:A	7.47399e-11	-1.91659	-1.83551	6.16175e-08	-1.87713	-1.84379	5.58507e-07	-1.92203	-1.83859
59652180	chr20:59652180:A:G	8.67934e-11	-1.81522	-1.78737	7.61365e-08	-1.74271	-1.76663	6.69039e-07	-1.8125	-1.76755
59652806	chr20:59652806:AC:A	1.0103e-10	-1.92058	-1.53012	7.89333e-08	-1.91069	-1.56257	7.75445e-07	-1.90978	-1.52267
59652927	chr20:59652927:T:C	4.78523e-10	-1.89541	-9.89384e-10	3.86429e-07	-1.88492	-9.89384e-10	3.5996e-06	-1.89731	-9.89384e-10
59653153	chr20:59653153:T:C	4.65957e-10	-1.92202	-9.89384e-10	3.73928e-07	-1.9178	-9.89384e-10	3.51183e-06	-1.92199	-9.89384e-10
59653320	chr20:59653320:G:A	1.23337e-09	-0.948608	-9.89384e-10	1.02212e-06	-0.91223	-9.89384e-10	1.02881e-05	-0.847138	-9.89384e-10
59653383	chr20:59653383:C:T	1.05284e-09	-1.10687	-9.89384e-10	9.10846e-07	-1.02749	-9.89384e-10	8.68278e-06	-1.01679	-9.89384e-10
59653405	chr20:59653405:G:A	9.4098e-10	-2.31606e-10	-1.21919	6.98353e-07	-2.31606e-10	-1.29314	7.36381e-06	-2.31606e-10	-1.18155
59653436	chr20:59653436:G:A	7.35168e-11	-1.92198	-1.84662	5.96818e-08	-1.90141	-1.85143	5.54628e-07	-1.91759	-1.85
59653479	chr20:59653479:C:T	4.74342e-10	-1.90419	-9.89384e-10	3.8227e-07	-1.89574	-9.89384e-10	3.56867e-06	-1.90594	-9.89384e-10
59653500	chr20:59653500:T:C	5.24631e-10	-2.31606e-10	-1.80342	4.16408e-07	-2.31606e-10	-1.8102	3.9111e-06	-2.31606e-10	-1.81431
59653708	chr20:59653708:CTTA:C	6.07172e-10	-2.31606e-10	-1.6573	4.99264e-07	-2.31606e-10	-1.62873	4.74373e-06	-2.31606e-10	-1.62131
59654309	chr20:59654309:T:C	5.05289e-10	-2.31606e-10	-1.84098	3.99989e-07	-2.31606e-10	-1.85043	3.77276e-06	-2.31606e-10	-1.85032
59654381	chr20:59654381:A:G	5.27659e-10	-2.31606e-10	-1.79767	4.18169e-07	-2.31606e-10	-1.80598	3.92773e-06	-2.31606e-10	-1.81007
59654591	chr20:59654591:A:T	5.1685e-10	-2.31606e-10	-1.81836	4.10843e-07	-2.31606e-10	-1.82366	3.86191e-06	-2.31606e-10	-1.82697
59654860	chr20:59654860:C:T	5.14056e-10	-2.31606e-10	-1.82378	4.08966e-07	-2.31606e-10	-1.82823	3.85e-06	-2.31606e-10	-1.83006
59654909	chr20:59654909:G:A	1.15897e-09	-2.31606e-10	-1.01083	9.39519e-07	-2.31606e-10	-0.996499	8.63766e-06	-2.31606e-10	-1.022
59654971	chr20:59654971:A:T	5.14288e-10	-2.31606e-10	-1.82333	4.09148e-07	-2.31606e-10	-1.82779	3.85172e-06	-2.31606e-10	-1.82961
59655063	chr20:59655063:T:C	5.00041e-10	-2.31606e-10	-1.85142	3.99501e-07	-2.31606e-10	-1.85165	3.77326e-06	-2.31606e-10	-1.85019
59655077	chr20:59655077:A:T	5.15116e-10	-2.31606e-10	-1.82172	4.09747e-07	-2.31606e-10	-1.82633	3.85716e-06	-2.31606e-10	-1.8282
59655084	chr20:59655084:T:C	1.44422e-09	0.677248	-1.46804	1.02707e-06	0.583974	-1.49137	1.17336e-05	0.762201	-1.47788
59655276	chr20:59655276:A:G	5.27152e-10	-2.31606e-10	-1.79863	4.1772e-07	-2.31606e-10	-1.80705	3.92578e-06	-2.31606e-10	-1.81057
59655636	chr20:59655636:T:G	5.25174e-10	-2.31606e-10	-1.80239	4.15217e-07	-2.31606e-10	-1.81307	3.90406e-06	-2.31606e-10	-1.81611
59655641	chr20:59655641:T:C	6.28625e-10	-1.62258	-9.89384e-10	4.84659e-07	-1.65842	-9.89384e-10	4.71567e-06	-1.62724	-9.89384e-10
59655818	chr20:59655818:T:G	5.07788e-10	-2.31606e-10	-1.83605	4.04233e-07	-2.31606e-10	-1.83987	3.80659e-06	-2.31606e-10	-1.8414
59656072	chr20:59656072:T:G	1.00752e-10	-1.92122	-1.53224	7.88167e-08	-1.90923	-1.56551	7.72857e-07	-1.91093	-1.52486
59656268	chr20:59656268:T:C	4.29593e-10	-1.66108	-0.342198	4.20229e-07	-1.59227	-0.208795	3.49171e-06	-1.66903	-0.258714
59656424	chr20:59656424:T:G	5.40682e-10	-2.31606e-10	-1.77328	4.27462e-07	-2.31606e-10	-1.784	3.99983e-06	-2.31606e-10	-1.79188
59656502	chr20:59656502:C:T	5.37669e-10	-2.31606e-10	-1.77887	4.2523e-07	-2.31606e-10	-1.78924	3.98035e-06	-2.31606e-10	-1.79676
59657160	chr20:59657160:T:C	5.41444e-10	-2.31606e-10	-1.77188	4.28022e-07	-2.31606e-10	-1.78269	4.00481e-06	-2.31606e-10	-1.79063
59657183	chr20:59657183:C:G	7.35092e-10	-2.31606e-10	-1.46612	6.17393e-07	-2.31606e-10	-1.41636	5.83021e-06	-2.31606e-10	-1.41508
59657213	chr20:59657213:C:T	5.35469e-10	-2.31606e-10	-1.78297	4.20644e-07	-2.31606e-10	-1.80008	3.93194e-06	-2.31606e-10	-1.809
59657364	chr20:59657364:C:T	5.42089e-10	-2.31606e-10	-1.77069	4.28488e-07	-2.31606e-10	-1.7816	4.00852e-06	-2.31606e-10	-1.78971
59657380	chr20:59657380:C:A	5.42305e-10	-2.31606e-10	-1.77029	4.28615e-07	-2.31606e-10	-1.78131	4.01026e-06	-2.31606e-10	-1.78927
59657681	chr20:59657681:T:C	1.24543e-09	0.891802	-1.83068	7.8857e-07	0.669661	-1.84131	1.12365e-05	1.08459	-1.84355
59657918	chr20:59657918:T:C	5.17549e-10	-2.31606e-10	-1.81701	4.11131e-07	-2.31606e-10	-1.82296	3.86756e-06	-2.31606e-10	-1.82551
59658033	chr20:59658033:C:T	5.15952e-10	-2.31606e-10	-1.8201	4.09936e-07	-2.31606e-10	-1.82587	3.85707e-06	-2.31606e-10	-1.82822
59658215	chr20:59658215:T:G	5.16206e-10	-2.31606e-10	-1.81961	4.10129e-07	-2.31606e-10	-1.82539	3.85877e-06	-2.31606e-10	-1.82778
59658335	chr20:59658335:T:TA	5.09081e-10	-2.31606e-10	-1.83351	4.0503e-07	-2.31606e-10	-1.8379	3.81285e-06	-2.31606e-10	-1.83975
59658547	chr20:59658547:T:C	5.10056e-10	-2.31606e-10	-1.83159	4.05781e-07	-2.31606e-10	-1.83605	3.82001e-06	-2.31606e-10	-1.83788
59658643	chr20:59658643:T:C	5.11251e-10	-2.31606e-10	-1.82926	4.06615e-07	-2.31606e-10	-1.834	3.82737e-06	-2.31606e-10	-1.83595
59658965	chr20:59658965:T:C	1.03266e-08	1.17636	-9.89384e-10	9.19786e-06	1.28486	-9.89384e-10	7.28385e-05	1.11012	-9.89384e-10
59659256	chr20:59659256:G:C	5.11344e-10	-2.31606e-10	-1.82907	4.06605e-07	-2.31606e-10	-1.83402	3.82601e-06	-2.31606e-10	-1.83631
59659297	chr20:59659297:C:T	5.16763e-10	-2.31606e-10	-1.81853	4.10443e-07	-2.31606e-10	-1.82463	3.86003e-06	-2.31606e-10	-1.82746
59659609	chr20:59659609:G:C	5.01611e-10	-2.31606e-10	-1.84829	4.01044e-07	-2.31606e-10	-1.8478	3.79732e-06	-2.31606e-10	-1.84384
59659641	chr20:59659641:G:T	2.42649e-09	1.41949	-1.6914	1.6217e-06	1.26624	-1.71688	1.95625e-05	1.49826	-1.70278
59659642	chr20:59659642:A:T	2.40785e-09	1.40429	-1.68391	1.60466e-06	1.24921	-1.71041	1.93684e-05	1.48099	-1.69548
59659660	chr20:59659660:C:T	8.68469e-11	-1.88955	-1.71241	6.89429e-08	-1.89651	-1.71208	6.55842e-07	-1.89338	-1.70658
59659868	chr20:59659868:C:T	5.16277e-10	-2.31606e-10	-1.81947	4.10184e-07	-2.31606e-10	-1.82526	3.85922e-06	-2.31606e-10	-1.82766
59659912	chr20:59659912:T:A	5.16213e-10	-2.31606e-10	-1.8196	4.10134e-07	-2.31606e-10	-1.82538	3.85879e-06	-2.31606e-10	-1.82778
59660316	chr20:59660316:A:T	5.21253e-10	-2.31606e-10	-1.80988	4.13618e-07	-2.31606e-10	-1.81692	3.89591e-06	-2.31606e-10	-1.8182
59660436	chr20:59660436:G:T	7.36139e-11	-1.91902	-1.84826	5.93321e-08	-1.91543	-1.84329	5.62706e-07	-1.904	-1.84912
59660454	chr20:59660454:A:G	5.10728e-10	-2.31606e-10	-1.83028	4.06249e-07	-2.31606e-10	-1.8349	3.82411e-06	-2.31606e-10	-1.8368
59660471	chr20:59660471:G:A	3.2682e-09	-2.31606e-10	0.0258792	2.71541e-06	-2.31606e-10	0.0648332	2.52326e-05	-2.31606e-10	0.0500079
59661078	chr20:59661078:G:A	5.76813e-10	-2.31606e-10	-1.7086	4.65012e-07	-2.31606e-10	-1.6998	4.38579e-06	-2.31606e-10	-1.69976
59661247	chr20:59661247:TTGATGGC:T	5.5568e-10	-2.31606e-10	-1.74592	4.38269e-07	-2.31606e-10	-1.75903	4.1055e-06	-2.31606e-10	-1.7658
59661378	chr20:59661378:C:T	9.36042e-09	1.07813	-9.89384e-10	6.98872e-06	1.01019	-9.89384e-10	6.24941e-05	0.956942	-9.89384e-10
59661393	chr20:59661393:G:C	5.04457e-10	-2.31606e-10	-1.84263	4.03822e-07	-2.31606e-10	-1.84089	3.83289e-06	-2.31606e-10	-1.83451
59661397	chr20:59661397:A:G	1.86907e-09	0.992256	-1.52518	1.38083e-06	0.897362	-1.50879	1.63057e-05	1.07825	-1.46487
59661756	chr20:59661756:G:A	1.08196e-09	-2.31606e-10	-1.07959	9.55661e-07	-2.31606e-10	-0.979464	8.9372e-06	-2.31606e-10	-0.987908
59662181	chr20:59662181:C:T	1.40768e-09	-2.31606e-10	-0.816419	1.13464e-06	-2.31606e-10	-0.807792	1.1426e-05	-2.31606e-10	-0.742234
59662214	chr20:59662214:GAC:G	6.06355e-10	-2.31606e-10	-1.65865	4.8867e-07	-2.31606e-10	-1.65018	4.42215e-06	-2.31606e-10	-1.6915
59662420	chr20:59662420:A:G	4.73836e-10	-1.90525	-9.89384e-10	3.81776e-07	-1.89703	-9.89384e-10	3.56533e-06	-1.90687	-9.89384e-10
59662539	chr20:59662539:C:G	1.80102e-09	1.26713	-1.83714	1.07452e-06	0.967597	-1.82984	1.66393e-05	1.45963	-1.82599
59662606	chr20:59662606:A:G	4.54926e-09	1.70561	-1.34901	3.31128e-06	1.5877	-1.32447	3.91197e-05	1.80883	-1.32033
59662970	chr20:59662970:C:T	9.81696e-11	-1.63685	-1.84257	7.66178e-08	-1.65876	-1.84428	7.34032e-07	-1.64653	-1.8408
59663623	chr20:59663623:C:T	9.80425e-11	-1.92195	-1.55876	7.69151e-08	-1.9008	-1.59837	7.29951e-07	-1.91458	-1.57833
59663673	chr20:59663673:G:C	1.00027e-10	-1.91864	-1.54203	7.74807e-08	-1.91272	-1.57911	7.49974e-07	-1.90363	-1.56221
59663675	chr20:59663675:G:A	7.59141e-10	-2.31606e-10	-1.43393	6.49939e-07	-2.31606e-10	-1.36499	6.15459e-06	-2.31606e-10	-1.36093
59663859	chr20:59663859:A:G	5.12569e-10	-2.31606e-10	-1.82668	4.0897e-07	-2.31606e-10	-1.82822	3.85438e-06	-2.31606e-10	-1.82892
59664657	chr20:59664657:A:G	5.00238e-10	-2.31606e-10	-1.85103	3.99961e-07	-2.31606e-10	-1.8505	3.76828e-06	-2.31606e-10	-1.85151
59664741	chr20:59664741:C:T	8.11118e-10	-2.31606e-10	-1.3677	7.12261e-07	-2.31606e-10	-1.27342	6.14739e-06	-2.31606e-10	-1.3621
59664810	chr20:59664810:G:A	1.12303e-09	-0.60162	-0.440711	1.20942e-06	-0.163728	-0.580239	7.25367e-06	-0.714197	-0.482426
59664894	chr20:59664894:G:A	4.67592e-10	-1.91852	-9.89384e-10	3.72635e-07	-1.92127	-9.89384e-10	3.52566e-06	-1.91806	-9.89384e-10
59665680	chr20:59665680:C:G	5.45099e-10	-2.31606e-10	-1.76515	4.39094e-07	-2.31606e-10	-1.75715	4.02763e-06	-2.31606e-10	-1.78495
59665841	chr20:59665841:G:C	4.83971e-10	-1.88409	-9.89384e-10	3.91838e-07	-1.87102	-9.89384e-10	3.62393e-06	-1.89057	-9.89384e-10
59666225	chr20:59666225:G:A	1.64585e-09	-0.567866	-0.0922351	1.70878e-06	-0.12142	-0.27691	1.04174e-05	-0.682877	-0.151778
59666259	chr20:59666259:C:T	5.02548e-10	-2.31606e-10	-1.84642	4.01358e-07	-2.31606e-10	-1.84701	3.78261e-06	-2.31606e-10	-1.84771
59666339	chr20:59666339:C:T	5.62007e-10	-1.7346	-9.89384e-10	6.30156e-07	-1.3959	-9.89384e-10	4.05196e-06	-1.77893	-9.89384e-10
59666606	chr20:59666606:T:C	6.18692e-10	-2.31606e-10	-1.63851	4.93865e-07	-2.31606e-10	-1.6396	4.64438e-06	-2.31606e-10	-1.64247
59666721	chr20:59666721:G:T	5.1521e-10	-2.31606e-10	-1.82154	4.06798e-07	-2.31606e-10	-1.83355	3.80823e-06	-2.31606e-10	-1.84097
59667209	chr20:59667209:T:A	7.07138e-10	-2.31606e-10	-1.50489	5.94022e-07	-2.31606e-10	-1.45495	5.64936e-06	-2.31606e-10	-1.44659
59667927	chr20:59667927:G:A	4.91734e-10	-1.86818	-9.89384e-10	4.44506e-07	-1.7449	-9.89384e-10	3.6227e-06	-1.89091	-9.89384e-10
59668011	chr20:59668011:C:T	3.14623e-09	-2.31606e-10	-0.0121562	2.33733e-06	-2.31606e-10	-0.0851026	1.9684e-05	-2.31606e-10	-0.198325
59668055	chr20:59668055:T:C	5.72886e-09	1.76239	-1.17523	4.31921e-06	1.69078	-1.16182	4.93573e-05	1.85152	-1.13056
59668480	chr20:59668480:G:A	4.55751e-09	1.58853	-1.23012	3.48059e-06	1.53214	-1.21905	4.12761e-05	1.68796	-1.14581
59668541	chr20:59668541:A:G	6.18607e-09	1.69612	-1.03218	4.25594e-06	1.59638	-1.08218	4.7573e-05	1.77456	-1.09043
59668863	chr20:59668863:G:A	3.7679e-09	1.12038	-0.952219	2.93575e-06	1.07124	-0.928392	3.43482e-05	1.20872	-0.850305
59669043	chr20:59669043:C:T	6.92615e-09	1.79359	-1.01665	5.41713e-06	1.75257	-0.997116	6.28638e-05	1.90308	-0.940237
59669203	chr20:59669203:G:A	9.16897e-10	-2.31606e-10	-1.24512	8.02536e-07	-2.31606e-10	-1.15409	7.46584e-06	-2.31606e-10	-1.16779
59669733	chr20:59669733:G:A	3.41973e-09	-2.31606e-10	0.0712013	2.49395e-06	-2.31606e-10	-0.020244	2.12392e-05	-2.31606e-10	-0.12228
59670082	chr20:59670082:C:G	3.21317e-09	1.18948	-1.18059	2.40768e-06	1.10456	-1.16001	2.87995e-05	1.28993	-1.1077
59670393	chr20:59670393:C:T	1.43306e-09	-2.31606e-10	-0.798546	1.17866e-06	-2.31606e-10	-0.769733	1.17558e-05	-2.31606e-10	-0.713779
59671467	chr20:59671467:C:G	5.88133e-09	1.2536	-0.640175	4.43478e-06	1.1816	-0.626237	5.22772e-05	1.35258	-0.574149
59671765	chr20:59671765:A:G	5.13206e-10	-2.31606e-10	-1.82544	4.07204e-07	-2.31606e-10	-1.83255	3.81831e-06	-2.31606e-10	-1.83832
59671774	chr20:59671774:G:T	5.07412e-10	-2.31606e-10	-1.83679	4.08061e-07	-2.31606e-10	-1.83045	3.84221e-06	-2.31606e-10	-1.83208
59671836	chr20:59671836:C:T	6.98273e-10	-2.31606e-10	-1.51751	5.37527e-07	-2.31606e-10	-1.55489	5.18189e-06	-2.31606e-10	-1.53296
59672011	chr20:59672011:G:C	6.21868e-10	-2.31606e-10	-1.63339	4.90214e-07	-2.31606e-10	-1.64702	4.6864e-06	-2.31606e-10	-1.63347
59672080	chr20:59672080:G:A	8.32597e-11	-1.79626	-1.84789	6.34253e-08	-1.84067	-1.85133	6.50128e-07	-1.75782	-1.8509
59672181	chr20:59672181:T:C	8.09705e-11	-1.85004	-1.82199	6.91989e-08	-1.81757	-1.78731	6.35775e-07	-1.83521	-1.79584
59672718	chr20:59672718:G:A	1.10193e-09	-1.79351	0.732216	9.37716e-07	-1.81197	0.813554	8.78313e-06	-1.78544	0.780141
59673326	chr20:59673326:G:A	1.11221e-09	-2.31606e-10	-1.05201	9.32246e-07	-2.31606e-10	-1.00427	8.96432e-06	-2.31606e-10	-0.984878
59673327	chr20:59673327:A:T	1.12549e-09	-2.31606e-10	-1.04014	9.43442e-07	-2.31606e-10	-0.992331	9.0728e-06	-2.31606e-10	-0.972849
59673455	chr20:59673455:C:T	9.68056e-11	-1.91438	-1.57903	8.63271e-08	-1.91609	-1.46763	8.00815e-07	-1.91575	-1.48451
59673670	chr20:59673670:C:T	8.32154e-11	-1.91428	-1.7304	7.16456e-08	-1.91589	-1.65425	6.67468e-07	-1.91544	-1.66695
59673741	chr20:59673741:G:C	9.07746e-11	-1.91478	-1.64296	8.20243e-08	-1.91627	-1.51858	7.7557e-07	-1.91591	-1.51638
59674089	chr20:59674089:C:T	2.94938e-08	-2.31606e-10	2.22582	2.14497e-05	-2.31606e-10	2.1316	0.000196985	-2.31606e-10	2.105
59675605	chr20:59675605:A:T	3.16984e-10	-1.89164	-0.415626	2.7963e-07	-1.91635	-0.29205	2.96977e-06	-1.86601	-0.223638
59676028	chr20:59676028:C:T	8.40111e-11	-1.90647	-1.7287	7.30747e-08	-1.90182	-1.64857	6.71276e-07	-1.90422	-1.67248
59676037	chr20:59676037:T:C	6.351e-10	-2.31606e-10	-1.61233	5.16048e-07	-2.31606e-10	-1.59567	4.90154e-06	-2.31606e-10	-1.58858
59676047	chr20:59676047:T:G	5.00606e-10	-2.31606e-10	-1.8503	3.99513e-07	-2.31606e-10	-1.85162	3.76778e-06	-2.31606e-10	-1.85164
59676076	chr20:59676076:T:C	2.17466e-10	-1.03591	-1.64817	1.6018e-07	-1.0815	-1.68407	1.6159e-06	-1.00559	-1.69264
59676343	chr20:59676343:G:A	3.97571e-10	-1.08534	-0.995405	3.00446e-07	-1.26744	-0.869156	4.03174e-06	-0.957269	-0.826662
59676729	chr20:59676729:A:G	2.68962e-10	-1.22699	-1.24455	1.50344e-07	-1.39011	-1.43883	1.8545e-06	-1.09944	-1.46107
59676896	chr20:59676896:TG:T	2.61685e-10	-1.8925	-0.606478	2.29277e-07	-1.91607	-0.490864	2.40177e-06	-1.86543	-0.436491
59677079	chr20:59677079:A:C	2.54217e-10	-1.87882	-0.649104	1.97476e-07	-1.90306	-0.653194	2.05317e-06	-1.86013	-0.598611
59677381	chr20:59677381:G:T	7.50476e-11	-1.91057	-1.83742	6.15245e-08	-1.89784	-1.82459	5.69515e-07	-1.91754	-1.82356
59677513	chr20:59677513:A:G	7.55352e-10	-2.31606e-10	-1.43893	6.1252e-07	-2.31606e-10	-1.42429	5.75557e-06	-2.31606e-10	-1.42796
59677793	chr20:59677793:T:C	7.40956e-11	-1.92199	-1.83877	5.88693e-08	-1.92037	-1.84618	5.54728e-07	-1.92138	-1.84603
59677844	chr20:59677844:G:A	7.38754e-11	-1.91861	-1.84512	6.00639e-08	-1.91076	-1.8357	5.60687e-07	-1.92171	-1.83501
59677853	chr20:59677853:A:G	1.1472e-09	-2.31606e-10	-1.02103	9.24078e-07	-2.31606e-10	-1.01307	8.75087e-06	-2.31606e-10	-1.00898
59677879	chr20:59677879:TTTAA:T	3.70535e-10	-1.91844	-0.232727	2.54993e-07	-1.90524	-0.395395	2.65373e-06	-1.91274	-0.289422
59678449	chr20:59678449:C:T	7.48378e-11	-1.92117	-1.82962	5.93843e-08	-1.91611	-1.84173	5.58554e-07	-1.92191	-1.83863
59678528	chr20:59678528:G:A	8.51198e-11	-1.9072	-1.71486	6.67824e-08	-1.89019	-1.75024	6.23698e-07	-1.91473	-1.73549
59678635	chr20:59678635:A:G	8.52615e-11	-1.91101	-1.70938	7.39689e-08	-1.91562	-1.6226	6.89251e-07	-1.91214	-1.63814
59678738	chr20:59678738:T:C	1.5901e-10	-1.92203	-1.07512	1.32418e-07	-1.92094	-1.03496	1.17836e-06	-1.92188	-1.09213
59678807	chr20:59678807:T:C	1.27528e-09	-2.31606e-10	-0.915192	9.26325e-07	-2.31606e-10	-1.01064	9.55698e-06	-2.31606e-10	-0.920859
59678883	chr20:59678883:A:C	1.31988e-10	-1.87324	-1.31016	1.11332e-07	-1.90098	-1.22837	1.05223e-06	-1.8796	-1.24762
59678916	chr20:59678916:A:G	9.77303e-11	-1.81948	-1.66442	7.79523e-08	-1.79389	-1.69188	7.17531e-07	-1.82678	-1.68329
59679482	chr20:59679482:C:T	4.77654e-10	-1.89723	-9.89384e-10	3.86153e-07	-1.88563	-9.89384e-10	3.58214e-06	-1.90217	-9.89384e-10
59679544	chr20:59679544:CCACATGTT:C	4.78433e-10	-1.8956	-9.89384e-10	3.86623e-07	-1.88442	-9.89384e-10	3.58358e-06	-1.90177	-9.89384e-10
59679789	chr20:59679789:G:A	8.14631e-11	-1.90946	-1.7565	6.36349e-08	-1.90088	-1.78782	6.08402e-07	-1.91697	-1.75808
59679831	chr20:59679831:G:T	9.53692e-10	-2.31606e-10	-1.20578	7.51652e-07	-2.31606e-10	-1.21959	7.37363e-06	-2.31606e-10	-1.18022
59680190	chr20:59680190:G:A	5.08153e-10	-1.83533	-9.89384e-10	4.11213e-07	-1.82276	-9.89384e-10	3.78036e-06	-1.84831	-9.89384e-10
59680198	chr20:59680198:CAGT:C	5.01291e-10	-1.84893	-9.89384e-10	4.05525e-07	-1.83668	-9.89384e-10	3.73427e-06	-1.86058	-9.89384e-10
59680342	chr20:59680342:G:A	1.13997e-10	-1.8497	-1.48025	1.08239e-07	-1.85575	-1.30177	9.82116e-07	-1.85557	-1.34061
59680346	chr20:59680346:C:T	5.06691e-10	-1.83822	-9.89384e-10	4.09953e-07	-1.82582	-9.89384e-10	3.77039e-06	-1.85095	-9.89384e-10
59680438	chr20:59680438:T:C	2.47855e-10	-1.87393	-0.67934	1.91401e-07	-1.84536	-0.74214	1.90625e-06	-1.86042	-0.672575
59680484	chr20:59680484:G:A	4.75233e-10	-1.90231	-9.89384e-10	3.82508e-07	-1.89512	-9.89384e-10	3.57345e-06	-1.9046	-9.89384e-10
59680593	chr20:59680593:G:A	6.19275e-10	-2.31606e-10	-1.63757	5.01493e-07	-2.31606e-10	-1.62428	4.49763e-06	-2.31606e-10	-1.67458
59680676	chr20:59680676:C:T	5.00526e-10	-2.31606e-10	-1.85046	4.00324e-07	-2.31606e-10	-1.84959	3.7824e-06	-2.31606e-10	-1.84777
59680700	chr20:59680700:C:T	5.26557e-10	-1.79976	-9.89384e-10	4.26644e-07	-1.78592	-9.89384e-10	3.90372e-06	-1.8162	-9.89384e-10
59680782	chr20:59680782:A:G	6.35044e-10	-2.31606e-10	-1.61242	5.1937e-07	-2.31606e-10	-1.58925	4.96478e-06	-2.31606e-10	-1.57576
59680969	chr20:59680969:G:T	5.10524e-10	-1.83068	-9.89384e-10	4.13436e-07	-1.81736	-9.89384e-10	3.79747e-06	-1.84379	-9.89384e-10
59681025	chr20:59681025:T:C	5.10384e-10	-1.83095	-9.89384e-10	4.1341e-07	-1.81743	-9.89384e-10	3.79699e-06	-1.84392	-9.89384e-10
59681063	chr20:59681063:T:G	5.1005e-10	-1.83161	-9.89384e-10	4.12829e-07	-1.81883	-9.89384e-10	3.79306e-06	-1.84496	-9.89384e-10
59681221	chr20:59681221:G:C	5.11166e-10	-1.82942	-9.89384e-10	4.13736e-07	-1.81664	-9.89384e-10	3.80069e-06	-1.84295	-9.89384e-10
59681277	chr20:59681277:C:T	7.47052e-10	-2.31606e-10	-1.44998	6.17136e-07	-2.31606e-10	-1.41678	5.88993e-06	-2.31606e-10	-1.40489
59681297	chr20:59681297:T:C	5.02357e-10	-1.8468	-9.89384e-10	4.06576e-07	-1.8341	-9.89384e-10	3.74214e-06	-1.85847	-9.89384e-10
59681367	chr20:59681367:T:A	5.21099e-10	-1.81018	-9.89384e-10	4.17423e-07	-1.80777	-9.89384e-10	3.87826e-06	-1.82274	-9.89384e-10
59681676	chr20:59681676:G:T	5.25077e-10	-2.31606e-10	-1.80257	4.11081e-07	-2.31606e-10	-1.82308	3.89629e-06	-2.31606e-10	-1.8181
59681686	chr20:59681686:C:T	8.72542e-10	-2.31606e-10	-1.29471	6.89914e-07	-2.31606e-10	-1.3053	6.73286e-06	-2.31606e-10	-1.27113
59681738	chr20:59681738:T:C	5.12256e-10	-1.82729	-9.89384e-10	4.1495e-07	-1.81371	-9.89384e-10	3.80955e-06	-1.84062	-9.89384e-10
59681881	chr20:59681881:A:G	8.74001e-10	-2.31606e-10	-1.29303	7.34749e-07	-2.31606e-10	-1.24234	6.53338e-06	-2.31606e-10	-1.30121
59681946	chr20:59681946:G:C	5.01118e-10	-2.31606e-10	-1.84927	3.99644e-07	-2.31606e-10	-1.85129	3.76831e-06	-2.31606e-10	-1.8515
59682023	chr20:59682023:AG:A	3.07725e-10	-1.82815	-0.508763	2.55693e-07	-1.81423	-0.483663	2.55245e-06	-1.84153	-0.399543
59682026	chr20:59682026:AAG:A	4.99115e-10	-1.85328	-9.89384e-10	4.0369e-07	-1.84122	-9.89384e-10	3.71923e-06	-1.86461	-9.89384e-10
59682065	chr20:59682065:C:T	4.98411e-10	-1.85469	-9.89384e-10	4.03361e-07	-1.84204	-9.89384e-10	3.7181e-06	-1.86492	-9.89384e-10
59682067	chr20:59682067:C:T	1.44228e-09	-0.792138	-9.89384e-10	1.07273e-06	-0.863904	-9.89384e-10	9.59922e-06	-0.916448	-9.89384e-10
59682168	chr20:59682168:C:T	1.1538e-10	-1.89203	-1.42585	1.10855e-07	-1.89618	-1.23747	1.00127e-06	-1.89498	-1.28189
59682184	chr20:59682184:A:G	5.12311e-10	-1.82718	-9.89384e-10	4.14675e-07	-1.81437	-9.89384e-10	3.80823e-06	-1.84097	-9.89384e-10
59682407	chr20:59682407:C:T	2.7407e-10	-1.81347	-0.639264	2.2736e-07	-1.79875	-0.616581	2.24059e-06	-1.82766	-0.543733
59682505	chr20:59682505:G:A	4.68784e-10	-1.91597	-9.89384e-10	4.2722e-07	-1.78457	-9.89384e-10	3.53077e-06	-1.91661	-9.89384e-10
59682581	chr20:59682581:A:G	4.90595e-10	-1.8705	-9.89384e-10	4.14091e-07	-1.81578	-9.89384e-10	3.74089e-06	-1.85881	-9.89384e-10
59682940	chr20:59682940:G:T	6.15872e-10	-1.89004	0.246961	4.5359e-07	-1.87943	0.154758	4.51314e-06	-1.87966	0.208526
59683051	chr20:59683051:G:A	3.67356e-09	-2.31606e-10	0.142801	2.85843e-06	-2.31606e-10	0.116162	2.91935e-05	-2.31606e-10	0.195817
59683117	chr20:59683117:A:G	5.09179e-10	-1.83332	-9.89384e-10	4.14285e-07	-1.81531	-9.89384e-10	3.79196e-06	-1.84525	-9.89384e-10
59683632	chr20:59683632:A:G	3.41538e-10	-1.9065	-0.326161	2.55666e-07	-1.8977	-0.400289	2.58637e-06	-1.89812	-0.329755
59683936	chr20:59683936:G:A	5.20212e-10	-1.81188	-9.89384e-10	4.21136e-07	-1.79891	-9.89384e-10	3.86061e-06	-1.82731	-9.89384e-10
59684181	chr20:59684181:C:T	1.18128e-10	-1.91999	-1.37435	8.99432e-08	-1.92192	-1.42076	8.86898e-07	-1.92176	-1.37639
59684252	chr20:59684252:C:T	5.16674e-10	-1.8187	-9.89384e-10	4.18072e-07	-1.80621	-9.89384e-10	3.83589e-06	-1.83373	-9.89384e-10
59684610	chr20:59684610:T:C	2.57528e-10	-1.74934	-0.765653	2.13693e-07	-1.73542	-0.74191	2.10418e-06	-1.77215	-0.66206
59684905	chr20:59684905:G:A	6.23109e-10	-2.31606e-10	-1.63139	5.15294e-07	-2.31606e-10	-1.59713	4.88415e-06	-2.31606e-10	-1.59213
59685407	chr20:59685407:C:T	1.48978e-10	-1.59591	-1.46641	1.29585e-07	-1.49412	-1.48341	1.05873e-06	-1.61879	-1.50227
59685471	chr20:59685471:A:G	1.11876e-09	-1.60813	0.561989	8.56484e-07	-1.52307	0.434036	6.60147e-06	-1.63805	0.347208
59685674	chr20:59685674:G:A	4.76294e-10	-1.90008	-9.89384e-10	3.84735e-07	-1.88931	-9.89384e-10	3.56846e-06	-1.906	-9.89384e-10
59686052	chr20:59686052:C:A	4.78279e-10	-1.89592	-9.89384e-10	3.86915e-07	-1.88366	-9.89384e-10	3.58145e-06	-1.90236	-9.89384e-10
59686213	chr20:59686213:G:A	5.02349e-10	-2.31606e-10	-1.84682	4.0214e-07	-2.31606e-10	-1.84507	3.76975e-06	-2.31606e-10	-1.85112
59686260	chr20:59686260:G:A	4.79515e-10	-1.89334	-9.89384e-10	3.88107e-07	-1.88059	-9.89384e-10	3.58979e-06	-1.90004	-9.89384e-10
59686529	chr20:59686529:GGTGATGATGATGGTC:G	4.65955e-10	-1.92203	-9.89384e-10	3.75255e-07	-1.91426	-9.89384e-10	3.51597e-06	-1.92082	-9.89384e-10
59687027	chr20:59687027:G:A	1.43575e-09	-2.31606e-10	-0.796676	1.1987e-06	-2.31606e-10	-0.752875	1.14133e-05	-2.31606e-10	-0.74335
59687120	chr20:59687120:GATA:G	1.67475e-09	-1.36638	0.723684	1.3026e-06	-1.25444	0.584689	9.69658e-06	-1.40998	0.503623
59687123	chr20:59687123:A:G	5.76564e-09	-2.31606e-10	0.593556	4.01683e-06	-2.31606e-10	0.456381	3.51327e-05	-2.31606e-10	0.381001
59687279	chr20:59687279:A:G	2.22308e-10	-1.50511	-1.15694	2.0585e-07	-1.45127	-1.06345	2.01929e-06	-1.46044	-1.01495
59687658	chr20:59687658:C:T	1.96291e-10	-1.43185	-1.35467	1.73577e-07	-1.31077	-1.37448	1.38847e-06	-1.46421	-1.38572
59687764	chr20:59687764:C:G	8.41688e-11	-1.91498	-1.71832	6.67708e-08	-1.90611	-1.73449	6.1872e-07	-1.91759	-1.74064
59687786	chr20:59687786:G:A	1.71926e-09	-1.43749	0.821021	1.3326e-06	-1.33461	0.687638	1.09425e-05	-1.47923	0.69375
59687816	chr20:59687816:G:A	7.36932e-10	-2.31606e-10	-1.46362	5.92182e-07	-2.31606e-10	-1.45805	5.52546e-06	-2.31606e-10	-1.46876
59687854	chr20:59687854:A:G	1.93948e-09	-2.31606e-10	-0.495942	1.66685e-06	-2.31606e-10	-0.423177	1.37921e-05	-2.31606e-10	-0.554037
59687877	chr20:59687877:T:A	1.40154e-09	-1.39139	0.570598	1.09003e-06	-1.28445	0.436536	8.19278e-06	-1.43452	0.359641
59687890	chr20:59687890:T:C	5.35008e-10	-2.31606e-10	-1.78383	4.36807e-07	-2.31606e-10	-1.76238	4.17949e-06	-2.31606e-10	-1.74794
59688163	chr20:59688163:C:A	1.22465e-10	-1.9148	-1.34349	9.64267e-08	-1.92128	-1.35181	9.77416e-07	-1.90041	-1.30056
59688586	chr20:59688586:A:G	1.89287e-09	-0.520265	-9.89384e-10	8.20759e-07	-1.13164	-9.89384e-10	1.56946e-05	-0.424815	-9.89384e-10
59688725	chr20:59688725:T:C	1.9995e-09	-2.31606e-10	-0.465463	1.34705e-06	-2.31606e-10	-0.636194	1.39087e-05	-2.31606e-10	-0.545613
59689287	chr20:59689287:A:G	1.84025e-09	-2.31606e-10	-0.548457	1.24247e-06	-2.31606e-10	-0.717009	1.2814e-05	-2.31606e-10	-0.627591
59689400	chr20:59689400:G:T	6.11654e-10	-1.64995	-9.89384e-10	4.94525e-07	-1.63827	-9.89384e-10	4.60005e-06	-1.65206	-9.89384e-10
59689602	chr20:59689602:A:G	7.90111e-10	-2.31606e-10	-1.39394	6.45288e-07	-2.31606e-10	-1.37217	6.17282e-06	-2.31606e-10	-1.35797
59689610	chr20:59689610:A:G	5.95343e-10	-2.31606e-10	-1.67698	4.71649e-07	-2.31606e-10	-1.68563	4.53101e-06	-2.31606e-10	-1.66719
59689652	chr20:59689652:T:C	1.48382e-10	-1.6328	-1.43352	1.27173e-07	-1.56682	-1.4295	1.13818e-06	-1.6338	-1.4149
59689733	chr20:59689733:T:C	5.62703e-09	0.569222	-9.89384e-10	5.08399e-06	0.691985	-9.89384e-10	3.78749e-05	0.456159	-9.89384e-10
59690050	chr20:59690050:C:G	5.22154e-10	-2.31606e-10	-1.80815	4.17522e-07	-2.31606e-10	-1.80753	3.84009e-06	-2.31606e-10	-1.83263
59690571	chr20:59690571:A:G	1.18744e-10	-1.91561	-1.37354	9.61029e-08	-1.91113	-1.36532	9.42989e-07	-1.92137	-1.31546
59690602	chr20:59690602:A:G	1.58426e-10	-1.62761	-1.37322	1.3611e-07	-1.5619	-1.36651	1.21642e-06	-1.62897	-1.35325
59690641	chr20:59690641:TCTC:T	4.78205e-10	-1.89608	-9.89384e-10	3.8696e-07	-1.88355	-9.89384e-10	3.58174e-06	-1.90228	-9.89384e-10
59690794	chr20:59690794:A:C	7.80248e-10	-2.31606e-10	-1.4065	6.49317e-07	-2.31606e-10	-1.36595	6.11602e-06	-2.31606e-10	-1.36722
59691132	chr20:59691132:C:T	6.1765e-10	-2.31606e-10	-1.64019	5.09722e-07	-2.31606e-10	-1.608	4.95813e-06	-2.31606e-10	-1.5771
59691157	chr20:59691157:G:A	9.64035e-10	-1.19499	-9.89384e-10	7.53133e-07	-1.21762	-9.89384e-10	7.06766e-06	-1.2226	-9.89384e-10
59691777	chr20:59691777:G:A	1.61188e-09	-0.680961	-9.89384e-10	1.3014e-06	-0.670674	-9.89384e-10	1.38316e-05	-0.551176	-9.89384e-10
59691869	chr20:59691869:C:T	4.67896e-10	-1.91787	-9.89384e-10	3.75671e-07	-1.91315	-9.89384e-10	3.51431e-06	-1.92129	-9.89384e-10
59692185	chr20:59692185:G:A	2.50998e-10	-1.37301	-1.16766	2.31471e-07	-1.27081	-1.1266	2.17263e-06	-1.31359	-1.0886
59692222	chr20:59692222:C:T	5.19393e-10	-2.31606e-10	-1.81346	4.22347e-07	-2.31606e-10	-1.79604	3.87704e-06	-2.31606e-10	-1.82306
59692264	chr20:59692264:G:T	5.19448e-10	-2.31606e-10	-1.81335	4.22383e-07	-2.31606e-10	-1.79595	3.87734e-06	-2.31606e-10	-1.82298
59692593	chr20:59692593:G:T	1.02026e-10	-1.63992	-1.80097	8.43307e-08	-1.61914	-1.78798	8.28272e-07	-1.59531	-1.77124
59692606	chr20:59692606:C:G	1.10884e-10	-1.82864	-1.529	8.81699e-08	-1.87213	-1.49047	9.00598e-07	-1.76334	-1.51948
59692715	chr20:59692715:A:G	1.35327e-10	-1.68472	-1.4737	1.11836e-07	-1.70466	-1.42017	1.13281e-06	-1.63351	-1.41992
59692803	chr20:59692803:A:G	1.63722e-09	-2.31606e-10	-0.665362	1.38194e-06	-2.31606e-10	-0.610622	1.2701e-05	-2.31606e-10	-0.636447
59692836	chr20:59692836:A:G	1.20753e-10	-1.59546	-1.67691	9.83765e-08	-1.61913	-1.63393	1.02562e-06	-1.53654	-1.61629
59692885	chr20:59692885:G:A	2.7114e-10	-1.73847	-0.725008	1.62729e-07	-1.77214	-0.977642	1.60551e-06	-1.68315	-1.02154
59692987	chr20:59692987:G:A	1.82821e-10	-1.51243	-1.34519	1.62601e-07	-1.49886	-1.25171	1.67269e-06	-1.46217	-1.20153
59693533	chr20:59693533:C:T	5.95754e-10	-1.67629	-9.89384e-10	4.94615e-07	-1.63809	-9.89384e-10	4.46154e-06	-1.68264	-9.89384e-10
59693549	chr20:59693549:G:A	6.10177e-10	-2.31606e-10	-1.65237	4.83749e-07	-2.31606e-10	-1.6603	4.45203e-06	-2.31606e-10	-1.68477
59693605	chr20:59693605:G:A	5.78703e-10	-1.70533	-9.89384e-10	4.44038e-07	-1.74596	-9.89384e-10	4.42768e-06	-1.69026	-9.89384e-10
59693698	chr20:59693698:A:G	3.6931e-10	-1.49863	-0.655853	3.42076e-07	-1.50427	-0.502562	3.77843e-06	-1.42171	-0.42711
59693726	chr20:59693726:G:A	5.09453e-10	-2.31606e-10	-1.83278	4.09462e-07	-2.31606e-10	-1.82702	3.87577e-06	-2.31606e-10	-1.82339
59693737	chr20:59693737:C:G	5.47278e-10	-2.31606e-10	-1.76116	4.39397e-07	-2.31606e-10	-1.75646	4.20795e-06	-2.31606e-10	-1.74115
59693886	chr20:59693886:A:G	5.03692e-10	-2.31606e-10	-1.84415	4.02808e-07	-2.31606e-10	-1.84341	3.78455e-06	-2.31606e-10	-1.8472
59693982	chr20:59693982:T:G	2.78145e-10	-1.55637	-0.881599	2.22026e-07	-1.52214	-0.91693	1.92774e-06	-1.58813	-0.933648
59693991	chr20:59693991:G:T	1.49063e-10	-1.92198	-1.13977	1.46111e-07	-1.92203	-0.93547	1.31848e-06	-1.92203	-0.979624
59693994	chr20:59693994:C:T	4.69131e-10	-1.91523	-9.89384e-10	3.7325e-07	-1.91962	-9.89384e-10	3.55986e-06	-1.90841	-9.89384e-10
59694466	chr20:59694466:G:C	1.76933e-10	-1.91834	-0.972005	1.74926e-07	-1.91924	-0.758263	1.60186e-06	-1.91911	-0.787856
59694891	chr20:59694891:A:G	8.20308e-10	-2.31606e-10	-1.35644	6.64389e-07	-2.31606e-10	-1.343	6.00101e-06	-2.31606e-10	-1.3862
59694973	chr20:59694973:G:A	2.57935e-09	-2.31606e-10	-0.210824	2.21532e-06	-2.31606e-10	-0.138713	2.1546e-05	-2.31606e-10	-0.107938
59695280	chr20:59695280:T:C	6.30698e-10	-2.31606e-10	-1.61929	4.98801e-07	-2.31606e-10	-1.62966	4.86793e-06	-2.31606e-10	-1.59546
59695891	chr20:59695891:T:C	2.23704e-10	-1.37047	-1.28532	2.03907e-07	-1.34731	-1.17689	2.08736e-06	-1.30674	-1.13549
59696520	chr20:59696520:C:T	4.71189e-10	-1.91086	-9.89384e-10	3.7428e-07	-1.91686	-9.89384e-10	3.58083e-06	-1.90254	-9.89384e-10
59697110	chr20:59697110:T:C	9.07313e-10	-2.31606e-10	-1.25563	7.06625e-07	-2.31606e-10	-1.28137	6.31289e-06	-2.31606e-10	-1.33554
59697186	chr20:59697186:G:A	5.1057e-10	-2.31606e-10	-1.83059	4.06315e-07	-2.31606e-10	-1.83474	3.83268e-06	-2.31606e-10	-1.83457
59697366	chr20:59697366:C:T	4.67306e-10	-1.91913	-9.89384e-10	3.72488e-07	-1.92166	-9.89384e-10	3.53855e-06	-1.91441	-9.89384e-10
59697792	chr20:59697792:A:G	9.20608e-11	-1.7108	-1.83287	7.53277e-08	-1.69383	-1.82619	7.33707e-07	-1.67254	-1.81523
59697857	chr20:59697857:G:A	6.6532e-10	-2.31606e-10	-1.56585	5.23311e-07	-2.31606e-10	-1.58169	4.73943e-06	-2.31606e-10	-1.62221
59697985	chr20:59697985:CA:C	4.66997e-09	-2.31606e-10	0.382793	4.02872e-06	-2.31606e-10	0.459338	3.90136e-05	-2.31606e-10	0.48578
59698374	chr20:59698374:A:G	4.66998e-10	-1.91979	-9.89384e-10	3.72412e-07	-1.92187	-9.89384e-10	3.53451e-06	-1.91556	-9.89384e-10
59699090	chr20:59699090:A:G	2.30573e-09	-2.31606e-10	-0.322961	1.88301e-06	-2.31606e-10	-0.301237	1.88589e-05	-2.31606e-10	-0.241147
59699115	chr20:59699115:G:T	1.17771e-10	-1.80854	-1.48884	9.7747e-08	-1.82918	-1.4303	9.71408e-07	-1.77422	-1.43292
59699346	chr20:59699346:C:A	7.40149e-10	-1.64726	0.187998	6.29033e-07	-1.61997	0.222291	5.9803e-06	-1.67206	0.282401
59699465	chr20:59699465:T:C	6.39695e-10	-1.82	0.21488	6.81227e-07	-1.81683	0.498855	5.74064e-06	-1.81034	0.37978
59699534	chr20:59699534:C:T	7.62423e-10	-2.31606e-10	-1.42961	5.83568e-07	-2.31606e-10	-1.47271	5.61999e-06	-2.31606e-10	-1.4518
59699918	chr20:59699918:C:T	6.5798e-10	-2.31606e-10	-1.57694	5.51322e-07	-2.31606e-10	-1.52955	5.02133e-06	-2.31606e-10	-1.56444
59699991	chr20:59699991:A:G	7.75969e-10	-2.31606e-10	-1.412	6.21413e-07	-2.31606e-10	-1.40987	6.26425e-06	-2.31606e-10	-1.34327
59700337	chr20:59700337:CT:C	5.7009e-10	-1.72032	-9.89384e-10	5.85068e-07	-1.47014	-9.89384e-10	4.15247e-06	-1.75443	-9.89384e-10
59700397	chr20:59700397:A:G	5.59582e-10	-2.31606e-10	-1.73893	4.45275e-07	-2.31606e-10	-1.74318	4.37419e-06	-2.31606e-10	-1.70241
59700409	chr20:59700409:G:C	5.48988e-10	-2.31606e-10	-1.75804	4.36834e-07	-2.31606e-10	-1.76231	4.28118e-06	-2.31606e-10	-1.7239
59700781	chr20:59700781:T:C	3.09008e-10	-1.29861	-1.03414	2.70749e-07	-1.34759	-0.893086	2.70228e-06	-1.22953	-0.954508
59700994	chr20:59700994:A:G	1.67983e-10	-1.50641	-1.43584	1.3562e-07	-1.56235	-1.36967	1.4772e-06	-1.45028	-1.3377
59701141	chr20:59701141:C:T	1.50797e-10	-1.69474	-1.35545	1.19856e-07	-1.77091	-1.28466	1.32884e-06	-1.66097	-1.23286
59701387	chr20:59701387:C:T	5.59053e-10	-2.31606e-10	-1.73987	4.40947e-07	-2.31606e-10	-1.75294	4.2871e-06	-2.31606e-10	-1.72252
59701712	chr20:59701712:CA:C	4.66621e-10	-1.9206	-9.89384e-10	3.73758e-07	-1.91826	-9.89384e-10	3.51178e-06	-1.92201	-9.89384e-10
59701783	chr20:59701783:G:A	5.12086e-10	-2.31606e-10	-1.82762	4.13226e-07	-2.31606e-10	-1.81787	3.93718e-06	-2.31606e-10	-1.80767
59701980	chr20:59701980:T:C	5.34219e-10	-1.78531	-9.89384e-10	4.62679e-07	-1.70483	-9.89384e-10	4.10773e-06	-1.76526	-9.89384e-10
59702424	chr20:59702424:T:G	1.3222e-10	-1.41694	-1.76471	1.29095e-07	-1.252	-1.72932	1.17556e-06	-1.29111	-1.72527
59702562	chr20:59702562:G:A	5.21683e-10	-2.31606e-10	-1.80906	4.0548e-07	-2.31606e-10	-1.8368	3.89099e-06	-2.31606e-10	-1.81947
59702705	chr20:59702705:A:G	5.03744e-10	-2.31606e-10	-1.84405	4.0078e-07	-2.31606e-10	-1.84845	3.79778e-06	-2.31606e-10	-1.84371
59702919	chr20:59702919:T:C	8.942e-11	-1.72193	-1.85084	6.13074e-08	-1.87447	-1.8515	7.19007e-07	-1.65871	-1.8493
59702977	chr20:59702977:G:A	7.74446e-10	-2.31606e-10	-1.41397	6.25752e-07	-2.31606e-10	-1.40291	5.60598e-06	-2.31606e-10	-1.4543
59703153	chr20:59703153:G:A	6.77434e-10	-2.31606e-10	-1.5478	4.97713e-07	-2.31606e-10	-1.63184	4.99085e-06	-2.31606e-10	-1.57052
59703262	chr20:59703262:G:A	5.0156e-10	-2.31606e-10	-1.84839	3.99708e-07	-2.31606e-10	-1.85113	3.7677e-06	-2.31606e-10	-1.85167
59703356	chr20:59703356:G:A	5.58582e-10	-2.31606e-10	-1.74071	4.48837e-07	-2.31606e-10	-1.73521	4.38813e-06	-2.31606e-10	-1.69923
59703576	chr20:59703576:G:A	1.5066e-10	-1.20105	-1.85004	1.47819e-07	-1.01353	-1.83235	1.28993e-06	-1.09203	-1.83151
59703655	chr20:59703655:C:A	8.42895e-10	-2.31606e-10	-1.32927	6.72091e-07	-2.31606e-10	-1.33147	6.23794e-06	-2.31606e-10	-1.34748
59703778	chr20:59703778:C:T	1.70552e-10	-1.89662	-1.03046	1.76168e-07	-1.8938	-0.776622	1.55641e-06	-1.89349	-0.84226
59703863	chr20:59703863:A:G	1.59381e-09	-0.772927	0.0806915	1.22008e-06	-0.818922	0.0837298	1.28145e-05	-0.71971	0.0921578
59704097	chr20:59704097:C:T	6.11758e-10	-2.31606e-10	-1.64978	4.57451e-07	-2.31606e-10	-1.7162	4.52742e-06	-2.31606e-10	-1.66798
59704241	chr20:59704241:C:G	6.38714e-10	-2.31606e-10	-1.60666	5.05665e-07	-2.31606e-10	-1.61599	4.7055e-06	-2.31606e-10	-1.6294
59705187	chr20:59705187:A:G	1.05091e-09	-0.967257	-0.141446	8.05766e-07	-1.00593	-0.144149	8.37656e-06	-0.923667	-0.129025
59705301	chr20:59705301:G:A	8.80846e-10	-2.31606e-10	-1.28523	6.87421e-07	-2.31606e-10	-1.30892	6.6526e-06	-2.31606e-10	-1.28312
59705338	chr20:59705338:C:T	4.71227e-10	-1.91078	-9.89384e-10	3.79635e-07	-1.90266	-9.89384e-10	3.55341e-06	-1.91022	-9.89384e-10
59705469	chr20:59705469:A:G	6.25871e-10	-2.31606e-10	-1.62697	4.66332e-07	-2.31606e-10	-1.69697	4.62695e-06	-2.31606e-10	-1.64623
59706264	chr20:59706264:C:T	1.62154e-10	-1.38771	-1.58986	1.56877e-07	-1.23694	-1.54947	1.48142e-06	-1.30044	-1.48469
59706302	chr20:59706302:G:T	1.07168e-10	-1.58363	-1.80809	8.22707e-08	-1.64366	-1.78819	8.87546e-07	-1.52687	-1.77056
59707377	chr20:59707377:C:A	5.08258e-10	-2.31606e-10	-1.83513	4.10898e-07	-2.31606e-10	-1.82352	3.84747e-06	-2.31606e-10	-1.83072
59707665	chr20:59707665:A:G	1.07862e-10	-1.67582	-1.70944	9.00681e-08	-1.56094	-1.78036	8.00929e-07	-1.61027	-1.78984
59707894	chr20:59707894:A:G	5.1237e-10	-2.31606e-10	-1.82707	4.02368e-07	-2.31606e-10	-1.8445	3.84739e-06	-2.31606e-10	-1.83074
59708115	chr20:59708115:G:A	4.79255e-10	-1.89388	-9.89384e-10	3.80285e-07	-1.90095	-9.89384e-10	3.58099e-06	-1.90249	-9.89384e-10
59708238	chr20:59708238:T:G	1.39955e-10	-1.90562	-1.21917	1.38664e-07	-1.86114	-1.04867	1.14943e-06	-1.91082	-1.12804
59708766	chr20:59708766:A:C	6.39629e-10	-2.31606e-10	-1.60523	4.75305e-07	-2.31606e-10	-1.67791	4.72929e-06	-2.31606e-10	-1.62435
59709199	chr20:59709199:T:C	5.945e-10	-2.31606e-10	-1.6784	4.75824e-07	-2.31606e-10	-1.67682	4.69078e-06	-2.31606e-10	-1.63253
59709399	chr20:59709399:AC:A	7.11772e-10	-2.31606e-10	-1.49836	5.19868e-07	-2.31606e-10	-1.58829	5.2333e-06	-2.31606e-10	-1.52309
59709424	chr20:59709424:G:A	1.87165e-09	-2.31606e-10	-0.531538	1.48264e-06	-2.31606e-10	-0.540287	1.39973e-05	-2.31606e-10	-0.539264
59709506	chr20:59709506:T:G	2.54959e-10	-1.78986	-0.735149	2.74331e-07	-1.78285	-0.444684	2.38581e-06	-1.78035	-0.528239
59710025	chr20:59710025:A:G	4.802e-10	-1.89191	-9.89384e-10	3.81481e-07	-1.8978	-9.89384e-10	3.6907e-06	-1.87231	-9.89384e-10
59710227	chr20:59710227:A:G	8.57455e-09	-0.670964	1.6614	6.34574e-06	-0.691794	1.60547	5.35103e-05	-0.764997	1.56674
59710243	chr20:59710243:A:C	6.1013e-10	-1.62711	-0.0253358	3.33407e-07	-1.68239	-0.350118	3.22099e-06	-1.57126	-0.437183
59710375	chr20:59710375:C:T	1.10907e-09	-1.05484	-9.89384e-10	9.33458e-07	-1.00297	-9.89384e-10	8.3261e-06	-1.05874	-9.89384e-10
59710486	chr20:59710486:C:T	5.01085e-10	-2.31606e-10	-1.84934	3.99683e-07	-2.31606e-10	-1.85119	3.77889e-06	-2.31606e-10	-1.8487
59711026	chr20:59711026:T:C	5.13762e-10	-2.31606e-10	-1.82436	4.26422e-07	-2.31606e-10	-1.78644	4.05727e-06	-2.31606e-10	-1.77762
59711154	chr20:59711154:G:A	2.76842e-10	-0.664065	-1.77861	2.1039e-07	-0.751379	-1.74153	2.51865e-06	-0.540509	-1.7139
59711427	chr20:59711427:C:T	5.05036e-10	-2.31606e-10	-1.84148	4.05457e-07	-2.31606e-10	-1.83685	3.80389e-06	-2.31606e-10	-1.84211
59711735	chr20:59711735:C:T	8.58649e-11	-1.85361	-1.75973	6.59732e-08	-1.86415	-1.78847	6.35397e-07	-1.83371	-1.79792
59711766	chr20:59711766:G:A	5.19379e-10	-2.31606e-10	-1.81348	4.14421e-07	-2.31606e-10	-1.81498	3.92837e-06	-2.31606e-10	-1.80991
59712402	chr20:59712402:A:G	5.11289e-10	-2.31606e-10	-1.82918	4.05243e-07	-2.31606e-10	-1.83738	3.85448e-06	-2.31606e-10	-1.82889
59712526	chr20:59712526:G:A	5.53608e-10	-2.31606e-10	-1.74966	4.4199e-07	-2.31606e-10	-1.75058	4.19994e-06	-2.31606e-10	-1.74306
59712969	chr20:59712969:A:T	5.94908e-10	-2.31606e-10	-1.67771	4.47934e-07	-2.31606e-10	-1.73722	4.41092e-06	-2.31606e-10	-1.69405
59713136	chr20:59713136:G:A	8.84779e-11	-1.85736	-1.726	6.75891e-08	-1.8679	-1.76052	6.49264e-07	-1.83829	-1.77176
59713226	chr20:59713226:T:G	1.02198e-09	-0.948337	-0.18828	7.86674e-07	-0.987065	-0.186989	8.08212e-06	-0.909268	-0.179207
59713263	chr20:59713263:T:C	1.51749e-10	-1.32228	-1.72161	1.4825e-07	-1.15278	-1.69019	1.35677e-06	-1.22637	-1.64666
59713304	chr20:59713304:G:A	4.68671e-10	-1.91622	-9.89384e-10	3.76948e-07	-1.90976	-9.89384e-10	3.54742e-06	-1.91191	-9.89384e-10
59713364	chr20:59713364:T:G	6.54253e-10	-2.31606e-10	-1.58262	4.84252e-07	-2.31606e-10	-1.65926	4.84346e-06	-2.31606e-10	-1.6005
59713374	chr20:59713374:G:A	1.59854e-10	-1.37129	-1.62056	1.55157e-07	-1.21607	-1.58136	1.45407e-06	-1.28221	-1.52155
59713525	chr20:59713525:T:A	6.57303e-10	-0.596074	-0.981897	6.99348e-07	-0.379643	-0.912074	6.6798e-06	-0.456997	-0.822045
59713641	chr20:59713641:T:C	8.24118e-10	-2.31606e-10	-1.3518	6.42501e-07	-2.31606e-10	-1.3765	6.20198e-06	-2.31606e-10	-1.35326
59713738	chr20:59713738:TC:T	5.84113e-10	-2.31606e-10	-1.69602	4.41032e-07	-2.31606e-10	-1.75275	4.33502e-06	-2.31606e-10	-1.7114
59714207	chr20:59714207:A:G	5.06124e-10	-2.31606e-10	-1.83933	4.02278e-07	-2.31606e-10	-1.84472	3.81932e-06	-2.31606e-10	-1.83806
59714777	chr20:59714777:A:C	1.02484e-10	-1.64202	-1.79439	9.40158e-08	-1.52934	-1.76907	8.69136e-07	-1.57614	-1.74225
59714824	chr20:59714824:C:T	5.24244e-10	-2.31606e-10	-1.80416	4.14663e-07	-2.31606e-10	-1.8144	3.86984e-06	-2.31606e-10	-1.82492
59714956	chr20:59714956:A:G	8.29904e-10	-2.31606e-10	-1.34481	5.9583e-07	-2.31606e-10	-1.45191	6.13768e-06	-2.31606e-10	-1.36368
59715378	chr20:59715378:G:A	5.29186e-10	-2.31606e-10	-1.79478	4.17737e-07	-2.31606e-10	-1.80702	3.94986e-06	-2.31606e-10	-1.80445
59715961	chr20:59715961:A:G	5.09488e-10	-2.31606e-10	-1.83271	4.10724e-07	-2.31606e-10	-1.82395	3.90611e-06	-2.31606e-10	-1.81559
59716317	chr20:59716317:A:G	7.51702e-11	-1.90599	-1.84037	5.97572e-08	-1.91268	-1.8389	5.78271e-07	-1.89652	-1.82933
59716756	chr20:59716756:C:T	2.63363e-10	-1.75857	-0.734011	2.81708e-07	-1.75527	-0.445725	2.48611e-06	-1.74827	-0.519142
59716912	chr20:59716912:G:A	1.00339e-09	-2.31606e-10	-1.15498	8.14857e-07	-2.31606e-10	-1.13885	7.61228e-06	-2.31606e-10	-1.14837
59717321	chr20:59717321:A:C	2.14588e-10	-1.17833	-1.51907	1.58757e-07	-1.31956	-1.45493	1.98334e-06	-1.08845	-1.4049
59717392	chr20:59717392:A:G	7.51897e-11	-1.89457	-1.85153	5.95739e-08	-1.90354	-1.85111	5.75437e-07	-1.88263	-1.84813
59717494	chr20:59717494:G:C	5.10612e-10	-2.31606e-10	-1.83051	4.1175e-07	-2.31606e-10	-1.82145	3.88199e-06	-2.31606e-10	-1.82178
59717858	chr20:59717858:A:C	7.28271e-10	-2.31606e-10	-1.47544	5.30335e-07	-2.31606e-10	-1.56836	5.381e-06	-2.31606e-10	-1.49525
59717991	chr20:59717991:C:T	5.19057e-10	-2.31606e-10	-1.8141	4.04934e-07	-2.31606e-10	-1.83814	3.88067e-06	-2.31606e-10	-1.82212
59718091	chr20:59718091:C:T	3.64381e-09	-2.31606e-10	0.134669	3.45596e-06	-2.31606e-10	0.305988	3.16616e-05	-2.31606e-10	0.276975
59718665	chr20:59718665:G:A	7.4918e-11	-1.90702	-1.84271	5.94643e-08	-1.90895	-1.84754	5.6126e-07	-1.91267	-1.84303
59718722	chr20:59718722:G:C	1.78978e-10	-1.44709	-1.43177	1.39698e-07	-1.53688	-1.3655	1.5824e-06	-1.39847	-1.32072
59719780	chr20:59719780:G:T	6.37749e-10	-2.31606e-10	-1.60817	4.7283e-07	-2.31606e-10	-1.68313	4.69912e-06	-2.31606e-10	-1.63075
59719868	chr20:59719868:T:C	6.0507e-10	-2.31606e-10	-1.66077	4.53002e-07	-2.31606e-10	-1.72597	4.48761e-06	-2.31606e-10	-1.67681
59719977	chr20:59719977:A:G	7.51731e-11	-1.90282	-1.8435	5.93032e-08	-1.90913	-1.85007	5.68176e-07	-1.89229	-1.85116
59720061	chr20:59720061:T:C	1.15615e-10	-1.91711	-1.39874	1.08284e-07	-1.89584	-1.26126	9.49624e-07	-1.92029	-1.30953
59720145	chr20:59720145:A:G	3.37377e-10	-1.35465	-0.89026	2.32568e-07	-1.47402	-0.91866	2.9242e-06	-1.31247	-0.792636
59720311	chr20:59720311:A:G	8.3091e-11	-1.91027	-1.73591	6.67784e-08	-1.91552	-1.72497	6.48114e-07	-1.90171	-1.71011
59720687	chr20:59720687:T:G	5.181e-10	-2.31606e-10	-1.81595	4.09841e-07	-2.31606e-10	-1.8261	3.91851e-06	-2.31606e-10	-1.81242
59720822	chr20:59720822:C:T	1.0491e-10	-1.57577	-1.83724	9.59589e-08	-1.45885	-1.8191	8.63623e-07	-1.52194	-1.80281
59720898	chr20:59720898:C:T	5.05749e-10	-2.31606e-10	-1.84008	4.05242e-07	-2.31606e-10	-1.83738	3.8431e-06	-2.31606e-10	-1.83185
59720970	chr20:59720970:C:T	6.32329e-10	-2.31606e-10	-1.61671	5.20981e-07	-2.31606e-10	-1.58615	5.10143e-06	-2.31606e-10	-1.54861
59721103	chr20:59721103:C:T	2.25518e-09	-2.31606e-10	-0.345132	1.55447e-06	-2.31606e-10	-0.492975	1.49552e-05	-2.31606e-10	-0.473071
59721295	chr20:59721295:T:A	7.7634e-11	-1.90025	-1.81386	6.05086e-08	-1.90688	-1.8322	5.7782e-07	-1.89006	-1.83656
59721603	chr20:59721603:G:A	5.06411e-10	-2.31606e-10	-1.83877	4.01177e-07	-2.31606e-10	-1.84747	3.80398e-06	-2.31606e-10	-1.84208
59721679	chr20:59721679:C:T	8.6162e-11	-1.79497	-1.81492	7.16434e-08	-1.7457	-1.82446	6.54096e-07	-1.7705	-1.83213
59721789	chr20:59721789:A:G	9.34787e-11	-1.90694	-1.62144	7.19352e-08	-1.9089	-1.65721	6.90398e-07	-1.91536	-1.63325
59721830	chr20:59721830:T:C	8.15729e-10	-1.36203	-9.89384e-10	4.96117e-07	-1.63506	-9.89384e-10	6.75383e-06	-1.26802	-9.89384e-10
59721912	chr20:59721912:A:G	1.06701e-10	-1.89595	-1.50014	8.34354e-08	-1.89344	-1.52435	8.2595e-07	-1.87903	-1.49032
59722099	chr20:59722099:G:A	1.19913e-09	-0.976766	-9.89384e-10	6.50893e-07	-1.36352	-9.89384e-10	9.9362e-06	-0.881945	-9.89384e-10
59722111	chr20:59722111:G:A	5.00519e-10	-2.31606e-10	-1.85047	3.99727e-07	-2.31606e-10	-1.85109	3.76779e-06	-2.31606e-10	-1.85164
59722188	chr20:59722188:T:C	8.15959e-11	-1.86538	-1.79896	6.66229e-08	-1.86043	-1.78239	6.11337e-07	-1.87796	-1.79227
59722212	chr20:59722212:G:A	7.68164e-11	-1.92189	-1.8028	6.03312e-08	-1.921	-1.82102	5.58927e-07	-1.92173	-1.83813
59722440	chr20:59722440:A:G	5.01e-10	-2.31606e-10	-1.84951	3.99899e-07	-2.31606e-10	-1.85065	3.76787e-06	-2.31606e-10	-1.85162
59722483	chr20:59722483:A:G	5.07494e-10	-1.83663	-9.89384e-10	3.75261e-07	-1.91425	-9.89384e-10	3.96588e-06	-1.8004	-9.89384e-10
59722830	chr20:59722830:G:A	7.26663e-10	-2.31606e-10	-1.47765	5.58154e-07	-2.31606e-10	-1.51723	5.38131e-06	-2.31606e-10	-1.4952
59723208	chr20:59723208:G:A	5.68356e-10	-2.31606e-10	-1.72337	4.64757e-07	-2.31606e-10	-1.70035	4.30787e-06	-2.31606e-10	-1.71769
59723267	chr20:59723267:T:A	6.28488e-10	-2.31606e-10	-1.6228	5.26377e-07	-2.31606e-10	-1.57585	4.84714e-06	-2.31606e-10	-1.59974
59723582	chr20:59723582:G:A	5.05037e-10	-1.84148	-9.89384e-10	3.72761e-07	-1.92093	-9.89384e-10	3.89807e-06	-1.81765	-9.89384e-10
59723730	chr20:59723730:C:T	1.00794e-09	0.626218	-1.77667	7.06688e-07	0.460523	-1.7418	8.02175e-06	0.631919	-1.72789
59723811	chr20:59723811:G:A	5.19409e-10	-2.31606e-10	-1.81342	4.14733e-07	-2.31606e-10	-1.81423	4.01122e-06	-2.31606e-10	-1.78904
59723956	chr20:59723956:T:C	5.31229e-10	-2.31606e-10	-1.79092	4.20692e-07	-2.31606e-10	-1.79997	3.93818e-06	-2.31606e-10	-1.80741
59724064	chr20:59724064:C:T	9.05088e-09	-2.31606e-10	1.0445	6.06707e-06	-2.31606e-10	0.868765	5.10888e-05	-2.31606e-10	0.755435
59724409	chr20:59724409:A:G	7.00092e-10	-1.9047	0.389801	5.76418e-07	-1.91289	0.427855	4.93209e-06	-1.89817	0.315799
59724430	chr20:59724430:G:A	1.28289e-10	-1.37952	-1.83231	1.0277e-07	-1.38437	-1.825	9.60217e-07	-1.39328	-1.82545
59724442	chr20:59724442:G:A	5.29235e-10	-2.31606e-10	-1.79468	4.19281e-07	-2.31606e-10	-1.80332	3.97998e-06	-2.31606e-10	-1.79685
59724928	chr20:59724928:C:A	3.44528e-10	-1.70041	-0.523529	3.13424e-07	-1.73619	-0.35812	2.88604e-06	-1.73683	-0.381415
59725189	chr20:59725189:G:C	3.56284e-10	-1.83358	-0.356811	2.90585e-07	-1.81976	-0.35021	2.59306e-06	-1.83697	-0.388317
59725207	chr20:59725207:G:A	5.74416e-10	-1.71276	-9.89384e-10	4.42929e-07	-1.74846	-9.89384e-10	4.17596e-06	-1.74878	-9.89384e-10
59725209	chr20:59725209:GGTTGTGAGCCCAGGTGT:G	5.54426e-10	-2.31606e-10	-1.74818	4.52432e-07	-2.31606e-10	-1.72723	4.2174e-06	-2.31606e-10	-1.73891
59725210	chr20:59725210:G:C	4.85791e-10	-0.453053	-1.42728	3.75242e-07	-0.565689	-1.34861	3.64067e-06	-0.52636	-1.3596
59725211	chr20:59725211:T:C	7.08063e-10	-0.151111	-1.35247	5.42216e-07	-0.273933	-1.27227	5.28276e-06	-0.228254	-1.28543
59725229	chr20:59725229:TGTGTGCTCA:T	5.57377e-10	-2.31606e-10	-1.74287	4.54775e-07	-2.31606e-10	-1.72206	4.23974e-06	-2.31606e-10	-1.73363
59725471	chr20:59725471:C:T	5.05556e-10	-2.31606e-10	-1.84046	4.00448e-07	-2.31606e-10	-1.84928	3.78683e-06	-2.31606e-10	-1.8466
59725951	chr20:59725951:C:T	1.14847e-09	0.513971	-1.5339	8.55543e-07	0.401062	-1.49119	9.8783e-06	0.550951	-1.43874
59725968	chr20:59725968:T:C	2.02346e-10	-1.06511	-1.69103	1.55223e-07	-1.17061	-1.62639	1.52063e-06	-1.12014	-1.63887
59726675	chr20:59726675:G:A	5.22575e-10	-2.31606e-10	-1.80735	4.15784e-07	-2.31606e-10	-1.8117	3.98289e-06	-2.31606e-10	-1.79612
59726801	chr20:59726801:C:T	2.72576e-09	-0.155614	-9.89384e-10	2.0129e-06	-0.234535	-9.89384e-10	2.15136e-05	-0.109447	-9.89384e-10
59727009	chr20:59727009:T:C	9.67857e-10	0.456754	-1.64779	7.12387e-07	0.335556	-1.6088	8.13712e-06	0.488	-1.56969
59727136	chr20:59727136:G:A	3.24126e-10	-0.632059	-1.65292	2.57128e-07	-0.553936	-1.73836	2.13923e-06	-0.659649	-1.75803
59727215	chr20:59727215:T:G	2.53266e-10	-0.874467	-1.65721	1.83135e-07	-0.932667	-1.69897	1.7167e-06	-0.951542	-1.68619
59727253	chr20:59727253:T:C	8.26058e-11	-1.80096	-1.85107	6.39063e-08	-1.83281	-1.85164	6.35705e-07	-1.77985	-1.8513
59727398	chr20:59727398:G:T	5.07781e-10	-2.31606e-10	-1.83606	4.04563e-07	-2.31606e-10	-1.83906	3.79701e-06	-2.31606e-10	-1.84392
59728101	chr20:59728101:G:A	9.97875e-11	-1.6123	-1.85077	7.45038e-08	-1.68402	-1.847	7.9902e-07	-1.55813	-1.84437
59728102	chr20:59728102:C:T	2.11653e-10	-1.187	-1.52417	1.42232e-07	-1.40642	-1.47799	1.72313e-06	-1.12653	-1.50746
59728454	chr20:59728454:C:T	5.64155e-10	-0.667598	-1.06319	4.92093e-07	-0.738542	-0.904656	4.63627e-06	-0.691663	-0.952557
59729866	chr20:59729866:T:C	4.54333e-10	-1.23035	-0.716936	3.93412e-07	-1.25601	-0.611001	3.45522e-06	-1.28052	-0.657723
59730029	chr20:59730029:C:T	4.52267e-10	-0.475069	-1.47677	3.78134e-07	-0.542178	-1.36444	3.59343e-06	-0.499529	-1.39949
59730148	chr20:59730148:C:T	2.92144e-09	-0.239645	0.153361	2.667e-06	-0.364785	0.411627	2.53743e-05	-0.255727	0.311336
59730369	chr20:59730369:G:A	1.26382e-09	-2.31606e-10	-0.924218	1.00847e-06	-2.31606e-10	-0.925679	9.31888e-06	-2.31606e-10	-0.946088
59730514	chr20:59730514:G:A	5.01916e-10	-2.31606e-10	-1.84768	3.99692e-07	-2.31606e-10	-1.85117	3.78245e-06	-2.31606e-10	-1.84776
59730665	chr20:59730665:C:A	5.06832e-10	-2.31606e-10	-1.83794	4.0179e-07	-2.31606e-10	-1.84594	3.81819e-06	-2.31606e-10	-1.83835
59730810	chr20:59730810:C:T	2.64302e-10	-1.86103	-0.627997	2.41521e-07	-1.87977	-0.475138	2.22891e-06	-1.8785	-0.498115
59731014	chr20:59731014:A:G	1.0203e-09	-2.31606e-10	-1.13827	9.38536e-07	-2.31606e-10	-0.997546	7.92993e-06	-2.31606e-10	-1.10749
59731081	chr20:59731081:C:G	1.77092e-09	-2.31606e-10	-0.586862	1.56265e-06	-2.31606e-10	-0.487728	1.27764e-05	-2.31606e-10	-0.63053
59731275	chr20:59731275:T:C	1.37885e-09	-1.92139	1.08428	1.20524e-06	-1.92199	1.17456	9.35894e-06	-1.91963	0.977832
59731441	chr20:59731441:C:T	1.73212e-10	-1.92033	-0.991269	1.39767e-07	-1.92159	-0.980303	1.26821e-06	-1.92017	-1.02036
59731891	chr20:59731891:A:G	7.53463e-10	-1.44144	-9.89384e-10	6.08948e-07	-1.43013	-9.89384e-10	6.01583e-06	-1.38374	-9.89384e-10
59732094	chr20:59732094:C:G	2.02987e-10	-1.90129	-0.851682	1.79609e-07	-1.91022	-0.740863	1.56298e-06	-1.89416	-0.837375
59732133	chr20:59732133:G:A	6.09183e-10	-2.31606e-10	-1.654	4.77863e-07	-2.31606e-10	-1.67254	4.49304e-06	-2.31606e-10	-1.6756
59732265	chr20:59732265:A:G	5.5447e-10	-2.31606e-10	-1.7481	4.33751e-07	-2.31606e-10	-1.7694	4.13453e-06	-2.31606e-10	-1.75876
59732267	chr20:59732267:G:T	5.27335e-10	-2.31606e-10	-1.79828	4.16457e-07	-2.31606e-10	-1.81008	3.90911e-06	-2.31606e-10	-1.81482
59732583	chr20:59732583:A:C	4.66233e-10	-1.92143	-9.89384e-10	3.73429e-07	-1.91914	-9.89384e-10	3.51365e-06	-1.92147	-9.89384e-10
59733057	chr20:59733057:T:G	2.05863e-10	-1.75168	-0.987226	1.66104e-07	-1.81202	-0.917238	1.58812e-06	-1.73755	-0.978034
59733234	chr20:59733234:C:T	5.00147e-10	-2.31606e-10	-1.85121	3.99505e-07	-2.31606e-10	-1.85164	3.7677e-06	-2.31606e-10	-1.85166
59733252	chr20:59733252:A:G	3.76635e-10	-1.79739	-0.337452	2.93445e-07	-1.84233	-0.317847	2.79852e-06	-1.78216	-0.366878
59733285	chr20:59733285:A:T	5.01531e-10	-2.31606e-10	-1.84845	3.99609e-07	-2.31606e-10	-1.85138	3.77908e-06	-2.31606e-10	-1.84865
59733324	chr20:59733324:C:A	2.0109e-09	-2.31606e-10	-0.459777	1.75896e-06	-2.31606e-10	-0.36939	1.47171e-05	-2.31606e-10	-0.489117
59733450	chr20:59733450:A:T	2.58174e-10	-1.40339	-1.1091	2.22597e-07	-1.38618	-1.05033	1.87679e-06	-1.44936	-1.09921
59733477	chr20:59733477:A:T	2.57332e-10	-1.76224	-0.753505	2.08054e-07	-1.7943	-0.709769	1.98891e-06	-1.7809	-0.709648
59733775	chr20:59733775:C:T	3.19861e-10	-0.651964	-1.64626	2.37101e-07	-0.73757	-1.63581	2.20961e-06	-0.734255	-1.65106
59734005	chr20:59734005:C:T	5.50235e-10	-0.806819	-0.948951	4.10623e-07	-0.908319	-0.915872	4.0049e-06	-0.84101	-0.949601
59734015	chr20:59734015:T:C	1.20962e-10	-1.45897	-1.81166	9.15585e-08	-1.51398	-1.81091	8.97815e-07	-1.47946	-1.80646
59734121	chr20:59734121:A:G	5.09881e-10	-2.31606e-10	-1.83194	4.03385e-07	-2.31606e-10	-1.84198	3.83814e-06	-2.31606e-10	-1.83314
59734328	chr20:59734328:T:G	4.88085e-10	-1.87563	-9.89384e-10	3.87018e-07	-1.8834	-9.89384e-10	3.63591e-06	-1.88727	-9.89384e-10
59734543	chr20:59734543:TTC:T	2.07961e-09	-2.31606e-10	-0.426179	1.82905e-06	-2.31606e-10	-0.330313	1.52996e-05	-2.31606e-10	-0.450304
59734553	chr20:59734553:T:G	1.46814e-10	-1.22541	-1.85154	1.01272e-07	-1.37243	-1.85163	1.19228e-06	-1.15074	-1.85152
59735469	chr20:59735469:C:T	5.11714e-10	-2.31606e-10	-1.82835	4.02994e-07	-2.31606e-10	-1.84295	3.81924e-06	-2.31606e-10	-1.83808
59735749	chr20:59735749:C:T	1.65255e-09	-0.117234	-0.538804	1.24097e-06	-0.27071	-0.447506	1.61189e-05	-0.0655192	-0.332621
59735822	chr20:59735822:C:T	5.14124e-10	-2.31606e-10	-1.82365	4.04133e-07	-2.31606e-10	-1.84012	3.83436e-06	-2.31606e-10	-1.83413
59737239	chr20:59737239:C:T	1.21174e-09	0.244506	-1.21081	8.89269e-07	0.118015	-1.16948	1.03611e-05	0.249057	-1.08912
59737708	chr20:59737708:A:G	2.29026e-09	-1.89668	1.56698	2.03274e-06	-1.91249	1.68776	2.30747e-05	-1.88976	1.85036
59737769	chr20:59737769:AC:A	5.16262e-10	-2.31606e-10	-1.8195	4.10248e-07	-2.31606e-10	-1.82511	3.85947e-06	-2.31606e-10	-1.8276
59737802	chr20:59737802:G:C	1.68792e-09	-0.634861	-9.89384e-10	1.2371e-06	-0.721344	-9.89384e-10	1.15858e-05	-0.728348	-9.89384e-10
59737926	chr20:59737926:C:G	7.29233e-10	-2.31606e-10	-1.47412	5.37059e-07	-2.31606e-10	-1.55576	5.08794e-06	-2.31606e-10	-1.55126
59738022	chr20:59738022:T:C	6.5561e-10	-2.31606e-10	-1.58055	5.52026e-07	-2.31606e-10	-1.52827	5.19499e-06	-2.31606e-10	-1.53044
59738218	chr20:59738218:G:A	1.47817e-09	1.08411	-1.85166	1.11228e-06	1.02345	-1.85115	1.00517e-05	0.979847	-1.85024
59738499	chr20:59738499:A:AC	5.73823e-10	-1.7138	-9.89384e-10	4.75998e-07	-1.67645	-9.89384e-10	4.43095e-06	-1.68952	-9.89384e-10
59738571	chr20:59738571:T:C	9.85179e-10	-2.31606e-10	-1.17329	8.03377e-07	-2.31606e-10	-1.15304	7.35296e-06	-2.31606e-10	-1.18303
59738633	chr20:59738633:G:A	2.56487e-10	-1.57731	-0.941725	1.86208e-07	-1.61859	-0.996419	1.90247e-06	-1.59787	-0.937111
59738880	chr20:59738880:G:A	5.33651e-10	-2.31606e-10	-1.78637	4.19505e-07	-2.31606e-10	-1.80279	4.03939e-06	-2.31606e-10	-1.78204
59739303	chr20:59739303:G:C	5.39206e-10	-2.31606e-10	-1.77602	4.22134e-07	-2.31606e-10	-1.79654	3.94983e-06	-2.31606e-10	-1.80446
59739610	chr20:59739610:T:C	9.82004e-11	-1.68767	-1.79143	6.41728e-08	-1.867	-1.81329	7.71691e-07	-1.62104	-1.81626
59739724	chr20:59739724:C:A	5.0557e-10	-2.31606e-10	-1.84043	4.10678e-07	-2.31606e-10	-1.82406	3.92106e-06	-2.31606e-10	-1.81177
59740238	chr20:59740238:A:G	5.37396e-10	-2.31606e-10	-1.77938	4.29579e-07	-2.31606e-10	-1.77906	4.03581e-06	-2.31606e-10	-1.78292
59740423	chr20:59740423:C:G	6.77147e-10	-2.31606e-10	-1.54823	5.38567e-07	-2.31606e-10	-1.55295	4.91336e-06	-2.31606e-10	-1.58617
59740570	chr20:59740570:T:C	6.74778e-10	-1.55173	-9.89384e-10	5.62899e-07	-1.50877	-9.89384e-10	5.17353e-06	-1.53458	-9.89384e-10
59740694	chr20:59740694:C:T	2.18065e-10	-1.41249	-1.26884	1.81906e-07	-1.32386	-1.31452	1.59843e-06	-1.36488	-1.34423
59740942	chr20:59740942:T:C	5.75982e-10	-2.31606e-10	-1.71004	4.60247e-07	-2.31606e-10	-1.7101	4.32124e-06	-2.31606e-10	-1.71459
59741136	chr20:59741136:C:T	7.91167e-11	-1.91203	-1.78316	6.64804e-08	-1.92047	-1.72449	6.39467e-07	-1.92085	-1.7044
59741286	chr20:59741286:C:T	1.68785e-10	-1.40353	-1.53396	1.06701e-07	-1.55691	-1.61493	1.0821e-06	-1.46209	-1.63714
59741394	chr20:59741394:T:TC	6.1871e-10	-2.31606e-10	-1.63848	4.71176e-07	-2.31606e-10	-1.68664	4.4092e-06	-2.31606e-10	-1.69444
59741431	chr20:59741431:T:A	8.61201e-11	-1.87088	-1.73949	6.26473e-08	-1.91496	-1.78939	5.87828e-07	-1.89616	-1.81329
59741509	chr20:59741509:C:T	7.49212e-11	-1.9199	-1.82978	5.90842e-08	-1.91327	-1.84963	5.5172e-07	-1.92159	-1.85125
59741874	chr20:59741874:T:C	7.42927e-10	-1.45552	-9.89384e-10	5.28166e-07	-1.57246	-9.89384e-10	5.42154e-06	-1.48775	-9.89384e-10
59741982	chr20:59741982:C:T	2.12065e-10	-1.15279	-1.55643	1.46594e-07	-1.17632	-1.67788	1.52758e-06	-1.03423	-1.72021
59742155	chr20:59742155:G:A	1.67007e-10	-1.2685	-1.67957	1.18914e-07	-1.3181	-1.74537	1.26456e-06	-1.17153	-1.77188
59742196	chr20:59742196:A:T	1.05009e-10	-1.57402	-1.83805	7.49936e-08	-1.69381	-1.83065	8.21934e-07	-1.54327	-1.83095
59742296	chr20:59742296:TC:T	2.36128e-10	-1.44913	-1.15261	1.43741e-07	-1.59403	-1.27983	1.43959e-06	-1.50225	-1.31152
59742451	chr20:59742451:T:A	5.01818e-10	-2.31606e-10	-1.84788	4.14888e-07	-2.31606e-10	-1.81386	3.9627e-06	-2.31606e-10	-1.8012
59742459	chr20:59742459:C:T	5.06024e-10	-2.31606e-10	-1.83953	4.05916e-07	-2.31606e-10	-1.83572	3.82972e-06	-2.31606e-10	-1.83534
59742769	chr20:59742769:G:A	1.31233e-10	-1.3648	-1.82433	9.09018e-08	-1.55124	-1.78085	9.70831e-07	-1.44548	-1.76225
59742849	chr20:59742849:C:T	6.23415e-10	-2.31606e-10	-1.6309	5.12191e-07	-2.31606e-10	-1.60317	4.74019e-06	-2.31606e-10	-1.62205
59742851	chr20:59742851:C:T	7.58068e-11	-1.89631	-1.84162	6.64758e-08	-1.83462	-1.81041	6.11062e-07	-1.87289	-1.79779
59742917	chr20:59742917:G:A	5.11865e-10	-2.31606e-10	-1.82805	4.15047e-07	-2.31606e-10	-1.81347	3.90296e-06	-2.31606e-10	-1.81639
59743035	chr20:59743035:A:G	5.48591e-10	-2.31606e-10	-1.75876	4.44866e-07	-2.31606e-10	-1.74409	4.23668e-06	-2.31606e-10	-1.73435
59743243	chr20:59743243:C:T	5.05867e-10	-2.31606e-10	-1.83984	4.1017e-07	-2.31606e-10	-1.8253	3.81607e-06	-2.31606e-10	-1.83891
59743315	chr20:59743315:G:A	5.08744e-10	-2.31606e-10	-1.83417	4.09456e-07	-2.31606e-10	-1.82704	3.87272e-06	-2.31606e-10	-1.82417
59743656	chr20:59743656:C:T	1.16724e-10	-1.9078	-1.3985	8.72126e-08	-1.88367	-1.48984	7.90167e-07	-1.89578	-1.51787
59743783	chr20:59743783:G:A	8.39025e-10	-1.33388	-9.89384e-10	7.13009e-07	-1.27237	-9.89384e-10	6.52563e-06	-1.30239	-9.89384e-10
59744082	chr20:59744082:G:A	8.56438e-10	-2.31606e-10	-1.31333	6.7781e-07	-2.31606e-10	-1.323	6.56305e-06	-2.31606e-10	-1.29668
59744354	chr20:59744354:C:T	1.40377e-10	-1.70197	-1.41981	1.28684e-07	-1.60467	-1.37983	1.10383e-06	-1.709	-1.37035
59744546	chr20:59744546:G:T	5.93549e-10	-2.31606e-10	-1.68	4.66982e-07	-2.31606e-10	-1.69558	4.53606e-06	-2.31606e-10	-1.66607
59744584	chr20:59744584:T:A	5.98016e-10	-2.31606e-10	-1.6725	4.68796e-07	-2.31606e-10	-1.6917	4.59343e-06	-2.31606e-10	-1.6535
59744626	chr20:59744626:C:T	8.41256e-11	-1.80036	-1.83345	6.43692e-08	-1.87796	-1.79927	6.3609e-07	-1.84585	-1.7847
59744654	chr20:59744654:C:G	9.90319e-11	-1.80173	-1.66894	9.15144e-08	-1.74632	-1.57905	8.06449e-07	-1.81137	-1.58187
59744751	chr20:59744751:G:A	1.04546e-09	-1.44361	0.329701	1.04434e-06	-1.33371	0.442985	1.03504e-05	-1.35064	0.509532
59744935	chr20:59744935:G:A	8.48545e-11	-1.7827	-1.84247	6.75034e-08	-1.80442	-1.82526	6.96274e-07	-1.73223	-1.80792
59745017	chr20:59745017:A:G	4.77027e-10	-1.89854	-9.89384e-10	3.82387e-07	-1.89543	-9.89384e-10	3.62265e-06	-1.89092	-9.89384e-10
59745182	chr20:59745182:G:A	5.90574e-10	-2.31606e-10	-1.68502	4.51893e-07	-2.31606e-10	-1.72842	4.29597e-06	-2.31606e-10	-1.72045
59745257	chr20:59745257:A:G	1.09015e-10	-1.91934	-1.45529	9.7759e-08	-1.92044	-1.33893	9.16921e-07	-1.92151	-1.34335
59745262	chr20:59745262:A:T	1.04251e-09	-1.11673	-9.89384e-10	8.86262e-07	-1.05485	-9.89384e-10	8.06615e-06	-1.09045	-9.89384e-10
59745314	chr20:59745314:A:C	1.16949e-10	-1.52241	-1.78196	1.1009e-07	-1.3062	-1.83436	9.13641e-07	-1.42728	-1.84117
59745327	chr20:59745327:A:G	5.29528e-10	-2.31606e-10	-1.79413	4.17722e-07	-2.31606e-10	-1.80705	4.02481e-06	-2.31606e-10	-1.78565
59745465	chr20:59745465:T:TCCCCA	6.97517e-10	-2.31606e-10	-1.51859	5.4831e-07	-2.31606e-10	-1.53503	5.00501e-06	-2.31606e-10	-1.56769
59745692	chr20:59745692:TG:T	5.85234e-10	-2.31606e-10	-1.6941	4.56378e-07	-2.31606e-10	-1.71854	4.42943e-06	-2.31606e-10	-1.68986
59745769	chr20:59745769:G:A	2.11093e-09	-2.31606e-10	-0.411234	1.71663e-06	-2.31606e-10	-0.393746	1.66336e-05	-2.31606e-10	-0.366704
59745809	chr20:59745809:C:T	1.06053e-10	-1.61483	-1.78735	9.66761e-08	-1.49733	-1.77317	8.23549e-07	-1.61886	-1.7534
59745860	chr20:59745860:G:C	5.71357e-10	-2.31606e-10	-1.7181	4.20884e-07	-2.31606e-10	-1.79951	3.88131e-06	-2.31606e-10	-1.82196
59745887	chr20:59745887:G:A	7.67714e-11	-1.92203	-1.80326	6.56489e-08	-1.90296	-1.75459	6.2398e-07	-1.91709	-1.73267
59746042	chr20:59746042:C:T	8.10931e-11	-1.89082	-1.7797	7.22119e-08	-1.85289	-1.70937	6.54465e-07	-1.88884	-1.71323
59746177	chr20:59746177:C:T	7.38944e-10	-2.31606e-10	-1.46089	5.94937e-07	-2.31606e-10	-1.45341	5.50832e-06	-2.31606e-10	-1.47187
59746276	chr20:59746276:T:A	6.84031e-10	-2.31606e-10	-1.53811	5.31906e-07	-2.31606e-10	-1.5654	5.26123e-06	-2.31606e-10	-1.51777
59746437	chr20:59746437:G:A	5.04587e-10	-2.31606e-10	-1.84238	4.05304e-07	-2.31606e-10	-1.83723	3.83116e-06	-2.31606e-10	-1.83496
59746505	chr20:59746505:C:G	6.81571e-10	-2.31606e-10	-1.54172	5.2923e-07	-2.31606e-10	-1.57044	5.23375e-06	-2.31606e-10	-1.523
59746652	chr20:59746652:C:T	1.0185e-10	-1.64798	-1.79464	7.05495e-08	-1.7797	-1.80585	8.04137e-07	-1.58401	-1.8121
59746710	chr20:59746710:G:T	6.90287e-10	-2.31606e-10	-1.52901	5.36349e-07	-2.31606e-10	-1.55708	5.30771e-06	-2.31606e-10	-1.50897
59746746	chr20:59746746:G:T	9.73143e-11	-1.6886	-1.79957	6.83463e-08	-1.80527	-1.81201	7.65402e-07	-1.6289	-1.81659
59746899	chr20:59746899:C:T	6.15242e-10	0.0690387	-1.71314	6.1093e-07	0.289395	-1.71628	5.24486e-06	0.21347	-1.73435
59746970	chr20:59746970:T:TAA	9.72811e-11	-1.6509	-1.83761	6.92527e-08	-1.78099	-1.82312	7.91965e-07	-1.58786	-1.82351
59747057	chr20:59747057:G:A	5.09434e-10	-2.31606e-10	-1.83282	4.11738e-07	-2.31606e-10	-1.82148	3.91033e-06	-2.31606e-10	-1.81451
59747309	chr20:59747309:T:C	1.01515e-09	-1.14332	-9.89384e-10	8.69479e-07	-1.07397	-9.89384e-10	7.83708e-06	-1.11926	-9.89384e-10
59747901	chr20:59747901:A:G	2.03626e-10	-1.01717	-1.73266	1.36855e-07	-1.14789	-1.77505	1.63802e-06	-0.898644	-1.786
59747918	chr20:59747918:A:G	8.84339e-11	-1.81068	-1.77318	7.71915e-08	-1.76426	-1.73132	6.95128e-07	-1.79257	-1.74922
59747948	chr20:59747948:C:T	5.52679e-10	-2.31606e-10	-1.75134	4.33635e-07	-2.31606e-10	-1.76966	4.06849e-06	-2.31606e-10	-1.77486
59747981	chr20:59747981:C:T	9.2725e-11	-1.79284	-1.74364	7.91453e-08	-1.75466	-1.71592	7.23457e-07	-1.77648	-1.72537
59748026	chr20:59748026:C:T	9.52921e-11	-1.69638	-1.81279	8.47352e-08	-1.59218	-1.81015	7.17908e-07	-1.70225	-1.80729
59748131	chr20:59748131:A:G	9.7067e-11	-1.65197	-1.83875	8.38975e-08	-1.58832	-1.82395	7.613e-07	-1.62584	-1.82502
59748162	chr20:59748162:A:C	1.05666e-10	-1.73814	-1.66769	9.15392e-08	-1.69294	-1.63216	8.33426e-07	-1.71987	-1.64047
59748465	chr20:59748465:C:T	1.0516e-10	-1.7189	-1.69174	9.12266e-08	-1.67102	-1.6575	8.29901e-07	-1.69966	-1.66492
59748616	chr20:59748616:A:G	1.06597e-10	-1.73978	-1.65728	9.24532e-08	-1.69452	-1.62064	8.41839e-07	-1.72163	-1.62866
59748767	chr20:59748767:C:CA	2.72858e-10	-1.81862	-0.638545	2.08099e-07	-1.77429	-0.72956	1.98983e-06	-1.78923	-0.700845
59748786	chr20:59748786:T:C	9.04021e-10	-2.31606e-10	-1.25926	7.26301e-07	-2.31606e-10	-1.2539	6.99049e-06	-2.31606e-10	-1.23358
59748859	chr20:59748859:A:G	1.6801e-10	-1.68269	-1.25941	1.35614e-07	-1.63231	-1.29974	1.26356e-06	-1.6128	-1.33139
59748935	chr20:59748935:C:T	6.85694e-10	-2.31606e-10	-1.53568	5.76777e-07	-2.31606e-10	-1.48441	5.17329e-06	-2.31606e-10	-1.53462
59748938	chr20:59748938:T:C	1.16317e-10	-1.58581	-1.72399	7.87611e-08	-1.72684	-1.7486	9.01415e-07	-1.51241	-1.76951
59748944	chr20:59748944:G:A	1.2307e-10	-1.5721	-1.68126	8.2772e-08	-1.71528	-1.7105	9.47853e-07	-1.49688	-1.73481
59748968	chr20:59748968:T:C	1.36744e-10	-1.5648	-1.58321	1.11846e-07	-1.5234	-1.60134	1.02526e-06	-1.53166	-1.62153
59749022	chr20:59749022:C:G	6.02998e-10	-2.31606e-10	-1.6642	5.08392e-07	-2.31606e-10	-1.61061	4.83554e-06	-2.31606e-10	-1.60214
59749115	chr20:59749115:G:A	5.02799e-10	-2.31606e-10	-1.84592	3.99505e-07	-2.31606e-10	-1.85164	3.76787e-06	-2.31606e-10	-1.85162
59749175	chr20:59749175:C:T	8.98398e-11	-1.78326	-1.78483	7.64383e-08	-1.74208	-1.7633	7.00328e-07	-1.76554	-1.7688
59749416	chr20:59749416:T:A	8.6928e-11	-1.82859	-1.77244	7.34532e-08	-1.79417	-1.75105	6.72352e-07	-1.81412	-1.76099
59749431	chr20:59749431:T:G	9.08325e-11	-1.77724	-1.77985	7.73663e-08	-1.73509	-1.75822	7.05964e-07	-1.75961	-1.76671
59749716	chr20:59749716:CAA:C	5.15678e-10	-2.31606e-10	-1.82063	4.11381e-07	-2.31606e-10	-1.82235	3.86961e-06	-2.31606e-10	-1.82498
59749947	chr20:59749947:G:A	8.57006e-11	-1.77509	-1.84017	7.17223e-08	-1.73879	-1.83027	6.62171e-07	-1.75989	-1.83047
59750076	chr20:59750076:A:T	5.14714e-10	-2.31606e-10	-1.8225	4.13347e-07	-2.31606e-10	-1.81758	3.91071e-06	-2.31606e-10	-1.81441
59750335	chr20:59750335:G:A	1.1208e-10	-1.57391	-1.77299	9.37239e-08	-1.52478	-1.77673	8.50182e-07	-1.55396	-1.78648
59750502	chr20:59750502:C:T	5.18539e-10	-2.31606e-10	-1.8151	4.13696e-07	-2.31606e-10	-1.81674	3.89e-06	-2.31606e-10	-1.81972
59750505	chr20:59750505:G:A	9.74206e-10	-1.18449	-9.89384e-10	8.41276e-07	-1.10695	-9.89384e-10	7.62223e-06	-1.14706	-9.89384e-10
59750566	chr20:59750566:A:G	1.04421e-10	-1.85592	-1.56177	9.14284e-08	-1.82757	-1.49874	8.16812e-07	-1.84398	-1.5365
59750622	chr20:59750622:G:A	5.40978e-10	-2.31606e-10	-1.77274	4.40907e-07	-2.31606e-10	-1.75303	4.04431e-06	-2.31606e-10	-1.78082
59750658	chr20:59750658:C:G	1.08239e-10	-1.84202	-1.53976	9.52409e-08	-1.81083	-1.47463	8.53608e-07	-1.82858	-1.50784
59750667	chr20:59750667:C:T	2.32158e-07	4.28906	-9.89384e-10	0.000147378	4.05889	-9.89384e-10	0.00172423	4.27441	-9.89384e-10
59750673	chr20:59750673:TG:T	1.09376e-10	-1.84239	-1.52894	9.63419e-08	-1.81129	-1.46267	8.63081e-07	-1.829	-1.49638
59750691	chr20:59750691:G:A	1.46681e-10	-1.41371	-1.66415	1.20031e-07	-1.37662	-1.67749	1.10997e-06	-1.38048	-1.69332
59750859	chr20:59750859:A:G	6.22301e-10	-2.31606e-10	-1.63269	5.02459e-07	-2.31606e-10	-1.62235	4.90343e-06	-2.31606e-10	-1.5882
59751020	chr20:59751020:G:A	1.56765e-10	-1.29548	-1.71588	1.40883e-07	-1.21456	-1.67938	1.27317e-06	-1.25298	-1.68364
59751319	chr20:59751319:C:T	5.36275e-10	-2.31606e-10	-1.78147	4.27905e-07	-2.31606e-10	-1.78297	4.01652e-06	-2.31606e-10	-1.78771
59751377	chr20:59751377:A:G	7.433e-11	-1.90607	-1.85153	6.20155e-08	-1.86457	-1.84991	5.67793e-07	-1.89291	-1.85122
59751603	chr20:59751603:G:C	1.63404e-10	-1.26066	-1.70924	1.39601e-07	-1.19061	-1.71247	1.24492e-06	-1.22964	-1.72942
59751710	chr20:59751710:C:T	5.85417e-10	-2.31606e-10	-1.69379	4.97913e-07	-2.31606e-10	-1.63144	4.63866e-06	-2.31606e-10	-1.6437
59751831	chr20:59751831:C:G	1.08611e-09	-1.07575	-9.89384e-10	9.43889e-07	-0.991858	-9.89384e-10	8.56112e-06	-1.0309	-9.89384e-10
59753164	chr20:59753164:A:T	1.04448e-09	-2.31606e-10	-1.11484	8.3318e-07	-2.31606e-10	-1.11662	7.73994e-06	-2.31606e-10	-1.13174
59753181	chr20:59753181:G:A	1.63183e-09	-2.31606e-10	-0.668656	1.20441e-06	-2.31606e-10	-0.748123	1.15492e-05	-2.31606e-10	-0.73151
59753194	chr20:59753194:C:T	6.14766e-10	-2.31606e-10	-1.64487	5.06859e-07	-2.31606e-10	-1.61363	4.57272e-06	-2.31606e-10	-1.65802
59753557	chr20:59753557:C:T	4.64105e-09	0.376581	-9.89384e-10	3.70767e-06	0.376293	-9.89384e-10	3.86282e-05	0.475853	-9.89384e-10
59753653	chr20:59753653:G:A	6.22423e-10	-2.31606e-10	-1.6325	5.03717e-07	-2.31606e-10	-1.61985	4.47654e-06	-2.31606e-10	-1.67928
59753872	chr20:59753872:G:A	1.14537e-09	-1.02263	-9.89384e-10	1.00489e-06	-0.929235	-9.89384e-10	9.0239e-06	-0.978253	-9.89384e-10
59754283	chr20:59754283:C:T	5.95708e-10	-2.31606e-10	-1.67637	4.92106e-07	-2.31606e-10	-1.64317	4.43823e-06	-2.31606e-10	-1.68787
59754544	chr20:59754544:C:A	9.02618e-11	-1.922	-1.6414	7.08856e-08	-1.91041	-1.67039	6.76931e-07	-1.922	-1.64632
59754594	chr20:59754594:G:T	1.09201e-09	-1.07034	-9.89384e-10	9.54975e-07	-0.980182	-9.89384e-10	8.5954e-06	-1.0269	-9.89384e-10
59754778	chr20:59754778:C:A	4.17214e-10	-0.77128	-1.26124	4.01021e-07	-0.656378	-1.19148	3.80763e-06	-0.674433	-1.16669
59755073	chr20:59755073:G:C	1.60153e-10	-1.65378	-1.33621	1.47825e-07	-1.50797	-1.33787	1.2842e-06	-1.63585	-1.29215
59755583	chr20:59755583:T:C	1.16777e-09	-1.00327	-9.89384e-10	1.02465e-06	-0.909762	-9.89384e-10	9.20552e-06	-0.958327	-9.89384e-10
59755603	chr20:59755603:C:T	6.68582e-10	-2.31606e-10	-1.56096	5.39394e-07	-2.31606e-10	-1.55142	5.15447e-06	-2.31606e-10	-1.53827
59755658	chr20:59755658:C:T	1.17943e-09	-0.993327	-9.89384e-10	1.0347e-06	-0.900003	-9.89384e-10	9.29387e-06	-0.948775	-9.89384e-10
59755858	chr20:59755858:T:G	9.00255e-11	-1.84959	-1.71643	7.69807e-08	-1.77989	-1.71842	6.97756e-07	-1.84759	-1.69043
59755960	chr20:59755960:A:G	6.24559e-10	-2.31606e-10	-1.62907	5.38777e-07	-2.31606e-10	-1.55257	4.97923e-06	-2.31606e-10	-1.57286
59756043	chr20:59756043:G:A	5.35304e-10	-2.31606e-10	-1.78328	4.35933e-07	-2.31606e-10	-1.76438	4.02719e-06	-2.31606e-10	-1.78506
59756053	chr20:59756053:C:CT	1.10256e-09	-1.06073	-9.89384e-10	9.6431e-07	-0.970453	-9.89384e-10	8.67044e-06	-1.01821	-9.89384e-10
59756188	chr20:59756188:C:T	2.84966e-10	-1.14782	-1.26592	2.86506e-07	-1.02324	-1.16087	2.66764e-06	-1.05641	-1.14052
59756225	chr20:59756225:G:A	1.16864e-09	-1.00252	-9.89384e-10	1.02507e-06	-0.909348	-9.89384e-10	9.20837e-06	-0.958018	-9.89384e-10
59756459	chr20:59756459:C:T	9.51642e-10	-2.31606e-10	-1.20793	8.56353e-07	-2.31606e-10	-1.08918	7.76536e-06	-2.31606e-10	-1.12846
59756473	chr20:59756473:G:A	7.42518e-10	-2.31606e-10	-1.45607	6.56914e-07	-2.31606e-10	-1.35431	5.96311e-06	-2.31606e-10	-1.39254
59756523	chr20:59756523:G:A	1.18923e-09	-0.985053	-9.89384e-10	1.0481e-06	-0.887132	-9.89384e-10	9.39577e-06	-0.937871	-9.89384e-10
59756567	chr20:59756567:GGTCTGAGAGTTGTGACTTCTGGA:G	1.27027e-09	-0.919134	-9.89384e-10	1.123e-06	-0.818104	-9.89384e-10	1.0054e-05	-0.870155	-9.89384e-10
59756776	chr20:59756776:A:T	5.02721e-10	-1.84608	-9.89384e-10	4.14728e-07	-1.81424	-9.89384e-10	3.77701e-06	-1.8492	-9.89384e-10
59756919	chr20:59756919:C:T	5.04673e-10	-2.31606e-10	-1.8422	4.01338e-07	-2.31606e-10	-1.84706	3.77232e-06	-2.31606e-10	-1.85044
59757533	chr20:59757533:GA:G	1.15965e-10	-1.52782	-1.78501	1.00445e-07	-1.4293	-1.80296	9.64182e-07	-1.40541	-1.8092
59757543	chr20:59757543:G:C	8.52913e-11	-1.78721	-1.83283	7.08347e-08	-1.7428	-1.83871	6.82055e-07	-1.71684	-1.84393
59757570	chr20:59757570:A:G	1.02648e-10	-1.92085	-1.51396	8.55573e-08	-1.89738	-1.4953	7.62688e-07	-1.91514	-1.5339
59757617	chr20:59757617:G:C	1.23895e-09	-0.944096	-9.89384e-10	1.09281e-06	-0.845364	-9.89384e-10	9.78921e-06	-0.896849	-9.89384e-10
59757694	chr20:59757694:A:G	1.14245e-10	-1.55915	-1.76861	9.83183e-08	-1.46447	-1.78919	9.42505e-07	-1.44148	-1.79586
59757762	chr20:59757762:G:A	7.0761e-10	-2.31606e-10	-1.50422	6.13061e-07	-2.31606e-10	-1.4234	5.65644e-06	-2.31606e-10	-1.44534
59758033	chr20:59758033:C:T	4.99993e-10	-2.31606e-10	-1.85152	4.00668e-07	-2.31606e-10	-1.84873	3.76828e-06	-2.31606e-10	-1.85151
59758132	chr20:59758132:GC:G	1.21442e-10	-1.70922	-1.55746	1.13261e-07	-1.55523	-1.55694	9.55566e-07	-1.65046	-1.57312
59758263	chr20:59758263:C:T	1.22921e-09	-0.951988	-9.89384e-10	1.08472e-06	-0.852791	-9.89384e-10	9.71394e-06	-0.904568	-9.89384e-10
59758350	chr20:59758350:A:G	7.59171e-10	-2.31606e-10	-1.43389	6.31236e-07	-2.31606e-10	-1.39419	5.59463e-06	-2.31606e-10	-1.45632
59758357	chr20:59758357:A:G	6.02162e-10	-2.31606e-10	-1.66559	4.98212e-07	-2.31606e-10	-1.63084	4.47323e-06	-2.31606e-10	-1.68002
59758675	chr20:59758675:G:A	1.33232e-09	-0.871441	-9.89384e-10	1.18142e-06	-0.767397	-9.89384e-10	1.05498e-05	-0.822027	-9.89384e-10
59758757	chr20:59758757:C:T	5.70209e-10	-2.31606e-10	-1.72011	4.57476e-07	-2.31606e-10	-1.71614	4.49355e-06	-2.31606e-10	-1.67549
59758834	chr20:59758834:T:C	1.23536e-09	-0.946998	-9.89384e-10	1.09038e-06	-0.847586	-9.89384e-10	9.76413e-06	-0.899415	-9.89384e-10
59759029	chr20:59759029:T:C	2.46461e-10	-1.90807	-0.650843	1.81124e-07	-1.92203	-0.720661	1.57616e-06	-1.91801	-0.805127
59759128	chr20:59759128:T:C	4.92696e-10	-1.86622	-9.89384e-10	3.98558e-07	-1.85401	-9.89384e-10	3.67322e-06	-1.87706	-9.89384e-10
59759268	chr20:59759268:A:G	6.93453e-10	-2.31606e-10	-1.52443	5.41932e-07	-2.31606e-10	-1.54673	5.06301e-06	-2.31606e-10	-1.55617
59759430	chr20:59759430:G:A	5.62599e-10	-2.31606e-10	-1.73355	4.361e-07	-2.31606e-10	-1.76399	4.15842e-06	-2.31606e-10	-1.753
59759953	chr20:59759953:G:T	6.17337e-10	-2.31606e-10	-1.6407	5.11847e-07	-2.31606e-10	-1.60384	4.58053e-06	-2.31606e-10	-1.65631
59759999	chr20:59759999:C:T	8.36614e-10	-2.31606e-10	-1.33675	6.65984e-07	-2.31606e-10	-1.3406	6.50288e-06	-2.31606e-10	-1.30589
59760120	chr20:59760120:G:C	7.36577e-10	-2.31606e-10	-1.4641	5.49379e-07	-2.31606e-10	-1.53308	5.30633e-06	-2.31606e-10	-1.50923
59760154	chr20:59760154:A:T	1.26147e-09	-0.926085	-9.89384e-10	1.1133e-06	-0.826779	-9.89384e-10	9.97255e-06	-0.878293	-9.89384e-10
59760592	chr20:59760592:C:T	5.32981e-10	-2.31606e-10	-1.78763	4.3413e-07	-2.31606e-10	-1.76852	4.01439e-06	-2.31606e-10	-1.78824
59760593	chr20:59760593:G:A	5.26814e-10	-2.31606e-10	-1.79927	4.16717e-07	-2.31606e-10	-1.80946	3.934e-06	-2.31606e-10	-1.80847
59760956	chr20:59760956:C:G	2.06509e-10	-1.03249	-1.70328	1.71501e-07	-0.938152	-1.75913	1.59952e-06	-0.933886	-1.77454
59761258	chr20:59761258:G:A	1.14965e-09	-1.0189	-9.89384e-10	1.00835e-06	-0.925792	-9.89384e-10	9.06661e-06	-0.973531	-9.89384e-10
59761364	chr20:59761364:G:A	6.1998e-10	-2.31606e-10	-1.63643	4.83622e-07	-2.31606e-10	-1.66056	4.48195e-06	-2.31606e-10	-1.67807
59762675	chr20:59762675:T:C	5.62251e-10	-2.31606e-10	-1.73417	4.6102e-07	-2.31606e-10	-1.70842	4.16866e-06	-2.31606e-10	-1.75053
59762858	chr20:59762858:T:C	8.05023e-10	-2.31606e-10	-1.37524	6.30408e-07	-2.31606e-10	-1.3955	6.24149e-06	-2.31606e-10	-1.34691
59762983	chr20:59762983:A:G	1.17401e-09	-0.997934	-9.89384e-10	1.0319e-06	-0.902713	-9.89384e-10	9.28208e-06	-0.950044	-9.89384e-10
59763062	chr20:59763062:A:G	5.01291e-10	-2.31606e-10	-1.84893	3.99759e-07	-2.31606e-10	-1.851	3.7707e-06	-2.31606e-10	-1.85087
59763350	chr20:59763350:T:C	1.15936e-09	-1.01049	-9.89384e-10	1.0181e-06	-0.916172	-9.89384e-10	9.16019e-06	-0.963264	-9.89384e-10
59763368	chr20:59763368:A:T	5.03746e-10	-2.31606e-10	-1.84404	3.99781e-07	-2.31606e-10	-1.85095	3.77144e-06	-2.31606e-10	-1.85067
59764181	chr20:59764181:A:T	1.19946e-09	-0.976487	-9.89384e-10	1.0541e-06	-0.881429	-9.89384e-10	9.4815e-06	-0.928788	-9.89384e-10
59764197	chr20:59764197:T:C	6.4431e-10	-2.31606e-10	-1.59794	5.22417e-07	-2.31606e-10	-1.5834	4.6516e-06	-2.31606e-10	-1.64092
59764221	chr20:59764221:AG:A	5.55234e-10	-2.31606e-10	-1.74673	4.31744e-07	-2.31606e-10	-1.77403	4.12156e-06	-2.31606e-10	-1.7619
59764224	chr20:59764224:ACACTGACCCCAGGCTGCCCTTCCTCCCTGGTATGAGG:A	5.33792e-10	-2.31606e-10	-1.78611	4.17853e-07	-2.31606e-10	-1.80674	3.96858e-06	-2.31606e-10	-1.79972
59764579	chr20:59764579:A:G	1.18168e-09	-0.991421	-9.89384e-10	8.14878e-07	-1.13883	-9.89384e-10	8.65111e-06	-1.02044	-9.89384e-10
59764646	chr20:59764646:G:T	1.17227e-09	-0.999419	-9.89384e-10	1.02998e-06	-0.904574	-9.89384e-10	9.26608e-06	-0.95177	-9.89384e-10
59764672	chr20:59764672:A:G	8.74172e-10	-2.31606e-10	-1.29284	6.75769e-07	-2.31606e-10	-1.32602	6.33383e-06	-2.31606e-10	-1.33223
59764737	chr20:59764737:G:A	5.85601e-10	-1.69348	-9.89384e-10	5.12281e-07	-1.60299	-9.89384e-10	4.47852e-06	-1.67884	-9.89384e-10
59764808	chr20:59764808:A:G	1.19815e-09	-0.977582	-9.89384e-10	1.0534e-06	-0.882089	-9.89384e-10	9.47404e-06	-0.929575	-9.89384e-10
59764862	chr20:59764862:A:G	1.18643e-09	-0.987415	-9.89384e-10	1.04344e-06	-0.891586	-9.89384e-10	9.38295e-06	-0.939235	-9.89384e-10
59765024	chr20:59765024:A:G	1.24814e-10	-1.8834	-1.35589	9.12989e-08	-1.85203	-1.4757	8.46054e-07	-1.8398	-1.50551
59765038	chr20:59765038:T:C	5.62488e-10	-2.31606e-10	-1.73375	4.36032e-07	-2.31606e-10	-1.76415	4.15777e-06	-2.31606e-10	-1.75315
59765430	chr20:59765430:C:T	1.20492e-09	-0.971944	-9.89384e-10	1.05961e-06	-0.876209	-9.89384e-10	9.53358e-06	-0.923309	-9.89384e-10
59765524	chr20:59765524:C:T	9.29838e-10	-2.31606e-10	-1.23111	7.26093e-07	-2.31606e-10	-1.25419	7.1358e-06	-2.31606e-10	-1.21301
59765526	chr20:59765526:T:C	1.17135e-09	-1.0002	-9.89384e-10	1.02986e-06	-0.904692	-9.89384e-10	9.26437e-06	-0.951954	-9.89384e-10
59765608	chr20:59765608:A:G	1.15713e-09	-1.01241	-9.89384e-10	1.02005e-06	-0.914256	-9.89384e-10	9.17474e-06	-0.961676	-9.89384e-10
59765846	chr20:59765846:C:T	1.19718e-09	-0.978392	-9.89384e-10	1.05357e-06	-0.881922	-9.89384e-10	9.46941e-06	-0.930063	-9.89384e-10
59765894	chr20:59765894:C:T	1.32531e-09	-0.876715	-9.89384e-10	1.17744e-06	-0.770773	-9.89384e-10	1.05599e-05	-0.821067	-9.89384e-10
59766150	chr20:59766150:C:T	1.19285e-09	-0.982019	-9.89384e-10	1.04939e-06	-0.885898	-9.89384e-10	9.43413e-06	-0.933797	-9.89384e-10
59766220	chr20:59766220:T:C	5.00137e-10	-2.31606e-10	-1.85123	3.99496e-07	-2.31606e-10	-1.85166	3.76795e-06	-2.31606e-10	-1.8516
59766230	chr20:59766230:C:G	6.01267e-10	-2.31606e-10	-1.66708	4.68966e-07	-2.31606e-10	-1.69134	4.40278e-06	-2.31606e-10	-1.69589
59766465	chr20:59766465:A:G	6.29605e-10	-2.31606e-10	-1.62102	4.81194e-07	-2.31606e-10	-1.6656	4.61997e-06	-2.31606e-10	-1.64774
59766495	chr20:59766495:A:G	1.09936e-09	-1.06364	-9.89384e-10	9.62013e-07	-0.972839	-9.89384e-10	8.67289e-06	-1.01793	-9.89384e-10
59766788	chr20:59766788:G:C	5.09371e-10	-2.31606e-10	-1.83294	4.04398e-07	-2.31606e-10	-1.83947	3.81362e-06	-2.31606e-10	-1.83955
59766894	chr20:59766894:T:C	5.58942e-10	-2.31606e-10	-1.74007	4.33673e-07	-2.31606e-10	-1.76958	4.13439e-06	-2.31606e-10	-1.75879
59766902	chr20:59766902:A:C	7.48233e-09	-2.31606e-10	0.854183	5.90009e-06	-2.31606e-10	0.840856	5.81746e-05	-2.31606e-10	0.885319
59766903	chr20:59766903:C:T	1.11163e-09	-1.05253	-9.89384e-10	9.74067e-07	-0.960387	-9.89384e-10	8.77503e-06	-1.00622	-9.89384e-10
59766943	chr20:59766943:A:C	1.07556e-09	-1.08552	-9.89384e-10	9.35584e-07	-1.0007	-9.89384e-10	8.46233e-06	-1.04251	-9.89384e-10
59766947	chr20:59766947:G:A	1.12919e-09	-1.03686	-9.89384e-10	9.89476e-07	-0.944691	-9.89384e-10	8.91422e-06	-0.990482	-9.89384e-10
59767075	chr20:59767075:T:A	1.84852e-10	-1.33209	-1.51447	1.46932e-07	-1.24785	-1.60404	1.34127e-06	-1.2566	-1.62792
59767090	chr20:59767090:C:T	7.75832e-10	-1.41218	-9.89384e-10	6.70146e-07	-1.33437	-9.89384e-10	6.10628e-06	-1.36881	-9.89384e-10
59767294	chr20:59767294:C:T	6.87458e-10	-1.53311	-9.89384e-10	5.50975e-07	-1.53018	-9.89384e-10	5.02301e-06	-1.5641	-9.89384e-10
59767484	chr20:59767484:A:G	1.10993e-09	-1.05406	-9.89384e-10	9.7173e-07	-0.962788	-9.89384e-10	8.75806e-06	-1.00816	-9.89384e-10
59767553	chr20:59767553:G:A	9.58052e-11	-1.89661	-1.60719	8.00847e-08	-1.86126	-1.59752	7.06052e-07	-1.89515	-1.63104
59767629	chr20:59767629:CTG:C	1.30907e-09	-2.31606e-10	-0.889043	9.75849e-07	-2.31606e-10	-0.958559	9.27596e-06	-2.31606e-10	-0.950704
59767805	chr20:59767805:A:G	1.06791e-09	-1.09265	-9.89384e-10	9.32814e-07	-1.00366	-9.89384e-10	8.41661e-06	-1.04792	-9.89384e-10
59767865	chr20:59767865:A:G	1.12559e-09	-1.04006	-9.89384e-10	9.85753e-07	-0.948461	-9.89384e-10	8.881e-06	-0.994216	-9.89384e-10
59767880	chr20:59767880:A:G	1.10161e-09	-1.06159	-9.89384e-10	9.65618e-07	-0.969098	-9.89384e-10	8.68233e-06	-1.01684	-9.89384e-10
59768286	chr20:59768286:T:C	1.09076e-09	-1.07148	-9.89384e-10	9.53516e-07	-0.98171	-9.89384e-10	8.59989e-06	-1.02638	-9.89384e-10
59768290	chr20:59768290:T:C	1.08166e-09	-1.07986	-9.89384e-10	9.4549e-07	-0.990163	-9.89384e-10	8.52828e-06	-1.03474	-9.89384e-10
59768322	chr20:59768322:G:A	5.89776e-10	-1.68637	-9.89384e-10	4.82953e-07	-1.66195	-9.89384e-10	4.43219e-06	-1.68924	-9.89384e-10
59768397	chr20:59768397:C:T	7.74373e-11	-1.86718	-1.84947	6.47981e-08	-1.82556	-1.84503	5.81069e-07	-1.87175	-1.84926
59768452	chr20:59768452:C:G	1.08147e-09	-1.08004	-9.89384e-10	9.44493e-07	-0.991219	-9.89384e-10	8.52796e-06	-1.03478	-9.89384e-10
59768674	chr20:59768674:G:A	9.48911e-10	-2.31606e-10	-1.2108	7.14091e-07	-2.31606e-10	-1.27086	6.85888e-06	-2.31606e-10	-1.25259
59768858	chr20:59768858:C:T	5.62268e-10	-2.31606e-10	-1.73414	4.35874e-07	-2.31606e-10	-1.76451	4.1561e-06	-2.31606e-10	-1.75355
59769166	chr20:59769166:T:C	1.08799e-09	-1.07402	-9.89384e-10	9.51298e-07	-0.984039	-9.89384e-10	8.579e-06	-1.02881	-9.89384e-10
59769188	chr20:59769188:C:T	5.10821e-10	-2.31606e-10	-1.8301	4.05283e-07	-2.31606e-10	-1.83728	3.82323e-06	-2.31606e-10	-1.83703
59769480	chr20:59769480:C:G	8.91817e-10	-2.31606e-10	-1.27286	6.79639e-07	-2.31606e-10	-1.3203	6.51939e-06	-2.31606e-10	-1.30335
59769489	chr20:59769489:A:G	5.28749e-10	-2.31606e-10	-1.7956	4.18159e-07	-2.31606e-10	-1.80601	3.98617e-06	-2.31606e-10	-1.7953
59769826	chr20:59769826:T:C	6.36285e-10	-2.31606e-10	-1.61047	4.91521e-07	-2.31606e-10	-1.64436	4.73122e-06	-2.31606e-10	-1.62395
59769882	chr20:59769882:T:C	1.087e-09	-1.07494	-9.89384e-10	9.50372e-07	-0.985014	-9.89384e-10	8.57109e-06	-1.02974	-9.89384e-10
59770275	chr20:59770275:G:A	6.16364e-10	-2.31606e-10	-1.64228	4.82176e-07	-2.31606e-10	-1.66356	4.51289e-06	-2.31606e-10	-1.67119
59770409	chr20:59770409:T:C	1.0974e-09	-1.06542	-9.89384e-10	9.59587e-07	-0.975364	-9.89384e-10	8.66247e-06	-1.01913	-9.89384e-10
59770450	chr20:59770450:C:T	5.09848e-10	-2.31606e-10	-1.832	4.04485e-07	-2.31606e-10	-1.83925	3.80792e-06	-2.31606e-10	-1.84105
59770647	chr20:59770647:T:C	5.09542e-10	-2.31606e-10	-1.8326	4.04336e-07	-2.31606e-10	-1.83962	3.80683e-06	-2.31606e-10	-1.84133
59770780	chr20:59770780:G:A	5.80339e-10	-2.31606e-10	-1.7025	4.47079e-07	-2.31606e-10	-1.73913	4.32672e-06	-2.31606e-10	-1.71332
59771110	chr20:59771110:T:C	9.99441e-11	-1.91199	-1.54951	7.86786e-08	-1.92192	-1.55458	7.34259e-07	-1.91258	-1.57444
59771121	chr20:59771121:G:T	1.18161e-10	-1.91797	-1.37609	1.02736e-07	-1.91803	-1.29168	1.00562e-06	-1.91997	-1.25255
59771241	chr20:59771241:A:G	4.67081e-10	-1.91961	-9.89384e-10	3.72487e-07	-1.92166	-9.89384e-10	3.5193e-06	-1.91987	-9.89384e-10
59771280	chr20:59771280:G:A	5.78692e-10	-2.31606e-10	-1.70534	4.84839e-07	-2.31606e-10	-1.65805	4.51147e-06	-2.31606e-10	-1.67151
59771708	chr20:59771708:C:T	5.49407e-10	-2.31606e-10	-1.75728	4.47982e-07	-2.31606e-10	-1.73711	4.17601e-06	-2.31606e-10	-1.74877
59771785	chr20:59771785:A:G	5.50836e-10	-2.31606e-10	-1.75468	4.49196e-07	-2.31606e-10	-1.73441	4.19128e-06	-2.31606e-10	-1.74512
59771913	chr20:59771913:G:T	6.90045e-10	-1.52936	-9.89384e-10	5.75658e-07	-1.48635	-9.89384e-10	5.4936e-06	-1.47455	-9.89384e-10
59772106	chr20:59772106:CAGAGTCTTGCAT:C	9.64342e-11	-1.69677	-1.80048	8.02598e-08	-1.68612	-1.77047	7.85323e-07	-1.66854	-1.75125
59772243	chr20:59772243:A:G	7.68164e-10	-2.31606e-10	-1.42211	5.9527e-07	-2.31606e-10	-1.45285	5.5461e-06	-2.31606e-10	-1.46504
59772249	chr20:59772249:G:A	5.84172e-10	-2.31606e-10	-1.69592	4.55261e-07	-2.31606e-10	-1.721	4.5162e-06	-2.31606e-10	-1.67046
59772330	chr20:59772330:T:A	5.53754e-10	-2.31606e-10	-1.7494	4.6026e-07	-2.31606e-10	-1.71007	4.31371e-06	-2.31606e-10	-1.71633
59773092	chr20:59773092:G:A	5.63819e-10	-2.31606e-10	-1.73138	4.48957e-07	-2.31606e-10	-1.73494	4.33957e-06	-2.31606e-10	-1.71036
59773157	chr20:59773157:G:C	6.19311e-10	-2.31606e-10	-1.63751	4.73992e-07	-2.31606e-10	-1.68068	4.55084e-06	-2.31606e-10	-1.66282
59773165	chr20:59773165:C:T	5.56075e-10	-2.31606e-10	-1.74521	4.31671e-07	-2.31606e-10	-1.7742	4.11566e-06	-2.31606e-10	-1.76333
59773288	chr20:59773288:C:T	7.06695e-10	-2.31606e-10	-1.50552	5.87765e-07	-2.31606e-10	-1.46554	5.20503e-06	-2.31606e-10	-1.5285
59773678	chr20:59773678:A:G	1.28775e-09	-0.90546	-9.89384e-10	1.1315e-06	-0.810565	-9.89384e-10	9.94414e-06	-0.881147	-9.89384e-10
59774108	chr20:59774108:T:C	8.68801e-10	-2.31606e-10	-1.299	6.95714e-07	-2.31606e-10	-1.29693	7.12759e-06	-2.31606e-10	-1.21416
59774114	chr20:59774114:A:AT	5.01811e-10	-2.31606e-10	-1.84789	4.02857e-07	-2.31606e-10	-1.84328	3.81686e-06	-2.31606e-10	-1.8387
59774749	chr20:59774749:T:A	6.31842e-10	-2.31606e-10	-1.61748	5.25935e-07	-2.31606e-10	-1.57669	4.98064e-06	-2.31606e-10	-1.57257
59774752	chr20:59774752:G:A	1.14168e-10	-1.91174	-1.41671	9.57771e-08	-1.88999	-1.38985	8.32236e-07	-1.91158	-1.45019
59774800	chr20:59774800:G:T	4.99939e-10	-2.31606e-10	-1.85163	4.00031e-07	-2.31606e-10	-1.85032	3.78048e-06	-2.31606e-10	-1.84828
59774850	chr20:59774850:C:T	1.06386e-09	-2.31606e-10	-1.09646	8.51503e-07	-2.31606e-10	-1.09486	8.80235e-06	-2.31606e-10	-1.00311
59775084	chr20:59775084:CCCAT:C	1.26674e-10	-1.39199	-1.83251	1.12188e-07	-1.3089	-1.81279	1.04446e-06	-1.32374	-1.81089
59775257	chr20:59775257:A:G	1.35025e-10	-1.35748	-1.80318	1.18557e-07	-1.28225	-1.78423	1.11733e-06	-1.29119	-1.77599
59775315	chr20:59775315:G:A	2.95954e-08	2.22926	-9.89384e-10	2.04925e-05	2.08595	-9.89384e-10	0.000222847	2.22835	-9.89384e-10
59775343	chr20:59775343:G:T	5.39905e-10	-2.31606e-10	-1.77472	4.33737e-07	-2.31606e-10	-1.76943	4.07097e-06	-2.31606e-10	-1.77425
59775478	chr20:59775478:T:C	1.16067e-10	-1.46617	-1.84578	1.01779e-07	-1.38651	-1.83256	9.45534e-07	-1.40189	-1.83224
59775685	chr20:59775685:G:A	9.73014e-10	-2.31606e-10	-1.18572	7.84588e-07	-2.31606e-10	-1.17671	7.97876e-06	-2.31606e-10	-1.10135
59775732	chr20:59775732:G:A	9.07044e-11	-1.79927	-1.75924	7.63247e-08	-1.7753	-1.73157	7.35523e-07	-1.7704	-1.7149
59775786	chr20:59775786:G:A	1.22948e-10	-1.44515	-1.80921	1.09232e-07	-1.36735	-1.78105	1.01753e-06	-1.38127	-1.77948
59775790	chr20:59775790:T:C	8.27968e-10	-2.31606e-10	-1.34714	6.35804e-07	-2.31606e-10	-1.38698	6.13648e-06	-2.31606e-10	-1.36388
59775945	chr20:59775945:C:G	1.13055e-10	-1.50213	-1.83611	1.0105e-07	-1.41971	-1.80654	9.43837e-07	-1.43713	-1.7988
59775975	chr20:59775975:T:A	1.27e-10	-1.41261	-1.80931	1.13069e-07	-1.33252	-1.78134	1.05296e-06	-1.34667	-1.77985
59776045	chr20:59776045:A:C	1.26596e-10	-1.42246	-1.80265	1.12915e-07	-1.34253	-1.7727	1.05119e-06	-1.35683	-1.77138
59776153	chr20:59776153:A:G	5.50525e-10	-2.31606e-10	-1.75524	4.59129e-07	-2.31606e-10	-1.71254	4.29574e-06	-2.31606e-10	-1.72051
59776207	chr20:59776207:G:A	4.24566e-09	-2.31606e-10	0.287536	3.45721e-06	-2.31606e-10	0.30635	3.24772e-05	-2.31606e-10	0.302409
59776262	chr20:59776262:T:TG	1.22636e-10	-1.44406	-1.81283	1.08957e-07	-1.3651	-1.78582	1.01467e-06	-1.37925	-1.78432
59776574	chr20:59776574:G:A	7.97203e-11	-1.83871	-1.84888	6.72919e-08	-1.79782	-1.83501	6.45479e-07	-1.78226	-1.83364
59776629	chr20:59776629:C:T	8.30364e-10	-2.31606e-10	-1.34425	6.4168e-07	-2.31606e-10	-1.37778	5.95761e-06	-2.31606e-10	-1.39346
59776837	chr20:59776837:A:G	8.85959e-11	-1.74037	-1.84166	7.6537e-08	-1.6808	-1.82329	7.42277e-07	-1.66281	-1.81336
59776925	chr20:59776925:A:G	8.66167e-11	-1.77834	-1.82628	7.50952e-08	-1.72312	-1.79999	7.30042e-07	-1.70612	-1.78667
59776967	chr20:59776967:C:G	5.34231e-10	-2.31606e-10	-1.78529	4.42702e-07	-2.31606e-10	-1.74897	4.14463e-06	-2.31606e-10	-1.75632
59776980	chr20:59776980:A:G	1.2759e-09	-0.914706	-9.89384e-10	1.1171e-06	-0.823372	-9.89384e-10	9.85075e-06	-0.890582	-9.89384e-10
59777067	chr20:59777067:T:C	5.06683e-10	-2.31606e-10	-1.83823	4.01455e-07	-2.31606e-10	-1.84677	3.78716e-06	-2.31606e-10	-1.84651
59777255	chr20:59777255:A:G	6.02028e-10	-2.31606e-10	-1.66581	4.5747e-07	-2.31606e-10	-1.71616	4.40976e-06	-2.31606e-10	-1.69431
59777455	chr20:59777455:G:C	8.60423e-11	-1.86226	-1.74902	7.33851e-08	-1.83869	-1.70746	7.12026e-07	-1.83817	-1.67961
59777729	chr20:59777729:A:G	6.02256e-10	-2.31606e-10	-1.66543	4.57612e-07	-2.31606e-10	-1.71584	4.41131e-06	-2.31606e-10	-1.69396
59777735	chr20:59777735:G:C	8.6051e-11	-1.87574	-1.73544	7.34967e-08	-1.85407	-1.69056	7.13823e-07	-1.85342	-1.66183
59777772	chr20:59777772:G:C	8.49262e-11	-1.8805	-1.74383	7.23204e-08	-1.8599	-1.70086	7.01863e-07	-1.85932	-1.67283
59777841	chr20:59777841:T:G	8.57522e-11	-1.87574	-1.73891	7.31809e-08	-1.85413	-1.6948	7.10645e-07	-1.85349	-1.66622
59777866	chr20:59777866:A:G	8.32865e-11	-1.88272	-1.76111	7.06659e-08	-1.86234	-1.72157	6.84436e-07	-1.86189	-1.6954
59777909	chr20:59777909:C:T	8.6088e-11	-1.85605	-1.75469	7.35227e-08	-1.831	-1.71327	7.12076e-07	-1.83058	-1.68712
59777938	chr20:59777938:T:C	8.60811e-11	-1.87577	-1.73506	7.35119e-08	-1.85382	-1.6906	7.13971e-07	-1.85341	-1.66163
59777978	chr20:59777978:T:G	1.332e-09	-0.871682	-9.89384e-10	1.16885e-06	-0.778093	-9.89384e-10	1.02858e-05	-0.847361	-9.89384e-10
59778051	chr20:59778051:G:A	1.10128e-10	-1.58815	-1.77632	9.92584e-08	-1.51169	-1.73246	9.38106e-07	-1.52693	-1.71509
59778104	chr20:59778104:A:G	7.47982e-11	-1.90769	-1.84363	6.22583e-08	-1.86597	-1.84461	5.64935e-07	-1.89939	-1.84978
59778390	chr20:59778390:T:C	1.60244e-10	-1.19559	-1.79382	1.3706e-07	-1.11496	-1.80649	1.23843e-06	-1.17299	-1.79129
59778418	chr20:59778418:C:T	9.1223e-11	-1.72413	-1.82868	8.0106e-08	-1.66454	-1.79398	7.5231e-07	-1.67698	-1.78576
59778838	chr20:59778838:T:C	5.15118e-10	-2.31606e-10	-1.82172	4.20629e-07	-2.31606e-10	-1.80012	3.96899e-06	-2.31606e-10	-1.79962
59778925	chr20:59778925:C:T	5.07056e-10	-2.31606e-10	-1.83749	4.04622e-07	-2.31606e-10	-1.83891	3.79381e-06	-2.31606e-10	-1.84476
59779045	chr20:59779045:T:C	6.02159e-10	-2.31606e-10	-1.66559	4.57543e-07	-2.31606e-10	-1.71599	4.41072e-06	-2.31606e-10	-1.69409
59779140	chr20:59779140:A:G	1.29542e-09	-0.899523	-9.89384e-10	1.13648e-06	-0.806179	-9.89384e-10	1.00085e-05	-0.874691	-9.89384e-10
59779157	chr20:59779157:A:G	7.56764e-11	-1.9213	-1.81835	6.09799e-08	-1.91506	-1.81626	5.62966e-07	-1.92142	-1.83125
59779333	chr20:59779333:C:G	1.18891e-10	-1.78259	-1.50532	8.81543e-08	-1.85888	-1.50389	8.26466e-07	-1.81211	-1.55662
59779338	chr20:59779338:A:G	4.93885e-10	-1.86381	-9.89384e-10	3.95418e-07	-1.86192	-9.89384e-10	3.70695e-06	-1.86792	-9.89384e-10
59779713	chr20:59779713:C:A	8.13498e-11	-1.91933	-1.74802	6.63711e-08	-1.89901	-1.74759	5.9515e-07	-1.91931	-1.77776
59779870	chr20:59779870:G:A	8.86369e-11	-1.77277	-1.8088	7.80819e-08	-1.71915	-1.76496	7.34944e-07	-1.73071	-1.75538
59779894	chr20:59779894:G:A	9.07474e-11	-1.76448	-1.79356	8.06673e-08	-1.70927	-1.74226	7.59693e-07	-1.7212	-1.73177
59780118	chr20:59780118:G:A	7.83378e-11	-1.90387	-1.80121	6.24204e-08	-1.92078	-1.7872	5.81926e-07	-1.9101	-1.80944
59780138	chr20:59780138:A:C	7.72146e-10	-2.31606e-10	-1.41694	6.45414e-07	-2.31606e-10	-1.37197	6.07494e-06	-2.31606e-10	-1.37396
59780166	chr20:59780166:G:C	9.42217e-10	-2.31606e-10	-1.21788	7.6136e-07	-2.31606e-10	-1.20676	7.77786e-06	-2.31606e-10	-1.12685
59780211	chr20:59780211:C:T	8.83025e-11	-1.74494	-1.84041	8.05073e-08	-1.61807	-1.83545	6.81379e-07	-1.73533	-1.82644
59780468	chr20:59780468:T:C	1.53471e-10	-1.83729	-1.19532	1.34472e-07	-1.82763	-1.11289	1.35711e-06	-1.82189	-1.05089
59780487	chr20:59780487:A:AG	8.58797e-10	-2.31606e-10	-1.31058	6.63936e-07	-2.31606e-10	-1.34368	6.29109e-06	-2.31606e-10	-1.339
59780506	chr20:59780506:A:G	7.99534e-11	-1.8792	-1.80547	6.64895e-08	-1.85963	-1.78519	6.39139e-07	-1.85751	-1.76825
59780559	chr20:59780559:T:C	8.00181e-11	-1.86587	-1.81799	6.65229e-08	-1.84406	-1.80026	6.40322e-07	-1.84195	-1.78197
59780736	chr20:59780736:T:C	9.29785e-11	-1.69454	-1.8392	7.80487e-08	-1.63628	-1.84825	7.06995e-07	-1.68002	-1.84484
59780936	chr20:59780936:G:A	8.25915e-11	-1.8202	-1.83201	6.26767e-08	-1.87615	-1.82773	6.07449e-07	-1.83709	-1.83953
59781171	chr20:59781171:A:G	1.6522e-10	-1.11184	-1.84699	1.43523e-07	-1.02624	-1.84913	1.27793e-06	-1.087	-1.84589
59781254	chr20:59781254:C:T	8.35927e-11	-1.82912	-1.81104	7.18694e-08	-1.76369	-1.80333	6.25646e-07	-1.8351	-1.81201
59781255	chr20:59781255:A:G	9.1543e-11	-1.92195	-1.62735	7.45842e-08	-1.91216	-1.61778	6.79713e-07	-1.92197	-1.64224
59781513	chr20:59781513:G:A	5.54002e-10	-2.31606e-10	-1.74895	4.28562e-07	-2.31606e-10	-1.78143	4.05981e-06	-2.31606e-10	-1.77699
59781701	chr20:59781701:A:G	9.95402e-10	-2.31606e-10	-1.16297	8.76215e-07	-2.31606e-10	-1.06626	8.25345e-06	-2.31606e-10	-1.0675
59782175	chr20:59782175:G:A	6.11765e-10	-1.64977	-9.89384e-10	5.01762e-07	-1.62374	-9.89384e-10	4.46261e-06	-1.6824	-9.89384e-10
59782284	chr20:59782284:C:T	7.60445e-10	-2.31606e-10	-1.43221	6.2782e-07	-2.31606e-10	-1.39961	6.04359e-06	-2.31606e-10	-1.37913
59782290	chr20:59782290:T:A	6.8219e-10	-2.31606e-10	-1.54081	5.44154e-07	-2.31606e-10	-1.54264	5.43105e-06	-2.31606e-10	-1.486
59782471	chr20:59782471:G:C	6.17235e-10	-2.31606e-10	-1.64087	4.88294e-07	-2.31606e-10	-1.65095	4.56207e-06	-2.31606e-10	-1.66035
59782504	chr20:59782504:G:A	5.04468e-10	-2.31606e-10	-1.84261	4.0429e-07	-2.31606e-10	-1.83973	3.79805e-06	-2.31606e-10	-1.84364
59782611	chr20:59782611:G:A	5.12396e-10	-2.31606e-10	-1.82702	3.99699e-07	-2.31606e-10	-1.85115	3.7689e-06	-2.31606e-10	-1.85135
59782659	chr20:59782659:T:C	5.15205e-10	-2.31606e-10	-1.82155	4.00078e-07	-2.31606e-10	-1.85021	3.77194e-06	-2.31606e-10	-1.85054
59782737	chr20:59782737:C:T	5.13521e-10	-2.31606e-10	-1.82482	3.99774e-07	-2.31606e-10	-1.85097	3.76972e-06	-2.31606e-10	-1.85113
59782884	chr20:59782884:T:C	8.5645e-11	-1.88466	-1.73124	7.10487e-08	-1.84991	-1.72859	6.84873e-07	-1.86128	-1.69538
59783124	chr20:59783124:A:C	1.53089e-10	-1.19293	-1.84217	1.35219e-07	-1.08878	-1.84619	1.23843e-06	-1.11679	-1.84749
59783212	chr20:59783212:C:G	7.60735e-11	-1.91363	-1.82078	5.97204e-08	-1.92198	-1.83021	5.60598e-07	-1.92082	-1.83606
59783536	chr20:59783536:A:G	5.02346e-10	-2.31606e-10	-1.84683	4.12305e-07	-2.31606e-10	-1.8201	3.88612e-06	-2.31606e-10	-1.82072
59783669	chr20:59783669:T:C	5.28961e-10	-2.31606e-10	-1.7952	4.47457e-07	-2.31606e-10	-1.73829	4.20014e-06	-2.31606e-10	-1.74301
59783780	chr20:59783780:G:A	7.08708e-10	-2.31606e-10	-1.50267	5.79448e-07	-2.31606e-10	-1.47979	5.13269e-06	-2.31606e-10	-1.5425
59783884	chr20:59783884:G:A	4.99978e-10	-2.31606e-10	-1.85155	3.99494e-07	-2.31606e-10	-1.85167	3.77018e-06	-2.31606e-10	-1.85101
59783892	chr20:59783892:C:T	5.05913e-10	-2.31606e-10	-1.83975	4.03255e-07	-2.31606e-10	-1.8423	3.78744e-06	-2.31606e-10	-1.84644
59784054	chr20:59784054:G:A	5.28039e-10	-2.31606e-10	-1.79695	4.47169e-07	-2.31606e-10	-1.73893	4.18778e-06	-2.31606e-10	-1.74596
59784107	chr20:59784107:G:A	5.28934e-10	-2.31606e-10	-1.79525	4.48254e-07	-2.31606e-10	-1.73651	4.19762e-06	-2.31606e-10	-1.74361
59784201	chr20:59784201:C:T	5.00202e-10	-2.31606e-10	-1.8511	4.04094e-07	-2.31606e-10	-1.84022	3.81523e-06	-2.31606e-10	-1.83913
59784272	chr20:59784272:G:T	5.27578e-10	-2.31606e-10	-1.79782	4.46133e-07	-2.31606e-10	-1.74125	4.18218e-06	-2.31606e-10	-1.7473
59784472	chr20:59784472:G:T	7.81413e-11	-1.91949	-1.78811	6.12503e-08	-1.92142	-1.80547	5.71871e-07	-1.92139	-1.81558
59784517	chr20:59784517:A:T	6.64435e-10	-2.31606e-10	-1.56718	5.94092e-07	-2.31606e-10	-1.45483	5.44304e-06	-2.31606e-10	-1.48379
59784605	chr20:59784605:A:G	5.3651e-10	-2.31606e-10	-1.78103	4.24559e-07	-2.31606e-10	-1.79082	4.15389e-06	-2.31606e-10	-1.75408
59784756	chr20:59784756:C:T	5.29897e-10	-2.31606e-10	-1.79343	4.19597e-07	-2.31606e-10	-1.80257	4.09269e-06	-2.31606e-10	-1.76893
59784770	chr20:59784770:A:G	5.4924e-10	-2.31606e-10	-1.75758	4.34425e-07	-2.31606e-10	-1.76784	4.26972e-06	-2.31606e-10	-1.72658
59784845	chr20:59784845:G:A	1.55583e-09	-0.716353	-9.89384e-10	1.37789e-06	-0.613558	-9.89384e-10	1.20486e-05	-0.689181	-9.89384e-10
59784880	chr20:59784880:A:G	8.71207e-11	-1.80997	-1.78886	6.35963e-08	-1.87063	-1.81868	5.96094e-07	-1.86551	-1.82997
59785105	chr20:59785105:A:C	5.35389e-10	-2.31606e-10	-1.78312	4.22132e-07	-2.31606e-10	-1.79655	3.94236e-06	-2.31606e-10	-1.80635
59785306	chr20:59785306:G:A	1.57497e-09	-0.704124	-9.89384e-10	1.40032e-06	-0.597409	-9.89384e-10	1.22469e-05	-0.672861	-9.89384e-10
59785332	chr20:59785332:C:T	6.8769e-10	-2.31606e-10	-1.53278	5.04093e-07	-2.31606e-10	-1.61911	4.5854e-06	-2.31606e-10	-1.65525
59785560	chr20:59785560:C:A	2.13455e-10	-0.935398	-1.76729	1.99777e-07	-0.819506	-1.72516	1.72207e-06	-0.897528	-1.73707
59785600	chr20:59785600:C:T	9.97547e-10	-2.31606e-10	-1.16082	9.01144e-07	-2.31606e-10	-1.0382	7.89176e-06	-2.31606e-10	-1.11231
59785929	chr20:59785929:C:T	6.0572e-10	-2.31606e-10	-1.6597	5.20699e-07	-2.31606e-10	-1.58669	5.04399e-06	-2.31606e-10	-1.55993
59786178	chr20:59786178:G:A	5.06372e-10	-2.31606e-10	-1.83884	4.08938e-07	-2.31606e-10	-1.8283	3.8321e-06	-2.31606e-10	-1.83472
59786366	chr20:59786366:A:C	9.1914e-10	-2.31606e-10	-1.24268	8.02425e-07	-2.31606e-10	-1.15423	7.87907e-06	-2.31606e-10	-1.11392
59786502	chr20:59786502:G:C	6.49386e-10	-2.31606e-10	-1.59009	4.90286e-07	-2.31606e-10	-1.64688	4.58642e-06	-2.31606e-10	-1.65503
59786562	chr20:59786562:G:A	3.636e-09	-2.31606e-10	0.132525	2.84638e-06	-2.31606e-10	0.111937	2.72973e-05	-2.31606e-10	0.128657
59786600	chr20:59786600:T:C	5.90203e-10	-2.31606e-10	-1.68565	4.79915e-07	-2.31606e-10	-1.66826	4.52374e-06	-2.31606e-10	-1.66879
59786975	chr20:59786975:G:C	7.14419e-10	-2.31606e-10	-1.49465	5.89633e-07	-2.31606e-10	-1.46237	5.25286e-06	-2.31606e-10	-1.51936
59786977	chr20:59786977:G:A	1.45173e-09	-0.785604	-9.89384e-10	1.28811e-06	-0.680935	-9.89384e-10	1.12666e-05	-0.756289	-9.89384e-10
59787364	chr20:59787364:A:C	9.73281e-11	-1.79941	-1.68862	7.95748e-08	-1.79914	-1.66603	7.18326e-07	-1.84268	-1.66628
59788034	chr20:59788034:A:C	8.04663e-11	-1.88553	-1.79275	6.14235e-08	-1.91355	-1.81052	5.64808e-07	-1.91389	-1.83551
59788091	chr20:59788091:A:T	9.61515e-11	-1.8836	-1.61659	7.18491e-08	-1.91152	-1.65578	6.4487e-07	-1.91238	-1.70445
59788095	chr20:59788095:T:C	1.54375e-09	-0.724148	-9.89384e-10	1.37168e-06	-0.618072	-9.89384e-10	1.19724e-05	-0.695528	-9.89384e-10
59788401	chr20:59788401:G:A	1.54088e-09	-0.72601	-9.89384e-10	1.3708e-06	-0.618716	-9.89384e-10	1.19677e-05	-0.69592	-9.89384e-10
59788765	chr20:59788765:G:A	1.40875e-09	-0.815656	-9.89384e-10	1.24824e-06	-0.712374	-9.89384e-10	1.0929e-05	-0.786708	-9.89384e-10
59788816	chr20:59788816:A:G	9.76157e-11	-1.91904	-1.56603	7.935e-08	-1.90634	-1.56166	7.07916e-07	-1.90077	-1.62279
59789038	chr20:59789038:A:G	7.36285e-10	-2.31606e-10	-1.4645	5.97306e-07	-2.31606e-10	-1.44944	5.51003e-06	-2.31606e-10	-1.47156
59789094	chr20:59789094:G:A	1.5635e-09	-0.71143	-9.89384e-10	1.39042e-06	-0.604508	-9.89384e-10	1.21286e-05	-0.682566	-9.89384e-10
59789248	chr20:59789248:C:T	1.55225e-09	-0.718655	-9.89384e-10	1.37871e-06	-0.612964	-9.89384e-10	1.20275e-05	-0.690933	-9.89384e-10
59789287	chr20:59789287:G:A	1.54368e-09	-0.724193	-9.89384e-10	1.37113e-06	-0.618479	-9.89384e-10	1.19654e-05	-0.696115	-9.89384e-10
59789307	chr20:59789307:G:A	5.71284e-10	-2.31606e-10	-1.71823	4.67087e-07	-2.31606e-10	-1.69535	4.3966e-06	-2.31606e-10	-1.6973
59789382	chr20:59789382:A:G	1.37192e-09	-0.842149	-9.89384e-10	1.21322e-06	-0.740837	-9.89384e-10	1.06349e-05	-0.813993	-9.89384e-10
59789410	chr20:59789410:G:C	1.3919e-09	-0.827693	-9.89384e-10	1.23216e-06	-0.725341	-9.89384e-10	1.07941e-05	-0.79913	-9.89384e-10
59789542	chr20:59789542:A:G	9.7542e-10	-2.31606e-10	-1.18325	8.74661e-07	-2.31606e-10	-1.06803	7.62569e-06	-2.31606e-10	-1.14661
59789642	chr20:59789642:A:G	5.96518e-10	-2.31606e-10	-1.67501	4.84273e-07	-2.31606e-10	-1.65922	4.57417e-06	-2.31606e-10	-1.6577
59789970	chr20:59789970:C:T	5.33193e-10	-2.31606e-10	-1.78723	4.14985e-07	-2.31606e-10	-1.81362	3.90209e-06	-2.31606e-10	-1.81662
59790069	chr20:59790069:C:T	1.01528e-09	-2.31606e-10	-1.14319	9.39596e-07	-2.31606e-10	-0.996417	9.09841e-06	-2.31606e-10	-0.97003
59790238	chr20:59790238:A:G	5.00182e-10	-2.31606e-10	-1.85114	4.01198e-07	-2.31606e-10	-1.84741	3.7795e-06	-2.31606e-10	-1.84854
59790581	chr20:59790581:G:A	5.13239e-10	-2.31606e-10	-1.82537	4.17765e-07	-2.31606e-10	-1.80695	3.89796e-06	-2.31606e-10	-1.81768
59790783	chr20:59790783:T:C	1.06608e-10	-1.55874	-1.83822	8.46833e-08	-1.59241	-1.81054	7.85851e-07	-1.60575	-1.81337
59791021	chr20:59791021:C:T	9.00618e-10	-2.31606e-10	-1.26303	8.98388e-07	-2.31606e-10	-1.04127	8.81094e-06	-2.31606e-10	-1.00214
59791556	chr20:59791556:G:A	1.08017e-09	-2.31606e-10	-1.08124	8.76144e-07	-2.31606e-10	-1.06634	7.86485e-06	-2.31606e-10	-1.11573
```
