## Supplementary material for "Characterization of shared and ancestry-specific signals driving complex traits using multi-ancestry fine-mapping": orig_s2_snps

```
rs6011532
rs61546182
rs2427487
rs141219673
rs6011534
rs6011535
rs117081348
rs6010810
rs116102988
rs148904489
rs6011536
rs6010811
rs1555314
rs1555315
rs62197303
rs6090198
rs79296110
rs6011538
rs73921619
rs910940
rs62197304
rs6011540
rs6062772
rs910941
rs747128
rs747129
rs872885
rs910942
rs910943
rs745982
rs60890030
rs6011542
rs62197305
rs1116450
rs3899032
rs4586690
rs75157881
rs6011544
rs57767914
rs6089824
rs62197307
rs6011545
rs56927818
rs4809454
rs62197308
rs4809455
rs4809456
rs4809459
rs4809460
rs4809462
rs6122344
rs6122345
rs6122346
rs6122347
rs6010812
rs116081712
rs57684920
rs4991763
rs4997812
rs4997813
rs6062393
rs6062773
rs6090202
rs6090203
rs6062775
rs6062776
rs6062777
rs79735536
rs6122348
rs6062778
rs73145759
rs6122349
rs6122086
rs6122087
rs73145761
rs144453287
rs2872542
rs2872543
rs2314130
rs1060491
rs1060490
rs1060489
rs7273917
rs7267951
rs7273930
rs6011548
rs9679865
rs9680064
rs13041507
rs6062780
rs2277769
rs2277768
rs2277767
rs74780896
rs6062781
rs3746748
rs3746747
rs6011552
rs6062395
rs6062396
rs6062397
rs6122352
rs6090206
rs6089825
rs6089826
rs6089827
rs6089828
rs6089829
rs62207535
rs10854168
rs73145783
rs11086153
rs140765683
rs117958432
rs4809465
rs4809467
rs6122354
rs4809468
rs76550775
rs117221466
rs4809268
rs6011559
rs73921629
rs4809270
rs6011563
rs11698703
rs77591303
rs8117291
rs68092355
rs111814166
rs367768034
rs13043919
rs12329470
rs4809471
rs4809472
rs2281551
rs6122089
rs6122358
rs6062786
rs75969336
rs6011567
rs193247174
rs6062787
rs6122359
rs1555312
rs6090216
rs6011572
rs1006574
rs1555313
rs1006573
rs12625245
rs73310366
rs189724228
rs111169791
rs114628563
rs62651369
rs34960540
rs35608106
rs6062788
rs78029770
rs78938764
rs6011574
rs4809475
rs4809271
rs6011576
rs4809476
rs910926
rs910927
rs6011579
rs6011580
rs7345644
rs1884729
rs6062401
rs6062790
rs6090217
rs79608915
rs59957255
rs4809478
rs6122360
rs79277914
rs6011581
rs8116033
rs8124644
rs143853875
rs147247318
rs6122362
rs11698110
rs6062792
rs6011583
rs6062794
rs6090219
rs6090220
rs7269650
rs6011584
rs7270735
rs35406833
rs11696718
rs62208452
rs2872535
rs6062795
rs2208159
rs2208160
rs12625378
rs6090221
rs6090223
rs6090224
rs6011588
rs6090225
rs6090226
rs6090227
rs6090228
rs117036344
rs1117666
rs6011589
rs140179380
rs140669664
rs6011590
rs6010827
rs6010828
rs12624808
rs6011591
rs6011593
rs78665867
rs6011594
rs6010829
rs6011595
rs4809273
rs4809481
rs4809482
rs1116928
rs6010833
rs6010835
rs6011597
rs62206566
rs62206567
rs62206568
rs62206569
rs62206570
rs58769569
rs62206571
rs62206572
rs62206573
rs62206574
rs62206575
rs74721148
rs79515916
rs78168443
rs62206576
rs112147947
rs62206577
rs62206578
rs77448481
rs62206579
rs62206580
rs62206581
rs62206582
rs6090229
rs11905394
rs11905871
rs6011600
rs11906969
rs7265275
rs8120764
rs4809483
rs562804357
rs6090230
rs6090232
rs4809484
rs80078366
rs6010839
rs80064666
rs6011605
rs6062804
rs6090233
rs11699464
rs76252179
rs73919004
rs35168953
rs4809486
rs7354476
rs910928
rs113320880
rs182111927
rs910930
rs34346006
rs2427488
rs1000122
rs141720457
rs66523027
rs6010841
rs6062806
rs6062404
rs2427490
rs77671766
rs2427491
rs79541508
rs2427492
rs2427493
rs182727933
rs187851367
rs560415566
rs188718388
rs6011608
rs12625159
rs6090236
rs6089837
rs2427494
rs6122090
rs3810462
rs4809276
rs183715798
rs6011612
rs6062808
rs6011613
rs6010843
rs34598275
rs55769613
rs2427496
rs6122371
rs34536346
rs73312551
rs74177992
rs111435192
rs2427497
rs3746746
rs750696
rs750697
rs750698
rs750699
rs8118853
rs8114857
rs910932
rs16983533
rs146984017
rs2427499
rs2427500
rs12481355
rs6010845
rs7264108
rs2427501
rs59349391
rs6090239
rs6090241
rs6090242
rs13044229
rs58949691
rs6090243
rs6011617
rs1884331
rs6122372
rs6010846
rs6062809
rs6122373
rs34005439
rs35523716
rs6122374
rs13036885
rs6011618
rs6062810
rs2427502
rs13042839
rs117372933
rs6062408
rs1884333
rs1884334
rs6011620
rs78145828
rs16983539
rs6122375
rs6122093
rs9305097
rs6122094
rs2427505
rs6010850
rs6122095
rs8116038
rs6122096
rs56237650
rs6062409
rs2427506
rs2427507
rs6090251
rs2224098
rs2224099
rs6122376
rs6090253
rs6122378
rs118055993
rs75226991
rs13040734
rs6090254
rs78748903
rs6062816
rs6122379
rs6089842
rs2207746
rs2427512
rs118062857
rs2427513
rs2427514
rs6122097
rs6011623
rs6062817
rs6011625
rs2427515
rs6062411
rs2427516
rs2427517
rs6011626
rs78435144
rs67894665
rs80019664
rs6010852
rs6062412
rs2064613
rs1884336
rs2427520
rs4809494
rs118081685
rs4809495
rs1474942
rs377714749
rs1474943
rs34510689
rs2427521
rs2427522
rs76810442
rs59137006
rs73149545
rs6090256
rs139763689
rs6010855
rs6089843
rs13038640
rs6122380
rs6011631
rs6089844
rs6089845
rs4809496
rs2024772
rs2427524
rs1535154
rs1980540
rs1980541
rs1980542
rs6011635
rs13044529
rs6011636
rs6011637
rs76375654
rs736378
rs35575634
rs736379
rs736380
rs736381
rs1807051
rs371357860
rs6122382
rs1997988
rs77685588
rs1997989
rs6090259
rs6011640
rs141697834
rs7273077
rs150558784
rs117422183
rs62207366
rs6062413
rs6062820
rs6062821
rs79990778
rs62207367
rs6090265
rs76642953
rs6090266
rs62207369
rs4809497
rs4809498
rs62207372
rs62207373
rs137985835
rs113851410
rs6122383
rs117644766
rs72660211
rs147277260
rs60873529
rs6122384
rs6122098
rs730477
rs1884337
rs73619460
rs62207375
rs6010863
rs58504004
rs6011647
rs6062415
rs6062827
rs138643042
rs77915589
rs112329898
rs2144456
rs140830482
rs6062828
rs78889597
rs6122385
rs6089850
rs62207378
rs80240127
rs80015650
rs2064610
rs1535155
rs1535156
rs190877671
rs142063399
rs6090270
rs6122388
rs34464515
rs111590347
rs6011648
rs74645182
rs6089853
rs6062830
rs6062832
rs6090271
rs6090272
rs6122389
rs879919
rs58844557
rs79565205
rs142167053
rs6090273
rs6122390
rs6011651
rs111567426
rs76137972
rs6062834
rs6011653
rs1884338
rs111794065
rs35418153
rs2064611
rs6062835
rs2064612
rs73149598
rs117392710
rs117653388
rs34756804
rs151015967
rs59215669
rs143601087
rs6090275
rs6090276
rs6090277
rs6090278
rs3859580
rs6090279
rs6090280
rs35358261
rs6089856
rs6090281
rs6090282
rs6090283
rs6090284
rs12480272
rs139240392
rs12479846
rs6089857
rs4809500
rs6062841
rs6011654
rs16983568
rs6010866
rs73151416
rs4809501
rs6089858
rs6089859
rs7360599
rs2024768
rs7361774
rs6062843
rs6062844
rs6090289
rs73611769
rs3787511
rs3787510
rs6090293
rs6090294
rs112750048
rs56136897
rs150159580
rs6090295
rs8119244
rs6122393
rs6122394
rs6122103
rs6090296
rs11906847
rs6090298
rs13042920
rs6090300
rs6090302
rs6122104
rs6090303
rs6122398
rs6062845
rs6122400
rs6090305
rs6090306
rs55973972
rs4809503
rs6122401
rs6090307
rs6090308
rs6089861
rs75826864
rs4809504
rs11906654
rs6090309
rs117078593
rs4809505
rs6090310
rs73151455
rs6011668
rs6089862
rs6090311
rs6011669
rs6062848
rs6011670
rs6011671
rs13042429
rs68041888
rs35906948
rs34536332
rs6010873
rs62207404
rs13042373
rs1884327
rs1884328
rs1884329
rs1884330
rs113598198
rs6090314
rs36081892
rs138775984
rs6122403
rs6062851
rs6062852
rs144858563
rs6062420
rs186439742
rs6062422
rs2024769
rs141849725
rs6011684
rs6090317
rs2145164
rs4809280
rs1001237
rs911055
rs118084004
rs2314249
rs73151481
rs73151482
rs3810465
rs3810466
rs3810467
rs6011691
rs6011692
rs34646256
rs6010876
rs4809511
rs9808612
rs6090320
rs6090321
rs6062855
rs6010878
rs2273487
rs744590
rs744591
rs744592
rs1075557
rs1075556
rs1077019
rs2273492
rs2273493
rs6122406
rs6062856
rs6089864
rs6090327
rs6089865
rs6089866
rs1047826
rs6122408
rs1047822
rs1047819
rs6122409
rs6122107
rs3818202
rs13037647
rs13044567
rs77865472
rs73151501
rs45469101
rs2236186
rs41282998
rs2236187
rs2236188
rs2236189
rs73153507
rs60374846
rs59415062
rs57427136
rs79895489
rs150221074
rs11906127
rs11906597
rs34406003
rs12481193
rs35423938
rs79732218
rs73153515
rs41309937
rs2236190
rs2236191
rs2236192
rs2236193
rs4809512
rs13038098
rs872808
rs2236194
rs11086158
rs3818203
rs78017705
rs117617608
rs1129659
rs2273497
rs117569246
rs8183862
rs6090332
rs6010882
rs78618692
rs927081
rs2295535
rs6011700
rs73153533
rs78371785
rs141978190
rs150272245
rs6010883
rs143943533
rs6062865
rs139671687
rs6011701
rs6122412
rs6122413
rs113797273
rs58229940
rs75829408
rs6062866
rs117851394
rs6122415
rs2295537
rs2295538
rs6010884
rs73153545
rs2295539
rs149519714
rs6090334
rs6062867
rs6062868
rs6122416
rs6062869
rs911054
rs910894
rs910893
rs75560134
rs879897
rs910892
rs75636594
rs112221121
rs62207452
rs56740598
20:61890575_G_A
rs6011704
rs6122109
rs6062427
rs11697798
rs4809513
rs2281565
rs2281566
rs2281567
rs1884819
rs3589
rs77240833
rs11086159
rs77015723
rs111734334
rs73921020
rs140330760
rs73153560
rs6062428
rs183881538
rs113561502
rs1973952
rs73153562
rs6011707
rs720607
rs1406961
rs75509697
rs6062429
rs6089870
rs79234849
rs6011708
rs6011709
rs73921021
rs6089871
rs62208782
rs75267973
rs77784205
rs6010886
rs4809514
rs4809515
rs911058
rs56098076
rs911059
rs911062
rs148922919
rs4809281
rs911064
rs75937109
rs75563442
rs117534198
rs75787260
rs3810468
rs79934742
rs112542810
rs112097263
rs116894147
rs117299529
rs2273498
rs4809517
rs141973122
rs77044240
rs76290944
rs80124662
rs3787134
rs6090339
rs4809518
rs6011712
rs927132
rs118130353
rs11542296
rs147651218
rs6062875
rs76055528
rs6011715
rs77333411
rs6090340
rs75047314
rs3787135
rs79810965
rs10211726
rs112477890
rs76208191
rs2236195
rs80001097
rs6011719
rs13433339
rs75356513
rs78115653
rs911065
rs78423273
rs11086161
rs73153583
rs13042357
rs78818145
rs911066
rs75986756
20:61918164_C_T
20:61918164_C_G
rs8115872
rs77114045
rs4809282
rs4809520
rs13865
rs80253539
rs79425062
rs1543449
rs77578431
rs4809283
rs6090344
rs4809284
rs75978194
rs75211224
rs6062879
rs76186321
rs139216600
rs4809522
rs4809523
rs4809525
rs111980331
rs6090346
rs112920247
rs56060304
rs77877610
rs112364255
rs9917458
rs41298356
rs6090349
rs4809526
rs111674249
rs75941628
rs6062880
rs6089874
rs7263455
rs74827289
rs753686
rs34493170
rs3746373
rs61732285
rs6062884
rs41306372
rs6010896
rs6010897
rs7347209
rs6011727
rs116632570
rs111950139
rs3746376
rs34976669
rs6090356
rs4809528
rs4809288
rs4809530
rs112180615
rs75513393
rs147670144
rs58626340
rs755041
rs73155403
rs117624667
rs2008172
rs117593835
rs113536487
rs79434650
rs6011730
rs73619472
rs76279601
rs3746378
rs3746380
rs115605588
rs6011731
rs6089879
rs3803935
rs11697902
rs6062890
rs55690903
rs76694523
rs74397198
rs7265034
rs3746381
rs117137118
rs6062891
rs3746382
rs11700044
rs13037825
rs6062894
rs149264271
rs77410289
rs2314251
rs4809534
rs4809535
rs41309941
rs3746383
rs2273494
rs2180614
rs911043
rs6090365
rs117413284
rs6122425
rs6122426
rs6062897
rs118071531
rs76915687
rs138805217
rs6011757
rs117522997
rs9680065
rs143632959
rs4603829
rs4809538
rs73155457
rs4809540
rs139843034
rs13039634
rs4809291
rs6122427
rs75861798
rs79951118
rs4522666
rs45543134
rs45620536
rs45600338
rs45624232
rs2236196
rs182964504
rs3787137
rs3787138
rs6062439
rs6062899
rs45602242
rs45579033
rs6062900
rs6062901
rs141787401
rs3899053
rs3827020
rs45442394
rs1044397
rs1044396
rs2229959
rs1044393
rs55781913
rs6010916
rs4809541
rs45577639
rs45568836
rs6011776
rs45461993
rs45577732
rs6011778
rs6011779
rs45602340
rs6011780
rs45473291
rs2273500
rs4809543
rs2273501
rs2273502
rs45449494
rs3787140
rs3787141
rs3827021
rs45623037
rs6011783
rs3787142
rs45554334
rs6011788
rs2273505
rs2273506
rs3818204
rs45568238
rs45509292
rs6090385
rs45497800
rs11697662
rs11698563
rs13043186
rs12624510
rs6122429
rs13044526
rs45474898
rs13040954
rs7261696
rs371416399
rs2093107
rs7267689
rs755204
rs755203
rs367695063
rs3810471
rs11086163
rs6011794
rs58580020
rs117589312
rs910895
rs7267923
rs59073906
rs58253278
rs73157403
rs112265183
rs62206948
rs62206949
rs11696339
rs79736047
rs62206951
rs72629023
rs62206952
rs192528102
rs62206953
rs62206954
rs6089899
rs6122430
rs76729398
rs735501
rs6010919
rs6010920
rs1107953
rs12624321
rs4809549
rs75710580
rs60367095
rs57619853
rs62207962
rs34555947
rs80276562
rs34638379
rs34668034
rs35318934
rs6089900
rs75161486
rs7266872
rs75728242
rs62207964
rs62207965
rs62207966
rs77549296
rs62207967
rs62207968
rs34331917
rs62207969
rs34938277
rs34214119
rs59613943
rs6062914
rs6090392
rs80040885
rs79387602
rs6010922
rs73619475
rs140569866
rs911047
rs116589781
rs911048
rs71325435
rs34034920
rs911049
rs911050
rs911051
rs911052
rs78589340
rs911053
rs62207987
rs62207988
rs7272809
rs73157488
rs6122434
rs73157491
rs77454415
rs6011802
rs141859810
rs62207989
rs11696493
rs74779678
rs74774099
rs111646277
rs6122115
rs117747221
rs78113641
rs13037292
rs12625056
rs6062916
rs6011805
rs6011808
rs118038166
rs13043012
rs13045852
rs57413639
rs79743487
rs13037770
rs117257049
rs6011809
rs144919540
rs79017952
rs75303605
rs141994254
rs117698861
rs144323601
rs62207992
rs62207993
rs6122435
rs62207994
rs62207995
rs62207996
rs75905128
rs1535243
rs117927986
rs117664298
rs115051759
rs117129712
rs62207998
rs77969051
rs964099
rs4395296
rs13040963
rs2038440
rs2038441
rs2038442
rs4809552
rs8119606
rs12625971
rs12625977
rs12625980
rs6122437
rs67154078
rs73619476
rs66497410
rs6010927
rs117397394
rs35471257
rs12624447
rs3746372
rs62208000
rs6089905
rs34839288
rs6122438
rs6122439
rs6090403
rs7265714
rs12479841
rs2281568
rs3746371
rs3746369
rs3746368
rs3746367
rs13038614
rs12625113
rs11698085
rs45490998
rs114805896
rs13039706
rs6122440
rs1801475
rs1801471
rs139587368
rs3746364
rs3746363
rs3746362
rs3746361
rs28378948
rs34821017
rs2236197
rs2236198
rs4809553
rs6062444
rs3787131
rs61737409
rs2281569
rs117067974
rs117242768
rs2281570
rs13040636
rs3865527
rs7271899
rs8123680
rs3865528
rs117588853
rs6089908
rs3865529
rs3895449
rs6090411
rs184556451
rs4809297
rs3787130
rs3787129
rs73157644
rs6011822
rs6011823
rs35612393
rs12480084
rs35268259
rs4809298
rs4809299
rs12481298
rs6122118
rs6062925
rs12626055
rs118087697
rs34659510
rs4809554
rs3787128
rs3787127
rs149329391
rs3787126
rs75164100
rs3787125
rs3827019
rs3827018
rs13045620
rs4809555
rs76345851
rs117491878
rs372454574
rs3893041
rs4083743
rs6089909
rs12479476
rs3787123
rs12480884
rs3787122
rs3787121
rs6090414
rs3787120
rs45464194
rs6089910
rs2302514
rs6062927
rs3827017
rs73918912
rs3787119
rs3787118
rs80351187
rs79477279
rs6010933
rs6062447
rs6089911
rs6062929
rs2314634
rs6062930
rs12479906
rs12480811
rs6062448
rs2270240
rs6062931
rs117768093
rs535683109
rs73918913
rs192464526
rs149625943
rs6122446
rs12480834
rs6089912
rs73146513
rs61313879
rs76167471
rs34102417
rs4809557
rs4809558
rs3746360
rs6011829
rs6011830
rs4809300
rs1108457
rs4809559
rs78665256
rs6090419
rs6122447
rs11699830
rs73146523
rs4809560
rs10427486
rs192438995
rs148154357
rs148475092
rs6062934
rs6062936
rs6089913
rs149214389
rs914476
rs2297384
rs6090421
rs74434764
rs2297385
rs932961
rs6062938
rs67561917
rs4809561
rs12625423
rs66486741
rs35932225
rs932960
rs11907614
rs57575955
rs11908609
rs4809562
rs8124672
rs11905861
rs11908643
rs7273219
rs2297386
rs150299233
rs4809302
rs77332976
rs6062939
rs56393578
rs4809563
rs2297387
rs6062941
rs79611465
rs62208036
rs2282148
rs2282149
rs2282150
rs79476033
rs3746358
rs62208037
rs6062451
rs6062944
rs870240
rs870239
rs6062945
rs6122121
rs2314582
rs4142630
rs6010942
rs6062946
rs55762580
rs55955109
rs78561607
rs55949115
rs4809565
rs13039070
rs6089915
rs61058914
rs34064618
rs117610893
rs78423969
rs34018948
rs6062453
20:62090569_G_A
rs151208929
rs191141197
rs6062947
rs6122452
rs914463
rs6062948
rs6122453
rs6122454
rs11698827
rs11905417
rs6122122
rs536097768
rs6122456
rs62208042
rs55980089
rs73148410
rs4809304
rs6011841
rs34199109
rs6122457
rs6010943
rs8113956
rs12480417
rs73918932
rs6011845
rs56303951
rs10211695
rs884851
rs78003353
rs914464
rs6122458
rs6122459
rs6062949
rs2872682
rs914465
rs6122460
rs4989188
rs914467
rs914468
rs57946378
rs4809568
rs28672823
rs6011848
rs12624394
rs4809305
rs4809569
rs4809570
rs4809306
rs12481658
rs2001453
rs869022
rs869021
rs11697970
rs373231767
rs375324793
rs185287315
rs3761131
rs11086166
rs11699394
rs3761130
rs3761129
rs11699416
rs73148432
rs11908673
rs6062951
rs3904381
rs6011850
rs6062952
rs6122463
rs73148437
rs73148438
rs310602
rs3787116
rs3810474
rs73148442
rs3746356
rs73148501
rs77210774
rs114782989
rs6011853
rs56763926
rs140576558
rs4809307
rs62209269
rs62209270
rs73619481
rs117561364
rs1741593
rs1555339
rs140756502
rs144719255
rs13038618
rs142841590
rs12624930
rs62209271
rs117604196
rs1741623
rs1757776
rs1757777
rs180972394
rs56369067
rs73150407
rs55972054
rs34565737
rs35720586
rs8114282
rs67227039
rs62209273
rs1757778
rs1757779
rs76103521
rs34788300
rs1412161
rs35948122
rs1741621
rs62209278
rs1741620
rs12480610
rs7265428
rs1757783
rs310604
rs1757785
rs12625703
rs310605
rs310606
rs310608
rs76041667
rs310609
rs1741619
rs73150420
rs1613590
rs4809575
rs12480745
rs12480788
rs2750399
rs310614
rs310615
rs13039831
rs310616
rs55845303
rs310617
rs2274860
rs2750395
rs310618
rs3818681
rs310619
rs114885918
rs1555338
rs80333868
rs8126435
rs75227671
rs910948
rs79025396
rs1741618
rs1741617
rs79344784
rs6122128
rs111678800
rs1741616
rs74982598
rs77737217
rs1757693
rs12479532
rs1741615
rs1741614
rs910946
rs6010950
rs7261840
rs6011855
rs6011856
rs731619
rs6090435
rs880445
rs880446
rs880447
rs1741611
rs56788675
rs8124050
rs1574387
rs73619483
rs7269690
rs7269925
rs8124500
rs8117000
rs8122040
rs1757696
rs8126186
rs8124610
rs8114877
rs8118447
rs8123461
rs1741610
rs8114985
rs59750623
rs56814286
rs60309534
rs8115224
rs8118762
rs8126334
rs8115339
rs8118860
rs8120195
rs57582687
rs58431031
rs60271882
rs57927138
rs60014702
rs57643088
rs57222124
rs1619876
rs1619011
rs60647545
rs73918968
rs57494572
rs10485825
rs1757697
rs11907372
rs74889656
rs114307720
rs11905899
rs6090437
rs6122466
rs1741609
rs1757698
rs77844575
rs6011859
rs1757699
rs1741608
rs80277060
rs1757700
rs2150807
rs2150808
rs6062958
rs76092935
rs144188143
rs1741607
rs1757702
rs1757703
rs147090348
rs1741606
rs114156274
rs1741605
rs1757774
rs73622812
rs73622813
rs144167732
rs8184393
rs8183483
rs6011863
rs433166
rs76207710
rs393449
rs417635
rs62209283
rs114119149
rs73622816
rs115296093
rs78281601
rs16983774
rs73622817
rs113471392
rs6010952
rs115855286
rs8125543
rs380158
rs115468178
rs6011867
rs60594622
rs73150438
rs2314639
rs377121182
rs6122469
rs310620
rs59561424
rs2145166
rs310621
rs80340538
rs57457685
rs3746354
rs113264400
rs79858660
rs137937460
rs117526123
rs310622
rs310623
rs8125175
rs310624
20:62152015_A_G
rs527552373
rs34528028
rs73622818
rs72629024
rs310626
rs73622819
rs382241
rs6090443
rs396823
rs446127
rs387098
rs437427
rs427230
rs74558549
20:62155441_G_T
rs428035
rs138212619
rs73324428
rs78117224
rs440684
rs375990
rs436336
rs409015
rs117649221
rs431976
rs13039229
rs400162
rs373818
rs78416294
rs186332
rs4809578
rs310644
rs145216924
rs94991
rs6011874
rs310643
rs310642
rs191090
rs66899053
rs56210557
rs113862030
rs310641
rs310640
rs310639
rs4809308
rs385261
rs310645
rs112881290
rs145579422
rs310646
rs310647
rs148477487
rs310649
rs310650
rs310651
rs3761128
rs310652
rs13036739
rs310653
rs6122130
rs310654
rs310655
rs310656
rs310657
rs56130722
rs310658
rs404613
rs378483
rs146503573
rs4809309
rs6011894
rs6090449
rs180894744
rs35183165
rs6090450
rs117758170
rs310659
rs367981
rs426028
rs6010965
rs76293719
rs139229905
rs6089922
rs73152224
rs73152226
rs73622824
rs310613
rs310612
rs7273746
rs310611
rs310610
rs137966967
rs116956557
rs4809580
rs73152239
rs62206964
rs1122187
rs969635
rs56075534
rs3746348
rs734750
rs6122476
rs6122477
rs73611739
rs11551683
rs310627
rs310628
rs45515601
rs3810477
rs114036943
rs3810478
rs3810479
rs11551685
rs3810480
rs11551684
rs3810481
rs3810482
rs3810483
rs3810484
rs3810485
rs79267778
rs3810486
rs310630
rs3827022
rs3827023
rs3810487
rs3810488
rs310631
rs34830600
rs45519633
rs415304
rs3827025
rs3810490
rs422888
rs3810491
rs6089923
rs6090457
rs6089924
rs1757752
rs6089925
rs392273
rs406488
rs749079
rs3746346
rs409341
20:62202632_A_G
rs200635909
rs34681475
rs6089926
rs13042172
rs6090460
rs100382
rs310667
rs116142445
rs6090461
rs115110681
rs114350246
rs310669
rs310670
rs310672
rs310674
rs75215502
rs8126295
rs1556456
rs311500
rs914558
rs13038527
rs117883455
rs13038448
rs13043255
rs6089929
rs3810492
rs311497
rs2297427
rs2297428
rs1291170
rs454132
rs3787112
rs118092102
rs3787111
rs6122482
rs160395
rs149462
rs2236501
rs186368
rs143224533
rs2236502
rs2236503
rs2236504
rs188719
rs311493
rs117501635
rs16983844
rs3787109
rs311491
rs6090466
rs311490
rs2282157
rs57156419
rs1151620
rs6090469
rs4809310
rs2297429
rs2297430
rs414897
rs381331
rs3787107
rs453481
rs445328
rs432717
rs58850142
rs117821105
rs6122484
rs384683
rs34533955
rs35897249
rs4809311
rs4809312
rs766915
rs13043510
rs6090470
rs6011922
rs6122488
rs12624749
rs6090471
rs4444600
rs13044853
rs113197729
rs13040623
rs4809584
rs6122134
rs4809313
rs28526338
rs377490198
rs75013883
rs34404227
rs35690311
rs199597405
rs2872810
rs2777939
rs6062976
rs6011925
rs6090475
rs13044479
rs13041830
rs6011927
rs11696202
rs6011928
rs6062977
rs6011929
rs4809314
rs6122491
rs6090476
rs2777932
rs4809585
rs4809586
rs6010973
rs45479102
rs909342
rs914563
rs62207005
rs3761126
rs6089940
rs9679894
rs2039369
rs6010975
rs6011934
rs1412314
rs6062978
rs34835912
rs6089941
rs371979152
rs35096459
rs6122136
rs34105796
rs67114507
rs6062980
rs4809317
rs6062292
rs4809318
rs2738769
rs6010978
rs148490822
rs35143638
rs6089946
rs2738773
rs71325458
rs71325459
rs186565323
rs6062468
rs2777933
rs2738775
rs879471
rs117478639
rs188498522
rs191814064
rs2777934
rs2777935
rs909333
rs914561
rs909334
rs1059250
rs2259797
rs2150910
rs13042091
rs3787105
rs58675328
rs141932828
rs73135821
rs6062293
rs6062294
rs6062473
rs7262218
rs4809319
rs11907042
rs6062475
rs6089949
rs146274673
rs78577441
rs6010989
rs147522398
rs4809320
rs76636901
rs3787104
rs61395596
rs3761125
rs6062477
rs6089759
rs3761124
rs75094645
rs3746342
rs6122022
rs3746341
rs2872811
rs2297432
rs13043797
rs6089953
rs6062295
rs6010994
rs34978822
rs143190905
rs2738778
rs6062296
rs2297433
rs2297434
rs41298344
rs45523833
rs6010998
rs3787103
rs3787102
rs6122140
rs6062482
rs77993536
rs193026985
rs11696198
rs7261546
rs2738780
rs56227019
rs3848669
rs3848670
rs3859579
rs141357621
rs6062298
rs6062484
rs6062485
rs6062299
rs6062486
rs6011016
rs4809219
rs6011018
rs6062300
rs2297436
rs4809321
rs67311561
rs28557323
rs111340639
rs2297437
rs2777937
rs8124478
rs2777938
rs3787100
rs56053617
rs3787099
rs3787098
rs6122023
rs79981941
rs6062487
rs6089763
rs6089956
rs35902944
rs34538116
rs6011026
rs73137724
rs2738782
rs2738783
rs113486739
rs112353589
rs114703330
rs41302954
rs41309367
rs6010620
rs4809322
rs8114049
rs6062301
rs6010621
rs62207047
rs2297438
rs2297439
rs77552606
rs2297440
rs79669929
rs4809323
rs7361098
rs78430218
rs75031349
rs112662625
rs3787092
rs3787091
rs6122146
rs73137734
rs113548943
rs3787090
rs3787089
rs3787088
rs4809324
rs77755108
rs6062490
rs2738785
rs2777940
rs2777941
rs6062492
rs16983884
rs79210260
rs6062302
rs143200080
rs35640778
rs2236506
rs3208007
rs6011033
rs2236507
rs117617076
rs184740119
rs3848672
rs117238689
rs139816191
rs564861842
rs74506932
rs3208008
rs115303435
rs41309931
rs1056990
rs2297441
rs2257440
rs2258056
rs909341
rs1291205
rs6062496
rs74748720
rs1291206
rs1291207
rs1291209
rs1295810
rs1048665
rs2738788
rs6122147
rs1623866
rs2236508
rs2257885
rs1291210
rs6062497
rs6011040
rs6062498
rs73139727
rs6062501
rs3761123
rs139525007
rs2750480
rs3761121
rs2872881
rs2750481
rs2750482
rs2315007
rs2315008
rs2315009
rs35046559
rs35201382
rs67468102
rs2750483
rs62217797
rs2259858
rs2257437
rs4809327
rs4809328
rs145533562
rs4809329
rs6062504
rs6089961
rs4809330
rs2738758
rs76002041
rs2263805
rs6062304
rs6062506
rs1291213
rs8125514
rs6011057
rs1758205
rs2263806
rs6011058
rs6062507
rs2427528
rs34251386
rs6122154
rs2427529
rs2427530
rs2427531
rs6062509
rs6122158
rs67616625
rs56057703
rs117317595
rs6011066
rs1151622
rs111770147
rs2427533
rs2427534
rs1151623
rs2236510
rs2236511
rs914559
rs1151624
rs1056441
rs6122159
rs1741708
rs6062510
rs4809221
rs2253823
rs2253829
rs6122026
rs8957
rs2256814
rs1058319
rs143699471
rs6742
rs2427537
rs2281925
rs2296763
rs35982738
rs5019252
rs12625387
rs73622886
rs6011076
rs73622887
rs11697610
rs2872979
rs12053646
rs2315646
rs2315647
rs1887406
rs2315648
rs932824
rs932825
rs932826
rs932827
rs12625413
rs113535639
rs6089970
rs116895501
rs4809332
rs4809222
rs2281926
rs2281927
rs2281928
rs4809334
rs13041528
rs7273624
rs12481497
rs4299387
rs6089971
rs2093118
rs6011081
rs6122160
rs6122161
rs4809335
rs11696871
rs4809223
rs4809224
rs6011085
rs11697497
rs6089769
rs6089973
rs6010639
rs6089770
rs6122028
rs6122029
rs6062309
rs6011089
rs73622889
rs6010641
rs6010642
rs6062513
rs6010644
rs2315649
rs6011091
rs6010646
rs62217844
rs6089771
rs7274760
rs6010647
rs6512287
rs6089979
rs6062514
rs7271043
rs6011094
rs6011095
rs6011096
rs6011097
rs6011098
rs77269470
rs2315654
rs6010648
rs12480190
rs10485826
rs6089982
rs6089984
rs6512289
rs12479927
rs73143503
rs6089986
rs4809336
rs4809337
rs6010649
rs6062519
rs6062520
rs6062521
rs6062522
rs62217849
rs6011105
rs4809340
rs59496954
rs6122166
rs6089988
rs181550576
rs4809225
rs145847442
rs3810493
rs3810494
rs3810495
rs3810496
rs3827026
rs35738769
rs11698493
rs4809226
rs6122168
rs13042220
rs62219891
rs13043476
rs6512290
rs6122169
rs6122170
rs6122171
rs7363352
rs7361427
rs6062314
rs6122172
rs4809341
rs12710317
rs12710318
rs66581209
rs6089774
rs67840723
rs6089994
rs6122173
rs6011109
rs6011110
rs6122030
rs4809343
rs4809344
rs6062527
rs6122174
rs6011111
rs6089775
rs6089776
rs2148803
rs6122175
rs6089995
rs11700159
rs35960945
rs11698179
rs4425138
rs2315655
rs141153393
rs6122177
rs6122179
rs6010650
rs6089777
rs6089996
rs147310510
rs6010651
rs6062529
rs2315656
rs6062530
rs67047102
rs73143532
rs6062317
rs755017
rs74454561
rs2281929
rs76484331
rs747514
rs4456758
rs6062319
rs55643250
rs139925843
rs67542556
rs11697546
rs11698037
rs62219892
rs6010652
rs7261870
rs6011116
rs6011117
rs6011118
rs66493913
rs67415541
rs66486049
rs73622894
rs199600913
rs2180631
rs4809229
rs6011119
rs4538263
rs6010653
rs67796606
rs75004420
rs6011121
rs6062533
rs57620666
rs73624722
rs190770309
rs6010655
rs6010656
rs139848472
rs6010657
rs11906437
rs11908487
rs11086127
rs71325468
rs11906513
rs11908565
rs11905140
rs11906517
rs113990668
rs67549383
rs66780440
rs6011123
rs6010658
rs142921369
rs8115058
rs6011124
rs6011125
rs4809345
rs73323366
rs187159660
rs73143553
rs6011126
rs35490707
rs6011127
rs11697082
rs11697261
rs112171034
rs67835080
rs67078803
rs73624724
rs6122033
rs6010659
rs75021022
rs57498343
rs58150746
rs79386254
rs141335934
rs66859979
rs4809348
rs4809351
rs9798571
rs6011128
rs6011129
rs73624728
rs6011130
rs145014381
rs6011131
rs4809352
rs4809353
rs4809354
rs4809230
rs148260748
rs6011132
rs6011133
rs73323382
rs11698072
rs11699536
rs11699646
rs6010660
rs6010661
rs6011135
rs6011137
rs67416152
rs6011138
rs6011139
rs113166936
rs6011140
rs6011141
rs6011142
rs11700177
rs6010663
rs77654264
rs6010664
rs11086128
rs6062322
rs6010665
rs6011143
rs6011144
rs6011145
rs6122185
rs6011146
rs6011148
rs113033986
rs6011149
rs4809356
rs6062536
rs4809233
rs116856933
rs6062323
rs11697876
rs17753004
rs6010669
rs73143584
rs4809357
rs4809358
rs6062324
rs4809359
rs1887407
rs4809360
rs117861539
rs66682622
rs4809361
rs751861
rs751860
rs2004748
rs2004749
rs4369919
rs4578911
rs2315657
rs6062541
rs6011152
rs11700372
rs6011153
rs6011154
rs11698713
rs6011155
rs4809362
rs4809363
rs6062543
rs139223530
rs6011156
rs6011157
rs6011158
rs6122189
rs6011160
rs12481524
rs6010671
rs77739857
rs34641614
rs73145513
rs4809234
rs4809364
rs61653788
rs4809236
rs4809365
rs4809366
rs11086129
rs60086020
rs6011163
rs116870978
rs146864653
rs6011164
rs6011165
rs6011166
rs6011168
rs73325349
rs11700373
rs67675495
rs67563752
rs6062546
rs12479805
rs6011170
rs6011171
rs11697257
rs6122036
rs6011172
rs6011173
rs4809367
rs8118848
rs4809368
rs6011174
rs146027698
rs6011175
rs6010674
rs7344617
rs6011176
rs67517207
rs60022917
rs66788614
rs11086130
rs755920
rs6011178
rs79873740
rs73325382
rs113078198
rs6010675
rs76821912
rs66887040
rs66791168
rs57241193
rs8115050
rs6090007
rs6090008
rs4809237
rs73149467
rs6010676
rs4809369
rs11905851
rs11908253
rs4809370
rs11905798
rs11905801
rs2244441
rs11697746
rs6011179
rs6011180
rs8120289
rs73624750
rs2247297
rs6010678
rs6010679
rs6011182
rs8121155
rs2749790
rs6011183
rs73325392
rs73325395
rs2427538
rs11697094
rs2427539
rs6010682
rs2427540
rs6010683
rs117934721
rs66641436
rs2248123
rs4809238
rs4809239
rs2427541
rs73149487
rs6062547
rs12624502
rs12624434
rs12624512
rs2427542
rs117575649
rs75569315
rs6011184
rs6011185
rs56103247
rs56159628
rs2478981
rs1923031
rs1923032
rs6011186
rs2474646
rs1819142
rs7270958
rs74692781
rs73149500
rs6011187
rs142426306
rs6062549
rs6062550
rs6011190
rs6062551
rs6062552
rs73151706
rs2281536
rs2281535
rs45471398
rs6011193
rs2281534
rs74444574
rs2236152
rs3795149
rs3795150
rs143717710
rs8122494
rs4809373
rs4809374
rs4809375
rs8122498
rs6062557
rs79459029
rs59164198
rs113789365
rs6062327
rs73624764
rs6062559
rs6062560
rs58286154
rs8116909
rs12481244
rs6062561
rs6062562
rs6062328
rs6062563
rs6011196
rs117813095
rs2236149
rs2236150
rs3795151
rs6122204
rs6011198
rs73151731
rs6062564
rs6062565
rs6062566
rs6122205
rs77521039
rs75733902
rs4809377
rs4809378
rs6062567
rs2236151
rs112921183
rs147147332
rs3795152
rs143455729
rs3795153
rs4809241
rs4809243
rs147105293
rs148195991
rs3795154
rs3795155
rs3795156
rs3795157
rs113842605
rs6062569
rs6010690
rs11556473
rs8567
rs7000
rs78301106
rs6010691
rs73151751
rs6062570
rs6011207
rs73151756
rs6122208
20:62526579_A_G
rs61541144
rs140010409
rs4809379
rs6011208
rs6011209
rs6011210
rs6011211
rs6062330
rs4809244
rs6062573
rs150629571
rs184624419
rs6011212
rs6062331
rs6062332
rs77076179
rs817371
rs817372
rs817373
rs817374
rs817375
rs144516018
rs817376
rs817377
rs6122210
rs112813285
rs817378
rs4809246
rs817379
rs79742651
rs817381
rs817382
rs151251129
rs817383
rs140462409
rs145637561
rs11908339
rs817384
rs817385
rs817386
rs4809247
rs117115549
rs181706202
rs6011220
rs73624787
rs8183934
rs6062576
rs6122211
rs4809382
rs2427544
rs6062578
rs6062579
rs6011222
rs6062581
rs2065993
rs146893858
rs2247381
rs73916669
rs2427546
rs6062582
rs2427547
rs6062583
rs2427548
rs2427549
rs2427550
rs2427551
rs2427552
rs6062584
rs6011225
rs7409760
rs2427553
rs6062586
rs6122041
rs147968118
rs2427554
rs6011226
rs143042551
rs4809249
rs2427555
rs4809383
rs6062587
rs2427559
rs2427560
rs2427561
rs2427562
rs6062333
rs111359627
rs6122213
rs7264220
rs6090020
rs183849252
rs76284561
rs2427563
rs6062588
rs73136572
rs2427565
rs142921725
rs4809384
rs12481368
rs6011229
rs817361
rs2427567
rs2427568
rs817362
rs817363
rs113987077
rs2295436
rs35311419
rs2295439
rs11554629
rs79245733
rs3206771
rs11554628
rs749724
rs749723
rs3810500
rs817365
rs817366
rs817367
rs865307
rs817368
rs817369
rs3752313
rs182356648
rs817370
rs2297807
rs2275293
rs1884652
rs56139491
rs2252258
rs71325473
rs117986959
rs4606988
rs6011235
rs817310
rs817311
rs56166058
rs76766334
rs6062597
rs817313
rs2320225
rs117267354
rs2427574
rs817316
rs817317
rs817318
rs6122043
rs79599197
rs748251
rs79864192
rs73147087
rs73147088
rs2297808
rs7273242
rs2275294
rs41278228
rs817323
rs817324
rs817325
rs6062599
rs817326
rs139142804
rs45486695
rs817329
rs817330
rs817331
rs3810501
rs3810502
rs817332
rs817333
rs817334
rs190413265
rs141385312
rs113119033
rs817336
rs817338
rs150512578
rs1093456
rs1093457
rs817340
rs41278232
rs817341
rs817343
rs113166910
rs817344
rs843850
rs817345
rs817346
rs817347
rs817348
rs817349
rs817351
rs817352
rs817353
rs186249212
rs45566234
rs817354
rs817355
rs817356
rs817357
rs817358
rs6062602
rs112219537
rs817359
rs817360
rs843851
rs2427581
rs113450630
rs2427582
rs147510995
rs73626409
rs146412923
rs6011248
rs2427584
rs80150989
rs147493817
rs201650022
rs6090031
rs112790215
rs6062604
rs2152968
rs2185031
rs2022012
rs4809388
rs75100087
rs79439888
rs6090033
rs141448165
rs2022415
rs6011254
rs2427585
rs2427586
rs8124378
rs56228814
rs2427587
rs116887540
rs73153123
rs2427590
rs816913
rs816914
rs816915
rs816916
rs816917
rs7263974
```
