## Supplementary material for "Characterization of shared and ancestry-specific signals driving complex traits using multi-ancestry fine-mapping": s1.afreq

```
#CHROM	ID	REF	ALT	ALT_FREQS	OBS_CT
20	rs6011532	G	C	0.684891	1006
20	rs61546182	G	T	0.0924453	1006
20	rs144858078	G	A	0.0129225	1006
20	rs2427487	C	A	0.907555	1006
20	rs6011534	G	A	0.542744	1006
20	rs6011535	T	G	0.0854871	1006
20	rs62197301	A	T	0.0884692	1006
20	rs78385765	G	C	0.0318091	1006
20	rs6010810	A	G	0.587475	1006
20	rs116102988	C	G	0.0854871	1006
20	rs142847906	C	T	0.0129225	1006
20	rs6011536	T	C	0.672962	1006
20	rs6010811	T	G	0.672962	1006
20	rs1555314	C	T	0.672962	1006
20	rs1555315	C	T	0.340954	1006
20	rs62197303	G	A	0.119284	1006
20	rs6090198	A	G	0.672962	1006
20	rs79296110	G	A	0.0854871	1006
20	rs183709347	C	T	0.0308151	1006
20	rs6011538	G	C	0.340954	1006
20	rs73921619	C	T	0.246521	1006
20	rs910940	G	A	0.313121	1006
20	rs62197304	C	T	0.246521	1006
20	rs6011540	A	G	0.331014	1006
20	rs6062772	A	G	0.66004	1006
20	rs910941	G	A	0.338966	1006
20	rs747128	G	A	0.246521	1006
20	rs747129	T	G	0.575547	1006
20	rs872885	C	T	0.301193	1006
20	rs910942	C	T	0.662028	1006
20	rs910943	A	G	0.668986	1006
20	rs745982	C	T	0.33996	1006
20	rs60890030	G	A	0.0854871	1006
20	rs6011542	G	A	0.0854871	1006
20	rs77330793	G	A	0.0318091	1006
20	rs62197305	C	T	0.222664	1006
20	rs1116450	T	C	0.667992	1006
20	rs3899032	G	A	0.666998	1006
20	rs4586690	G	T	0.666998	1006
20	rs6011544	T	C	0.666998	1006
20	rs57767914	C	G	0.246521	1006
20	rs6089824	A	G	0.666998	1006
20	rs62197307	T	G	0.234592	1006
20	rs6011545	G	A	0.752485	1006
20	rs56927818	A	T	0.0815109	1006
20	rs62197308	T	C	0.246521	1006
20	rs150436772	C	T	0.0159046	1006
20	rs4809455	G	C	0.666998	1006
20	rs4809456	C	A	0.666998	1006
20	rs4809459	C	T	0.666998	1006
20	rs4809460	T	C	0.666998	1006
20	rs4809462	A	G	0.666004	1006
20	rs6122344	C	T	0.666004	1006
20	rs6122345	C	G	0.292247	1006
20	rs6122346	C	G	0.666004	1006
20	rs6122347	C	T	0.666004	1006
20	rs6010812	G	A	0.666004	1006
20	rs116081712	A	G	0.0854871	1006
20	rs57684920	G	A	0.333002	1006
20	rs4991763	C	T	0.0854871	1006
20	rs139950162	C	T	0.0228628	1006
20	rs4997812	T	G	0.666004	1006
20	rs4997813	T	G	0.666004	1006
20	rs6062393	G	A	0.666004	1006
20	rs6062773	G	C	0.666004	1006
20	rs6090203	G	A	0.666004	1006
20	rs6062775	T	C	0.666004	1006
20	rs6062776	A	G	0.666004	1006
20	rs6062777	G	A	0.666004	1006
20	rs79735536	A	G	0.129225	1006
20	rs6122348	C	T	0.666004	1006
20	rs6062778	A	G	0.666004	1006
20	rs73145759	C	T	0.129225	1006
20	rs6122349	T	C	0.751491	1006
20	rs6122086	T	C	0.66501	1006
20	rs6122087	T	C	0.66501	1006
20	rs73145761	C	T	0.128231	1006
20	rs2872542	C	T	0.604374	1006
20	rs2872543	G	A	0.666004	1006
20	rs2314130	G	T	0.666004	1006
20	rs117014821	C	T	0.0149105	1006
20	rs1060491	C	A	0.333996	1006
20	rs1060490	A	G	0.66501	1006
20	rs1060489	C	T	0.66501	1006
20	rs7273917	G	A	0.668986	1006
20	rs7267951	A	G	0.66501	1006
20	rs7273930	G	A	0.66501	1006
20	rs6011548	C	T	0.66501	1006
20	rs9679865	C	G	0.66501	1006
20	rs9680064	G	A	0.66501	1006
20	rs13041507	T	C	0.66501	1006
20	rs6062780	T	C	0.66501	1006
20	rs2277769	C	T	0.66501	1006
20	rs2277768	T	C	0.66501	1006
20	rs2277767	G	A	0.66501	1006
20	rs74780896	A	T	0.0854871	1006
20	rs6062781	G	A	0.66501	1006
20	rs3746748	C	T	0.66501	1006
20	rs3746747	T	C	0.66501	1006
20	rs6011552	T	C	0.666004	1006
20	rs6062395	A	G	0.666004	1006
20	rs6062396	T	C	0.66501	1006
20	rs144550690	T	C	0.0149105	1006
20	rs6062397	A	G	0.66501	1006
20	rs6122352	T	C	0.66501	1006
20	rs6090206	G	A	0.66501	1006
20	rs6089825	C	T	0.66501	1006
20	rs6089826	G	A	0.66501	1006
20	rs6089827	C	T	0.66501	1006
20	rs77747537	A	G	0.0328032	1006
20	rs6089828	C	T	0.659046	1006
20	rs6089829	A	G	0.659046	1006
20	rs62207535	A	G	0.66501	1006
20	rs10854168	A	G	0.685885	1006
20	rs73145783	A	G	0.127237	1006
20	rs11086153	C	A	0.0516899	1006
20	rs117958432	C	T	0.084493	1006
20	rs4809465	G	C	0.686879	1006
20	rs4809467	A	G	0.686879	1006
20	rs76848387	A	G	0.100398	1006
20	rs6122354	G	A	0.122266	1006
20	rs4809468	T	C	0.686879	1006
20	rs76550775	G	A	0.084493	1006
20	rs4809268	C	G	0.686879	1006
20	rs112422087	C	T	0.100398	1006
20	rs142900963	C	T	0.0109344	1006
20	rs6011559	C	T	0.312127	1006
20	rs73921629	G	C	0.227634	1006
20	rs4809270	C	A	0.686879	1006
20	rs80063927	T	C	0.0367793	1006
20	rs75060833	C	T	0.0367793	1006
20	rs6011563	T	G	0.0854871	1006
20	rs11698703	A	G	0.125249	1006
20	rs77591303	C	T	0.084493	1006
20	rs117446928	G	C	0.0367793	1006
20	rs144370541	G	A	0.00994036	1006
20	rs11699290	A	G	0.0576541	1006
20	rs142052598	C	T	0.00596421	1006
20	rs8117291	G	A	0.084493	1006
20	rs62208970	C	T	0.0119284	1006
20	rs62208971	C	T	0.0218688	1006
20	rs78181292	C	T	0.0367793	1006
20	rs62208972	A	G	0.0656064	1006
20	rs68092355	G	A	0.027833	1006
20	rs111814166	G	A	0.127237	1006
20	rs13043919	C	T	0.122266	1006
20	rs12329470	C	T	0.277336	1006
20	rs140880350	C	T	0.00298211	1006
20	rs62208973	G	A	0.0119284	1006
20	rs4809471	G	A	0.687873	1006
20	rs4809472	G	A	0.614314	1006
20	rs2281551	G	T	0.698807	1006
20	rs78583161	A	G	0.0427435	1006
20	rs6122089	G	A	0.684891	1006
20	rs6122358	G	C	0.684891	1006
20	rs6062786	G	A	0.684891	1006
20	rs75969336	T	A	0.084493	1006
20	rs6011567	A	G	0.770378	1006
20	rs6062787	G	T	0.383698	1006
20	rs6122359	A	C	0.387674	1006
20	rs1555312	T	C	0.384692	1006
20	rs6090216	C	T	0.411531	1006
20	rs6011572	A	G	0.749503	1006
20	rs117040101	G	C	0.00397614	1006
20	rs1555313	G	T	0.707753	1006
20	rs1006573	C	T	0.412525	1006
20	rs62208974	C	T	0.0218688	1006
20	rs12625245	C	T	0.0745527	1006
20	rs73310366	C	T	0.11332	1006
20	rs111174523	C	T	0.10338	1006
20	rs111169791	C	A	0.112326	1006
20	rs114628563	G	A	0.112326	1006
20	rs62651369	G	C	0.375746	1006
20	rs34960540	T	C	0.673956	1006
20	rs35608106	G	A	0.673956	1006
20	rs6062788	G	A	0.488072	1006
20	rs78029770	G	A	0.0815109	1006
20	rs78938764	G	C	0.0795229	1006
20	rs62208975	G	C	0.10338	1006
20	rs6011574	C	T	0.0795229	1006
20	rs62208976	A	G	0.10338	1006
20	rs4809475	A	G	0.683897	1006
20	rs113401326	C	G	0.10338	1006
20	rs4809271	C	T	0.488072	1006
20	rs6011576	T	C	0.162028	1006
20	rs73147707	G	T	0.0347913	1006
20	rs62208446	C	T	0.10338	1006
20	rs4809476	T	C	0.592445	1006
20	rs910926	A	G	0.489066	1006
20	rs910927	A	C	0.601392	1006
20	rs62208447	G	A	0.10338	1006
20	rs113248227	A	G	0.11332	1006
20	rs6011579	G	A	0.112326	1006
20	rs6011580	C	A	0.112326	1006
20	rs7345644	C	T	0.112326	1006
20	rs1884729	C	T	0.37674	1006
20	rs6062401	G	A	0.488072	1006
20	rs6062790	C	T	0.374751	1006
20	rs6090217	C	T	0.673956	1006
20	rs79608915	G	C	0.0815109	1006
20	rs59957255	C	T	0.0994036	1006
20	rs4809478	G	C	0.5	1006
20	rs191913897	C	G	0.0238569	1006
20	rs6122360	G	A	0.379722	1006
20	rs79277914	G	A	0.028827	1006
20	rs6011581	G	A	0.505964	1006
20	rs62208448	G	A	0.10338	1006
20	rs62208449	C	T	0.0188867	1006
20	rs62208450	C	T	0.10338	1006
20	rs8116033	T	C	0.505964	1006
20	rs8124644	C	T	0.404573	1006
20	rs143853875	G	A	0.0805169	1006
20	rs113653729	C	T	0.104374	1006
20	rs1884731	G	A	0.11332	1006
20	rs142377122	C	T	0.0208748	1006
20	rs6122362	C	T	0.380716	1006
20	rs11698110	T	C	0.50497	1006
20	rs4809272	A	G	0.11332	1006
20	rs6062792	G	A	0.38171	1006
20	rs6011583	C	T	0.0805169	1006
20	rs6062794	G	T	0.38171	1006
20	rs4809479	C	T	0.111332	1006
20	rs6090219	C	A	0.402584	1006
20	rs6090220	T	G	0.507952	1006
20	rs7269650	T	G	0.327038	1006
20	rs6011584	A	G	0.515905	1006
20	rs141431084	C	T	0.105368	1006
20	rs77083424	C	T	0.105368	1006
20	rs7270735	C	A	0.328032	1006
20	rs35406833	G	C	0.331014	1006
20	rs11696718	T	C	0.33002	1006
20	rs62208452	G	A	0.0417495	1006
20	rs57032950	A	T	0.10835	1006
20	rs2872535	G	C	0.189861	1006
20	rs6062795	C	T	0.346918	1006
20	rs2208159	T	A	0.654076	1006
20	rs2208160	G	A	0.654076	1006
20	rs118147872	C	T	0.0367793	1006
20	rs62208453	G	A	0.105368	1006
20	rs12625378	G	T	0.434394	1006
20	rs6090221	G	A	0.435388	1006
20	rs6090223	A	G	0.432406	1006
20	rs6090224	G	A	0.33002	1006
20	rs6011588	C	T	0.109344	1006
20	rs6090225	A	G	0.434394	1006
20	rs6090226	G	A	0.434394	1006
20	rs6090227	G	T	0.329026	1006
20	rs62208454	C	T	0.105368	1006
20	rs1117666	C	T	0.0715706	1006
20	rs6011589	C	T	0.542744	1006
20	rs74932031	G	T	0.105368	1006
20	rs6011590	C	T	0.0815109	1006
20	rs6010827	T	C	0.542744	1006
20	rs6010828	A	G	0.542744	1006
20	rs12624808	C	T	0.0805169	1006
20	rs6011591	A	G	0.542744	1006
20	rs6011593	A	G	0.542744	1006
20	rs78665867	G	A	0.0805169	1006
20	rs62206565	T	C	0.105368	1006
20	rs79025083	T	C	0.105368	1006
20	rs79874881	C	G	0.110338	1006
20	rs6011594	T	G	0.542744	1006
20	rs6010829	C	T	0.542744	1006
20	rs6011595	C	A	0.542744	1006
20	rs4809273	T	C	0.542744	1006
20	rs4809481	A	T	0.542744	1006
20	rs4809482	C	G	0.54175	1006
20	rs6010833	T	C	0.542744	1006
20	rs6010835	T	C	0.542744	1006
20	rs6011597	G	A	0.542744	1006
20	rs62206566	C	T	0.105368	1006
20	rs60203779	G	A	0.10835	1006
20	rs6011599	G	T	0.10835	1006
20	rs62206567	T	C	0.105368	1006
20	rs62206568	C	G	0.105368	1006
20	rs62206569	C	T	0.105368	1006
20	rs62206570	A	C	0.105368	1006
20	rs58769569	A	G	0.0715706	1006
20	rs62206571	A	G	0.105368	1006
20	rs62206572	G	T	0.105368	1006
20	rs62206573	T	C	0.105368	1006
20	rs62206574	C	T	0.105368	1006
20	rs62206575	A	G	0.105368	1006
20	rs74721148	T	C	0.105368	1006
20	rs79515916	A	G	0.105368	1006
20	rs78168443	A	G	0.105368	1006
20	rs62206576	C	A	0.105368	1006
20	rs112147947	T	C	0.105368	1006
20	rs62206577	T	C	0.105368	1006
20	rs62206578	A	C	0.104374	1006
20	rs77448481	C	T	0.0715706	1006
20	rs62206579	G	A	0.105368	1006
20	rs62206580	A	G	0.105368	1006
20	rs62206581	C	T	0.105368	1006
20	rs62206582	C	A	0.105368	1006
20	rs6090229	A	C	0.43837	1006
20	rs11905394	A	T	0.437376	1006
20	rs11905871	T	G	0.43837	1006
20	rs6011600	G	A	0.0715706	1006
20	rs11906969	G	A	0.436382	1006
20	rs7265275	C	T	0.43837	1006
20	rs118137988	G	A	0.0208748	1006
20	rs58926663	C	T	0.0984095	1006
20	rs8120764	A	G	0.395626	1006
20	rs6010837	A	G	0.112326	1006
20	rs6010838	T	C	0.112326	1006
20	rs58911999	T	C	0.112326	1006
20	rs6090230	C	T	0.0526839	1006
20	rs112965972	G	A	0.0586481	1006
20	rs60642033	C	T	0.11332	1006
20	rs74929126	G	A	0.112326	1006
20	rs11908471	T	C	0.112326	1006
20	rs74784878	C	T	0.112326	1006
20	rs16983525	G	T	0.112326	1006
20	rs16983527	C	T	0.112326	1006
20	rs11905163	T	G	0.112326	1006
20	rs35251950	C	T	0.112326	1006
20	rs191608364	G	T	0.0168986	1006
20	rs78184683	C	T	0.112326	1006
20	rs6090232	C	T	0.397614	1006
20	rs7273675	C	G	0.11332	1006
20	rs4809484	T	G	0.606362	1006
20	rs80078366	G	A	0.0705765	1006
20	rs6010839	G	A	0.0725646	1006
20	rs75852803	G	A	0.0109344	1006
20	rs80064666	C	T	0.0715706	1006
20	rs6011605	T	C	0.607356	1006
20	rs6062804	G	A	0.0178926	1006
20	rs79652951	C	A	0.112326	1006
20	rs6090233	G	C	0.327038	1006
20	rs11699464	G	T	0.0914513	1006
20	rs76252179	A	G	0.0954274	1006
20	rs73919004	C	T	0.0954274	1006
20	rs79180821	G	A	0.0308151	1006
20	rs35168953	T	C	0.327038	1006
20	rs4809486	T	A	0.207753	1006
20	rs7354476	G	A	0.0308151	1006
20	rs75915999	C	T	0.112326	1006
20	rs910928	C	T	0.43837	1006
20	rs113320880	C	T	0.0914513	1006
20	rs910930	G	C	0.328032	1006
20	rs34346006	G	C	0.157058	1006
20	rs2427488	T	A	0.193837	1006
20	rs2427489	T	C	0.951292	1006
20	rs1000122	A	G	0.153082	1006
20	rs76460391	G	A	0.0357853	1006
20	rs66523027	C	T	0.125249	1006
20	rs75017690	C	T	0.0308151	1006
20	rs6010841	T	C	0.815109	1006
20	rs6062806	G	A	0.189861	1006
20	rs6062404	T	C	0.625249	1006
20	rs73147766	C	T	0.0387674	1006
20	rs2427490	G	C	0.27833	1006
20	rs77671766	C	T	0.0487078	1006
20	rs137933658	G	T	0.0258449	1006
20	rs2427491	T	C	0.887674	1006
20	rs79541508	G	C	0.100398	1006
20	rs2427492	T	C	0.915507	1006
20	rs141697420	T	C	0.0228628	1006
20	rs2427493	C	T	0.824056	1006
20	rs73312526	C	T	0.0218688	1006
20	rs73312527	G	A	0.0218688	1006
20	rs35033100	T	C	0.0407555	1006
20	rs6011608	A	G	0.837972	1006
20	rs12625159	C	G	0.627237	1006
20	rs6011609	C	T	0.0238569	1006
20	rs6090236	T	C	0.751491	1006
20	rs73312531	G	A	0.0328032	1006
20	rs6089837	A	G	0.809145	1006
20	rs2427494	G	C	0.809145	1006
20	rs4809276	G	A	0.784294	1006
20	rs6011611	A	C	0.0258449	1006
20	rs143516202	A	G	0.00894632	1006
20	rs59105371	C	T	0.0258449	1006
20	rs6011612	T	C	0.810139	1006
20	rs6062808	G	A	0.769384	1006
20	rs6011613	T	C	0.812127	1006
20	rs62206635	A	C	0.0397614	1006
20	rs6010843	G	A	0.789264	1006
20	rs34598275	A	G	0.0785288	1006
20	rs55769613	A	C	0.83499	1006
20	rs59128025	T	A	0.0298211	1006
20	rs57132522	C	G	0.0298211	1006
20	rs2427496	T	C	0.859841	1006
20	rs142383238	G	A	0.0218688	1006
20	rs6122371	C	A	0.569583	1006
20	rs34536346	T	C	0.28827	1006
20	rs73312551	T	C	0.309145	1006
20	rs74177992	T	C	0.246521	1006
20	rs111435192	G	A	0.241551	1006
20	rs2427497	G	A	0.861829	1006
20	rs185003036	T	C	0.0159046	1006
20	rs113149575	G	A	0.0178926	1006
20	rs3746746	A	C	0.258449	1006
20	rs59691792	C	T	0.0198807	1006
20	rs750696	C	T	0.457256	1006
20	rs750697	G	A	0.247515	1006
20	rs142974289	G	A	0.0119284	1006
20	rs750698	T	G	0.606362	1006
20	rs750699	C	T	0.247515	1006
20	rs8118853	T	A	0.247515	1006
20	rs8114857	C	T	0.247515	1006
20	rs910932	C	G	0.358847	1006
20	rs2427498	T	C	0.884692	1006
20	rs8122742	G	A	0.0188867	1006
20	rs62206637	G	A	0.0328032	1006
20	rs77440124	G	A	0.0626243	1006
20	rs16983533	G	A	0.284294	1006
20	rs146984017	C	T	0.0258449	1006
20	rs2427499	A	G	0.568588	1006
20	rs2427500	G	C	0.657058	1006
20	rs12481355	G	A	0.263419	1006
20	rs6010845	G	C	0.389662	1006
20	rs7264108	C	T	0.263419	1006
20	rs2427501	T	C	0.263419	1006
20	rs59349391	G	A	0.222664	1006
20	rs6090239	T	C	0.338966	1006
20	rs6090241	G	A	0.329026	1006
20	rs6090242	C	A	0.327038	1006
20	rs13044229	A	C	0.49503	1006
20	rs58949691	A	C	0.232604	1006
20	rs6090243	G	A	0.291252	1006
20	rs6011617	G	A	0.329026	1006
20	rs1884331	A	G	0.82505	1006
20	rs6090244	T	C	0.885686	1006
20	rs6090245	A	C	0.885686	1006
20	rs6122372	G	A	0.263419	1006
20	rs6010846	C	T	0.329026	1006
20	rs6062809	C	T	0.223658	1006
20	rs6090246	T	C	0.887674	1006
20	rs6122373	T	C	0.264414	1006
20	rs34005439	G	A	0.223658	1006
20	rs35523716	T	C	0.225646	1006
20	rs6122374	A	T	0.264414	1006
20	rs13036885	G	A	0.0457256	1006
20	rs6011618	T	C	0.869781	1006
20	rs6062810	T	C	0.729622	1006
20	rs2427502	G	A	0.110338	1006
20	rs62206638	A	T	0.0377734	1006
20	rs13042839	G	A	0.385686	1006
20	rs76209084	C	T	0.0487078	1006
20	rs78160282	C	T	0.0487078	1006
20	rs117372933	C	G	0.0347913	1006
20	rs6062408	G	A	0.337972	1006
20	rs190874773	G	A	0.0109344	1006
20	rs17333388	T	C	0.0437376	1006
20	rs1884332	T	C	0.902584	1006
20	rs138328054	T	C	0.0129225	1006
20	rs1884333	C	T	0.390656	1006
20	rs1884334	G	A	0.392644	1006
20	rs75751227	C	T	0.0487078	1006
20	rs75397077	C	T	0.0487078	1006
20	rs77283930	C	T	0.0487078	1006
20	rs6011620	C	T	0.729622	1006
20	rs140399226	G	A	0.00298211	1006
20	rs78145828	T	C	0.028827	1006
20	rs74792005	T	A	0.0487078	1006
20	rs16983539	C	T	0.258449	1006
20	rs4809488	G	A	0.90159	1006
20	rs6122375	C	G	0.110338	1006
20	rs6090249	G	A	0.0536779	1006
20	rs6062815	A	G	0.90159	1006
20	rs6122093	G	A	0.111332	1006
20	rs9305097	C	T	0.390656	1006
20	rs6010849	T	C	0.90159	1006
20	rs6122094	C	G	0.12326	1006
20	rs2427505	A	G	0.139165	1006
20	rs113262616	C	G	0.0497018	1006
20	rs6010850	G	A	0.703777	1006
20	rs6122095	G	C	0.188867	1006
20	rs74682736	T	C	0.0497018	1006
20	rs8116038	C	T	0.712724	1006
20	rs6122096	C	A	0.139165	1006
20	rs16983547	C	T	0.0497018	1006
20	rs56237650	C	T	0.230616	1006
20	rs78352539	C	T	0.0705765	1006
20	rs6062409	G	A	0.327038	1006
20	rs2427506	C	T	0.127237	1006
20	rs2427507	C	A	0.138171	1006
20	rs7263616	C	G	0.0119284	1006
20	rs6089839	G	A	0.026839	1006
20	rs6090251	C	T	0.33499	1006
20	rs117754812	C	T	0.0149105	1006
20	rs2246007	G	T	0.90159	1006
20	rs2224098	G	A	0.378728	1006
20	rs2224099	G	A	0.377734	1006
20	rs6122376	C	T	0.132207	1006
20	rs6090253	C	T	0.378728	1006
20	rs1884335	A	C	0.90159	1006
20	rs56296778	T	C	0.0119284	1006
20	rs56321019	G	A	0.0119284	1006
20	rs185372892	A	G	0.00994036	1006
20	rs75078107	G	A	0.0487078	1006
20	rs58971289	G	C	0.147117	1006
20	rs2427509	A	G	0.90159	1006
20	rs6122378	C	T	0.130219	1006
20	rs6089841	C	T	0.0497018	1006
20	rs2427510	T	G	0.90159	1006
20	rs4809491	T	C	0.902584	1006
20	rs74817560	T	C	0.0487078	1006
20	rs13040734	G	C	0.333996	1006
20	rs6090254	T	C	0.374751	1006
20	rs78748903	A	G	0.0258449	1006
20	rs6062816	C	T	0.333996	1006
20	rs6122379	G	A	0.145129	1006
20	rs6089842	G	A	0.375746	1006
20	rs2207746	G	A	0.374751	1006
20	rs2207747	A	G	0.90159	1006
20	rs2427511	C	T	0.90159	1006
20	rs2427512	C	T	0.131213	1006
20	rs118062857	C	A	0.0258449	1006
20	rs2427513	C	A	0.450298	1006
20	rs115914930	T	C	0.0467197	1006
20	rs79787992	G	A	0.0467197	1006
20	rs6062410	A	G	0.90159	1006
20	rs2427514	G	C	0.466203	1006
20	rs6122097	T	C	0.132207	1006
20	rs6011623	C	T	0.333996	1006
20	rs6010851	T	C	0.90159	1006
20	rs6062817	C	T	0.465209	1006
20	rs6011625	C	T	0.229622	1006
20	rs2427515	A	G	0.134195	1006
20	rs6062411	C	T	0.341948	1006
20	rs2427516	G	C	0.153082	1006
20	rs2427517	T	C	0.688867	1006
20	rs6011626	T	A	0.0755467	1006
20	rs2427518	T	C	0.885686	1006
20	rs67894665	A	G	0.510934	1006
20	rs4809493	A	G	0.887674	1006
20	rs80019664	C	T	0.0805169	1006
20	rs6010852	C	G	0.292247	1006
20	rs6062412	G	A	0.287276	1006
20	rs2064613	A	C	0.368787	1006
20	rs2313978	A	G	0.882704	1006
20	rs1884336	G	A	0.395626	1006
20	rs2427520	T	C	0.26839	1006
20	rs4809494	A	G	0.314115	1006
20	rs6010853	T	C	0.897614	1006
20	rs117862974	A	G	0.0437376	1006
20	rs62206641	C	T	0.10338	1006
20	rs118081685	G	A	0.0357853	1006
20	rs62206642	G	A	0.104374	1006
20	rs13037710	C	T	0.0417495	1006
20	rs4809495	A	G	0.368787	1006
20	rs1474942	C	T	0.474155	1006
20	rs1474943	C	A	0.281312	1006
20	rs2427521	T	C	0.580517	1006
20	rs2427522	G	A	0.579523	1006
20	rs76810442	G	A	0.0954274	1006
20	rs7262013	C	G	0.104374	1006
20	rs59137006	A	G	0.298211	1006
20	rs73149545	G	A	0.191849	1006
20	rs6090256	C	T	0.385686	1006
20	rs62206645	C	T	0.104374	1006
20	rs6010855	A	G	0.579523	1006
20	rs6089843	G	A	0.281312	1006
20	rs13038640	T	C	0.0119284	1006
20	rs6122380	G	C	0.083499	1006
20	rs6011631	C	G	0.474155	1006
20	rs6089844	A	G	0.475149	1006
20	rs62206647	G	A	0.104374	1006
20	rs6089845	T	C	0.475149	1006
20	rs4809496	G	A	0.474155	1006
20	rs2024772	C	T	0.476143	1006
20	rs2427524	G	A	0.72664	1006
20	rs62207364	G	A	0.105368	1006
20	rs78453736	A	T	0.104374	1006
20	rs181724232	C	T	0.0149105	1006
20	rs1535154	A	C	0.580517	1006
20	rs73149556	A	G	0.0198807	1006
20	rs75175692	G	A	0.104374	1006
20	rs1980540	A	G	0.499006	1006
20	rs1980541	T	C	0.476143	1006
20	rs1980542	G	A	0.476143	1006
20	rs6011635	G	C	0.477137	1006
20	rs13044529	C	T	0.475149	1006
20	rs6011636	A	G	0.476143	1006
20	rs6011637	C	A	0.476143	1006
20	rs736378	T	C	0.582505	1006
20	rs35575634	C	T	0.0626243	1006
20	rs736379	G	T	0.477137	1006
20	rs736380	G	A	0.477137	1006
20	rs736381	C	T	0.475149	1006
20	rs117748363	G	A	0.0318091	1006
20	rs139098557	G	A	0.106362	1006
20	rs1807051	T	C	0.477137	1006
20	rs371357860	C	T	0.00994036	1006
20	rs116846802	G	A	0.0139165	1006
20	rs6122382	A	C	0.0755467	1006
20	rs1997988	T	C	0.582505	1006
20	rs1997989	T	C	0.584493	1006
20	rs6090259	A	T	0.476143	1006
20	rs6011640	A	G	0.747515	1006
20	rs62207365	T	G	0.106362	1006
20	rs7273077	A	G	0.10835	1006
20	rs117422183	A	G	0.0248509	1006
20	rs62207366	T	C	0.106362	1006
20	rs6062413	T	C	0.584493	1006
20	rs6062820	T	C	0.475149	1006
20	rs117225024	G	A	0.0427435	1006
20	rs6062821	G	A	0.475149	1006
20	rs79990778	T	C	0.0318091	1006
20	rs62207367	A	C	0.106362	1006
20	rs6090265	C	T	0.582505	1006
20	rs76642953	T	C	0.106362	1006
20	rs6090266	G	A	0.474155	1006
20	rs74642771	C	T	0.0298211	1006
20	rs62207368	G	A	0.0248509	1006
20	rs62207369	T	C	0.106362	1006
20	rs113932837	G	C	0.0298211	1006
20	rs4809497	G	A	0.473161	1006
20	rs62207371	A	T	0.0497018	1006
20	rs571475955	G	A	0.00198807	1006
20	rs151332180	C	G	0.0417495	1006
20	rs4809498	T	G	0.472167	1006
20	rs62207372	A	G	0.105368	1006
20	rs62207373	T	C	0.105368	1006
20	rs113851410	C	G	0.0944334	1006
20	rs6122383	G	T	0.0675944	1006
20	rs117644766	G	C	0.11829	1006
20	rs72660211	G	A	0.0198807	1006
20	rs117798910	T	G	0.0298211	1006
20	rs147277260	C	G	0.0129225	1006
20	rs60873529	G	C	0.466203	1006
20	rs6122384	T	G	0.470179	1006
20	rs6122098	C	G	0.535785	1006
20	rs730477	G	A	0.340954	1006
20	rs1884337	C	T	0.424453	1006
20	rs62207375	T	G	0.4334	1006
20	rs6010863	A	C	0.4334	1006
20	rs58504004	C	T	0.201789	1006
20	rs6011647	C	A	0.635189	1006
20	rs13045418	G	A	0.0397614	1006
20	rs6062415	C	G	0.306163	1006
20	rs6062827	G	A	0.306163	1006
20	rs77915589	A	G	0.119284	1006
20	rs112329898	A	G	0.122266	1006
20	rs2144456	G	A	0.507952	1006
20	rs6062828	C	G	0.307157	1006
20	rs146641617	T	C	0.0149105	1006
20	rs73149586	C	T	0.0228628	1006
20	rs78889597	C	T	0.122266	1006
20	rs6122385	C	T	0.311133	1006
20	rs80053669	C	T	0.0188867	1006
20	rs146451695	G	A	0.0437376	1006
20	rs6089850	T	C	0.646123	1006
20	rs139115783	G	A	0.00397614	1006
20	rs62207378	A	C	0.0457256	1006
20	rs117113568	A	T	0.0109344	1006
20	rs80240127	T	C	0.122266	1006
20	rs73149587	C	T	0.0188867	1006
20	rs74501636	T	G	0.0178926	1006
20	rs80015650	A	G	0.122266	1006
20	rs2064610	T	G	0.652087	1006
20	rs1535155	C	G	0.652087	1006
20	rs1535156	C	T	0.122266	1006
20	rs111993652	C	T	0.0208748	1006
20	rs11696798	G	C	0.0437376	1006
20	rs142063399	G	T	0.05666	1006
20	rs6090270	T	C	0.846918	1006
20	rs6122388	G	C	0.616302	1006
20	rs34464515	A	T	0.310139	1006
20	rs111590347	G	A	0.126243	1006
20	rs6011648	G	A	0.310139	1006
20	rs74645182	C	A	0.11829	1006
20	rs6089853	G	A	0.17495	1006
20	rs6062830	A	C	0.610338	1006
20	rs6062832	G	A	0.310139	1006
20	rs6090271	G	T	0.60835	1006
20	rs145235220	G	A	0.0218688	1006
20	rs6090272	T	C	0.609344	1006
20	rs6122389	C	T	0.308151	1006
20	rs59541071	C	A	0.0228628	1006
20	rs60521639	G	A	0.0228628	1006
20	rs879919	G	T	0.583499	1006
20	rs144485705	T	G	0.0208748	1006
20	rs58844557	C	T	0.192843	1006
20	rs79565205	G	A	0.0387674	1006
20	rs142167053	C	T	0.0109344	1006
20	rs6090273	G	A	0.176938	1006
20	rs6122390	C	T	0.292247	1006
20	rs6011651	A	C	0.609344	1006
20	rs111567426	G	C	0.11829	1006
20	rs76137972	C	G	0.11829	1006
20	rs6062834	C	T	0.485089	1006
20	rs145213365	G	C	0.0228628	1006
20	rs6011653	A	G	0.610338	1006
20	rs1884338	A	C	0.612326	1006
20	rs111794065	G	A	0.128231	1006
20	rs35418153	G	A	0.280318	1006
20	rs113470745	T	G	0.0397614	1006
20	rs79618571	C	A	0.0328032	1006
20	rs193256034	T	A	0.0119284	1006
20	rs2064611	A	G	0.297217	1006
20	rs80179791	G	A	0.0149105	1006
20	rs6062835	G	A	0.309145	1006
20	rs2064612	T	C	0.612326	1006
20	rs73149598	G	C	0.171968	1006
20	rs117392710	G	A	0.604374	1006
20	rs117653388	G	C	0.605368	1006
20	rs34756804	C	T	0.605368	1006
20	rs113412477	A	T	0.11829	1006
20	rs77857658	G	A	0.11829	1006
20	rs59215669	C	T	0.200795	1006
20	rs76956887	G	A	0.11829	1006
20	rs77617940	T	C	0.121272	1006
20	rs6090275	A	G	0.281312	1006
20	rs6090276	C	T	0.178926	1006
20	rs6090277	A	C	0.62326	1006
20	rs11697487	G	A	0.0228628	1006
20	rs6090278	C	T	0.327038	1006
20	rs3859580	C	T	0.310139	1006
20	rs6090279	G	A	0.182903	1006
20	rs6090280	T	C	0.306163	1006
20	rs35358261	C	T	0.0119284	1006
20	rs6089856	C	T	0.305169	1006
20	rs6090281	C	T	0.305169	1006
20	rs141908146	G	A	0.00298211	1006
20	rs6090282	G	A	0.183897	1006
20	rs6090283	C	T	0.189861	1006
20	rs6090284	T	A	0.305169	1006
20	rs141726786	C	T	0.0248509	1006
20	rs13045471	G	A	0.0397614	1006
20	rs12480272	A	C	0.277336	1006
20	rs139240392	G	A	0.027833	1006
20	rs12479846	C	T	0.277336	1006
20	rs76337261	G	A	0.114314	1006
20	rs6089857	G	A	0.190855	1006
20	rs79559447	C	T	0.0178926	1006
20	rs76139001	G	A	0.114314	1006
20	rs4809500	G	A	0.311133	1006
20	rs6062841	A	G	0.318091	1006
20	rs79610404	C	A	0.114314	1006
20	rs6011654	G	A	0.318091	1006
20	rs16983568	G	A	0.311133	1006
20	rs6010866	T	C	0.62326	1006
20	rs112139537	G	C	0.0347913	1006
20	rs113026711	G	A	0.027833	1006
20	rs80023733	G	A	0.114314	1006
20	rs150305925	G	A	0.0248509	1006
20	rs73151416	A	G	0.0248509	1006
20	rs76456280	G	A	0.0218688	1006
20	rs4809501	T	C	0.62326	1006
20	rs6089858	T	C	0.190855	1006
20	rs6089859	C	T	0.190855	1006
20	rs7360599	A	G	0.305169	1006
20	rs112813112	G	A	0.114314	1006
20	rs2024768	C	G	0.311133	1006
20	rs112107185	G	A	0.114314	1006
20	rs6090286	T	G	0.0198807	1006
20	rs7361774	T	C	0.184891	1006
20	rs6062843	T	G	0.311133	1006
20	rs6062844	A	G	0.311133	1006
20	rs6090289	A	G	0.309145	1006
20	rs6011661	C	A	0.981113	1006
20	rs3787511	G	A	0.303181	1006
20	rs145866485	G	A	0.0178926	1006
20	rs3787510	A	G	0.312127	1006
20	rs6090293	C	T	0.303181	1006
20	rs6090294	C	T	0.181909	1006
20	rs112750048	T	G	0.181909	1006
20	rs56136897	G	A	0.181909	1006
20	rs6090295	C	A	0.303181	1006
20	rs8119244	A	G	0.188867	1006
20	rs144290131	G	C	0.0129225	1006
20	rs6122393	G	A	0.303181	1006
20	rs114917685	C	A	0.0198807	1006
20	rs6122394	G	A	0.188867	1006
20	rs41282994	G	A	0.115308	1006
20	rs6122103	G	A	0.303181	1006
20	rs117568047	G	A	0.0228628	1006
20	rs117886238	C	T	0.0218688	1006
20	rs6090296	T	C	0.310139	1006
20	rs11906847	G	A	0.303181	1006
20	rs6090298	C	T	0.188867	1006
20	rs13042920	G	A	0.136183	1006
20	rs6090300	C	T	0.303181	1006
20	rs6090302	C	G	0.310139	1006
20	rs6122104	T	C	0.310139	1006
20	rs6090303	T	C	0.303181	1006
20	rs6122398	T	C	0.310139	1006
20	rs6062845	G	A	0.102386	1006
20	rs6122400	T	G	0.622266	1006
20	rs6090305	A	C	0.188867	1006
20	rs6090306	T	C	0.180915	1006
20	rs55973972	G	A	0.303181	1006
20	rs4809503	C	T	0.622266	1006
20	rs6122401	C	G	0.312127	1006
20	rs6090307	C	T	0.188867	1006
20	rs6090308	G	A	0.181909	1006
20	rs6089861	G	T	0.188867	1006
20	rs75826864	A	C	0.0347913	1006
20	rs4809504	C	T	0.319085	1006
20	rs11906654	A	G	0.188867	1006
20	rs75318321	T	C	0.114314	1006
20	rs6090309	T	C	0.664016	1006
20	rs117078593	C	T	0.0347913	1006
20	rs4809505	C	T	0.312127	1006
20	rs45518532	C	T	0.114314	1006
20	rs6090310	C	G	0.622266	1006
20	rs73151455	G	C	0.300199	1006
20	rs6011668	T	C	0.625249	1006
20	rs6089862	G	C	0.185885	1006
20	rs6090311	A	G	0.184891	1006
20	rs56946612	T	G	0.121272	1006
20	rs6011669	C	G	0.319085	1006
20	rs6062848	G	A	0.32008	1006
20	rs6011670	C	T	0.706759	1006
20	rs6011671	G	C	0.605368	1006
20	rs75098556	G	C	0.0695825	1006
20	rs13042429	C	G	0.612326	1006
20	rs68041888	G	A	0.16501	1006
20	rs35906948	A	G	0.794235	1006
20	rs6010873	T	C	0.624254	1006
20	rs67094809	A	C	0.0417495	1006
20	rs62207404	A	C	0.359841	1006
20	rs13042373	T	G	0.524851	1006
20	rs6011674	C	T	0.10338	1006
20	rs142623485	T	C	0.0258449	1006
20	rs1884327	G	T	0.612326	1006
20	rs1884328	T	C	0.617296	1006
20	rs1884329	T	C	0.335984	1006
20	rs6090312	C	T	0.0149105	1006
20	rs6090313	G	A	0.0159046	1006
20	rs1884330	A	G	0.600398	1006
20	rs75824619	T	C	0.0884692	1006
20	rs113598198	G	A	0.0447316	1006
20	rs111839485	G	A	0.0109344	1006
20	rs6090314	G	A	0.171968	1006
20	rs73319532	G	A	0.0109344	1006
20	rs36081892	G	A	0.116302	1006
20	rs6089863	C	T	0.0139165	1006
20	rs6122403	C	A	0.172962	1006
20	rs6062851	G	A	0.610338	1006
20	rs6062852	T	C	0.610338	1006
20	rs6062420	C	T	0.610338	1006
20	rs59784306	C	T	0.0884692	1006
20	rs142056871	G	A	0.0884692	1006
20	rs56783811	A	G	0.0884692	1006
20	rs74589786	C	T	0.0884692	1006
20	rs6062422	T	G	0.612326	1006
20	rs2024769	T	C	0.612326	1006
20	rs6011684	T	C	0.612326	1006
20	rs6090317	A	G	0.612326	1006
20	rs2145164	G	A	0.520875	1006
20	rs1555337	G	A	0.0884692	1006
20	rs11908424	C	T	0.0884692	1006
20	rs74388034	A	G	0.0119284	1006
20	rs4809280	C	G	0.335984	1006
20	rs911055	T	C	0.61829	1006
20	rs118084004	G	T	0.0347913	1006
20	rs2314249	G	A	0.242545	1006
20	rs541850415	G	A	0.00795229	1006
20	rs73151481	C	T	0.177932	1006
20	rs73151482	T	G	0.167992	1006
20	rs75320186	G	T	0.0815109	1006
20	rs3810465	G	A	0.188867	1006
20	rs3810466	C	G	0.175944	1006
20	rs117472923	G	A	0.0178926	1006
20	rs3810467	G	A	0.175944	1006
20	rs6011691	A	G	0.0894632	1006
20	rs41282996	C	T	0.0119284	1006
20	rs6011692	G	A	0.0874751	1006
20	rs34646256	A	G	0.117296	1006
20	rs6010876	C	T	0.0914513	1006
20	rs4809511	T	C	0.62326	1006
20	rs9808612	T	C	0.0884692	1006
20	rs6090320	T	C	0.529821	1006
20	rs6090321	C	G	0.617296	1006
20	rs80167718	T	C	0.0139165	1006
20	rs6062855	T	C	0.441352	1006
20	rs6010878	C	A	0.61829	1006
20	rs2273487	C	T	0.440358	1006
20	rs79055277	G	A	0.0159046	1006
20	rs744590	C	T	0.439364	1006
20	rs113297757	G	A	0.0159046	1006
20	rs744591	C	A	0.440358	1006
20	rs744592	T	C	0.441352	1006
20	rs1075557	A	G	0.431412	1006
20	rs1075556	A	G	0.442346	1006
20	rs151009486	C	T	0.0159046	1006
20	rs1077019	G	C	0.173956	1006
20	rs2273492	C	T	0.335984	1006
20	rs2273493	T	C	0.17992	1006
20	rs6122406	C	T	0.173956	1006
20	rs6062856	C	T	0.22167	1006
20	rs6089864	C	G	0.61829	1006
20	rs6090327	T	C	0.175944	1006
20	rs6089865	G	C	0.176938	1006
20	rs6089866	T	C	0.175944	1006
20	rs73316034	A	T	0.0178926	1006
20	rs1047826	A	G	0.616302	1006
20	rs1047822	T	C	0.510934	1006
20	rs1047819	T	A	0.336978	1006
20	rs6122409	G	A	0.61829	1006
20	rs6122107	T	C	0.511928	1006
20	rs113223646	G	A	0.0178926	1006
20	rs3818202	T	C	0.528827	1006
20	rs13037647	T	C	0.616302	1006
20	rs13044567	C	T	0.336978	1006
20	rs139795823	G	T	0.00298211	1006
20	rs73151501	C	T	0.0258449	1006
20	rs45469101	C	T	0.0884692	1006
20	rs200194922	A	G	0.00298211	1006
20	rs61741774	C	T	0.0168986	1006
20	rs2236186	A	C	0.599404	1006
20	rs41282998	A	G	0.0874751	1006
20	rs2236187	C	T	0.513917	1006
20	rs2236188	A	G	0.513917	1006
20	rs2236189	C	G	0.513917	1006
20	rs73153507	C	T	0.171968	1006
20	rs41309939	G	C	0.026839	1006
20	rs60374846	G	A	0.280318	1006
20	rs113471936	G	A	0.0168986	1006
20	rs59415062	A	G	0.280318	1006
20	rs57427136	C	T	0.175944	1006
20	rs79895489	C	T	0.0874751	1006
20	rs150221074	T	G	0.0497018	1006
20	rs138494427	C	T	0.0198807	1006
20	rs181552002	G	A	0.0139165	1006
20	rs185867392	T	C	0.0258449	1006
20	rs11906127	A	G	0.284294	1006
20	rs11906597	T	C	0.285288	1006
20	rs34406003	C	T	0.337972	1006
20	rs12481193	G	A	0.337972	1006
20	rs35423938	G	A	0.338966	1006
20	rs117249615	T	C	0.0208748	1006
20	rs73153515	G	A	0.171968	1006
20	rs41309937	G	A	0.181909	1006
20	rs2236190	C	T	0.357853	1006
20	rs2236191	A	G	0.639165	1006
20	rs2236192	G	T	0.313121	1006
20	rs2236193	G	A	0.336978	1006
20	rs4809512	T	G	0.355865	1006
20	rs139812644	G	A	0.0198807	1006
20	rs13038098	C	T	0.128231	1006
20	rs872808	A	C	0.358847	1006
20	rs2236194	G	T	0.175944	1006
20	rs11906010	C	T	0.0188867	1006
20	rs6090330	G	A	0.00894632	1006
20	rs9753750	G	A	0.0188867	1006
20	rs9753638	C	T	0.0188867	1006
20	rs11086158	C	A	0.336978	1006
20	rs41306370	G	A	0.00994036	1006
20	rs3818203	G	C	0.356859	1006
20	rs78017705	G	A	0.0914513	1006
20	rs7261433	G	A	0.0188867	1006
20	rs1129659	T	G	0.357853	1006
20	rs2273497	A	G	0.639165	1006
20	rs56661567	C	T	0.00994036	1006
20	rs60595904	A	T	0.00994036	1006
20	rs8183862	C	T	0.337972	1006
20	rs77385168	C	T	0.0168986	1006
20	rs6090332	G	A	0.269384	1006
20	rs6010882	T	C	0.271372	1006
20	rs78618692	C	T	0.0328032	1006
20	rs927081	A	G	0.549702	1006
20	rs2295535	G	A	0.128231	1006
20	rs6011700	G	A	0.340954	1006
20	rs73153533	C	T	0.0258449	1006
20	rs79931870	A	G	0.0188867	1006
20	rs115535877	G	A	0.0188867	1006
20	rs141978190	T	C	0.0914513	1006
20	rs150272245	G	C	0.0914513	1006
20	rs6010883	C	T	0.851889	1006
20	rs143943533	T	C	0.0914513	1006
20	rs6062865	C	T	0.336978	1006
20	rs61518438	C	A	0.00994036	1006
20	rs7267408	G	A	0.0188867	1006
20	rs139671687	C	T	0.0914513	1006
20	rs6011701	T	C	0.859841	1006
20	rs6122412	C	T	0.100398	1006
20	rs6122413	T	C	0.336978	1006
20	rs58229940	C	T	0.162028	1006
20	rs75829408	C	T	0.0914513	1006
20	rs6062866	C	T	0.336978	1006
20	rs117851394	A	G	0.0914513	1006
20	rs6122415	A	C	0.859841	1006
20	rs77074210	G	A	0.0238569	1006
20	rs116581887	C	A	0.0188867	1006
20	rs80026832	C	T	0.00298211	1006
20	rs2295537	C	T	0.476143	1006
20	rs2295538	G	T	0.49503	1006
20	rs6010884	C	T	0.850895	1006
20	rs73153545	G	C	0.0576541	1006
20	rs2295539	A	T	0.49503	1006
20	rs149519714	G	C	0.0576541	1006
20	rs6090334	G	C	0.851889	1006
20	rs6062867	T	C	0.850895	1006
20	rs6062868	C	T	0.286282	1006
20	rs6122416	G	A	0.28827	1006
20	rs6062869	C	T	0.414513	1006
20	rs911054	C	G	0.850895	1006
20	rs76183812	C	A	0.0178926	1006
20	rs116769520	G	A	0.0178926	1006
20	rs910894	G	A	0.833002	1006
20	rs114865282	T	C	0.0178926	1006
20	rs115609411	T	C	0.0178926	1006
20	rs910893	G	A	0.833002	1006
20	rs879897	G	A	0.116302	1006
20	rs910892	C	T	0.833002	1006
20	rs77235784	A	G	0.0178926	1006
20	rs75636594	G	T	0.0347913	1006
20	rs112221121	G	A	0.117296	1006
20	rs62207452	T	C	0.869781	1006
20	rs141102632	G	A	0.00298211	1006
20	rs189170834	G	T	0.00497018	1006
20	rs59845372	T	G	0.00894632	1006
20	rs149049261	G	T	0.026839	1006
20	rs77907969	C	T	0.0367793	1006
20	rs6011704	T	C	0.295229	1006
20	rs55940436	G	A	0.00894632	1006
20	rs6122109	A	C	0.870775	1006
20	rs6062427	G	A	0.359841	1006
20	rs11697798	C	T	0.146123	1006
20	rs73329118	C	T	0.00894632	1006
20	rs4809513	T	C	0.870775	1006
20	rs2281565	C	T	0.799205	1006
20	rs2281566	C	A	0.667992	1006
20	rs2281567	G	A	0.250497	1006
20	rs139695371	C	A	0.0139165	1006
20	rs75838425	G	C	0.0367793	1006
20	rs3589	C	T	0.799205	1006
20	rs77240833	C	T	0.116302	1006
20	rs11086159	T	A	0.420477	1006
20	rs80089062	C	T	0.0357853	1006
20	rs77015723	G	A	0.0765408	1006
20	rs78877312	G	A	0.0357853	1006
20	rs111734334	A	G	0.16501	1006
20	rs73921020	G	A	0.0477137	1006
20	rs140330760	G	A	0.0178926	1006
20	rs76072886	C	A	0.0347913	1006
20	rs76591422	C	T	0.0377734	1006
20	rs73153560	A	G	0.05666	1006
20	rs6062428	A	G	0.870775	1006
20	rs60079594	A	T	0.00894632	1006
20	rs113561502	G	A	0.116302	1006
20	rs143186686	G	A	0.0347913	1006
20	rs1973952	T	C	0.530815	1006
20	rs73153562	C	T	0.05666	1006
20	rs187014005	C	A	0.00596421	1006
20	rs79649270	G	A	0.0159046	1006
20	rs6011706	A	G	0.0487078	1006
20	rs78160712	G	A	0.0447316	1006
20	rs6011707	T	C	0.528827	1006
20	rs720607	A	G	0.528827	1006
20	rs1406961	A	C	0.871769	1006
20	rs75118443	T	C	0.0347913	1006
20	rs116155435	C	T	0.0347913	1006
20	rs6062429	C	A	0.304175	1006
20	rs6089870	G	A	0.05666	1006
20	rs6011708	G	A	0.835984	1006
20	rs6011709	C	T	0.270378	1006
20	rs116554570	C	T	0.0347913	1006
20	rs73921021	G	A	0.0487078	1006
20	rs77305517	C	T	0.0347913	1006
20	rs183697996	G	A	0.00994036	1006
20	rs6089871	A	C	0.515905	1006
20	rs62208782	C	T	0.145129	1006
20	rs75267973	A	C	0.112326	1006
20	rs77784205	G	A	0.112326	1006
20	rs57484476	C	G	0.0129225	1006
20	rs6010886	G	C	0.447316	1006
20	rs4809514	G	T	0.342942	1006
20	rs4809515	A	C	0.582505	1006
20	rs911058	A	G	0.746521	1006
20	rs56098076	G	C	0.149105	1006
20	rs911059	A	G	0.172962	1006
20	rs911062	A	G	0.718688	1006
20	rs4809281	C	G	0.0248509	1006
20	rs911064	C	T	0.747515	1006
20	rs75937109	A	G	0.0904573	1006
20	rs75563442	G	C	0.0874751	1006
20	rs117951405	T	A	0.0119284	1006
20	rs75787260	G	A	0.0874751	1006
20	rs79934742	A	G	0.0874751	1006
20	rs112542810	A	G	0.0874751	1006
20	rs112097263	G	A	0.0874751	1006
20	rs116894147	C	A	0.0874751	1006
20	rs117299529	T	C	0.0884692	1006
20	rs2273498	G	A	0.431412	1006
20	rs4809517	C	T	0.0864811	1006
20	rs77044240	G	C	0.0874751	1006
20	rs76290944	A	G	0.0884692	1006
20	rs80124662	G	A	0.0447316	1006
20	rs3787134	A	G	0.0506958	1006
20	rs6090339	G	A	0.0805169	1006
20	rs4809518	A	T	0.0795229	1006
20	rs6011712	T	C	0.431412	1006
20	rs927132	A	G	0.0805169	1006
20	rs11542296	C	T	0.0785288	1006
20	rs6062875	A	C	0.0864811	1006
20	rs76055528	G	A	0.0795229	1006
20	rs6011715	A	G	0.513917	1006
20	rs77333411	C	G	0.0795229	1006
20	rs6090340	G	A	0.082505	1006
20	rs75047314	G	C	0.0805169	1006
20	rs79810965	C	T	0.0805169	1006
20	rs10211726	G	A	0.0815109	1006
20	rs112477890	C	T	0.0805169	1006
20	rs2236195	T	C	0.523857	1006
20	rs6011719	G	A	0.0805169	1006
20	rs13433339	G	T	0.0805169	1006
20	rs75356513	C	G	0.0805169	1006
20	rs143620375	G	A	0.0119284	1006
20	rs911065	A	G	0.524851	1006
20	rs78423273	C	T	0.0805169	1006
20	rs11086161	G	T	0.351889	1006
20	rs34582901	C	T	0.0367793	1006
20	rs73153583	C	A	0.0666004	1006
20	rs13042357	C	T	0.402584	1006
20	rs78818145	G	A	0.0805169	1006
20	rs911066	T	C	0.0815109	1006
20	rs142823159	T	G	0.0397614	1006
20	rs75986756	G	C	0.0805169	1006
20	rs8115872	T	G	0.082505	1006
20	rs77114045	A	G	0.0815109	1006
20	rs4809282	C	G	0.0815109	1006
20	rs4809520	T	C	0.0815109	1006
20	rs13865	C	T	0.0815109	1006
20	rs116908406	G	C	0.0238569	1006
20	rs80253539	T	C	0.0805169	1006
20	rs79425062	G	A	0.0805169	1006
20	rs1543449	T	C	0.503976	1006
20	rs77578431	C	T	0.0805169	1006
20	rs4809283	T	C	0.0805169	1006
20	rs6090344	G	A	0.219682	1006
20	rs4809284	C	T	0.0805169	1006
20	rs75978194	T	A	0.0805169	1006
20	rs75211224	G	C	0.0805169	1006
20	rs117152863	G	A	0.0119284	1006
20	rs6062879	G	A	0.400596	1006
20	rs112888546	C	T	0.0626243	1006
20	rs76186321	G	C	0.0805169	1006
20	rs139216600	G	A	0.0149105	1006
20	rs13042424	A	C	0.0367793	1006
20	rs4809522	T	G	0.0815109	1006
20	rs4809523	T	C	0.0805169	1006
20	rs4809525	G	A	0.0815109	1006
20	rs111980331	G	A	0.0805169	1006
20	rs6090346	G	A	0.0805169	1006
20	rs112920247	G	A	0.0805169	1006
20	rs56060304	G	A	0.137177	1006
20	rs145815502	C	T	0.0218688	1006
20	rs77877610	C	T	0.0536779	1006
20	rs112364255	T	C	0.0815109	1006
20	rs9917458	C	T	0.0775348	1006
20	rs141753432	G	T	0.0129225	1006
20	rs189846022	G	A	0.00695825	1006
20	rs41298356	G	A	0.0805169	1006
20	rs6090349	A	T	0.0815109	1006
20	rs4809526	G	A	0.437376	1006
20	rs111674249	A	G	0.0815109	1006
20	rs75941628	C	T	0.0805169	1006
20	rs6062880	C	T	0.121272	1006
20	rs117939371	T	C	0.026839	1006
20	rs6089874	C	T	0.0805169	1006
20	rs7263455	G	A	0.474155	1006
20	rs74827289	G	C	0.0815109	1006
20	rs113021337	G	A	0.0616302	1006
20	rs185650639	C	G	0.00994036	1006
20	rs753686	C	T	0.0785288	1006
20	rs145631155	G	A	0.0149105	1006
20	rs34493170	G	A	0.394632	1006
20	rs41302958	T	C	0.0109344	1006
20	rs61732285	A	C	0.0457256	1006
20	rs6011726	C	T	0.0457256	1006
20	rs6062884	C	T	0.168986	1006
20	rs41306372	A	G	0.0526839	1006
20	rs6010896	G	A	0.0526839	1006
20	rs6010897	A	G	0.0526839	1006
20	rs7347209	C	T	0.0526839	1006
20	rs6011727	G	T	0.0526839	1006
20	rs116632570	G	A	0.0526839	1006
20	rs111950139	T	C	0.0536779	1006
20	rs6089877	G	A	0.0139165	1006
20	rs34976669	A	T	0.0387674	1006
20	rs6090356	A	G	0.0526839	1006
20	rs4809528	C	T	0.0526839	1006
20	rs4809288	A	G	0.054672	1006
20	rs6011729	C	T	0.0506958	1006
20	rs4809529	C	T	0.0506958	1006
20	rs4809530	T	C	0.0526839	1006
20	rs139241158	A	G	0.0506958	1006
20	rs112180615	T	C	0.0526839	1006
20	rs41283002	G	A	0.0159046	1006
20	rs75513393	T	C	0.0526839	1006
20	rs147670144	G	C	0.0526839	1006
20	rs58626340	T	C	0.054672	1006
20	rs755041	A	G	0.260437	1006
20	rs73155403	G	C	0.0765408	1006
20	rs911067	T	C	0.94831	1006
20	rs911068	T	G	0.94831	1006
20	rs117624667	A	G	0.0526839	1006
20	rs2008172	A	G	0.204771	1006
20	rs117593835	C	T	0.0526839	1006
20	rs138500944	C	G	0.0506958	1006
20	rs113536487	T	C	0.0526839	1006
20	rs79434650	G	A	0.0318091	1006
20	rs6011730	T	C	0.0526839	1006
20	rs76279601	T	C	0.0526839	1006
20	rs3746378	G	C	0.0526839	1006
20	rs3746380	C	T	0.0526839	1006
20	rs115605588	C	T	0.0526839	1006
20	rs6011731	A	G	0.0526839	1006
20	rs6089879	G	A	0.0805169	1006
20	rs3803935	C	T	0.203777	1006
20	rs147660730	T	C	0.0506958	1006
20	rs11697902	T	C	0.343936	1006
20	rs6062890	G	A	0.664016	1006
20	rs55690903	A	G	0.217694	1006
20	rs80291285	C	A	0.0506958	1006
20	rs74397198	G	A	0.0506958	1006
20	rs7265034	A	C	0.73161	1006
20	rs41302946	C	T	0.0129225	1006
20	rs41309365	G	A	0.0467197	1006
20	rs3746381	C	T	0.194831	1006
20	rs6062891	C	T	0.946322	1006
20	rs147228682	G	A	0.0129225	1006
20	rs3746382	A	G	0.2167	1006
20	rs112246653	C	A	0.0506958	1006
20	rs117255010	G	A	0.0506958	1006
20	rs11700044	C	T	0.212724	1006
20	rs13037825	C	T	0.0347913	1006
20	rs62208786	C	G	0.0506958	1006
20	rs6062894	C	T	0.895626	1006
20	rs62206860	C	G	0.0506958	1006
20	rs117049320	G	A	0.0506958	1006
20	rs62206861	C	G	0.0506958	1006
20	rs41306798	A	G	0.0357853	1006
20	rs2314251	T	C	0.671968	1006
20	rs4809534	C	A	0.0497018	1006
20	rs76244047	C	G	0.054672	1006
20	rs4809535	A	G	0.0497018	1006
20	rs41309941	G	A	0.0119284	1006
20	rs3746383	G	T	0.214712	1006
20	rs150129155	C	T	0.0516899	1006
20	rs148503715	T	A	0.0109344	1006
20	rs79012842	C	T	0.0516899	1006
20	rs4809536	T	C	0.0516899	1006
20	rs2273494	G	A	0.214712	1006
20	rs118022919	C	T	0.0516899	1006
20	rs117599262	C	A	0.0168986	1006
20	rs6010903	A	G	0.0656064	1006
20	rs76545232	G	A	0.0526839	1006
20	rs2180614	T	C	0.644135	1006
20	rs118003674	T	A	0.0526839	1006
20	rs911043	G	T	0.56163	1006
20	rs76725394	T	C	0.0516899	1006
20	rs4809537	C	T	0.0506958	1006
20	rs6090365	C	T	0.0785288	1006
20	rs117413284	C	T	0.0636183	1006
20	rs6122425	C	A	0.246521	1006
20	rs6122426	C	G	0.246521	1006
20	rs6062897	G	T	0.662028	1006
20	rs76915687	G	T	0.0119284	1006
20	rs6011746	C	G	0.0516899	1006
20	rs56352802	A	G	0.0497018	1006
20	rs6011747	A	G	0.0497018	1006
20	rs141973878	G	A	0.0149105	1006
20	rs6011757	G	A	0.639165	1006
20	rs147285816	G	A	0.0506958	1006
20	rs117522997	A	C	0.0308151	1006
20	rs9680065	G	A	0.645129	1006
20	rs77697847	C	T	0.0357853	1006
20	rs62206862	C	G	0.0188867	1006
20	rs116854933	C	T	0.0149105	1006
20	rs4603829	C	T	0.641153	1006
20	rs4809538	G	A	0.246521	1006
20	rs73155457	A	G	0.245527	1006
20	rs4809539	G	A	0.0487078	1006
20	rs4809540	G	C	0.246521	1006
20	rs139843034	A	G	0.0785288	1006
20	rs143270509	T	C	0.0168986	1006
20	rs13039634	A	G	0.0785288	1006
20	rs4809291	C	T	0.960239	1006
20	rs115606156	C	T	0.0506958	1006
20	rs6122427	A	G	0.250497	1006
20	rs151075405	G	A	0.0457256	1006
20	rs6010912	T	C	0.949304	1006
20	rs78023168	A	G	0.0457256	1006
20	rs80319673	A	T	0.0457256	1006
20	rs57411036	G	C	0.0238569	1006
20	rs4522666	G	A	0.631213	1006
20	rs45541941	G	A	0.0178926	1006
20	rs45508092	A	G	0.05666	1006
20	rs45456294	A	G	0.05666	1006
20	rs45601435	C	T	0.05666	1006
20	rs45612034	G	A	0.054672	1006
20	rs45543134	C	A	0.112326	1006
20	rs45620536	A	G	0.11332	1006
20	rs45600338	A	G	0.11332	1006
20	rs6090378	A	G	0.05666	1006
20	rs45494793	G	C	0.05666	1006
20	rs45617937	C	T	0.0208748	1006
20	rs45536037	G	A	0.05666	1006
20	rs45523232	A	G	0.05666	1006
20	rs41306382	C	T	0.0109344	1006
20	rs45476096	C	T	0.055666	1006
20	rs41283006	T	C	0.0576541	1006
20	rs41283008	C	T	0.0576541	1006
20	rs41283010	G	C	0.0576541	1006
20	rs45607838	G	T	0.0357853	1006
20	rs45624232	A	G	0.112326	1006
20	rs45556643	G	A	0.0576541	1006
20	rs6011770	C	T	0.0407555	1006
20	rs4809292	A	G	0.054672	1006
20	rs2236196	G	A	0.730616	1006
20	rs4809293	G	A	0.0447316	1006
20	rs4809294	G	A	0.0516899	1006
20	rs6090380	T	C	0.95328	1006
20	rs45456692	G	A	0.0576541	1006
20	rs45623331	C	T	0.0407555	1006
20	rs45458296	G	T	0.0407555	1006
20	rs3787137	G	A	0.54672	1006
20	rs3787138	G	A	0.879722	1006
20	rs45470098	G	A	0.0377734	1006
20	rs45618935	G	A	0.05666	1006
20	rs6062439	G	C	0.879722	1006
20	rs45486392	T	C	0.027833	1006
20	rs45507998	C	T	0.0109344	1006
20	rs6062899	G	A	0.826044	1006
20	rs6062900	C	T	0.879722	1006
20	rs6062901	G	A	0.82505	1006
20	rs3899053	C	G	0.166004	1006
20	rs3827020	T	C	0.189861	1006
20	rs45442394	G	A	0.0715706	1006
20	rs1044397	C	T	0.528827	1006
20	rs1044396	G	A	0.528827	1006
20	rs2229960	A	G	0.95328	1006
20	rs2229959	C	A	0.889662	1006
20	rs1044394	A	G	0.930417	1006
20	rs1044393	A	G	0.890656	1006
20	rs56151028	G	A	0.05666	1006
20	rs55781913	T	C	0.949304	1006
20	rs6011772	C	T	0.954274	1006
20	rs6010916	C	T	0.0626243	1006
20	rs4809541	C	T	0.890656	1006
20	rs6090382	T	C	0.95328	1006
20	rs45577639	G	A	0.230616	1006
20	rs45568836	C	T	0.0626243	1006
20	rs6011776	C	T	0.890656	1006
20	rs45461993	G	A	0.0815109	1006
20	rs45577732	C	G	0.0805169	1006
20	rs6011778	A	G	0.0606362	1006
20	rs6011779	C	T	0.809145	1006
20	rs45602340	G	C	0.0467197	1006
20	rs6011780	T	C	0.0775348	1006
20	rs4809542	C	G	0.0636183	1006
20	rs45473291	C	G	0.0646123	1006
20	rs2273500	T	C	0.146123	1006
20	rs4809543	G	A	0.0785288	1006
20	rs2273501	C	T	0.0646123	1006
20	rs2273502	C	T	0.0646123	1006
20	rs45449494	A	G	0.0815109	1006
20	rs3787140	T	C	0.0646123	1006
20	rs45563841	G	A	0.0407555	1006
20	rs3787141	T	C	0.0646123	1006
20	rs6010918	A	G	0.95328	1006
20	rs3827021	C	T	0.0646123	1006
20	rs45623037	G	C	0.0815109	1006
20	rs6011783	C	T	0.0646123	1006
20	rs3787142	C	T	0.0626243	1006
20	rs45554334	C	T	0.0218688	1006
20	rs6011788	G	C	0.0646123	1006
20	rs45539234	G	T	0.0248509	1006
20	rs6090384	T	C	0.955268	1006
20	rs2273505	C	T	0.0646123	1006
20	rs2273506	G	A	0.0646123	1006
20	rs3818204	G	A	0.167992	1006
20	rs140380399	C	G	0.0149105	1006
20	rs45457196	A	C	0.95825	1006
20	rs45568238	C	G	0.182903	1006
20	rs6090385	C	A	0.584493	1006
20	rs45497800	C	T	0.082505	1006
20	rs11697662	C	T	0.804175	1006
20	rs11698563	A	C	0.574553	1006
20	rs62206940	G	A	0.05666	1006
20	rs13043186	A	G	0.547714	1006
20	rs12624510	G	A	0.0785288	1006
20	rs67568446	C	T	0.0427435	1006
20	rs6122429	C	T	0.141153	1006
20	rs13044526	G	A	0.805169	1006
20	rs45474898	C	T	0.0954274	1006
20	rs750263	T	C	0.985089	1006
20	rs13040954	C	G	0.0954274	1006
20	rs7261696	A	G	0.0954274	1006
20	rs2093107	A	G	0.919483	1006
20	rs7267689	G	C	0.0954274	1006
20	rs755204	G	A	0.0616302	1006
20	rs755203	G	A	0.542744	1006
20	rs3810471	C	T	0.539761	1006
20	rs117285141	G	A	0.0198807	1006
20	rs140359448	A	G	0.00894632	1006
20	rs6011792	A	G	0.0407555	1006
20	rs6011793	C	G	0.0407555	1006
20	rs11086163	G	C	0.0944334	1006
20	rs6011794	C	T	0.871769	1006
20	rs73316433	G	C	0.0427435	1006
20	rs73921063	C	A	0.0407555	1006
20	rs58580020	A	C	0.154076	1006
20	rs117589312	G	A	0.112326	1006
20	rs910895	A	G	0.784294	1006
20	rs7267923	A	G	0.688867	1006
20	rs59073906	G	A	0.111332	1006
20	rs58253278	T	C	0.111332	1006
20	rs6011796	C	T	0.984095	1006
20	rs73157403	C	T	0.0785288	1006
20	rs112265183	G	A	0.120278	1006
20	rs62206948	C	T	0.161034	1006
20	rs7267031	C	G	0.0447316	1006
20	rs62206949	T	G	0.10835	1006
20	rs11696339	G	A	0.701789	1006
20	rs79736047	T	C	0.0178926	1006
20	rs58731432	A	T	0.0785288	1006
20	rs62206951	C	T	0.175944	1006
20	rs72629023	G	T	0.166004	1006
20	rs117272640	G	A	0.0506958	1006
20	rs114224463	G	A	0.027833	1006
20	rs6062905	T	C	0.985089	1006
20	rs7263164	G	A	0.0437376	1006
20	rs62206952	A	T	0.158052	1006
20	rs62206953	C	T	0.158052	1006
20	rs56327151	G	A	0.0467197	1006
20	rs62206954	G	A	0.158052	1006
20	rs6089899	G	A	0.55169	1006
20	rs75743732	C	T	0.0357853	1006
20	rs6122430	G	A	0.247515	1006
20	rs62206955	C	A	0.0775348	1006
20	rs735500	A	G	0.082505	1006
20	rs73921066	C	T	0.0159046	1006
20	rs139147232	C	A	0.0139165	1006
20	rs735501	T	C	0.161034	1006
20	rs55671530	C	T	0.0238569	1006
20	rs111774807	C	T	0.0765408	1006
20	rs4809548	A	G	0.0685885	1006
20	rs372248726	C	T	0.00894632	1006
20	rs6010920	G	A	0.0775348	1006
20	rs1107953	C	T	0.469185	1006
20	rs12624321	C	T	0.26839	1006
20	rs62206957	C	T	0.0795229	1006
20	rs4809549	G	C	0.472167	1006
20	rs56014456	C	T	0.0238569	1006
20	rs59982725	C	T	0.0238569	1006
20	rs62206958	C	T	0.083499	1006
20	rs77687874	C	T	0.0765408	1006
20	rs75710580	C	T	0.245527	1006
20	rs62207961	C	T	0.0377734	1006
20	rs60367095	A	T	0.15507	1006
20	rs57619853	T	C	0.156064	1006
20	rs190473274	C	A	0.0139165	1006
20	rs142367260	C	T	0.0178926	1006
20	rs62207962	C	T	0.125249	1006
20	rs73921067	G	A	0.0168986	1006
20	rs73316443	G	A	0.028827	1006
20	rs73316445	A	G	0.028827	1006
20	rs34555947	G	A	0.205765	1006
20	rs80276562	C	T	0.0765408	1006
20	rs34638379	C	A	0.206759	1006
20	rs34668034	C	T	0.206759	1006
20	rs35318934	G	C	0.419483	1006
20	rs116920489	C	T	0.0586481	1006
20	rs6089900	C	G	0.419483	1006
20	rs75161486	G	A	0.0765408	1006
20	rs7266872	G	A	0.127237	1006
20	rs75728242	G	A	0.0765408	1006
20	rs62207964	T	G	0.100398	1006
20	rs62207965	G	A	0.100398	1006
20	rs62207966	T	G	0.102386	1006
20	rs77549296	G	A	0.0765408	1006
20	rs117467662	G	A	0.0188867	1006
20	rs62207967	T	A	0.100398	1006
20	rs62207968	C	T	0.101392	1006
20	rs34331917	T	C	0.418489	1006
20	rs62207969	G	A	0.100398	1006
20	rs34938277	A	G	0.484095	1006
20	rs34214119	G	C	0.484095	1006
20	rs59613943	G	A	0.485089	1006
20	rs73316455	T	A	0.028827	1006
20	rs6062914	G	A	0.301193	1006
20	rs12481384	G	C	0.0298211	1006
20	rs117566290	C	T	0.0646123	1006
20	rs6090392	G	T	0.380716	1006
20	rs80040885	G	A	0.0994036	1006
20	rs118114158	G	A	0.0139165	1006
20	rs79387602	G	A	0.0854871	1006
20	rs73316461	T	G	0.0298211	1006
20	rs78731793	G	A	0.0646123	1006
20	rs6010922	T	C	0.622266	1006
20	rs73619475	G	A	0.2167	1006
20	rs911047	G	A	0.62326	1006
20	rs116589781	C	T	0.082505	1006
20	rs78281551	G	A	0.0646123	1006
20	rs911048	C	A	0.62326	1006
20	rs150815093	G	A	0.0188867	1006
20	rs71325435	C	T	0.277336	1006
20	rs112002142	G	A	0.0228628	1006
20	rs34034920	A	G	0.624254	1006
20	rs911049	C	T	0.215706	1006
20	rs911050	T	C	0.624254	1006
20	rs911051	G	A	0.624254	1006
20	rs911052	C	T	0.624254	1006
20	rs78589340	G	A	0.082505	1006
20	rs911053	G	C	0.465209	1006
20	rs62207987	G	T	0.224652	1006
20	rs151139794	C	T	0.0457256	1006
20	rs62207988	T	C	0.106362	1006
20	rs7272809	G	T	0.128231	1006
20	rs73157488	G	A	0.217694	1006
20	rs6122434	G	A	0.2167	1006
20	rs6090397	C	T	0.0248509	1006
20	rs73157491	C	T	0.186879	1006
20	rs77454415	G	T	0.11332	1006
20	rs117766792	G	C	0.0725646	1006
20	rs73921079	C	T	0.0248509	1006
20	rs73316468	C	T	0.0248509	1006
20	rs6011802	T	G	0.640159	1006
20	rs141859810	G	A	0.0208748	1006
20	rs111478211	C	T	0.0248509	1006
20	rs117811591	C	T	0.0725646	1006
20	rs62207989	A	G	0.186879	1006
20	rs11696493	G	A	0.186879	1006
20	rs7261890	G	A	0.0248509	1006
20	rs74341857	G	A	0.0725646	1006
20	rs74779678	G	A	0.112326	1006
20	rs74774099	A	G	0.0218688	1006
20	rs8122705	A	G	0.0238569	1006
20	rs6122115	A	G	0.217694	1006
20	rs117747221	A	G	0.0218688	1006
20	rs8124469	A	G	0.0248509	1006
20	rs8126103	T	C	0.0248509	1006
20	rs78113641	G	A	0.0208748	1006
20	rs13037292	C	A	0.217694	1006
20	rs12625056	G	C	0.0218688	1006
20	rs78970060	G	A	0.0705765	1006
20	rs6062916	C	T	0.329026	1006
20	rs6089903	G	A	0.0248509	1006
20	rs6089904	A	T	0.0377734	1006
20	rs62207990	G	C	0.0636183	1006
20	rs6011805	A	G	0.641153	1006
20	rs6090398	G	A	0.0248509	1006
20	rs6011808	C	T	0.116302	1006
20	rs13043012	C	G	0.0218688	1006
20	rs13045852	T	C	0.0218688	1006
20	rs185462960	C	T	0.00596421	1006
20	rs77220699	C	T	0.0149105	1006
20	rs57413639	C	T	0.217694	1006
20	rs79743487	G	A	0.0218688	1006
20	rs13037770	G	A	0.0228628	1006
20	rs77311359	C	T	0.0725646	1006
20	rs73157501	C	A	0.0318091	1006
20	rs7264172	A	G	0.0248509	1006
20	rs117257049	T	C	0.0218688	1006
20	rs6011809	G	T	0.641153	1006
20	rs111306173	T	C	0.0248509	1006
20	rs144919540	A	G	0.0218688	1006
20	rs187264389	A	G	0.0188867	1006
20	rs79017952	G	A	0.0218688	1006
20	rs75303605	A	G	0.0218688	1006
20	rs6090400	A	T	0.0248509	1006
20	rs141994254	A	C	0.0218688	1006
20	rs149429854	G	A	0.11332	1006
20	rs117698861	C	T	0.0218688	1006
20	rs144323601	A	G	0.0218688	1006
20	rs62207992	G	A	0.0864811	1006
20	rs62207993	T	C	0.0864811	1006
20	rs6122435	T	C	0.212724	1006
20	rs62207994	A	G	0.0884692	1006
20	rs34641155	A	G	0.0884692	1006
20	rs8120028	C	T	0.11332	1006
20	rs79943078	C	T	0.0725646	1006
20	rs62207995	G	A	0.0864811	1006
20	rs149093598	T	C	0.028827	1006
20	rs62207996	C	T	0.083499	1006
20	rs73921081	C	G	0.0248509	1006
20	rs73316487	C	T	0.0238569	1006
20	rs75905128	G	C	0.0864811	1006
20	rs1535243	A	G	0.642147	1006
20	rs117927986	T	C	0.0347913	1006
20	rs62207997	T	C	0.0626243	1006
20	rs76993110	G	A	0.0725646	1006
20	rs6062920	C	T	0.0129225	1006
20	rs117664298	T	C	0.0218688	1006
20	rs115051759	G	A	0.0218688	1006
20	rs117129712	C	T	0.0944334	1006
20	rs62207998	C	T	0.186879	1006
20	rs74780340	G	A	0.0636183	1006
20	rs964099	G	A	0.115308	1006
20	rs4395296	G	A	0.182903	1006
20	rs13040963	A	T	0.215706	1006
20	rs2038440	A	G	0.242545	1006
20	rs2038441	A	C	0.547714	1006
20	rs2038442	G	A	0.547714	1006
20	rs4809552	C	T	0.175944	1006
20	rs8119606	C	T	0.115308	1006
20	rs12625971	T	C	0.263419	1006
20	rs12625977	T	C	0.238569	1006
20	rs12625980	T	C	0.238569	1006
20	rs6122437	C	G	0.217694	1006
20	rs75920013	G	A	0.0646123	1006
20	rs67154078	A	G	0.238569	1006
20	rs73619476	C	A	0.238569	1006
20	rs66497410	T	A	0.247515	1006
20	rs6010927	G	A	0.279324	1006
20	rs144076165	T	C	0.0576541	1006
20	rs35471257	G	A	0.212724	1006
20	rs75238596	A	G	0.054672	1006
20	rs12624447	A	G	0.435388	1006
20	rs116844172	G	A	0.054672	1006
20	rs73921085	G	A	0.084493	1006
20	rs12481469	C	G	0.054672	1006
20	rs3746372	C	A	0.22664	1006
20	rs62208000	G	A	0.0964215	1006
20	rs143295292	C	T	0.0129225	1006
20	rs6089905	G	T	0.432406	1006
20	rs34839288	A	G	0.22664	1006
20	rs6122438	G	A	0.377734	1006
20	rs6122439	C	A	0.120278	1006
20	rs12481145	G	A	0.054672	1006
20	rs6090403	C	T	0.49006	1006
20	rs111739716	C	T	0.027833	1006
20	rs7265714	A	G	0.434394	1006
20	rs6090404	T	C	0.0914513	1006
20	rs12479841	C	G	0.0586481	1006
20	rs59684388	G	A	0.084493	1006
20	rs2281568	G	A	0.378728	1006
20	rs3746371	C	T	0.0636183	1006
20	rs3746369	C	A	0.0626243	1006
20	rs3746368	C	T	0.0626243	1006
20	rs41283012	C	T	0.0606362	1006
20	rs3746367	C	T	0.0666004	1006
20	rs78092272	C	T	0.0596421	1006
20	rs13038614	C	A	0.261431	1006
20	rs117718498	C	T	0.054672	1006
20	rs12625113	G	T	0.380716	1006
20	rs11698085	G	C	0.125249	1006
20	rs45490998	G	A	0.0874751	1006
20	rs114805896	G	A	0.0815109	1006
20	rs73918905	G	A	0.082505	1006
20	rs113321528	C	T	0.027833	1006
20	rs13039706	C	G	0.0904573	1006
20	rs34690549	G	A	0.0487078	1006
20	rs6122440	G	A	0.0318091	1006
20	rs1801475	T	G	0.638171	1006
20	rs1801471	A	T	0.0894632	1006
20	rs3746364	C	T	0.0864811	1006
20	rs3746363	G	C	0.153082	1006
20	rs3746362	G	C	0.153082	1006
20	rs3746361	G	C	0.0715706	1006
20	rs28378948	C	G	0.0377734	1006
20	rs34821017	A	G	0.141153	1006
20	rs2236197	T	C	0.153082	1006
20	rs2236198	G	A	0.082505	1006
20	rs4809553	G	T	0.082505	1006
20	rs56691022	G	A	0.084493	1006
20	rs73918906	G	A	0.0874751	1006
20	rs117992513	G	A	0.0526839	1006
20	rs41283014	C	T	0.0516899	1006
20	rs62208003	A	G	0.0208748	1006
20	rs12481307	G	C	0.0516899	1006
20	rs3787132	G	A	0.0506958	1006
20	rs6062444	A	C	0.332008	1006
20	rs3787131	T	G	0.423459	1006
20	rs2281569	G	A	0.0357853	1006
20	rs76685684	G	A	0.0258449	1006
20	rs2281570	C	T	0.212724	1006
20	rs1801545	G	C	0.0904573	1006
20	rs75305929	C	T	0.0914513	1006
20	rs73918907	G	A	0.0685885	1006
20	rs13040636	G	A	0.128231	1006
20	rs71325438	G	A	0.0238569	1006
20	rs3865527	T	C	0.596421	1006
20	rs7271899	C	A	0.12326	1006
20	rs8123680	C	T	0.316103	1006
20	rs3865528	G	C	0.202783	1006
20	rs117588853	C	T	0.084493	1006
20	rs6089908	C	T	0.526839	1006
20	rs3865529	C	G	0.207753	1006
20	rs3895449	G	A	0.0347913	1006
20	rs6090411	G	A	0.0357853	1006
20	rs117766329	C	T	0.0497018	1006
20	rs4809297	T	G	0.648111	1006
20	rs77602225	G	A	0.106362	1006
20	rs3787130	G	A	0.166004	1006
20	rs3787129	G	C	0.0367793	1006
20	rs75272497	G	A	0.0347913	1006
20	rs73157644	A	C	0.186879	1006
20	rs6011822	A	G	0.781312	1006
20	rs6011823	C	A	0.333002	1006
20	rs12479598	C	T	0.0228628	1006
20	rs35612393	A	G	0.314115	1006
20	rs12480084	A	G	0.372763	1006
20	rs35268259	A	G	0.314115	1006
20	rs4809298	G	A	0.204771	1006
20	rs4809299	T	G	0.557654	1006
20	rs12481298	G	A	0.0586481	1006
20	rs6122118	C	G	0.0357853	1006
20	rs6062925	G	A	0.522863	1006
20	rs12626055	G	A	0.0357853	1006
20	rs118087697	G	A	0.0357853	1006
20	rs34659510	C	T	0.129225	1006
20	rs4809554	T	C	0.527833	1006
20	rs3787128	T	C	0.534791	1006
20	rs3787127	G	A	0.534791	1006
20	rs149329391	T	C	0.0208748	1006
20	rs75164100	A	G	0.0864811	1006
20	rs3787125	A	C	0.429423	1006
20	rs3827019	T	G	0.351889	1006
20	rs3827018	G	A	0.144135	1006
20	rs13045620	C	T	0.27833	1006
20	rs4809555	G	A	0.324056	1006
20	rs143459797	A	T	0.0397614	1006
20	rs140124083	G	A	0.0347913	1006
20	rs117491878	T	C	0.0984095	1006
20	rs3893041	C	T	0.0427435	1006
20	rs6089909	G	A	0.279324	1006
20	rs12479476	C	A	0.0974155	1006
20	rs3787123	C	T	0.0377734	1006
20	rs12480884	G	A	0.0616302	1006
20	rs3787122	G	A	0.27833	1006
20	rs3787121	C	T	0.142147	1006
20	rs6090414	C	G	0.279324	1006
20	rs3787120	C	A	0.0417495	1006
20	rs45464194	G	A	0.0974155	1006
20	rs6089910	G	A	0.279324	1006
20	rs2302514	C	T	0.0377734	1006
20	rs6062927	G	A	0.279324	1006
20	rs3827017	C	T	0.279324	1006
20	rs73918912	G	A	0.106362	1006
20	rs3787119	G	C	0.142147	1006
20	rs3787118	C	G	0.0377734	1006
20	rs80351187	G	A	0.0974155	1006
20	rs79477279	T	C	0.0974155	1006
20	rs6010933	C	T	0.37674	1006
20	rs6062446	T	G	0.082505	1006
20	rs6062447	C	G	0.37674	1006
20	rs6089911	A	G	0.375746	1006
20	rs73146504	G	A	0.0397614	1006
20	rs6062929	A	G	0.375746	1006
20	rs2314634	C	G	0.66998	1006
20	rs6062930	A	G	0.375746	1006
20	rs12479906	G	A	0.0964215	1006
20	rs12480811	C	T	0.0964215	1006
20	rs6062448	G	A	0.279324	1006
20	rs2270240	G	A	0.0427435	1006
20	rs6062931	G	A	0.279324	1006
20	rs117768093	G	A	0.0964215	1006
20	rs73918913	G	A	0.111332	1006
20	rs149625943	A	C	0.0328032	1006
20	rs6122446	C	T	0.0417495	1006
20	rs75990250	C	T	0.0506958	1006
20	rs12480834	G	A	0.235586	1006
20	rs6089912	T	A	0.419483	1006
20	rs118015498	G	A	0.0397614	1006
20	rs73146513	G	A	0.0417495	1006
20	rs61313879	C	T	0.10835	1006
20	rs13042144	C	T	0.0765408	1006
20	rs34102417	C	A	0.143141	1006
20	rs112267440	G	A	0.0377734	1006
20	rs4809557	A	G	0.418489	1006
20	rs6011829	C	T	0.378728	1006
20	rs6011830	G	A	0.378728	1006
20	rs4809300	A	C	0.914513	1006
20	rs1108457	G	A	0.258449	1006
20	rs4809559	G	C	0.795229	1006
20	rs78665256	A	C	0.112326	1006
20	rs6090419	C	G	0.0367793	1006
20	rs6122447	G	T	0.124254	1006
20	rs75436922	C	T	0.0477137	1006
20	rs11699830	G	A	0.239563	1006
20	rs73146523	T	C	0.0457256	1006
20	rs4809560	G	A	0.0854871	1006
20	rs10427486	G	A	0.131213	1006
20	rs148154357	C	T	0.0675944	1006
20	rs150288335	T	C	0.0149105	1006
20	rs6062934	C	T	0.255467	1006
20	rs6062936	G	A	0.256461	1006
20	rs6089913	C	T	0.256461	1006
20	rs914476	C	T	0.255467	1006
20	rs2297384	C	T	0.0894632	1006
20	rs6090421	A	G	0.0447316	1006
20	rs74434764	G	C	0.0894632	1006
20	rs2297385	G	A	0.0894632	1006
20	rs932961	G	A	0.521869	1006
20	rs6062938	A	G	0.868787	1006
20	rs67561917	G	A	0.142147	1006
20	rs4809561	G	A	0.475149	1006
20	rs66486741	G	A	0.143141	1006
20	rs140617994	G	A	0.0208748	1006
20	rs35932225	G	A	0.476143	1006
20	rs932960	G	A	0.256461	1006
20	rs11907614	G	A	0.521869	1006
20	rs57575955	C	T	0.256461	1006
20	rs11908609	T	C	0.0467197	1006
20	rs4809562	C	T	0.868787	1006
20	rs8124672	A	G	0.476143	1006
20	rs11905861	G	A	0.0457256	1006
20	rs11908643	T	C	0.0457256	1006
20	rs7273219	A	G	0.259443	1006
20	rs2297386	G	A	0.0457256	1006
20	rs4809302	G	A	0.517893	1006
20	rs77332976	G	A	0.0695825	1006
20	rs6062939	C	A	0.256461	1006
20	rs56393578	A	G	0.864811	1006
20	rs4809563	C	A	0.517893	1006
20	rs113526257	G	A	0.0397614	1006
20	rs117112551	G	A	0.0149105	1006
20	rs2297387	G	A	0.637177	1006
20	rs6062941	T	C	0.258449	1006
20	rs113949355	C	T	0.00894632	1006
20	rs62208036	G	A	0.0914513	1006
20	rs2282148	G	C	0.0894632	1006
20	rs2282149	G	A	0.0904573	1006
20	rs2282150	G	A	0.0904573	1006
20	rs79476033	C	T	0.0487078	1006
20	rs3746358	A	G	0.250497	1006
20	rs62208037	A	G	0.0914513	1006
20	rs6062451	G	A	0.249503	1006
20	rs6062944	G	A	0.139165	1006
20	rs870240	G	A	0.0447316	1006
20	rs6062452	G	A	0.0427435	1006
20	rs870239	T	C	0.0447316	1006
20	rs6062945	C	T	0.269384	1006
20	rs6122121	G	A	0.0795229	1006
20	rs2314582	G	A	0.0367793	1006
20	rs4142630	G	A	0.350895	1006
20	rs6010942	A	G	0.353877	1006
20	rs6062946	C	T	0.251491	1006
20	rs55762580	T	G	0.250497	1006
20	rs55955109	C	T	0.350895	1006
20	rs78561607	C	T	0.100398	1006
20	rs55949115	G	A	0.135189	1006
20	rs4809565	T	C	0.712724	1006
20	rs13039070	C	T	0.214712	1006
20	rs191389124	C	A	0.0159046	1006
20	rs6089915	A	G	0.105368	1006
20	rs61058914	A	G	0.105368	1006
20	rs34064618	A	T	0.27336	1006
20	rs144990458	G	A	0.0218688	1006
20	rs78423969	C	T	0.104374	1006
20	rs34018948	G	A	0.267396	1006
20	rs183157509	G	C	0.0129225	1006
20	rs6062453	T	C	0.27336	1006
20	rs62208041	C	T	0.0914513	1006
20	rs6062947	A	T	0.254473	1006
20	rs6122452	C	G	0.102386	1006
20	rs914463	T	G	0.0427435	1006
20	rs6062948	T	A	0.254473	1006
20	rs6122453	C	A	0.102386	1006
20	rs74682584	C	T	0.0238569	1006
20	rs6122454	G	A	0.10338	1006
20	rs11698827	A	C	0.255467	1006
20	rs11905417	T	G	0.0218688	1006
20	rs6122122	C	G	0.0854871	1006
20	rs144164238	G	A	0.0248509	1006
20	rs6122456	C	A	0.082505	1006
20	rs62208042	G	A	0.196819	1006
20	rs55980089	C	T	0.195825	1006
20	rs73148410	G	A	0.0417495	1006
20	rs4809304	G	A	0.417495	1006
20	rs6011841	C	G	0.286282	1006
20	rs34199109	C	T	0.416501	1006
20	rs6122457	G	A	0.082505	1006
20	rs76250917	T	C	0.0636183	1006
20	rs6010943	C	T	0.285288	1006
20	rs8113956	G	A	0.301193	1006
20	rs12480417	C	T	0.0874751	1006
20	rs73918932	C	G	0.0874751	1006
20	rs6011845	C	A	0.7833	1006
20	rs56303951	G	A	0.197813	1006
20	rs10211695	G	A	0.713718	1006
20	rs884851	C	T	0.197813	1006
20	rs78003353	G	A	0.0616302	1006
20	rs914464	T	C	0.32505	1006
20	rs6122458	C	A	0.0874751	1006
20	rs6122459	C	G	0.0874751	1006
20	rs6062949	G	A	0.195825	1006
20	rs2872682	A	G	0.28827	1006
20	rs914465	G	A	0.286282	1006
20	rs6122460	G	A	0.11829	1006
20	rs4989188	G	A	0.0864811	1006
20	rs914467	T	G	0.238569	1006
20	rs57946378	G	A	0.0864811	1006
20	rs4809568	C	T	0.0864811	1006
20	rs28672823	G	A	0.0864811	1006
20	rs6011847	A	G	0.986083	1006
20	rs6011848	T	C	0.0884692	1006
20	rs12624394	A	G	0.0864811	1006
20	rs4809305	A	C	0.0864811	1006
20	rs4809569	C	T	0.0864811	1006
20	rs4809570	T	C	0.0874751	1006
20	rs4809306	A	T	0.0864811	1006
20	rs12481658	C	A	0.0874751	1006
20	rs2001453	C	T	0.0864811	1006
20	rs869022	T	C	0.0864811	1006
20	rs869021	A	G	0.327038	1006
20	rs191981309	G	A	0.00596421	1006
20	rs11697970	T	G	0.380716	1006
20	rs185287315	C	A	0.0864811	1006
20	rs3761131	G	A	0.297217	1006
20	rs11086166	G	A	0.192843	1006
20	rs11699394	C	G	0.191849	1006
20	rs3761129	G	A	0.277336	1006
20	rs11699416	C	T	0.191849	1006
20	rs73148432	C	T	0.0427435	1006
20	rs11908673	A	G	0.0417495	1006
20	rs6062951	C	G	0.238569	1006
20	rs6011850	A	C	0.0427435	1006
20	rs6062952	G	A	0.225646	1006
20	rs147938742	G	A	0.0298211	1006
20	rs6122463	A	G	0.0864811	1006
20	rs310601	C	T	0.0149105	1006
20	rs73148437	C	T	0.0337972	1006
20	rs73148438	T	G	0.0347913	1006
20	rs310602	A	G	0.883698	1006
20	rs3787116	G	A	0.229622	1006
20	rs3810474	C	T	0.197813	1006
20	rs113286701	G	T	0.0586481	1006
20	rs73148442	G	A	0.197813	1006
20	rs3746356	C	T	0.0864811	1006
20	rs73148501	A	G	0.204771	1006
20	rs6011853	T	C	0.940358	1006
20	rs4809307	T	C	0.942346	1006
20	rs62209269	C	T	0.33002	1006
20	rs62209270	C	T	0.33002	1006
20	rs79570024	G	A	0.0397614	1006
20	rs117561364	C	T	0.15507	1006
20	rs1741593	G	C	0.0139165	1006
20	rs1555339	A	G	0.397614	1006
20	rs140756502	G	A	0.15507	1006
20	rs13038618	C	G	0.0984095	1006
20	rs142841590	G	A	0.173956	1006
20	rs12624930	C	T	0.156064	1006
20	rs62209271	C	T	0.33002	1006
20	rs117604196	C	T	0.156064	1006
20	rs1741623	A	G	0.852883	1006
20	rs1757776	C	G	0.976143	1006
20	rs1757777	G	A	0.125249	1006
20	rs56369067	C	T	0.0854871	1006
20	rs73150407	C	T	0.0854871	1006
20	rs55972054	G	C	0.0854871	1006
20	rs34565737	G	A	0.239563	1006
20	rs8114282	T	C	0.240557	1006
20	rs67227039	G	A	0.238569	1006
20	rs62209273	A	G	0.238569	1006
20	rs1757778	G	C	0.976143	1006
20	rs1757779	T	C	0.218688	1006
20	rs76103521	G	C	0.0616302	1006
20	rs34788300	C	T	0.239563	1006
20	rs1412161	C	G	0.220676	1006
20	rs35948122	G	A	0.239563	1006
20	rs1741621	A	C	0.954274	1006
20	rs62209278	G	A	0.239563	1006
20	rs1741620	C	A	0.219682	1006
20	rs12480610	G	A	0.239563	1006
20	rs7265428	T	C	0.413519	1006
20	rs1757783	G	A	0.0139165	1006
20	rs310604	G	A	0.707753	1006
20	rs1757785	C	T	0.520875	1006
20	rs12625703	G	A	0.331014	1006
20	rs310605	A	T	0.560636	1006
20	rs310606	C	G	0.977137	1006
20	rs310608	T	C	0.976143	1006
20	rs45510898	G	A	0.0387674	1006
20	rs76041667	G	T	0.392644	1006
20	rs310609	A	G	0.219682	1006
20	rs73150419	G	T	0.0328032	1006
20	rs1741619	T	C	0.219682	1006
20	rs73150420	G	A	0.083499	1006
20	rs112621476	C	T	0.0248509	1006
20	rs1613590	A	G	0.977137	1006
20	rs4809575	T	G	0.33499	1006
20	rs12480745	G	T	0.240557	1006
20	rs76476893	G	A	0.0407555	1006
20	rs113504041	G	A	0.0258449	1006
20	rs2750399	G	A	0.392644	1006
20	rs310614	A	G	0.736581	1006
20	rs310615	C	T	0.976143	1006
20	rs13039831	C	T	0.238569	1006
20	rs310616	C	T	0.55169	1006
20	rs55845303	A	T	0.204771	1006
20	rs73918955	G	A	0.0397614	1006
20	rs113545140	G	A	0.0387674	1006
20	rs149125493	G	C	0.0328032	1006
20	rs310617	A	G	0.593439	1006
20	rs2274860	C	T	0.139165	1006
20	rs142059873	G	A	0.0318091	1006
20	rs2750395	G	A	0.295229	1006
20	rs310618	T	C	0.327038	1006
20	rs3818681	G	A	0.0377734	1006
20	rs310619	G	A	0.360835	1006
20	rs114885918	G	A	0.0377734	1006
20	rs1555338	C	T	0.362823	1006
20	rs8126435	G	T	0.10338	1006
20	rs75227671	G	A	0.109344	1006
20	rs910948	A	G	0.293241	1006
20	rs79025396	A	G	0.0397614	1006
20	rs1741618	T	C	0.293241	1006
20	rs1741617	T	C	0.279324	1006
20	rs79344784	C	T	0.0407555	1006
20	rs6122128	T	C	0.141153	1006
20	rs113339369	G	A	0.0139165	1006
20	rs1741616	C	A	0.280318	1006
20	rs74982598	G	T	0.141153	1006
20	rs77737217	C	T	0.0397614	1006
20	rs1757693	G	A	0.220676	1006
20	rs12479532	A	G	0.50994	1006
20	rs1741615	T	G	0.888668	1006
20	rs1741614	A	G	0.890656	1006
20	rs910946	C	T	0.158052	1006
20	rs6010950	T	G	0.578529	1006
20	rs7261840	C	T	0.0735586	1006
20	rs6011855	G	A	0.579523	1006
20	rs6011856	G	A	0.578529	1006
20	rs731619	T	C	0.568588	1006
20	rs6090435	G	A	0.497018	1006
20	rs880445	G	A	0.505964	1006
20	rs880446	G	A	0.508946	1006
20	rs880447	G	C	0.439364	1006
20	rs1741611	G	A	0.0695825	1006
20	rs56788675	G	A	0.0705765	1006
20	rs8124050	T	C	0.0705765	1006
20	rs113416616	C	T	0.0168986	1006
20	rs1574387	G	C	0.537773	1006
20	rs73619483	G	A	0.0178926	1006
20	rs7269690	C	G	0.110338	1006
20	rs7269925	C	T	0.110338	1006
20	rs8124500	A	G	0.110338	1006
20	rs8117000	G	A	0.111332	1006
20	rs8122040	C	G	0.0536779	1006
20	rs1757696	G	C	0.350895	1006
20	rs74414914	C	T	0.0149105	1006
20	rs8126186	T	C	0.110338	1006
20	rs8124610	A	G	0.110338	1006
20	rs8114877	T	C	0.0536779	1006
20	rs8118447	G	A	0.110338	1006
20	rs8123461	C	T	0.110338	1006
20	rs1741610	C	T	0.195825	1006
20	rs8114985	T	C	0.110338	1006
20	rs59750623	G	A	0.110338	1006
20	rs56814286	C	T	0.110338	1006
20	rs60309534	T	C	0.110338	1006
20	rs8115224	T	C	0.110338	1006
20	rs8118762	G	C	0.110338	1006
20	rs8126334	A	G	0.110338	1006
20	rs8115339	T	C	0.110338	1006
20	rs8118860	G	A	0.110338	1006
20	rs8120195	G	A	0.110338	1006
20	rs73322394	T	C	0.0168986	1006
20	rs57582687	A	G	0.110338	1006
20	rs58431031	C	T	0.110338	1006
20	rs60271882	G	A	0.110338	1006
20	rs57927138	C	G	0.110338	1006
20	rs60014702	T	C	0.110338	1006
20	rs57643088	G	C	0.110338	1006
20	rs57222124	C	T	0.055666	1006
20	rs1619876	G	A	0.0854871	1006
20	rs1619011	G	A	0.214712	1006
20	rs60647545	G	A	0.110338	1006
20	rs73918968	T	C	0.0536779	1006
20	rs57494572	C	T	0.110338	1006
20	rs10485825	A	G	0.111332	1006
20	rs1757697	A	G	0.192843	1006
20	rs11907372	G	A	0.05666	1006
20	rs74889656	C	A	0.0536779	1006
20	rs11905899	A	T	0.109344	1006
20	rs78337647	C	T	0.0536779	1006
20	rs6090437	C	T	0.786282	1006
20	rs6122466	A	G	0.135189	1006
20	rs1741609	T	C	0.11829	1006
20	rs1757698	A	G	0.111332	1006
20	rs6011859	G	A	0.0178926	1006
20	rs1757699	G	A	0.0646123	1006
20	rs1741608	G	A	0.0775348	1006
20	rs80277060	G	A	0.05666	1006
20	rs1757700	C	T	0.875746	1006
20	rs2150807	T	C	0.05666	1006
20	rs2150808	A	G	0.0864811	1006
20	rs6062958	G	A	0.0656064	1006
20	rs145210269	C	G	0.0337972	1006
20	rs1741607	C	T	0.0656064	1006
20	rs1757702	G	A	0.0656064	1006
20	rs1757703	A	G	0.152087	1006
20	rs8116743	G	A	0.0178926	1006
20	rs1741606	C	T	0.152087	1006
20	rs149483778	G	T	0.0119284	1006
20	rs1741605	C	T	0.122266	1006
20	rs1757774	T	C	0.083499	1006
20	rs73622812	A	G	0.0178926	1006
20	rs73622813	C	T	0.0178926	1006
20	rs144167732	C	T	0.0656064	1006
20	rs8184393	C	T	0.153082	1006
20	rs8183483	G	A	0.0178926	1006
20	rs73324411	G	T	0.0178926	1006
20	rs6011863	A	G	0.0178926	1006
20	rs433166	C	G	0.0656064	1006
20	rs76207710	G	A	0.05666	1006
20	rs393449	G	A	0.0656064	1006
20	rs417635	C	T	0.137177	1006
20	rs59297515	C	T	0.0427435	1006
20	rs76608763	G	A	0.0526839	1006
20	rs62209283	G	A	0.0884692	1006
20	rs16983774	G	A	0.05666	1006
20	rs73622817	G	A	0.0178926	1006
20	rs113471392	G	A	0.0467197	1006
20	rs6010952	C	T	0.0188867	1006
20	rs115855286	A	G	0.0467197	1006
20	rs8125543	A	G	0.05666	1006
20	rs380158	A	T	0.305169	1006
20	rs115468178	C	G	0.0457256	1006
20	rs6011867	C	G	0.0178926	1006
20	rs60594622	C	T	0.05666	1006
20	rs73150438	C	T	0.0705765	1006
20	rs2314639	C	T	0.135189	1006
20	rs6122469	T	C	0.0178926	1006
20	rs310620	C	G	0.304175	1006
20	rs59561424	C	G	0.05666	1006
20	rs2145166	G	A	0.134195	1006
20	rs79263141	C	A	0.0437376	1006
20	rs73324414	A	C	0.0178926	1006
20	rs310621	A	G	0.0218688	1006
20	rs80340538	G	A	0.054672	1006
20	rs57457685	G	A	0.110338	1006
20	rs3746354	C	T	0.127237	1006
20	rs113264400	T	C	0.055666	1006
20	rs6090442	C	G	0.0178926	1006
20	rs310622	G	A	0.0208748	1006
20	rs310623	C	G	0.0636183	1006
20	rs8125175	G	A	0.0586481	1006
20	rs310624	C	G	0.0337972	1006
20	rs34528028	C	T	0.182903	1006
20	rs73622818	G	A	0.0178926	1006
20	rs72629024	C	G	0.137177	1006
20	rs310626	G	A	0.0218688	1006
20	rs73622819	C	T	0.0178926	1006
20	rs382241	T	G	0.16998	1006
20	rs6090443	G	A	0.757455	1006
20	rs396823	A	G	0.193837	1006
20	rs446127	G	T	0.167992	1006
20	rs387098	A	G	0.166004	1006
20	rs437427	G	A	0.16501	1006
20	rs427230	C	T	0.0924453	1006
20	rs74558549	G	A	0.0626243	1006
20	rs428035	G	T	0.166004	1006
20	rs138212619	G	A	0.0447316	1006
20	rs73324428	A	G	0.0725646	1006
20	rs78117224	A	T	0.0447316	1006
20	rs440684	G	A	0.16501	1006
20	rs73324430	C	T	0.0188867	1006
20	rs73324433	G	C	0.0188867	1006
20	rs375990	T	C	0.166004	1006
20	rs436336	G	A	0.16004	1006
20	rs409015	G	T	0.159046	1006
20	rs146431223	C	G	0.0139165	1006
20	rs11699828	G	A	0.0318091	1006
20	rs11699829	G	A	0.0318091	1006
20	rs117649221	G	C	0.0367793	1006
20	rs431976	G	A	0.0178926	1006
20	rs13039229	A	C	0.193837	1006
20	rs400162	A	T	0.0198807	1006
20	rs373818	T	G	0.257455	1006
20	rs6089921	A	G	0.0129225	1006
20	rs75399114	C	T	0.0168986	1006
20	rs186332	C	T	0.0715706	1006
20	rs4809578	A	T	0.185885	1006
20	rs310644	T	C	0.0715706	1006
20	rs145216924	C	T	0.0258449	1006
20	rs41298348	C	T	0.0337972	1006
20	rs45520941	C	T	0.0467197	1006
20	rs117636275	A	G	0.0337972	1006
20	rs94991	G	A	0.0357853	1006
20	rs6011874	G	A	0.0357853	1006
20	rs310643	C	T	0.0864811	1006
20	rs310642	A	C	0.0606362	1006
20	rs191090	T	C	0.251491	1006
20	rs66899053	G	A	0.183897	1006
20	rs117890987	C	T	0.0367793	1006
20	rs75861211	G	A	0.0337972	1006
20	rs74927664	G	A	0.0347913	1006
20	rs56210557	G	A	0.0596421	1006
20	rs113862030	C	T	0.0328032	1006
20	rs138866612	G	A	0.0357853	1006
20	rs310641	T	C	0.026839	1006
20	rs310640	C	T	0.026839	1006
20	rs310639	T	G	0.0606362	1006
20	rs3855683	G	A	0.0328032	1006
20	rs35917131	C	T	0.0328032	1006
20	rs4809308	G	A	0.181909	1006
20	rs385261	C	T	0.0596421	1006
20	rs310645	C	A	0.445328	1006
20	rs147156005	C	G	0.00695825	1006
20	rs116592909	C	T	0.00497018	1006
20	rs112881290	T	C	0.0377734	1006
20	rs149711431	C	T	0.0337972	1006
20	rs145579422	G	A	0.0576541	1006
20	rs310646	C	G	0.0258449	1006
20	rs310647	G	A	0.0666004	1006
20	rs310649	G	A	0.0596421	1006
20	rs310650	G	T	0.0258449	1006
20	rs310651	C	G	0.0616302	1006
20	rs310652	G	C	0.0685885	1006
20	rs13036739	G	A	0.16004	1006
20	rs310653	T	C	0.445328	1006
20	rs117711618	C	A	0.0119284	1006
20	rs73150454	G	A	0.00497018	1006
20	rs149640359	G	A	0.0208748	1006
20	rs6122130	G	A	0.215706	1006
20	rs33933649	C	G	0.0228628	1006
20	rs310654	C	A	0.0606362	1006
20	rs310655	C	T	0.0616302	1006
20	rs310656	A	G	0.812127	1006
20	rs6011891	C	G	0.0347913	1006
20	rs310657	C	G	0.0258449	1006
20	rs56130722	G	T	0.2167	1006
20	rs310658	G	A	0.0616302	1006
20	rs34969822	C	T	0.0347913	1006
20	rs404613	T	G	0.0685885	1006
20	rs378483	G	A	0.0606362	1006
20	rs4809309	G	A	0.214712	1006
20	rs6011894	T	C	0.0357853	1006
20	rs6062964	C	T	0.0129225	1006
20	rs6090449	A	G	0.791252	1006
20	rs35183165	A	G	0.549702	1006
20	rs6090450	G	A	0.431412	1006
20	rs117758170	G	A	0.0437376	1006
20	rs310659	C	T	0.0457256	1006
20	rs367981	C	T	0.0258449	1006
20	rs146005493	G	A	0.0159046	1006
20	rs139964554	G	A	0.0427435	1006
20	rs2314995	C	T	0.026839	1006
20	rs426028	G	A	0.0755467	1006
20	rs6010965	T	G	0.135189	1006
20	rs76756170	A	C	0.0427435	1006
20	rs6089922	G	A	0.129225	1006
20	rs73152224	G	A	0.117296	1006
20	rs73152226	C	A	0.117296	1006
20	rs310613	G	C	0.197813	1006
20	rs117703696	C	T	0.0208748	1006
20	rs310612	A	G	0.210736	1006
20	rs7273746	T	C	0.0328032	1006
20	rs148167020	C	T	0.0248509	1006
20	rs310611	G	A	0.197813	1006
20	rs310610	G	A	0.0447316	1006
20	rs137966967	A	G	0.11829	1006
20	rs6090454	T	C	0.0298211	1006
20	rs116956557	C	T	0.11829	1006
20	rs4809580	C	T	0.404573	1006
20	rs111451153	C	A	0.0248509	1006
20	rs73152239	C	A	0.117296	1006
20	rs62206964	T	C	0.414513	1006
20	rs1122187	C	T	0.11829	1006
20	rs969635	A	G	0.406561	1006
20	rs56075534	G	A	0.117296	1006
20	rs3746348	T	C	0.436382	1006
20	rs734750	T	C	0.471173	1006
20	rs734751	G	A	0.0258449	1006
20	rs77228861	C	T	0.0298211	1006
20	rs117850888	C	T	0.0238569	1006
20	rs6122476	G	A	0.280318	1006
20	rs6122477	T	C	0.45328	1006
20	rs187800701	C	T	0.0168986	1006
20	rs140760582	C	T	0.0357853	1006
20	rs11551683	A	G	0.135189	1006
20	rs62206965	G	A	0.0228628	1006
20	rs310627	G	A	0.684891	1006
20	rs310628	G	A	0.640159	1006
20	rs45515601	C	G	0.122266	1006
20	rs3810477	A	G	0.533797	1006
20	rs3810478	T	G	0.346918	1006
20	rs3810479	G	A	0.16004	1006
20	rs11551685	G	A	0.0984095	1006
20	rs146867999	G	A	0.028827	1006
20	rs3810480	C	T	0.136183	1006
20	rs11551684	C	T	0.166004	1006
20	rs310629	A	G	0.815109	1006
20	rs3810481	G	A	0.16004	1006
20	rs3810482	T	C	0.228628	1006
20	rs3810483	G	C	0.402584	1006
20	rs3810484	A	G	0.409543	1006
20	rs3810485	G	A	0.233598	1006
20	rs115251319	C	A	0.00994036	1006
20	rs34996572	C	T	0.0407555	1006
20	rs34980032	T	C	0.0497018	1006
20	rs3810486	A	C	0.194831	1006
20	rs310630	A	G	0.473161	1006
20	rs3827022	C	T	0.195825	1006
20	rs116011482	G	A	0.0516899	1006
20	rs3827023	C	T	0.195825	1006
20	rs45469491	G	A	0.0467197	1006
20	rs45463297	G	A	0.0516899	1006
20	rs45602035	C	T	0.0258449	1006
20	rs3810487	C	T	0.195825	1006
20	rs310631	C	A	0.410537	1006
20	rs310632	T	C	0.942346	1006
20	rs310633	A	G	0.923459	1006
20	rs34830600	G	A	0.0675944	1006
20	rs61742585	G	A	0.0447316	1006
20	rs45519633	C	T	0.0675944	1006
20	rs142958047	C	T	0.0168986	1006
20	rs415304	G	A	0.614314	1006
20	rs438363	C	T	0.87674	1006
20	rs367440	A	G	0.87674	1006
20	rs3827025	G	A	0.0685885	1006
20	rs3810490	G	A	0.0666004	1006
20	rs422888	G	A	0.610338	1006
20	rs3810491	C	G	0.264414	1006
20	rs45476098	C	T	0.0447316	1006
20	rs7268068	C	T	0.0586481	1006
20	rs45454598	C	A	0.0447316	1006
20	rs445655	C	G	0.87674	1006
20	rs6089923	C	G	0.195825	1006
20	rs1741594	T	C	0.87674	1006
20	rs6090457	G	A	0.194831	1006
20	rs6089924	G	A	0.0675944	1006
20	rs1757752	A	G	0.809145	1006
20	rs6089925	G	A	0.0675944	1006
20	rs392273	A	C	0.614314	1006
20	rs406488	T	A	0.611332	1006
20	rs749079	T	C	0.0705765	1006
20	rs402211	A	G	0.909543	1006
20	rs3746346	A	G	0.272366	1006
20	rs1630157	T	C	0.924453	1006
20	rs79255367	C	T	0.0149105	1006
20	rs34681475	G	A	0.194831	1006
20	rs188546415	G	A	0.0129225	1006
20	rs6089926	C	T	0.247515	1006
20	rs13042172	A	G	0.247515	1006
20	rs6011905	T	C	0.903579	1006
20	rs6090458	C	T	0.028827	1006
20	rs138657961	C	A	0.0506958	1006
20	rs546625587	C	A	0.00695825	1006
20	rs117696419	T	C	0.00894632	1006
20	rs55674494	G	C	0.0347913	1006
20	rs2024946	G	A	0.912525	1006
20	rs73134008	T	A	0.0228628	1006
20	rs140533401	C	T	0.0159046	1006
20	rs6090460	C	T	0.197813	1006
20	rs60886550	G	A	0.0298211	1006
20	rs56406843	G	A	0.0308151	1006
20	rs310663	A	G	0.914513	1006
20	rs310664	T	C	0.914513	1006
20	rs58620180	G	A	0.0308151	1006
20	rs6011910	C	T	0.054672	1006
20	rs310665	A	G	0.915507	1006
20	rs310666	T	C	0.914513	1006
20	rs117265989	T	C	0.0298211	1006
20	rs3859582	C	T	0.0308151	1006
20	rs310667	G	A	0.658052	1006
20	rs78842999	C	T	0.0367793	1006
20	rs113865598	C	T	0.0328032	1006
20	rs116142445	A	G	0.0159046	1006
20	rs6090461	C	T	0.196819	1006
20	rs115110681	G	A	0.0159046	1006
20	rs114350246	G	A	0.0159046	1006
20	rs310668	T	C	0.914513	1006
20	rs310669	G	A	0.653082	1006
20	rs310670	G	C	0.663022	1006
20	rs310671	T	C	0.915507	1006
20	rs8122987	C	T	0.055666	1006
20	rs310672	C	T	0.663022	1006
20	rs59957953	A	T	0.0308151	1006
20	rs310673	C	T	0.912525	1006
20	rs310674	C	T	0.661034	1006
20	rs73315842	G	A	0.0298211	1006
20	rs78819042	C	T	0.0626243	1006
20	rs73315845	G	A	0.0298211	1006
20	rs75215502	C	T	0.0159046	1006
20	rs149013914	A	C	0.0159046	1006
20	rs8126295	G	A	0.0198807	1006
20	rs6090462	C	A	0.055666	1006
20	rs6062972	A	G	0.00994036	1006
20	rs1556456	T	C	0.210736	1006
20	rs311500	C	T	0.898608	1006
20	rs914558	A	G	0.21173	1006
20	rs60218791	G	T	0.0367793	1006
20	rs57612798	G	A	0.0298211	1006
20	rs311499	T	C	0.917495	1006
20	rs311498	A	G	0.917495	1006
20	rs13038527	G	A	0.0129225	1006
20	rs13038448	C	T	0.21173	1006
20	rs160396	A	G	0.920477	1006
20	rs13043255	G	C	0.21173	1006
20	rs41283024	C	T	0.0139165	1006
20	rs6089929	C	T	0.21173	1006
20	rs3810492	G	A	0.212724	1006
20	rs1151621	A	G	0.888668	1006
20	rs6089931	G	C	0.0586481	1006
20	rs311497	A	G	0.59841	1006
20	rs2297427	G	A	0.21173	1006
20	rs311496	T	C	0.829026	1006
20	rs2297428	C	T	0.212724	1006
20	rs1291170	T	G	0.59841	1006
20	rs454132	G	A	0.595427	1006
20	rs3787112	G	A	0.21173	1006
20	rs3787111	C	A	0.0198807	1006
20	rs160395	C	T	0.597416	1006
20	rs149462	C	T	0.597416	1006
20	rs2236501	G	A	0.0198807	1006
20	rs186368	T	C	0.595427	1006
20	rs311494	A	G	0.888668	1006
20	rs2236502	C	T	0.597416	1006
20	rs2236503	G	A	0.21173	1006
20	rs2236504	C	T	0.21173	1006
20	rs188719	C	T	0.597416	1006
20	rs311493	G	T	0.595427	1006
20	rs118164013	C	T	0.0198807	1006
20	rs16983844	G	A	0.196819	1006
20	rs190464636	A	C	0.0159046	1006
20	rs3787109	G	A	0.0198807	1006
20	rs311492	T	C	0.888668	1006
20	rs311491	G	A	0.597416	1006
20	rs6090466	G	A	0.0864811	1006
20	rs6090467	G	A	0.0586481	1006
20	rs311490	G	A	0.597416	1006
20	rs311489	A	G	0.829026	1006
20	rs57156419	C	T	0.0198807	1006
20	rs6089932	G	A	0.0586481	1006
20	rs60261153	G	A	0.0318091	1006
20	rs1151620	G	A	0.597416	1006
20	rs58847566	G	A	0.0318091	1006
20	rs66987832	T	C	0.0586481	1006
20	rs6090468	C	T	0.0586481	1006
20	rs75091289	G	A	0.0258449	1006
20	rs6090469	A	G	0.402584	1006
20	rs413393	T	C	0.888668	1006
20	rs4809310	G	A	0.21173	1006
20	rs6089933	C	T	0.0586481	1006
20	rs2297429	C	T	0.0198807	1006
20	rs2297430	T	C	0.214712	1006
20	rs414897	G	A	0.865805	1006
20	rs6089934	C	T	0.0606362	1006
20	rs381331	G	A	0.614314	1006
20	rs66815901	G	A	0.0586481	1006
20	rs446267	T	C	0.918489	1006
20	rs3787107	G	A	0.210736	1006
20	rs443147	T	G	0.88668	1006
20	rs73315863	G	C	0.0586481	1006
20	rs453481	G	A	0.525845	1006
20	rs397898	A	G	0.885686	1006
20	rs445328	G	A	0.591451	1006
20	rs432717	G	A	0.589463	1006
20	rs58850142	G	A	0.589463	1006
20	rs384683	T	C	0.591451	1006
20	rs34533955	A	C	0.210736	1006
20	rs35897249	G	A	0.591451	1006
20	rs6011920	C	A	0.0586481	1006
20	rs4809311	G	T	0.591451	1006
20	rs6011921	G	A	0.0586481	1006
20	rs4809312	C	T	0.210736	1006
20	rs2145262	A	G	0.88668	1006
20	rs766915	A	G	0.833002	1006
20	rs13043510	G	A	0.0139165	1006
20	rs6090470	C	A	0.210736	1006
20	rs142116036	C	T	0.0308151	1006
20	rs145829468	C	T	0.0357853	1006
20	rs6011922	G	A	0.083499	1006
20	rs6122488	G	A	0.591451	1006
20	rs12624749	G	A	0.0248509	1006
20	rs6010970	T	C	0.88668	1006
20	rs79210185	C	A	0.0377734	1006
20	rs6090471	T	C	0.916501	1006
20	rs4444600	T	C	0.916501	1006
20	rs13044853	G	A	0.210736	1006
20	rs140630489	G	A	0.0168986	1006
20	rs113197729	G	A	0.128231	1006
20	rs145783026	G	A	0.0318091	1006
20	rs73315879	T	C	0.11332	1006
20	rs66613695	T	C	0.171968	1006
20	rs61659179	G	A	0.0318091	1006
20	rs13040623	G	A	0.210736	1006
20	rs4809584	T	C	0.916501	1006
20	rs6122134	T	A	0.591451	1006
20	rs4809313	G	A	0.210736	1006
20	rs35690311	C	A	0.898608	1006
20	rs113048611	A	G	0.11332	1006
20	rs6011924	C	T	0.0586481	1006
20	rs2872810	T	C	0.210736	1006
20	rs2259216	G	A	0.0586481	1006
20	rs73134056	G	A	0.055666	1006
20	rs76257944	A	G	0.0815109	1006
20	rs76863963	G	A	0.0815109	1006
20	rs2777939	C	T	0.861829	1006
20	rs79958357	C	T	0.05666	1006
20	rs73134058	C	T	0.0357853	1006
20	rs6062976	T	C	0.591451	1006
20	rs6011925	G	A	0.592445	1006
20	rs2777942	C	T	0.0586481	1006
20	rs2777943	A	C	0.0139165	1006
20	rs6090475	C	A	0.210736	1006
20	rs13044479	T	C	0.210736	1006
20	rs141713048	T	G	0.0218688	1006
20	rs13041830	C	T	0.213718	1006
20	rs6011927	C	G	0.916501	1006
20	rs11696202	G	C	0.210736	1006
20	rs6011928	A	G	0.802187	1006
20	rs6062977	C	G	0.802187	1006
20	rs6011929	G	A	0.591451	1006
20	rs56299726	C	T	0.0248509	1006
20	rs79241193	C	T	0.05666	1006
20	rs147310575	G	A	0.0308151	1006
20	rs4809314	A	T	0.916501	1006
20	rs6122491	C	T	0.588469	1006
20	rs6090476	G	A	0.210736	1006
20	rs2777932	G	C	0.975149	1006
20	rs78835202	T	A	0.0159046	1006
20	rs4809585	A	G	0.916501	1006
20	rs4809586	C	T	0.210736	1006
20	rs6010973	C	A	0.591451	1006
20	rs45479102	C	T	0.0159046	1006
20	rs909342	T	C	0.620278	1006
20	rs12481357	G	A	0.11332	1006
20	rs914563	A	G	0.975149	1006
20	rs12480747	T	A	0.11332	1006
20	rs62207005	C	G	0.134195	1006
20	rs12480026	C	T	0.11332	1006
20	rs144017231	C	T	0.0139165	1006
20	rs3761126	C	T	0.210736	1006
20	rs73315891	T	G	0.11332	1006
20	rs6089940	C	T	0.210736	1006
20	rs9679894	C	T	0.589463	1006
20	rs2738760	G	A	0.0586481	1006
20	rs2039369	C	T	0.916501	1006
20	rs78347540	G	A	0.0258449	1006
20	rs6010975	C	T	0.591451	1006
20	rs148583745	A	G	0.0308151	1006
20	rs12480691	G	A	0.11332	1006
20	rs6011934	A	G	0.915507	1006
20	rs139052206	G	A	0.0208748	1006
20	rs57389015	T	C	0.0337972	1006
20	rs146447411	C	T	0.00695825	1006
20	rs373156399	A	G	0.00994036	1006
20	rs56235667	G	A	0.115308	1006
20	rs6062978	A	G	0.800199	1006
20	rs34835912	G	A	0.0139165	1006
20	rs6089941	A	G	0.917495	1006
20	rs35096459	C	G	0.588469	1006
20	rs112359937	G	T	0.11332	1006
20	rs2738766	C	A	0.0576541	1006
20	rs117699385	T	C	0.0357853	1006
20	rs11086172	G	C	0.0964215	1006
20	rs6122136	A	C	0.591451	1006
20	rs34105796	A	G	0.207753	1006
20	rs9784195	C	T	0.117296	1006
20	rs111243155	G	A	0.117296	1006
20	rs139590246	G	C	0.00994036	1006
20	rs67114507	C	T	0.205765	1006
20	rs6062980	G	A	0.591451	1006
20	rs9784182	A	G	0.117296	1006
20	rs4809317	G	A	0.798211	1006
20	rs6062292	G	T	0.798211	1006
20	rs4809318	G	A	0.205765	1006
20	rs2738768	C	T	0.0576541	1006
20	rs6010978	G	T	0.975149	1006
20	rs183351576	A	G	0.0178926	1006
20	rs141140496	C	T	0.0228628	1006
20	rs114601310	C	T	0.0328032	1006
20	rs2738770	A	T	0.0576541	1006
20	rs73920908	C	T	0.146123	1006
20	rs35143638	C	T	0.028827	1006
20	rs6089946	A	G	0.183897	1006
20	rs2738773	T	A	0.970179	1006
20	rs71325458	A	G	0.0149105	1006
20	rs71325459	C	T	0.0149105	1006
20	rs80300975	G	C	0.102386	1006
20	rs6062468	C	T	0.488072	1006
20	rs2777933	G	C	0.973161	1006
20	rs75691080	C	T	0.109344	1006
20	rs2738775	T	C	0.971173	1006
20	rs879471	C	T	0.549702	1006
20	rs2777934	C	T	0.973161	1006
20	rs2777935	C	T	0.974155	1006
20	rs909333	T	G	0.206759	1006
20	rs914561	T	C	0.976143	1006
20	rs909334	C	A	0.208748	1006
20	rs1059250	A	G	0.976143	1006
20	rs2259797	T	C	0.112326	1006
20	rs2150910	T	C	0.906561	1006
20	rs181370706	G	C	0.0208748	1006
20	rs76322016	T	C	0.0168986	1006
20	rs13042091	C	T	0.505964	1006
20	rs560566057	C	T	0.0109344	1006
20	rs3787105	T	C	0.303181	1006
20	rs58675328	G	T	0.502982	1006
20	rs6010985	G	C	0.102386	1006
20	rs41309935	G	A	0.0109344	1006
20	rs73135821	C	T	0.499006	1006
20	rs6062293	C	T	0.499006	1006
20	rs6062294	G	A	0.498012	1006
20	rs62207014	G	A	0.0636183	1006
20	rs6062473	T	G	0.202783	1006
20	rs6010987	G	A	0.100398	1006
20	rs7262218	A	C	0.5	1006
20	rs4809319	A	G	0.806163	1006
20	rs6010988	G	A	0.100398	1006
20	rs11907042	G	A	0.200795	1006
20	rs6062475	G	A	0.500994	1006
20	rs144812356	T	C	0.0238569	1006
20	rs6089949	C	T	0.199801	1006
20	rs78577441	G	T	0.199801	1006
20	rs6010989	C	T	0.201789	1006
20	rs147522398	G	C	0.302187	1006
20	rs6010991	C	T	0.100398	1006
20	rs4809320	G	A	0.804175	1006
20	rs76636901	C	T	0.0894632	1006
20	rs3787104	C	A	0.192843	1006
20	rs112087793	C	T	0.0994036	1006
20	rs117038333	G	A	0.0994036	1006
20	rs138099998	G	A	0.0994036	1006
20	rs61395596	C	T	0.181909	1006
20	rs3761125	C	T	0.507952	1006
20	rs6062477	C	T	0.607356	1006
20	rs139816283	C	T	0.0387674	1006
20	rs6089759	T	G	0.182903	1006
20	rs3761124	T	C	0.790258	1006
20	rs117232954	C	T	0.0874751	1006
20	rs75094645	C	T	0.134195	1006
20	rs3746342	C	A	0.0934394	1006
20	rs3746341	G	C	0.517893	1006
20	rs2872811	G	T	0.518887	1006
20	rs2297432	C	T	0.604374	1006
20	rs13043797	A	C	0.0685885	1006
20	rs6089953	A	G	0.793241	1006
20	rs147054744	C	T	0.0109344	1006
20	rs6062295	A	G	0.604374	1006
20	rs6010994	T	C	0.793241	1006
20	rs34978822	C	G	0.0119284	1006
20	rs143190905	G	T	0.0904573	1006
20	rs2738778	C	T	0.202783	1006
20	rs6010995	T	G	0.0854871	1006
20	rs6062296	C	T	0.517893	1006
20	rs73920920	T	C	0.084493	1006
20	rs75526725	G	A	0.084493	1006
20	rs41308088	C	T	0.10835	1006
20	rs3848668	A	G	0.084493	1006
20	rs2297433	T	C	0.791252	1006
20	rs2297434	C	T	0.517893	1006
20	rs41298344	C	A	0.0487078	1006
20	rs12480249	G	A	0.084493	1006
20	rs12481716	T	C	0.084493	1006
20	rs45523833	C	T	0.0626243	1006
20	rs6010998	A	T	0.791252	1006
20	rs6062297	G	A	0.0328032	1006
20	rs6010612	T	C	0.0854871	1006
20	rs79979881	C	T	0.084493	1006
20	rs77221632	G	T	0.083499	1006
20	rs6010999	A	G	0.0854871	1006
20	rs146195331	G	A	0.0228628	1006
20	rs12480034	T	A	0.0854871	1006
20	rs3787103	A	G	0.50994	1006
20	rs3787102	C	T	0.517893	1006
20	rs12480876	G	C	0.0854871	1006
20	rs6062482	G	C	0.517893	1006
20	rs75671088	C	T	0.084493	1006
20	rs73920928	G	C	0.0854871	1006
20	rs113365193	C	T	0.0139165	1006
20	rs77993536	C	T	0.0616302	1006
20	rs73920931	A	G	0.0854871	1006
20	rs73920933	A	G	0.0854871	1006
20	rs12481186	G	A	0.084493	1006
20	rs73920935	T	C	0.0854871	1006
20	rs79391682	A	G	0.084493	1006
20	rs6011002	A	G	0.0854871	1006
20	rs6011005	A	G	0.0864811	1006
20	rs145832440	C	T	0.0248509	1006
20	rs183375482	C	T	0.0109344	1006
20	rs11696198	G	A	0.544732	1006
20	rs7261546	C	G	0.180915	1006
20	rs6011011	C	T	0.0864811	1006
20	rs77059380	G	A	0.0168986	1006
20	rs56227019	A	C	0.190855	1006
20	rs3848669	G	T	0.790258	1006
20	rs6010614	G	C	0.0954274	1006
20	rs6011014	C	T	0.0864811	1006
20	rs3848670	G	A	0.507952	1006
20	rs35379633	A	G	0.0864811	1006
20	rs35060126	C	T	0.0864811	1006
20	rs3859579	A	G	0.705765	1006
20	rs117314802	A	G	0.0854871	1006
20	rs6062298	G	A	0.703777	1006
20	rs6062484	T	C	0.512922	1006
20	rs6062485	A	T	0.190855	1006
20	rs6062299	G	C	0.190855	1006
20	rs6062486	G	A	0.703777	1006
20	rs6011016	C	G	0.792247	1006
20	rs189824995	G	A	0.0218688	1006
20	rs4809219	C	A	0.790258	1006
20	rs75897888	C	G	0.084493	1006
20	rs6011018	T	G	0.790258	1006
20	rs6062300	G	A	0.512922	1006
20	rs56010802	G	C	0.084493	1006
20	rs2297436	G	C	0.512922	1006
20	rs4809321	T	G	0.791252	1006
20	rs67311561	A	G	0.512922	1006
20	rs28557323	C	T	0.0934394	1006
20	rs111340639	A	G	0.513917	1006
20	rs76214594	A	G	0.0159046	1006
20	rs2297437	G	A	0.190855	1006
20	rs2777937	C	T	0.513917	1006
20	rs8124478	A	G	0.190855	1006
20	rs75667187	G	A	0.0576541	1006
20	rs2777938	C	T	0.512922	1006
20	rs3787100	A	G	0.792247	1006
20	rs6011023	A	G	0.0864811	1006
20	rs56053617	C	T	0.512922	1006
20	rs118149249	A	G	0.0328032	1006
20	rs3787099	A	G	0.0964215	1006
20	rs3787098	C	T	0.0924453	1006
20	rs76832249	A	G	0.084493	1006
20	rs79981941	C	A	0.0984095	1006
20	rs6062487	A	T	0.105368	1006
20	rs6089763	C	T	0.131213	1006
20	rs6089956	C	A	0.126243	1006
20	rs35902944	G	C	0.204771	1006
20	rs34538116	C	T	0.157058	1006
20	rs6011026	A	G	0.518887	1006
20	rs73137724	T	C	0.140159	1006
20	rs2738782	A	G	0.593439	1006
20	rs2738783	T	G	0.82505	1006
20	rs116668146	A	G	0.0924453	1006
20	rs114703330	T	C	0.0864811	1006
20	rs41302954	G	A	0.0149105	1006
20	rs41309367	C	T	0.705765	1006
20	rs41310197	G	A	0.0407555	1006
20	rs6010620	A	G	0.794235	1006
20	rs4809322	C	T	0.0924453	1006
20	rs8114049	C	T	0.705765	1006
20	rs6062301	T	C	0.793241	1006
20	rs6010621	T	G	0.793241	1006
20	rs62207047	C	T	0.0914513	1006
20	rs2297438	G	A	0.793241	1006
20	rs2297439	T	G	0.0864811	1006
20	rs77552606	T	C	0.0864811	1006
20	rs41309933	G	A	0.0854871	1006
20	rs2297440	T	C	0.796223	1006
20	rs4809323	A	G	0.796223	1006
20	rs75123278	G	A	0.084493	1006
20	rs7361098	G	A	0.796223	1006
20	rs78430218	C	T	0.0864811	1006
20	rs75031349	A	G	0.0874751	1006
20	rs112662625	A	G	0.0139165	1006
20	rs3787092	C	T	0.793241	1006
20	rs3787091	G	T	0.794235	1006
20	rs73137734	C	T	0.0337972	1006
20	rs113548943	T	C	0.0149105	1006
20	rs3787090	C	T	0.794235	1006
20	rs3787089	C	T	0.705765	1006
20	rs3787088	T	G	0.705765	1006
20	rs75451331	G	T	0.0874751	1006
20	rs4809324	T	C	0.0974155	1006
20	rs6062490	G	C	0.797217	1006
20	rs76364377	G	A	0.0705765	1006
20	rs2738785	T	C	0.795229	1006
20	rs2777940	C	G	0.207753	1006
20	rs2777941	A	C	0.797217	1006
20	rs6062492	G	A	0.0924453	1006
20	rs16983884	C	T	0.083499	1006
20	rs6062302	T	C	0.794235	1006
20	rs143200080	C	T	0.0308151	1006
20	rs35640778	G	A	0.0119284	1006
20	rs61753459	C	T	0.111332	1006
20	rs2236506	G	A	0.795229	1006
20	rs3208007	T	C	0.795229	1006
20	rs190887884	G	A	0.00994036	1006
20	rs6011033	A	G	0.795229	1006
20	rs80132799	C	T	0.0656064	1006
20	rs11697556	G	A	0.054672	1006
20	rs143585597	C	T	0.0218688	1006
20	rs3848672	C	T	0.144135	1006
20	rs61736615	G	A	0.0298211	1006
20	rs41308092	G	A	0.027833	1006
20	rs117238689	C	T	0.0417495	1006
20	rs74506932	C	T	0.0159046	1006
20	rs2738786	T	C	0.028827	1006
20	rs115610405	C	A	0.026839	1006
20	rs140351957	G	C	0.00894632	1006
20	rs3208008	A	C	0.797217	1006
20	rs41309931	G	T	0.105368	1006
20	rs1056990	A	G	0.0775348	1006
20	rs2297441	G	A	0.796223	1006
20	rs2257440	C	T	0.203777	1006
20	rs2738787	A	G	0.914513	1006
20	rs2258056	T	C	0.204771	1006
20	rs55765053	C	T	0.0755467	1006
20	rs909341	C	T	0.201789	1006
20	rs1291205	C	G	0.203777	1006
20	rs6062496	G	A	0.599404	1006
20	rs74748720	C	T	0.0337972	1006
20	rs1291206	G	A	0.203777	1006
20	rs1291207	G	A	0.202783	1006
20	rs1291208	T	C	0.914513	1006
20	rs1291209	T	C	0.203777	1006
20	rs1295810	G	A	0.201789	1006
20	rs1048665	T	G	0.204771	1006
20	rs6122147	C	T	0.105368	1006
20	rs1623866	G	A	0.202783	1006
20	rs2236508	G	A	0.202783	1006
20	rs2257885	G	A	0.204771	1006
20	rs1291210	A	C	0.205765	1006
20	rs6062497	C	T	0.706759	1006
20	rs1758206	T	C	0.913519	1006
20	rs6011040	A	G	0.707753	1006
20	rs1291211	A	G	0.914513	1006
20	rs6062498	C	G	0.707753	1006
20	rs1291212	C	G	0.915507	1006
20	rs73139727	T	G	0.0636183	1006
20	rs4809325	T	C	0.913519	1006
20	rs4809220	G	C	0.915507	1006
20	rs6062501	T	G	0.209742	1006
20	rs3761123	G	A	0.719682	1006
20	rs2750480	G	A	0.194831	1006
20	rs3761121	T	C	0.110338	1006
20	rs2872881	G	A	0.194831	1006
20	rs2260045	T	C	0.915507	1006
20	rs2750481	A	G	0.194831	1006
20	rs2750482	T	C	0.194831	1006
20	rs2315007	T	C	0.71173	1006
20	rs2315008	T	G	0.71173	1006
20	rs2315009	C	G	0.201789	1006
20	rs35046559	A	G	0.200795	1006
20	rs35201382	T	C	0.202783	1006
20	rs67468102	G	C	0.201789	1006
20	rs2750483	A	G	0.201789	1006
20	rs118130858	G	C	0.0248509	1006
20	rs62217797	A	G	0.106362	1006
20	rs2259858	A	T	0.199801	1006
20	rs2738757	C	T	0.0159046	1006
20	rs2262311	T	C	0.915507	1006
20	rs4809327	C	T	0.718688	1006
20	rs4809328	C	T	0.71173	1006
20	rs4809329	C	T	0.712724	1006
20	rs6062504	A	G	0.71173	1006
20	rs6089961	G	A	0.200795	1006
20	rs4809330	A	G	0.714712	1006
20	rs2738758	C	G	0.200795	1006
20	rs2263805	T	C	0.193837	1006
20	rs6062304	A	T	0.719682	1006
20	rs1298721	T	C	0.915507	1006
20	rs6062506	T	G	0.719682	1006
20	rs1291213	C	T	0.191849	1006
20	rs8125514	G	A	0.719682	1006
20	rs1758199	T	C	0.915507	1006
20	rs149356765	G	A	0.0129225	1006
20	rs34507260	A	G	0.00994036	1006
20	rs2750484	T	C	0.0159046	1006
20	rs2261092	A	G	0.915507	1006
20	rs6011057	C	T	0.719682	1006
20	rs7267230	G	A	0.914513	1006
20	rs149089632	C	T	0.00795229	1006
20	rs1758205	G	A	0.193837	1006
20	rs2263806	G	A	0.193837	1006
20	rs6011058	C	T	0.72167	1006
20	rs6062507	G	A	0.444334	1006
20	rs34251386	G	A	0.193837	1006
20	rs6122154	C	T	0.193837	1006
20	rs2427529	T	A	0.193837	1006
20	rs145170152	C	T	0.0387674	1006
20	rs112922002	G	A	0.0387674	1006
20	rs6089966	A	G	0.915507	1006
20	rs2427530	G	A	0.193837	1006
20	rs2427531	G	C	0.191849	1006
20	rs6062509	G	T	0.72167	1006
20	rs6122158	G	A	0.191849	1006
20	rs67616625	A	G	0.193837	1006
20	rs56057703	C	T	0.16501	1006
20	rs6010634	T	C	0.915507	1006
20	rs6011066	G	A	0.719682	1006
20	rs6011067	G	C	0.913519	1006
20	rs17825740	G	C	0.0387674	1006
20	rs6011068	T	A	0.915507	1006
20	rs1151622	A	G	0.193837	1006
20	rs2427534	A	G	0.194831	1006
20	rs2427535	A	G	0.913519	1006
20	rs1151623	T	C	0.804175	1006
20	rs2236510	C	T	0.193837	1006
20	rs2236511	C	G	0.106362	1006
20	rs914559	C	G	0.808151	1006
20	rs1151624	A	G	0.806163	1006
20	rs1151625	C	T	0.083499	1006
20	rs1056441	T	C	0.722664	1006
20	rs6122159	G	T	0.192843	1006
20	rs4809331	A	G	0.914513	1006
20	rs1741708	G	T	0.191849	1006
20	rs6062510	G	C	0.719682	1006
20	rs4809221	G	A	0.720676	1006
20	rs2427536	G	A	0.915507	1006
20	rs2253823	C	T	0.193837	1006
20	rs2253829	G	C	0.193837	1006
20	rs8957	G	T	0.747515	1006
20	rs2256814	G	A	0.167992	1006
20	rs1151626	A	C	0.917495	1006
20	rs1058319	C	T	0.114314	1006
20	rs6742	T	C	0.791252	1006
20	rs41304832	G	A	0.0139165	1006
20	rs2427537	T	C	0.529821	1006
20	rs2281925	G	A	0.0994036	1006
20	rs2296763	A	C	0.762425	1006
20	rs41278200	C	G	0.054672	1006
20	rs116905074	G	A	0.0258449	1006
20	rs35982738	C	T	0.253479	1006
20	rs5019252	C	T	0.335984	1006
20	rs12625387	C	T	0.349901	1006
20	rs74552928	C	T	0.104374	1006
20	rs73622886	C	T	0.158052	1006
20	rs6011076	T	C	0.351889	1006
20	rs73622887	C	T	0.158052	1006
20	rs11697610	A	G	0.411531	1006
20	rs2872979	C	T	0.347913	1006
20	rs12053646	G	A	0.159046	1006
20	rs2315646	T	G	0.346918	1006
20	rs2315647	C	G	0.506958	1006
20	rs1887406	G	C	0.16004	1006
20	rs141981392	C	T	0.0357853	1006
20	rs2315648	G	C	0.346918	1006
20	rs13040195	C	T	0.0119284	1006
20	rs932824	A	G	0.347913	1006
20	rs932825	C	T	0.347913	1006
20	rs148035301	C	T	0.0298211	1006
20	rs932826	A	C	0.410537	1006
20	rs932827	C	T	0.251491	1006
20	rs12625413	T	C	0.348907	1006
20	rs113535639	G	A	0.028827	1006
20	rs111943003	G	A	0.0168986	1006
20	rs6089970	C	T	0.188867	1006
20	rs144898052	G	A	0.00795229	1006
20	rs4809332	A	G	0.574553	1006
20	rs4809222	C	G	0.574553	1006
20	rs4809333	T	C	0.918489	1006
20	rs2281926	G	C	0.151093	1006
20	rs2281927	G	C	0.574553	1006
20	rs2281928	G	C	0.574553	1006
20	rs4809334	G	A	0.154076	1006
20	rs13041528	G	C	0.154076	1006
20	rs7273624	G	A	0.420477	1006
20	rs12481497	G	A	0.154076	1006
20	rs4299387	T	C	0.421471	1006
20	rs6089971	G	A	0.154076	1006
20	rs2093118	G	T	0.343936	1006
20	rs6011081	G	A	0.420477	1006
20	rs6122160	C	T	0.348907	1006
20	rs6122161	C	A	0.348907	1006
20	rs4809335	C	T	0.569583	1006
20	rs11696871	G	A	0.154076	1006
20	rs4809223	C	G	0.415507	1006
20	rs4809224	T	A	0.414513	1006
20	rs6011085	C	T	0.414513	1006
20	rs11697497	G	A	0.0805169	1006
20	rs6089769	A	G	0.414513	1006
20	rs6089973	C	T	0.565606	1006
20	rs6010639	G	A	0.414513	1006
20	rs6010640	T	C	0.918489	1006
20	rs6089770	C	T	0.503976	1006
20	rs6122028	C	T	0.349901	1006
20	rs6122029	G	A	0.497018	1006
20	rs6062309	A	G	0.497018	1006
20	rs6011089	A	G	0.497018	1006
20	rs6010641	T	C	0.423459	1006
20	rs6010642	T	C	0.497018	1006
20	rs6062513	G	C	0.497018	1006
20	rs6010644	G	A	0.497018	1006
20	rs2315649	C	T	0.349901	1006
20	rs6011091	T	A	0.497018	1006
20	rs6010646	A	C	0.497018	1006
20	rs62217844	C	G	0.499006	1006
20	rs6089771	A	G	0.494036	1006
20	rs7274760	A	G	0.494036	1006
20	rs78476458	T	C	0.082505	1006
20	rs6010647	A	C	0.497018	1006
20	rs6512287	A	G	0.846918	1006
20	rs6089979	A	G	0.497018	1006
20	rs6062514	G	T	0.497018	1006
20	rs7271043	G	A	0.349901	1006
20	rs112591235	C	T	0.0168986	1006
20	rs6011094	C	T	0.497018	1006
20	rs6011095	C	T	0.497018	1006
20	rs6011096	T	C	0.497018	1006
20	rs6011097	G	A	0.846918	1006
20	rs6011098	C	T	0.846918	1006
20	rs2315654	C	T	0.846918	1006
20	rs6010648	T	C	0.848907	1006
20	rs12480190	C	T	0.112326	1006
20	rs10485826	G	A	0.370775	1006
20	rs6089982	C	T	0.138171	1006
20	rs6089984	G	A	0.667992	1006
20	rs6512289	G	A	0.251491	1006
20	rs12479927	T	C	0.670974	1006
20	rs73143503	G	A	0.311133	1006
20	rs6089986	G	A	0.575547	1006
20	rs4809336	A	G	0.670974	1006
20	rs12479703	A	G	0.0367793	1006
20	rs4809337	C	T	0.670974	1006
20	rs138420497	G	T	0.0407555	1006
20	rs6089772	T	C	0.924453	1006
20	rs6010649	C	G	0.251491	1006
20	rs6062519	T	C	0.251491	1006
20	rs6062520	A	G	0.251491	1006
20	rs4809339	A	G	0.924453	1006
20	rs6062521	T	C	0.251491	1006
20	rs6062522	G	C	0.251491	1006
20	rs62217849	G	T	0.251491	1006
20	rs6011105	G	A	0.251491	1006
20	rs142252418	C	A	0.0178926	1006
20	rs4809340	G	A	0.673956	1006
20	rs59496954	G	A	0.250497	1006
20	rs6122166	G	C	0.581511	1006
20	rs6089988	T	C	0.578529	1006
20	rs4809225	C	T	0.0119284	1006
20	rs3810493	C	T	0.578529	1006
20	rs185781576	A	C	0.0188867	1006
20	rs3810494	C	T	0.574553	1006
20	rs3810495	A	G	0.575547	1006
20	rs3810496	T	C	0.619284	1006
20	rs143002051	A	T	0.0168986	1006
20	rs3827026	C	T	0.127237	1006
20	rs35738769	G	A	0.0775348	1006
20	rs11698493	C	G	0.0984095	1006
20	rs4809226	G	A	0.247515	1006
20	rs149323546	G	A	0.0258449	1006
20	rs6122168	G	C	0.577535	1006
20	rs13042220	G	A	0.0984095	1006
20	rs13042230	G	C	0.0139165	1006
20	rs62219891	C	T	0.247515	1006
20	rs13043476	C	T	0.0974155	1006
20	rs6512290	G	A	0.577535	1006
20	rs6122169	C	T	0.577535	1006
20	rs6122170	G	T	0.577535	1006
20	rs6122171	A	G	0.577535	1006
20	rs7363352	C	G	0.576541	1006
20	rs7361427	A	G	0.576541	1006
20	rs6062314	C	T	0.923459	1006
20	rs6122172	C	T	0.578529	1006
20	rs4809341	T	C	0.923459	1006
20	rs12710317	A	G	0.578529	1006
20	rs12710318	G	A	0.578529	1006
20	rs66581209	T	G	0.0984095	1006
20	rs6089774	G	A	0.578529	1006
20	rs67840723	T	C	0.0984095	1006
20	rs6089994	C	A	0.578529	1006
20	rs6122173	A	G	0.578529	1006
20	rs6011109	G	A	0.923459	1006
20	rs6011110	G	A	0.247515	1006
20	rs6122030	T	C	0.578529	1006
20	rs4809343	C	A	0.0984095	1006
20	rs4809344	C	G	0.923459	1006
20	rs6062527	G	C	0.246521	1006
20	rs6122174	C	T	0.578529	1006
20	rs6011111	C	A	0.246521	1006
20	rs138087927	A	C	0.0129225	1006
20	rs6089775	C	T	0.578529	1006
20	rs6089776	T	C	0.924453	1006
20	rs2148803	A	G	0.923459	1006
20	rs6122175	C	A	0.578529	1006
20	rs6089995	T	C	0.579523	1006
20	rs11700159	C	T	0.0984095	1006
20	rs35960945	G	A	0.243539	1006
20	rs11698179	A	G	0.0984095	1006
20	rs4425138	G	A	0.245527	1006
20	rs2315655	C	G	0.243539	1006
20	rs6122177	T	C	0.579523	1006
20	rs6122179	G	A	0.578529	1006
20	rs34157395	C	T	0.0129225	1006
20	rs6010650	A	C	0.924453	1006
20	rs6089777	A	G	0.586481	1006
20	rs6089996	G	A	0.912525	1006
20	rs147310510	G	C	0.0417495	1006
20	rs192092047	G	A	0.00298211	1006
20	rs139228302	G	A	0.0238569	1006
20	rs6010651	A	C	0.373757	1006
20	rs6062529	C	T	0.249503	1006
20	rs2315656	G	A	0.646123	1006
20	rs6062530	T	G	0.253479	1006
20	rs67047102	C	T	0.0715706	1006
20	rs13045067	C	G	0.00596421	1006
20	rs117626160	G	A	0.0218688	1006
20	rs73143532	G	C	0.0656064	1006
20	rs6062317	G	A	0.248509	1006
20	rs75981408	C	G	0.0188867	1006
20	rs755017	A	G	0.124254	1006
20	rs2281929	T	C	0.124254	1006
20	rs76484331	C	A	0.0506958	1006
20	rs747514	A	C	0.372763	1006
20	rs4456758	T	C	0.372763	1006
20	rs6062319	C	T	0.248509	1006
20	rs55643250	C	T	0.0715706	1006
20	rs74707909	G	C	0.0139165	1006
20	rs67542556	A	G	0.0715706	1006
20	rs11697546	C	T	0.248509	1006
20	rs11698037	C	T	0.0715706	1006
20	rs62219892	G	A	0.249503	1006
20	rs6011116	G	A	0.0715706	1006
20	rs6011117	C	T	0.0715706	1006
20	rs6011118	A	G	0.0715706	1006
20	rs66493913	G	A	0.0715706	1006
20	rs67415541	A	C	0.0715706	1006
20	rs66486049	G	C	0.0715706	1006
20	rs2180631	C	T	0.0526839	1006
20	rs4809229	T	C	0.124254	1006
20	rs112318613	C	T	0.0168986	1006
20	rs6011119	C	T	0.0715706	1006
20	rs139136281	C	T	0.00497018	1006
20	rs4538263	G	A	0.130219	1006
20	rs6010653	G	C	0.0715706	1006
20	rs67796606	A	G	0.0705765	1006
20	rs75004420	G	A	0.0586481	1006
20	rs6011121	C	G	0.131213	1006
20	rs6062533	G	A	0.229622	1006
20	rs149279338	T	C	0.0139165	1006
20	rs57620666	G	A	0.131213	1006
20	rs150589984	T	C	0.0248509	1006
20	rs73624722	A	G	0.131213	1006
20	rs6010655	T	G	0.131213	1006
20	rs6010656	T	A	0.131213	1006
20	rs139848472	C	A	0.0576541	1006
20	rs6010657	G	A	0.0576541	1006
20	rs11906437	C	A	0.130219	1006
20	rs11908487	A	G	0.130219	1006
20	rs11086127	G	A	0.130219	1006
20	rs71325468	G	C	0.0129225	1006
20	rs11906513	C	A	0.130219	1006
20	rs11908565	A	G	0.130219	1006
20	rs11905140	T	C	0.130219	1006
20	rs11906517	C	G	0.130219	1006
20	rs113990668	C	T	0.0129225	1006
20	rs67549383	G	T	0.130219	1006
20	rs66780440	G	A	0.130219	1006
20	rs6011123	T	C	0.365805	1006
20	rs6010658	C	A	0.131213	1006
20	rs8115058	A	G	0.364811	1006
20	rs6011124	T	C	0.131213	1006
20	rs149794835	G	A	0.0139165	1006
20	rs6011125	A	G	0.130219	1006
20	rs4809345	A	G	0.130219	1006
20	rs73323366	G	A	0.0576541	1006
20	rs73143553	A	G	0.0626243	1006
20	rs6011126	C	T	0.130219	1006
20	rs35490707	C	T	0.22167	1006
20	rs6011127	G	A	0.130219	1006
20	rs11697082	G	A	0.0725646	1006
20	rs11697261	C	T	0.130219	1006
20	rs112171034	C	T	0.0626243	1006
20	rs67835080	C	T	0.130219	1006
20	rs67078803	T	C	0.130219	1006
20	rs73624724	T	C	0.130219	1006
20	rs6010659	A	G	0.130219	1006
20	rs57498343	G	A	0.130219	1006
20	rs58150746	G	A	0.130219	1006
20	rs79386254	A	G	0.130219	1006
20	rs141335934	C	T	0.0755467	1006
20	rs66859979	T	C	0.130219	1006
20	rs4809348	A	G	0.129225	1006
20	rs62219894	G	A	0.0775348	1006
20	rs4809351	G	C	0.130219	1006
20	rs9798571	G	A	0.229622	1006
20	rs6011128	C	T	0.130219	1006
20	rs6011129	G	C	0.130219	1006
20	rs73624728	G	T	0.0715706	1006
20	rs6011130	C	T	0.130219	1006
20	rs6011131	C	T	0.130219	1006
20	rs4809352	C	A	0.130219	1006
20	rs4809353	T	C	0.130219	1006
20	rs4809354	C	T	0.130219	1006
20	rs4809230	G	A	0.0725646	1006
20	rs6011132	C	G	0.207753	1006
20	rs6011133	A	G	0.208748	1006
20	rs78966163	G	C	0.0248509	1006
20	rs73323382	C	T	0.0576541	1006
20	rs11698072	T	C	0.131213	1006
20	rs142880905	C	G	0.0109344	1006
20	rs11699536	G	T	0.133201	1006
20	rs11699646	C	T	0.134195	1006
20	rs189423538	G	A	0.0258449	1006
20	rs6010660	G	C	0.131213	1006
20	rs6010661	T	C	0.130219	1006
20	rs6011135	G	T	0.0586481	1006
20	rs117364470	T	C	0.0139165	1006
20	rs6011137	C	T	0.131213	1006
20	rs67416152	C	T	0.130219	1006
20	rs6011138	T	C	0.130219	1006
20	rs6011139	C	T	0.130219	1006
20	rs113166936	C	T	0.0139165	1006
20	rs6011140	A	G	0.131213	1006
20	rs6011141	C	T	0.131213	1006
20	rs6011142	T	G	0.131213	1006
20	rs11700177	G	A	0.0715706	1006
20	rs6010663	C	G	0.0586481	1006
20	rs6010664	A	G	0.131213	1006
20	rs11086128	G	A	0.0725646	1006
20	rs6062322	A	T	0.193837	1006
20	rs6010665	T	C	0.0586481	1006
20	rs6011143	C	G	0.131213	1006
20	rs6011144	C	T	0.131213	1006
20	rs6011145	T	C	0.131213	1006
20	rs6011146	G	A	0.131213	1006
20	rs6011148	C	A	0.131213	1006
20	rs113033986	G	A	0.0586481	1006
20	rs6011149	G	A	0.361829	1006
20	rs4809356	G	A	0.131213	1006
20	rs6062536	G	A	0.230616	1006
20	rs4809233	C	T	0.131213	1006
20	rs192584187	G	T	0.028827	1006
20	rs6062323	A	G	0.234592	1006
20	rs11697876	T	C	0.365805	1006
20	rs17753004	G	A	0.234592	1006
20	rs6010669	C	T	0.131213	1006
20	rs73143584	G	A	0.0894632	1006
20	rs62219908	T	C	0.0586481	1006
20	rs4809357	G	A	0.131213	1006
20	rs4809358	T	C	0.131213	1006
20	rs6062324	G	A	0.23161	1006
20	rs4809359	G	A	0.131213	1006
20	rs1887407	G	A	0.0586481	1006
20	rs4809360	C	T	0.0725646	1006
20	rs117861539	G	T	0.0586481	1006
20	rs151255005	C	A	0.0188867	1006
20	rs66682622	T	G	0.131213	1006
20	rs4809361	T	C	0.771372	1006
20	rs751861	A	G	0.131213	1006
20	rs751860	G	A	0.131213	1006
20	rs2004748	G	A	0.131213	1006
20	rs2004749	T	C	0.131213	1006
20	rs4369919	G	A	0.131213	1006
20	rs4578911	A	G	0.0586481	1006
20	rs2315657	G	A	0.131213	1006
20	rs6062541	C	T	0.234592	1006
20	rs6011152	C	T	0.132207	1006
20	rs11700372	A	G	0.131213	1006
20	rs6011153	G	C	0.0576541	1006
20	rs6011154	C	A	0.131213	1006
20	rs11698713	G	A	0.0715706	1006
20	rs6011155	T	C	0.366799	1006
20	rs4809362	A	C	0.131213	1006
20	rs6062543	T	C	0.234592	1006
20	rs147253170	G	A	0.0218688	1006
20	rs6011156	A	G	0.131213	1006
20	rs6011157	C	T	0.131213	1006
20	rs6011158	G	T	0.131213	1006
20	rs6011160	A	G	0.131213	1006
20	rs6010670	G	T	0.957256	1006
20	rs12481524	C	A	0.0715706	1006
20	rs6010671	T	G	0.131213	1006
20	rs34641614	G	A	0.136183	1006
20	rs73145513	C	T	0.0606362	1006
20	rs62219909	C	G	0.0685885	1006
20	rs4809234	A	G	0.131213	1006
20	rs4809364	C	A	0.131213	1006
20	rs61653788	C	G	0.0586481	1006
20	rs4809236	A	G	0.131213	1006
20	rs4809365	C	T	0.131213	1006
20	rs4809366	C	A	0.131213	1006
20	rs11086129	C	T	0.0745527	1006
20	rs60086020	T	G	0.0715706	1006
20	rs6011163	A	G	0.131213	1006
20	rs116870978	G	A	0.0596421	1006
20	rs6011164	T	C	0.131213	1006
20	rs6011168	A	G	0.131213	1006
20	rs73325349	T	C	0.0586481	1006
20	rs913244	G	C	0.0188867	1006
20	rs11700373	C	T	0.0715706	1006
20	rs67675495	G	C	0.132207	1006
20	rs67563752	T	C	0.131213	1006
20	rs6062546	C	T	0.365805	1006
20	rs12479805	C	G	0.0725646	1006
20	rs6011171	C	A	0.132207	1006
20	rs11697257	G	C	0.301193	1006
20	rs6122036	A	G	0.129225	1006
20	rs145473760	C	T	0.0109344	1006
20	rs148815384	C	G	0.0109344	1006
20	rs6011173	C	T	0.131213	1006
20	rs4809367	C	T	0.132207	1006
20	rs8118848	G	A	0.237575	1006
20	rs4809368	A	G	0.0725646	1006
20	rs117876589	C	G	0.026839	1006
20	rs6011174	A	G	0.0596421	1006
20	rs6011175	C	G	0.0596421	1006
20	rs6010674	C	T	0.0586481	1006
20	rs7344617	G	C	0.0586481	1006
20	rs138808871	G	A	0.00894632	1006
20	rs6011176	G	C	0.0586481	1006
20	rs78701368	A	G	0.0119284	1006
20	rs67517207	A	T	0.0725646	1006
20	rs60022917	G	A	0.0586481	1006
20	rs66788614	C	T	0.0725646	1006
20	rs11086130	A	G	0.0725646	1006
20	rs755920	T	C	0.0725646	1006
20	rs6011178	C	G	0.0586481	1006
20	rs79873740	C	T	0.0586481	1006
20	rs73325382	G	A	0.0596421	1006
20	rs113078198	G	A	0.0357853	1006
20	rs6010675	T	C	0.0526839	1006
20	rs66887040	C	T	0.0526839	1006
20	rs149602936	C	T	0.0119284	1006
20	rs62219910	T	G	0.0914513	1006
20	rs66791168	C	T	0.0526839	1006
20	rs8115050	G	A	0.0586481	1006
20	rs144908555	G	A	0.0526839	1006
20	rs6090007	T	C	0.426441	1006
20	rs6090008	C	T	0.423459	1006
20	rs73149467	G	T	0.0636183	1006
20	rs4809369	G	A	0.447316	1006
20	rs11905851	C	T	0.0536779	1006
20	rs11908253	T	C	0.0536779	1006
20	rs4809370	C	T	0.393638	1006
20	rs11905798	G	A	0.0536779	1006
20	rs11905801	G	A	0.0536779	1006
20	rs2244441	T	C	0.452286	1006
20	rs11697746	G	A	0.054672	1006
20	rs6011179	T	A	0.0586481	1006
20	rs6011180	C	A	0.0586481	1006
20	rs8120289	G	A	0.542744	1006
20	rs73624750	C	T	0.0636183	1006
20	rs2247297	A	G	0.66501	1006
20	rs6010678	G	C	0.0586481	1006
20	rs6010679	C	T	0.0636183	1006
20	rs6011182	G	A	0.0636183	1006
20	rs8121155	T	C	0.0586481	1006
20	rs2749790	T	G	0.66501	1006
20	rs6011183	C	T	0.0586481	1006
20	rs115622739	G	A	0.0695825	1006
20	rs73325392	A	C	0.0586481	1006
20	rs73325395	G	A	0.0586481	1006
20	rs2427538	C	T	0.606362	1006
20	rs11697094	C	A	0.0636183	1006
20	rs2427539	G	A	0.54175	1006
20	rs117005713	C	G	0.026839	1006
20	rs6010682	A	G	0.0586481	1006
20	rs6010683	C	T	0.0586481	1006
20	rs551924128	A	G	0.0119284	1006
20	rs66641436	T	C	0.0646123	1006
20	rs2248123	G	A	0.545726	1006
20	rs4809238	T	C	0.0646123	1006
20	rs4809239	A	G	0.0646123	1006
20	rs2427541	C	G	0.538767	1006
20	rs73149487	G	T	0.0447316	1006
20	rs6062547	T	C	0.0646123	1006
20	rs12624502	C	T	0.0646123	1006
20	rs12624434	G	A	0.0646123	1006
20	rs12624512	C	G	0.0646123	1006
20	rs2427542	C	G	0.66998	1006
20	rs75569315	A	G	0.00994036	1006
20	rs141617990	C	T	0.0178926	1006
20	rs6011184	C	T	0.0636183	1006
20	rs56103247	C	T	0.0457256	1006
20	rs2478981	T	G	0.614314	1006
20	rs1923031	T	C	0.614314	1006
20	rs1923032	A	G	0.707753	1006
20	rs6011186	C	T	0.0636183	1006
20	rs2474646	C	T	0.640159	1006
20	rs1819142	T	C	0.297217	1006
20	rs7270958	G	A	0.0586481	1006
20	rs187625897	G	A	0.0188867	1006
20	rs74692781	A	G	0.0656064	1006
20	rs73149500	G	A	0.0656064	1006
20	rs6011187	G	A	0.0626243	1006
20	rs142426306	C	T	0.0377734	1006
20	rs6062549	G	A	0.0666004	1006
20	rs6062550	G	A	0.0616302	1006
20	rs6011190	G	A	0.156064	1006
20	rs117940932	T	C	0.0298211	1006
20	rs6062551	G	A	0.0258449	1006
20	rs6062552	A	G	0.0248509	1006
20	rs73151706	G	C	0.0735586	1006
20	rs116973806	C	T	0.0248509	1006
20	rs2281536	C	A	0.0248509	1006
20	rs2281535	T	C	0.0248509	1006
20	rs45471398	A	C	0.0705765	1006
20	rs6011193	C	G	0.703777	1006
20	rs2281534	T	A	0.0705765	1006
20	rs74444574	G	A	0.0685885	1006
20	rs2236152	G	C	0.0685885	1006
20	rs3795149	G	A	0.0248509	1006
20	rs3795150	T	C	0.0248509	1006
20	rs8122494	C	A	0.0695825	1006
20	rs4809373	G	C	0.0248509	1006
20	rs4809374	C	A	0.0954274	1006
20	rs4809375	G	A	0.0944334	1006
20	rs8122498	G	C	0.0695825	1006
20	rs6062557	G	A	0.0248509	1006
20	rs142116233	C	T	0.0318091	1006
20	rs79459029	G	T	0.026839	1006
20	rs59164198	G	A	0.0685885	1006
20	rs6062327	T	A	0.0248509	1006
20	rs6062559	T	C	0.0248509	1006
20	rs6062560	A	G	0.0248509	1006
20	rs58286154	A	G	0.0705765	1006
20	rs142298912	C	T	0.0139165	1006
20	rs8116909	C	T	0.0685885	1006
20	rs6062561	T	C	0.0248509	1006
20	rs145105112	G	A	0.026839	1006
20	rs143186267	G	A	0.0337972	1006
20	rs6062562	A	G	0.0248509	1006
20	rs142874820	G	T	0.0109344	1006
20	rs6062328	T	C	0.0258449	1006
20	rs6062563	A	G	0.0248509	1006
20	rs148595250	G	T	0.101392	1006
20	rs6011196	G	A	0.106362	1006
20	rs117512776	C	T	0.0168986	1006
20	rs117813095	C	G	0.0248509	1006
20	rs2236149	C	T	0.0248509	1006
20	rs2236150	C	T	0.0248509	1006
20	rs78746353	G	A	0.026839	1006
20	rs3795151	T	C	0.0248509	1006
20	rs11698434	C	T	0.0328032	1006
20	rs6011198	G	A	0.0248509	1006
20	rs73151731	G	A	0.0248509	1006
20	rs6062564	C	T	0.0248509	1006
20	rs6062565	G	A	0.0248509	1006
20	rs6062566	A	G	0.0248509	1006
20	rs116914291	G	A	0.0228628	1006
20	rs79604659	C	T	0.0129225	1006
20	rs6122205	A	G	0.265408	1006
20	rs77521039	C	T	0.0248509	1006
20	rs4809377	C	T	0.0238569	1006
20	rs4809378	C	T	0.0248509	1006
20	rs6062567	C	T	0.0238569	1006
20	rs2236151	A	T	0.0248509	1006
20	rs76057319	C	T	0.0954274	1006
20	rs3795152	C	T	0.0248509	1006
20	rs79208229	G	T	0.0944334	1006
20	rs3795153	C	T	0.0238569	1006
20	rs142422236	C	T	0.0168986	1006
20	rs4809241	A	G	0.55169	1006
20	rs4809243	T	C	0.0407555	1006
20	rs148195991	C	T	0.0447316	1006
20	rs3795154	C	T	0.358847	1006
20	rs3795155	C	G	0.366799	1006
20	rs142435690	C	T	0.0119284	1006
20	rs3795156	A	G	0.406561	1006
20	rs3795157	C	T	0.38668	1006
20	rs34748855	G	A	0.0815109	1006
20	rs6062569	T	C	0.406561	1006
20	rs6010690	G	T	0.405567	1006
20	rs78311577	C	T	0.0437376	1006
20	rs11556473	A	G	0.0944334	1006
20	rs41278204	C	T	0.0119284	1006
20	rs752606	A	G	0.0208748	1006
20	rs45555740	T	G	0.026839	1006
20	rs8567	A	G	0.494036	1006
20	rs7000	A	G	0.591451	1006
20	rs117336432	C	T	0.0139165	1006
20	rs6010691	T	C	0.406561	1006
20	rs13037426	C	A	0.0377734	1006
20	rs73151751	C	G	0.0407555	1006
20	rs6062570	T	A	0.121272	1006
20	rs6011207	T	C	0.406561	1006
20	rs73151756	G	C	0.0407555	1006
20	rs6122208	T	G	0.407555	1006
20	rs117355089	G	A	0.0934394	1006
20	rs74441473	T	C	0.0934394	1006
20	rs112892590	C	T	0.027833	1006
20	rs61541144	G	A	0.0765408	1006
20	rs4809379	A	G	0.367793	1006
20	rs6011208	C	T	0.0477137	1006
20	rs6011209	C	T	0.366799	1006
20	rs6011210	A	G	0.482107	1006
20	rs6011211	G	A	0.303181	1006
20	rs6062330	C	T	0.0397614	1006
20	rs4809244	C	T	0.0397614	1006
20	rs6062573	G	A	0.0397614	1006
20	rs62218067	C	A	0.0616302	1006
20	rs150629571	C	T	0.0248509	1006
20	rs139776289	A	G	0.0914513	1006
20	rs6011212	T	C	0.223658	1006
20	rs6062331	A	G	0.0397614	1006
20	rs6062332	C	T	0.0397614	1006
20	rs75574398	C	T	0.0357853	1006
20	rs817371	G	C	0.223658	1006
20	rs817372	G	C	0.222664	1006
20	rs817373	G	A	0.298211	1006
20	rs817374	T	G	0.222664	1006
20	rs817375	T	C	0.222664	1006
20	rs817376	C	T	0.404573	1006
20	rs817377	A	C	0.275348	1006
20	rs118094435	G	A	0.0904573	1006
20	rs73317260	C	G	0.0904573	1006
20	rs112008236	C	T	0.0904573	1006
20	rs112813285	C	T	0.0755467	1006
20	rs817378	A	G	0.27336	1006
20	rs80249635	C	T	0.0904573	1006
20	rs4809246	T	C	0.0894632	1006
20	rs817379	C	A	0.223658	1006
20	rs6090017	G	A	0.0904573	1006
20	rs817380	T	C	0.0119284	1006
20	rs817381	A	G	0.405567	1006
20	rs817382	C	T	0.252485	1006
20	rs151251129	G	A	0.0397614	1006
20	rs61564121	G	A	0.0894632	1006
20	rs817383	T	G	0.404573	1006
20	rs145637561	C	T	0.0198807	1006
20	rs11908339	G	A	0.0745527	1006
20	rs817384	A	C	0.406561	1006
20	rs6090018	T	A	0.0904573	1006
20	rs817385	T	C	0.404573	1006
20	rs817386	T	C	0.404573	1006
20	rs112370660	C	T	0.0188867	1006
20	rs4809247	G	A	0.0934394	1006
20	rs6011220	A	G	0.0934394	1006
20	rs141306405	C	T	0.0685885	1006
20	rs150452993	C	T	0.0218688	1006
20	rs6062576	C	T	0.0397614	1006
20	rs6122211	A	C	0.0924453	1006
20	rs4809382	A	G	0.0397614	1006
20	rs2427544	C	T	0.222664	1006
20	rs113437392	G	A	0.0894632	1006
20	rs6062578	G	C	0.222664	1006
20	rs6062579	A	G	0.299205	1006
20	rs149770742	T	C	0.0168986	1006
20	rs6011222	T	G	0.222664	1006
20	rs6062581	G	T	0.0397614	1006
20	rs2065993	G	A	0.182903	1006
20	rs2247381	A	G	0.222664	1006
20	rs73916669	A	G	0.0755467	1006
20	rs2427546	T	C	0.222664	1006
20	rs2427547	A	G	0.299205	1006
20	rs6062583	G	A	0.0397614	1006
20	rs2427548	C	T	0.182903	1006
20	rs2427549	C	T	0.222664	1006
20	rs2427550	C	A	0.222664	1006
20	rs2427551	A	G	0.182903	1006
20	rs2427552	G	A	0.0934394	1006
20	rs6062584	C	T	0.0397614	1006
20	rs148687704	C	G	0.00795229	1006
20	rs113385836	A	C	0.0894632	1006
20	rs73317287	A	G	0.0894632	1006
20	rs6011225	A	C	0.298211	1006
20	rs7409760	T	C	0.0397614	1006
20	rs2427553	C	A	0.222664	1006
20	rs6062586	C	T	0.222664	1006
20	rs77446257	G	A	0.100398	1006
20	rs6122041	T	C	0.222664	1006
20	rs142492765	C	T	0.0139165	1006
20	rs2427554	G	A	0.222664	1006
20	rs6011226	T	A	0.222664	1006
20	rs4809249	C	T	0.0397614	1006
20	rs2427555	C	T	0.222664	1006
20	rs4809383	C	T	0.127237	1006
20	rs6062587	C	T	0.0397614	1006
20	rs2427559	G	A	0.223658	1006
20	rs2427560	G	T	0.0934394	1006
20	rs2427561	T	G	0.222664	1006
20	rs2427562	A	G	0.298211	1006
20	rs6062333	T	C	0.0397614	1006
20	rs111359627	C	T	0.0795229	1006
20	rs6122213	T	G	0.0934394	1006
20	rs7264220	C	T	0.0765408	1006
20	rs6090020	C	T	0.222664	1006
20	rs183849252	C	T	0.00497018	1006
20	rs142431866	G	C	0.0198807	1006
20	rs2427563	T	C	0.22167	1006
20	rs6062588	C	T	0.0397614	1006
20	rs73136572	T	C	0.0397614	1006
20	rs2427564	A	G	0.0119284	1006
20	rs2427565	C	A	0.0944334	1006
20	rs4809384	T	C	0.0685885	1006
20	rs74179824	C	T	0.0119284	1006
20	rs12481368	C	T	0.0864811	1006
20	rs6011229	A	G	0.166998	1006
20	rs817361	T	C	0.143141	1006
20	rs2427567	G	A	0.0497018	1006
20	rs2427568	C	G	0.0497018	1006
20	rs817362	G	A	0.918489	1006
20	rs77947172	G	A	0.0238569	1006
20	rs77797329	C	T	0.0894632	1006
20	rs817363	C	T	0.0497018	1006
20	rs2295436	C	T	0.0775348	1006
20	rs74337839	C	T	0.0894632	1006
20	rs111838668	C	T	0.0884692	1006
20	rs113790082	C	T	0.0884692	1006
20	rs77884883	G	A	0.027833	1006
20	rs78457562	C	T	0.0884692	1006
20	rs75028039	C	T	0.028827	1006
20	rs1064345	C	G	0.0109344	1006
20	rs11554629	T	G	0.0785288	1006
20	rs41278214	C	T	0.0884692	1006
20	rs61744085	A	G	0.0894632	1006
20	rs41278222	C	T	0.0884692	1006
20	rs11554631	C	T	0.0884692	1006
20	rs112103063	C	T	0.0884692	1006
20	rs3206771	C	T	0.0785288	1006
20	rs76291580	G	A	0.0884692	1006
20	rs76769576	A	G	0.0884692	1006
20	rs11554628	G	A	0.0815109	1006
20	rs749723	C	T	0.0497018	1006
20	rs3810500	C	G	0.0785288	1006
20	rs41278224	C	T	0.0308151	1006
20	rs76324438	C	G	0.0884692	1006
20	rs55886426	C	G	0.0397614	1006
20	rs817365	T	C	0.233598	1006
20	rs817366	G	A	0.233598	1006
20	rs817367	T	C	0.234592	1006
20	rs865307	A	G	0.236581	1006
20	rs817368	C	T	0.233598	1006
20	rs817369	G	C	0.233598	1006
20	rs3752313	G	T	0.0795229	1006
20	rs80000030	C	T	0.0298211	1006
20	rs817370	T	C	0.426441	1006
20	rs117512405	G	A	0.0347913	1006
20	rs2275293	A	G	0.0884692	1006
20	rs1884652	T	C	0.699801	1006
20	rs56139491	G	A	0.084493	1006
20	rs2252258	G	A	0.281312	1006
20	rs3818841	C	A	0.0298211	1006
20	rs117348579	G	A	0.0218688	1006
20	rs71325473	C	T	0.027833	1006
20	rs4606988	C	T	0.166998	1006
20	rs77827002	G	A	0.0457256	1006
20	rs6011235	G	A	0.150099	1006
20	rs150292495	G	A	0.0308151	1006
20	rs2427573	G	A	0.0139165	1006
20	rs817310	C	G	0.540755	1006
20	rs112292449	C	T	0.0646123	1006
20	rs817311	A	G	0.563618	1006
20	rs56166058	G	A	0.196819	1006
20	rs76766334	C	T	0.194831	1006
20	rs817312	G	A	0.0129225	1006
20	rs6062597	G	A	0.199801	1006
20	rs817313	T	G	0.569583	1006
20	rs2320225	A	G	0.569583	1006
20	rs117525215	C	T	0.0168986	1006
20	rs116924273	C	T	0.0168986	1006
20	rs817315	C	T	0.0129225	1006
20	rs117267354	G	A	0.188867	1006
20	rs2427574	C	A	0.369781	1006
20	rs817316	A	G	0.369781	1006
20	rs118096660	G	C	0.0149105	1006
20	rs817317	A	T	0.212724	1006
20	rs76321513	G	A	0.124254	1006
20	rs817318	T	C	0.368787	1006
20	rs79599197	T	C	0.158052	1006
20	rs138504748	C	T	0.0258449	1006
20	rs748251	G	A	0.15507	1006
20	rs817321	C	T	0.0129225	1006
20	rs45570933	G	A	0.0606362	1006
20	rs118145054	C	T	0.0198807	1006
20	rs79864192	T	G	0.156064	1006
20	rs73147087	A	G	0.156064	1006
20	rs73147088	G	A	0.205765	1006
20	rs2297808	G	T	0.0168986	1006
20	rs817322	G	A	0.0129225	1006
20	rs56331182	C	T	0.054672	1006
20	rs7273242	T	C	0.115308	1006
20	rs2275294	G	A	0.290258	1006
20	rs41278228	G	A	0.149105	1006
20	rs817323	G	A	0.22167	1006
20	rs817324	G	A	0.220676	1006
20	rs817325	A	G	0.569583	1006
20	rs6062599	C	T	0.206759	1006
20	rs817326	T	C	0.220676	1006
20	rs576998298	C	T	0.00198807	1006
20	rs45486695	C	T	0.196819	1006
20	rs817329	T	G	0.567594	1006
20	rs118020390	C	T	0.0129225	1006
20	rs817330	C	T	0.37674	1006
20	rs817331	C	T	0.219682	1006
20	rs56015416	C	T	0.203777	1006
20	rs3810501	C	T	0.152087	1006
20	rs3810502	G	C	0.152087	1006
20	rs817332	C	T	0.37674	1006
20	rs817333	C	T	0.219682	1006
20	rs73149003	G	C	0.0228628	1006
20	rs817334	G	A	0.224652	1006
20	rs141385312	T	C	0.142147	1006
20	rs113119033	T	C	0.142147	1006
20	rs817336	C	G	0.212724	1006
20	rs817337	C	T	0.0715706	1006
20	rs817338	T	C	0.177932	1006
20	rs1093456	G	A	0.177932	1006
20	rs113085515	G	A	0.122266	1006
20	rs1093457	T	C	0.177932	1006
20	rs817339	G	A	0.0715706	1006
20	rs817340	C	A	0.177932	1006
20	rs41278232	G	A	0.100398	1006
20	rs817341	C	T	0.180915	1006
20	rs817342	G	A	0.0715706	1006
20	rs817343	C	T	0.176938	1006
20	rs817344	C	G	0.144135	1006
20	rs843850	G	T	0.176938	1006
20	rs817345	G	A	0.176938	1006
20	rs817346	T	G	0.175944	1006
20	rs117867277	C	T	0.0506958	1006
20	rs817347	G	A	0.175944	1006
20	rs817348	A	G	0.175944	1006
20	rs817349	C	T	0.175944	1006
20	rs817351	T	C	0.175944	1006
20	rs116165844	G	T	0.124254	1006
20	rs8126213	G	A	0.124254	1006
20	rs817352	C	T	0.173956	1006
20	rs75097987	C	T	0.0208748	1006
20	rs817353	G	C	0.175944	1006
20	rs45558633	C	T	0.0447316	1006
20	rs45566234	G	A	0.0984095	1006
20	rs817354	A	G	0.173956	1006
20	rs817355	A	G	0.466203	1006
20	rs1093458	T	C	0.0715706	1006
20	rs817356	T	C	0.176938	1006
20	rs817357	A	C	0.175944	1006
20	rs116930546	A	G	0.0258449	1006
20	rs817358	A	G	0.508946	1006
20	rs6062602	T	A	0.16004	1006
20	rs112219537	G	A	0.130219	1006
20	rs817359	A	C	0.172962	1006
20	rs817360	G	A	0.175944	1006
20	rs843851	A	G	0.175944	1006
20	rs77164088	C	A	0.0337972	1006
20	rs2427581	G	A	0.175944	1006
20	rs62218086	A	C	0.0159046	1006
20	rs113450630	C	T	0.130219	1006
20	rs2427582	T	C	0.175944	1006
20	rs6011248	C	A	0.175944	1006
20	rs143538429	A	G	0.0109344	1006
20	rs2427584	C	T	0.175944	1006
20	rs80150989	A	T	0.0497018	1006
20	rs117846084	G	A	0.0367793	1006
20	rs116842373	A	G	0.027833	1006
20	rs6090031	T	C	0.826044	1006
20	rs117249806	T	C	0.026839	1006
20	rs112790215	G	A	0.0974155	1006
20	rs6062604	T	C	0.822068	1006
20	rs2152968	A	G	0.826044	1006
20	rs2185031	C	T	0.826044	1006
20	rs2022012	T	C	0.826044	1006
20	rs4809388	C	T	0.16004	1006
20	rs17753550	A	G	0.0497018	1006
20	rs75100087	C	T	0.130219	1006
20	rs117725420	A	T	0.0149105	1006
20	rs6090033	T	C	0.826044	1006
20	rs141448165	G	A	0.0964215	1006
20	rs151009976	C	T	0.0874751	1006
20	rs2022415	C	T	0.822068	1006
20	rs6011254	G	A	0.17495	1006
20	rs2427585	T	C	0.17495	1006
20	rs2427586	C	A	0.175944	1006
20	rs148685451	G	T	0.027833	1006
20	rs8124378	G	A	0.17495	1006
20	rs56228814	C	T	0.16004	1006
20	rs2427587	G	A	0.17495	1006
20	rs2427588	G	A	0.0715706	1006
20	rs41278236	G	A	0.00894632	1006
20	rs116887540	G	A	0.0964215	1006
20	rs73153123	G	A	0.16004	1006
20	rs2427590	T	C	0.176938	1006
20	rs111366685	G	A	0.00994036	1006
20	rs73153127	C	T	0.0397614	1006
20	rs816913	T	C	0.176938	1006
20	rs816914	T	C	0.176938	1006
20	rs816915	C	T	0.176938	1006
20	rs816916	G	A	0.17495	1006
20	rs816917	G	A	0.17495	1006
20	rs816918	C	T	0.0715706	1006
20	rs816919	C	A	0.0715706	1006
20	rs7263974	G	A	0.166998	1006
20	rs73153136	A	C	0.0894632	1006
20	rs816921	C	T	0.0715706	1006
```
