## Supplementary material for "Characterization of shared and ancestry-specific signals driving complex traits using multi-ancestry fine-mapping": s1_ref.bim

```
20	rs6011532	0	61651223	G	C
20	rs61546182	0	61651259	G	T
20	rs144858078	0	61651264	G	A
20	rs2427487	0	61651342	C	A
20	rs6011534	0	61652201	G	A
20	rs6011535	0	61652235	T	G
20	rs62197301	0	61652274	A	T
20	rs78385765	0	61652396	G	C
20	rs6010810	0	61652930	A	G
20	rs116102988	0	61653080	C	G
20	rs142847906	0	61653400	C	T
20	rs6011536	0	61653679	T	C
20	rs6010811	0	61654055	T	G
20	rs1555314	0	61654321	C	T
20	rs1555315	0	61654405	C	T
20	rs62197303	0	61654430	G	A
20	rs6090198	0	61654883	A	G
20	rs79296110	0	61655355	G	A
20	rs183709347	0	61655362	C	T
20	rs6011538	0	61655587	G	C
20	rs73921619	0	61655766	C	T
20	rs910940	0	61655995	G	A
20	rs62197304	0	61656064	C	T
20	rs6011540	0	61656097	A	G
20	rs6062772	0	61656294	A	G
20	rs910941	0	61656342	G	A
20	rs747128	0	61656398	G	A
20	rs747129	0	61656414	T	G
20	rs872885	0	61656872	C	T
20	rs910942	0	61657028	C	T
20	rs910943	0	61657066	A	G
20	rs745982	0	61657092	C	T
20	rs60890030	0	61657116	G	A
20	rs6011542	0	61657250	G	A
20	rs77330793	0	61657542	G	A
20	rs62197305	0	61657594	C	T
20	rs1116450	0	61658210	T	C
20	rs3899032	0	61658542	G	A
20	rs4586690	0	61658595	G	T
20	rs6011544	0	61658782	T	C
20	rs57767914	0	61659108	C	G
20	rs6089824	0	61659207	A	G
20	rs62197307	0	61659832	T	G
20	rs6011545	0	61660038	G	A
20	rs56927818	0	61660085	A	T
20	rs62197308	0	61660705	T	C
20	rs150436772	0	61660766	C	T
20	rs4809455	0	61660781	G	C
20	rs4809456	0	61660849	C	A
20	rs4809459	0	61661345	C	T
20	rs4809460	0	61661355	T	C
20	rs4809462	0	61661560	A	G
20	rs6122344	0	61661738	C	T
20	rs6122345	0	61661766	C	G
20	rs6122346	0	61661822	C	G
20	rs6122347	0	61661866	C	T
20	rs6010812	0	61662563	G	A
20	rs116081712	0	61662588	A	G
20	rs57684920	0	61662639	G	A
20	rs4991763	0	61662941	C	T
20	rs139950162	0	61662989	C	T
20	rs4997812	0	61663153	T	G
20	rs4997813	0	61663154	T	G
20	rs6062393	0	61663230	G	A
20	rs6062773	0	61663262	G	C
20	rs6090203	0	61663632	G	A
20	rs6062775	0	61663650	T	C
20	rs6062776	0	61663736	A	G
20	rs6062777	0	61663748	G	A
20	rs79735536	0	61663763	A	G
20	rs6122348	0	61663921	C	T
20	rs6062778	0	61663959	A	G
20	rs73145759	0	61664084	C	T
20	rs6122349	0	61664096	T	C
20	rs6122086	0	61664528	T	C
20	rs6122087	0	61664553	T	C
20	rs73145761	0	61664822	C	T
20	rs2872542	0	61664872	C	T
20	rs2872543	0	61665017	G	A
20	rs2314130	0	61665129	G	T
20	rs117014821	0	61665812	C	T
20	rs1060491	0	61665817	C	A
20	rs1060490	0	61665871	A	G
20	rs1060489	0	61665921	C	T
20	rs7273917	0	61665975	G	A
20	rs7267951	0	61665979	A	G
20	rs7273930	0	61666017	G	A
20	rs6011548	0	61666063	C	T
20	rs9679865	0	61666132	C	G
20	rs9680064	0	61666168	G	A
20	rs13041507	0	61666180	T	C
20	rs6062780	0	61666648	T	C
20	rs2277769	0	61666805	C	T
20	rs2277768	0	61666823	T	C
20	rs2277767	0	61666937	G	A
20	rs74780896	0	61667109	A	T
20	rs6062781	0	61667128	G	A
20	rs3746748	0	61667526	C	T
20	rs3746747	0	61667631	T	C
20	rs6011552	0	61667894	T	C
20	rs6062395	0	61667904	A	G
20	rs6062396	0	61667949	T	C
20	rs144550690	0	61668109	T	C
20	rs6062397	0	61668268	A	G
20	rs6122352	0	61668284	T	C
20	rs6090206	0	61668363	G	A
20	rs6089825	0	61668447	C	T
20	rs6089826	0	61668595	G	A
20	rs6089827	0	61668845	C	T
20	rs77747537	0	61668904	A	G
20	rs6089828	0	61668998	C	T
20	rs6089829	0	61669036	A	G
20	rs62207535	0	61669187	A	G
20	rs10854168	0	61669550	A	G
20	rs73145783	0	61670038	A	G
20	rs11086153	0	61670165	C	A
20	rs117958432	0	61670506	C	T
20	rs4809465	0	61671156	G	C
20	rs4809467	0	61671688	A	G
20	rs76848387	0	61672669	A	G
20	rs6122354	0	61673122	G	A
20	rs4809468	0	61673566	T	C
20	rs76550775	0	61675116	G	A
20	rs4809268	0	61675249	C	G
20	rs112422087	0	61675340	C	T
20	rs142900963	0	61675356	C	T
20	rs6011559	0	61675620	C	T
20	rs73921629	0	61676036	G	C
20	rs4809270	0	61676709	C	A
20	rs80063927	0	61677534	T	C
20	rs75060833	0	61677550	C	T
20	rs6011563	0	61678337	T	G
20	rs11698703	0	61679007	A	G
20	rs77591303	0	61679197	C	T
20	rs117446928	0	61679383	G	C
20	rs144370541	0	61679475	G	A
20	rs11699290	0	61679974	A	G
20	rs142052598	0	61680334	C	T
20	rs8117291	0	61680815	G	A
20	rs62208970	0	61681216	C	T
20	rs62208971	0	61681388	C	T
20	rs78181292	0	61681411	C	T
20	rs62208972	0	61681854	A	G
20	rs68092355	0	61682128	G	A
20	rs111814166	0	61682281	G	A
20	rs13043919	0	61682756	C	T
20	rs12329470	0	61683486	C	T
20	rs140880350	0	61683862	C	T
20	rs62208973	0	61684076	G	A
20	rs4809471	0	61684287	G	A
20	rs4809472	0	61684513	G	A
20	rs2281551	0	61684805	G	T
20	rs78583161	0	61685821	A	G
20	rs6122089	0	61686386	G	A
20	rs6122358	0	61686488	G	C
20	rs6062786	0	61686582	G	A
20	rs75969336	0	61686597	T	A
20	rs6011567	0	61687027	A	G
20	rs6062787	0	61688888	G	T
20	rs6122359	0	61689134	A	C
20	rs1555312	0	61690092	T	C
20	rs6090216	0	61690841	C	T
20	rs6011572	0	61691380	A	G
20	rs117040101	0	61691415	G	C
20	rs1555313	0	61691829	G	T
20	rs1006573	0	61691968	C	T
20	rs62208974	0	61692090	C	T
20	rs12625245	0	61692261	C	T
20	rs73310366	0	61692468	C	T
20	rs111174523	0	61692924	C	T
20	rs111169791	0	61692991	C	A
20	rs114628563	0	61693181	G	A
20	rs62651369	0	61693192	G	C
20	rs34960540	0	61693454	T	C
20	rs35608106	0	61693456	G	A
20	rs6062788	0	61693606	G	A
20	rs78029770	0	61693735	G	A
20	rs78938764	0	61694087	G	C
20	rs62208975	0	61694090	G	C
20	rs6011574	0	61694230	C	T
20	rs62208976	0	61694521	A	G
20	rs4809475	0	61694598	A	G
20	rs113401326	0	61694619	C	G
20	rs4809271	0	61694846	C	T
20	rs6011576	0	61694898	T	C
20	rs73147707	0	61695032	G	T
20	rs62208446	0	61695614	C	T
20	rs4809476	0	61695735	T	C
20	rs910926	0	61696149	A	G
20	rs910927	0	61696208	A	C
20	rs62208447	0	61696474	G	A
20	rs113248227	0	61696524	A	G
20	rs6011579	0	61696594	G	A
20	rs6011580	0	61696626	C	A
20	rs7345644	0	61696709	C	T
20	rs1884729	0	61697306	C	T
20	rs6062401	0	61697824	G	A
20	rs6062790	0	61697833	C	T
20	rs6090217	0	61697933	C	T
20	rs79608915	0	61698185	G	C
20	rs59957255	0	61698371	C	T
20	rs4809478	0	61698442	G	C
20	rs191913897	0	61698445	C	G
20	rs6122360	0	61698520	G	A
20	rs79277914	0	61698841	G	A
20	rs6011581	0	61698889	G	A
20	rs62208448	0	61699148	G	A
20	rs62208449	0	61699334	C	T
20	rs62208450	0	61699392	C	T
20	rs8116033	0	61699635	T	C
20	rs8124644	0	61699728	C	T
20	rs143853875	0	61700710	G	A
20	rs113653729	0	61700723	C	T
20	rs1884731	0	61700859	G	A
20	rs142377122	0	61701241	C	T
20	rs6122362	0	61701245	C	T
20	rs11698110	0	61701531	T	C
20	rs4809272	0	61701987	A	G
20	rs6062792	0	61702029	G	A
20	rs6011583	0	61702052	C	T
20	rs6062794	0	61702310	G	T
20	rs4809479	0	61702737	C	T
20	rs6090219	0	61702771	C	A
20	rs6090220	0	61702847	T	G
20	rs7269650	0	61703118	T	G
20	rs6011584	0	61703229	A	G
20	rs141431084	0	61703780	C	T
20	rs77083424	0	61704124	C	T
20	rs7270735	0	61704249	C	A
20	rs35406833	0	61704520	G	C
20	rs11696718	0	61704687	T	C
20	rs62208452	0	61704831	G	A
20	rs57032950	0	61705218	A	T
20	rs2872535	0	61705400	G	C
20	rs6062795	0	61705516	C	T
20	rs2208159	0	61705727	T	A
20	rs2208160	0	61705739	G	A
20	rs118147872	0	61705760	C	T
20	rs62208453	0	61705873	G	A
20	rs12625378	0	61705952	G	T
20	rs6090221	0	61706107	G	A
20	rs6090223	0	61706149	A	G
20	rs6090224	0	61706178	G	A
20	rs6011588	0	61706197	C	T
20	rs6090225	0	61706461	A	G
20	rs6090226	0	61706522	G	A
20	rs6090227	0	61706588	G	T
20	rs62208454	0	61706824	C	T
20	rs1117666	0	61706999	C	T
20	rs6011589	0	61707028	C	T
20	rs74932031	0	61707430	G	T
20	rs6011590	0	61707431	C	T
20	rs6010827	0	61707757	T	C
20	rs6010828	0	61707761	A	G
20	rs12624808	0	61707792	C	T
20	rs6011591	0	61707830	A	G
20	rs6011593	0	61707998	A	G
20	rs78665867	0	61708041	G	A
20	rs62206565	0	61708169	T	C
20	rs79025083	0	61708287	T	C
20	rs79874881	0	61708326	C	G
20	rs6011594	0	61708573	T	G
20	rs6010829	0	61708650	C	T
20	rs6011595	0	61708655	C	A
20	rs4809273	0	61708958	T	C
20	rs4809481	0	61708993	A	T
20	rs4809482	0	61709005	C	G
20	rs6010833	0	61709127	T	C
20	rs6010835	0	61709326	T	C
20	rs6011597	0	61709388	G	A
20	rs62206566	0	61709904	C	T
20	rs60203779	0	61709988	G	A
20	rs6011599	0	61710060	G	T
20	rs62206567	0	61710076	T	C
20	rs62206568	0	61710312	C	G
20	rs62206569	0	61710355	C	T
20	rs62206570	0	61710463	A	C
20	rs58769569	0	61710649	A	G
20	rs62206571	0	61710853	A	G
20	rs62206572	0	61710869	G	T
20	rs62206573	0	61710888	T	C
20	rs62206574	0	61711016	C	T
20	rs62206575	0	61711105	A	G
20	rs74721148	0	61711153	T	C
20	rs79515916	0	61711181	A	G
20	rs78168443	0	61711204	A	G
20	rs62206576	0	61711322	C	A
20	rs112147947	0	61711430	T	C
20	rs62206577	0	61711484	T	C
20	rs62206578	0	61711616	A	C
20	rs77448481	0	61711649	C	T
20	rs62206579	0	61712047	G	A
20	rs62206580	0	61712164	A	G
20	rs62206581	0	61712221	C	T
20	rs62206582	0	61712443	C	A
20	rs6090229	0	61712518	A	C
20	rs11905394	0	61712719	A	T
20	rs11905871	0	61712773	T	G
20	rs6011600	0	61712990	G	A
20	rs11906969	0	61713104	G	A
20	rs7265275	0	61713394	C	T
20	rs118137988	0	61713921	G	A
20	rs58926663	0	61714040	C	T
20	rs8120764	0	61714079	A	G
20	rs6010837	0	61714561	A	G
20	rs6010838	0	61714591	T	C
20	rs58911999	0	61714807	T	C
20	rs6090230	0	61714905	C	T
20	rs112965972	0	61715138	G	A
20	rs60642033	0	61715382	C	T
20	rs74929126	0	61715457	G	A
20	rs11908471	0	61715681	T	C
20	rs74784878	0	61715715	C	T
20	rs16983525	0	61716120	G	T
20	rs16983527	0	61716320	C	T
20	rs11905163	0	61716640	T	G
20	rs35251950	0	61716876	C	T
20	rs191608364	0	61716894	G	T
20	rs78184683	0	61716943	C	T
20	rs6090232	0	61717425	C	T
20	rs7273675	0	61717506	C	G
20	rs4809484	0	61717712	T	G
20	rs80078366	0	61717867	G	A
20	rs6010839	0	61718322	G	A
20	rs75852803	0	61718362	G	A
20	rs80064666	0	61718482	C	T
20	rs6011605	0	61718931	T	C
20	rs6062804	0	61719091	G	A
20	rs79652951	0	61719150	C	A
20	rs6090233	0	61719310	G	C
20	rs11699464	0	61719561	G	T
20	rs76252179	0	61719571	A	G
20	rs73919004	0	61719848	C	T
20	rs79180821	0	61719898	G	A
20	rs35168953	0	61720089	T	C
20	rs4809486	0	61720365	T	A
20	rs7354476	0	61720533	G	A
20	rs75915999	0	61720721	C	T
20	rs910928	0	61720769	C	T
20	rs113320880	0	61721021	C	T
20	rs910930	0	61721100	G	C
20	rs34346006	0	61721926	G	C
20	rs2427488	0	61721930	T	A
20	rs2427489	0	61722027	T	C
20	rs1000122	0	61722408	A	G
20	rs76460391	0	61723021	G	A
20	rs66523027	0	61723417	C	T
20	rs75017690	0	61723436	C	T
20	rs6010841	0	61723570	T	C
20	rs6062806	0	61723692	G	A
20	rs6062404	0	61723706	T	C
20	rs73147766	0	61723741	C	T
20	rs2427490	0	61723916	G	C
20	rs77671766	0	61724030	C	T
20	rs137933658	0	61724090	G	T
20	rs2427491	0	61724121	T	C
20	rs79541508	0	61724233	G	C
20	rs2427492	0	61724235	T	C
20	rs141697420	0	61724303	T	C
20	rs2427493	0	61724479	C	T
20	rs73312526	0	61725719	C	T
20	rs73312527	0	61725931	G	A
20	rs35033100	0	61726373	T	C
20	rs6011608	0	61726981	A	G
20	rs12625159	0	61727060	C	G
20	rs6011609	0	61727307	C	T
20	rs6090236	0	61727549	T	C
20	rs73312531	0	61727804	G	A
20	rs6089837	0	61728414	A	G
20	rs2427494	0	61728509	G	C
20	rs4809276	0	61729198	G	A
20	rs6011611	0	61729926	A	C
20	rs143516202	0	61729932	A	G
20	rs59105371	0	61730600	C	T
20	rs6011612	0	61730708	T	C
20	rs6062808	0	61730820	G	A
20	rs6011613	0	61731627	T	C
20	rs62206635	0	61731714	A	C
20	rs6010843	0	61731883	G	A
20	rs34598275	0	61732088	A	G
20	rs55769613	0	61732358	A	C
20	rs59128025	0	61732376	T	A
20	rs57132522	0	61732377	C	G
20	rs2427496	0	61732538	T	C
20	rs142383238	0	61732547	G	A
20	rs6122371	0	61733262	C	A
20	rs34536346	0	61733409	T	C
20	rs73312551	0	61733641	T	C
20	rs74177992	0	61733718	T	C
20	rs111435192	0	61734190	G	A
20	rs2427497	0	61734404	G	A
20	rs185003036	0	61734477	T	C
20	rs113149575	0	61734879	G	A
20	rs3746746	0	61735112	A	C
20	rs59691792	0	61735187	C	T
20	rs750696	0	61735303	C	T
20	rs750697	0	61735419	G	A
20	rs142974289	0	61735482	G	A
20	rs750698	0	61735509	T	G
20	rs750699	0	61735660	C	T
20	rs8118853	0	61736386	T	A
20	rs8114857	0	61736393	C	T
20	rs910932	0	61736684	C	G
20	rs2427498	0	61736711	T	C
20	rs8122742	0	61736811	G	A
20	rs62206637	0	61736815	G	A
20	rs77440124	0	61736840	G	A
20	rs16983533	0	61736875	G	A
20	rs146984017	0	61736879	C	T
20	rs2427499	0	61737201	A	G
20	rs2427500	0	61737520	G	C
20	rs12481355	0	61737644	G	A
20	rs6010845	0	61737658	G	C
20	rs7264108	0	61737841	C	T
20	rs2427501	0	61737961	T	C
20	rs59349391	0	61737998	G	A
20	rs6090239	0	61738114	T	C
20	rs6090241	0	61738167	G	A
20	rs6090242	0	61738232	C	A
20	rs13044229	0	61738288	A	C
20	rs58949691	0	61738310	A	C
20	rs6090243	0	61738386	G	A
20	rs6011617	0	61738592	G	A
20	rs1884331	0	61738706	A	G
20	rs6090244	0	61738974	T	C
20	rs6090245	0	61739115	A	C
20	rs6122372	0	61739347	G	A
20	rs6010846	0	61739394	C	T
20	rs6062809	0	61739404	C	T
20	rs6090246	0	61739840	T	C
20	rs6122373	0	61739896	T	C
20	rs34005439	0	61739941	G	A
20	rs35523716	0	61739990	T	C
20	rs6122374	0	61740404	A	T
20	rs13036885	0	61740812	G	A
20	rs6011618	0	61740930	T	C
20	rs6062810	0	61741652	T	C
20	rs2427502	0	61741656	G	A
20	rs62206638	0	61741734	A	T
20	rs13042839	0	61742135	G	A
20	rs76209084	0	61743320	C	T
20	rs78160282	0	61743465	C	T
20	rs117372933	0	61743622	C	G
20	rs6062408	0	61743765	G	A
20	rs190874773	0	61743809	G	A
20	rs17333388	0	61743855	T	C
20	rs1884332	0	61743888	T	C
20	rs138328054	0	61743917	T	C
20	rs1884333	0	61744242	C	T
20	rs1884334	0	61744283	G	A
20	rs75751227	0	61744309	C	T
20	rs75397077	0	61744364	C	T
20	rs77283930	0	61744417	C	T
20	rs6011620	0	61744722	C	T
20	rs140399226	0	61744840	G	A
20	rs78145828	0	61745282	T	C
20	rs74792005	0	61745286	T	A
20	rs16983539	0	61745539	C	T
20	rs4809488	0	61745689	G	A
20	rs6122375	0	61745906	C	G
20	rs6090249	0	61746786	G	A
20	rs6062815	0	61747075	A	G
20	rs6122093	0	61747343	G	A
20	rs9305097	0	61747465	C	T
20	rs6010849	0	61747522	T	C
20	rs6122094	0	61747634	C	G
20	rs2427505	0	61749118	A	G
20	rs113262616	0	61749126	C	G
20	rs6010850	0	61749153	G	A
20	rs6122095	0	61749364	G	C
20	rs74682736	0	61749447	T	C
20	rs8116038	0	61749531	C	T
20	rs6122096	0	61749569	C	A
20	rs16983547	0	61749678	C	T
20	rs56237650	0	61749690	C	T
20	rs78352539	0	61749820	C	T
20	rs6062409	0	61749835	G	A
20	rs2427506	0	61749863	C	T
20	rs2427507	0	61750107	C	A
20	rs7263616	0	61750241	C	G
20	rs6089839	0	61750820	G	A
20	rs6090251	0	61750984	C	T
20	rs117754812	0	61751287	C	T
20	rs2246007	0	61751308	G	T
20	rs2224098	0	61751353	G	A
20	rs2224099	0	61751786	G	A
20	rs6122376	0	61751874	C	T
20	rs6090253	0	61751933	C	T
20	rs1884335	0	61752206	A	C
20	rs56296778	0	61752499	T	C
20	rs56321019	0	61752671	G	A
20	rs185372892	0	61752758	A	G
20	rs75078107	0	61752810	G	A
20	rs58971289	0	61752821	G	C
20	rs2427509	0	61752890	A	G
20	rs6122378	0	61753074	C	T
20	rs6089841	0	61753134	C	T
20	rs2427510	0	61753272	T	G
20	rs4809491	0	61753681	T	C
20	rs74817560	0	61753819	T	C
20	rs13040734	0	61753969	G	C
20	rs6090254	0	61754048	T	C
20	rs78748903	0	61754113	A	G
20	rs6062816	0	61754227	C	T
20	rs6122379	0	61754228	G	A
20	rs6089842	0	61754323	G	A
20	rs2207746	0	61754782	G	A
20	rs2207747	0	61754979	A	G
20	rs2427511	0	61755260	C	T
20	rs2427512	0	61755271	C	T
20	rs118062857	0	61755279	C	A
20	rs2427513	0	61755392	C	A
20	rs115914930	0	61755467	T	C
20	rs79787992	0	61755732	G	A
20	rs6062410	0	61756032	A	G
20	rs2427514	0	61756131	G	C
20	rs6122097	0	61756190	T	C
20	rs6011623	0	61756326	C	T
20	rs6010851	0	61756508	T	C
20	rs6062817	0	61756553	C	T
20	rs6011625	0	61756896	C	T
20	rs2427515	0	61757006	A	G
20	rs6062411	0	61757047	C	T
20	rs2427516	0	61757326	G	C
20	rs2427517	0	61757340	T	C
20	rs6011626	0	61757512	T	A
20	rs2427518	0	61757535	T	C
20	rs67894665	0	61757768	A	G
20	rs4809493	0	61757865	A	G
20	rs80019664	0	61757980	C	T
20	rs6010852	0	61758345	C	G
20	rs6062412	0	61758917	G	A
20	rs2064613	0	61759067	A	C
20	rs2313978	0	61760067	A	G
20	rs1884336	0	61760306	G	A
20	rs2427520	0	61760927	T	C
20	rs4809494	0	61761084	A	G
20	rs6010853	0	61761724	T	C
20	rs117862974	0	61762206	A	G
20	rs62206641	0	61762550	C	T
20	rs118081685	0	61762681	G	A
20	rs62206642	0	61762832	G	A
20	rs13037710	0	61763099	C	T
20	rs4809495	0	61763189	A	G
20	rs1474942	0	61763504	C	T
20	rs1474943	0	61763886	C	A
20	rs2427521	0	61764346	T	C
20	rs2427522	0	61764423	G	A
20	rs76810442	0	61764467	G	A
20	rs7262013	0	61764468	C	G
20	rs59137006	0	61764547	A	G
20	rs73149545	0	61764606	G	A
20	rs6090256	0	61764608	C	T
20	rs62206645	0	61765105	C	T
20	rs6010855	0	61765447	A	G
20	rs6089843	0	61765464	G	A
20	rs13038640	0	61765522	T	C
20	rs6122380	0	61766984	G	C
20	rs6011631	0	61767335	C	G
20	rs6089844	0	61767415	A	G
20	rs62206647	0	61767431	G	A
20	rs6089845	0	61767574	T	C
20	rs4809496	0	61767785	G	A
20	rs2024772	0	61768026	C	T
20	rs2427524	0	61768527	G	A
20	rs62207364	0	61768569	G	A
20	rs78453736	0	61768818	A	T
20	rs181724232	0	61768922	C	T
20	rs1535154	0	61769065	A	C
20	rs73149556	0	61769073	A	G
20	rs75175692	0	61770485	G	A
20	rs1980540	0	61770613	A	G
20	rs1980541	0	61770646	T	C
20	rs1980542	0	61770676	G	A
20	rs6011635	0	61770886	G	C
20	rs13044529	0	61770894	C	T
20	rs6011636	0	61770971	A	G
20	rs6011637	0	61770990	C	A
20	rs736378	0	61771183	T	C
20	rs35575634	0	61771243	C	T
20	rs736379	0	61771317	G	T
20	rs736380	0	61771381	G	A
20	rs736381	0	61771389	C	T
20	rs117748363	0	61771527	G	A
20	rs139098557	0	61771757	G	A
20	rs1807051	0	61771794	T	C
20	rs371357860	0	61771841	C	T
20	rs116846802	0	61772029	G	A
20	rs6122382	0	61772031	A	C
20	rs1997988	0	61772453	T	C
20	rs1997989	0	61772758	T	C
20	rs6090259	0	61773101	A	T
20	rs6011640	0	61773902	A	G
20	rs62207365	0	61773955	T	G
20	rs7273077	0	61774233	A	G
20	rs117422183	0	61774831	A	G
20	rs62207366	0	61775289	T	C
20	rs6062413	0	61775297	T	C
20	rs6062820	0	61776300	T	C
20	rs117225024	0	61776360	G	A
20	rs6062821	0	61776485	G	A
20	rs79990778	0	61778005	T	C
20	rs62207367	0	61779384	A	C
20	rs6090265	0	61779486	C	T
20	rs76642953	0	61779588	T	C
20	rs6090266	0	61779696	G	A
20	rs74642771	0	61779782	C	T
20	rs62207368	0	61780144	G	A
20	rs62207369	0	61780193	T	C
20	rs113932837	0	61781503	G	C
20	rs4809497	0	61781705	G	A
20	rs62207371	0	61782016	A	T
20	rs571475955	0	61782663	G	A
20	rs151332180	0	61783097	C	G
20	rs4809498	0	61783492	T	G
20	rs62207372	0	61784206	A	G
20	rs62207373	0	61784270	T	C
20	rs113851410	0	61784924	C	G
20	rs6122383	0	61785659	G	T
20	rs117644766	0	61785769	G	C
20	rs72660211	0	61785935	G	A
20	rs117798910	0	61785995	T	G
20	rs147277260	0	61786389	C	G
20	rs60873529	0	61786509	G	C
20	rs6122384	0	61786685	T	G
20	rs6122098	0	61786728	C	G
20	rs730477	0	61786758	G	A
20	rs1884337	0	61787349	C	T
20	rs62207375	0	61787821	T	G
20	rs6010863	0	61788956	A	C
20	rs58504004	0	61789021	C	T
20	rs6011647	0	61789232	C	A
20	rs13045418	0	61789377	G	A
20	rs6062415	0	61789531	C	G
20	rs6062827	0	61789557	G	A
20	rs77915589	0	61790119	A	G
20	rs112329898	0	61790441	A	G
20	rs2144456	0	61790616	G	A
20	rs6062828	0	61791453	C	G
20	rs146641617	0	61791478	T	C
20	rs73149586	0	61791624	C	T
20	rs78889597	0	61792410	C	T
20	rs6122385	0	61792902	C	T
20	rs80053669	0	61793425	C	T
20	rs146451695	0	61793697	G	A
20	rs6089850	0	61793778	T	C
20	rs139115783	0	61793942	G	A
20	rs62207378	0	61794245	A	C
20	rs117113568	0	61794383	A	T
20	rs80240127	0	61795351	T	C
20	rs73149587	0	61795584	C	T
20	rs74501636	0	61795945	T	G
20	rs80015650	0	61796228	A	G
20	rs2064610	0	61796239	T	G
20	rs1535155	0	61796545	C	G
20	rs1535156	0	61796621	C	T
20	rs111993652	0	61798113	C	T
20	rs11696798	0	61798243	G	C
20	rs142063399	0	61798747	G	T
20	rs6090270	0	61798755	T	C
20	rs6122388	0	61798992	G	C
20	rs34464515	0	61799018	A	T
20	rs111590347	0	61799459	G	A
20	rs6011648	0	61800425	G	A
20	rs74645182	0	61800596	C	A
20	rs6089853	0	61800685	G	A
20	rs6062830	0	61800907	A	C
20	rs6062832	0	61801239	G	A
20	rs6090271	0	61801476	G	T
20	rs145235220	0	61801790	G	A
20	rs6090272	0	61802001	T	C
20	rs6122389	0	61802225	C	T
20	rs59541071	0	61802599	C	A
20	rs60521639	0	61802712	G	A
20	rs879919	0	61802829	G	T
20	rs144485705	0	61802994	T	G
20	rs58844557	0	61803716	C	T
20	rs79565205	0	61804271	G	A
20	rs142167053	0	61804389	C	T
20	rs6090273	0	61805174	G	A
20	rs6122390	0	61805264	C	T
20	rs6011651	0	61805636	A	C
20	rs111567426	0	61806215	G	C
20	rs76137972	0	61806370	C	G
20	rs6062834	0	61807062	C	T
20	rs145213365	0	61808559	G	C
20	rs6011653	0	61808584	A	G
20	rs1884338	0	61808730	A	C
20	rs111794065	0	61809230	G	A
20	rs35418153	0	61810418	G	A
20	rs113470745	0	61810467	T	G
20	rs79618571	0	61811288	C	A
20	rs193256034	0	61811553	T	A
20	rs2064611	0	61811720	A	G
20	rs80179791	0	61811998	G	A
20	rs6062835	0	61812494	G	A
20	rs2064612	0	61812932	T	C
20	rs73149598	0	61813313	G	C
20	rs117392710	0	61813384	G	A
20	rs117653388	0	61813385	G	C
20	rs34756804	0	61813389	C	T
20	rs113412477	0	61813561	A	T
20	rs77857658	0	61813897	G	A
20	rs59215669	0	61813936	C	T
20	rs76956887	0	61814080	G	A
20	rs77617940	0	61814968	T	C
20	rs6090275	0	61815005	A	G
20	rs6090276	0	61815017	C	T
20	rs6090277	0	61815873	A	C
20	rs11697487	0	61816391	G	A
20	rs6090278	0	61816492	C	T
20	rs3859580	0	61816552	C	T
20	rs6090279	0	61816789	G	A
20	rs6090280	0	61816951	T	C
20	rs35358261	0	61817001	C	T
20	rs6089856	0	61817385	C	T
20	rs6090281	0	61817589	C	T
20	rs141908146	0	61817590	G	A
20	rs6090282	0	61818379	G	A
20	rs6090283	0	61818750	C	T
20	rs6090284	0	61819340	T	A
20	rs141726786	0	61819533	C	T
20	rs13045471	0	61819554	G	A
20	rs12480272	0	61819971	A	C
20	rs139240392	0	61820144	G	A
20	rs12479846	0	61820201	C	T
20	rs76337261	0	61820685	G	A
20	rs6089857	0	61820744	G	A
20	rs79559447	0	61820868	C	T
20	rs76139001	0	61821021	G	A
20	rs4809500	0	61821068	G	A
20	rs6062841	0	61821172	A	G
20	rs79610404	0	61821247	C	A
20	rs6011654	0	61821264	G	A
20	rs16983568	0	61821519	G	A
20	rs6010866	0	61821994	T	C
20	rs112139537	0	61822223	G	C
20	rs113026711	0	61822305	G	A
20	rs80023733	0	61822479	G	A
20	rs150305925	0	61822902	G	A
20	rs73151416	0	61822934	A	G
20	rs76456280	0	61822979	G	A
20	rs4809501	0	61823158	T	C
20	rs6089858	0	61823202	T	C
20	rs6089859	0	61823461	C	T
20	rs7360599	0	61823727	A	G
20	rs112813112	0	61823809	G	A
20	rs2024768	0	61824110	C	G
20	rs112107185	0	61824118	G	A
20	rs6090286	0	61824507	T	G
20	rs7361774	0	61824899	T	C
20	rs6062843	0	61826127	T	G
20	rs6062844	0	61826132	A	G
20	rs6090289	0	61826524	A	G
20	rs6011661	0	61830084	C	A
20	rs3787511	0	61830133	G	A
20	rs145866485	0	61830596	G	A
20	rs3787510	0	61830767	A	G
20	rs6090293	0	61831003	C	T
20	rs6090294	0	61831089	C	T
20	rs112750048	0	61831228	T	G
20	rs56136897	0	61831511	G	A
20	rs6090295	0	61832217	C	A
20	rs8119244	0	61832800	A	G
20	rs144290131	0	61833095	G	C
20	rs6122393	0	61833263	G	A
20	rs114917685	0	61833500	C	A
20	rs6122394	0	61833514	G	A
20	rs41282994	0	61834092	G	A
20	rs6122103	0	61834695	G	A
20	rs117568047	0	61835245	G	A
20	rs117886238	0	61835497	C	T
20	rs6090296	0	61835933	T	C
20	rs11906847	0	61836263	G	A
20	rs6090298	0	61837107	C	T
20	rs13042920	0	61837201	G	A
20	rs6090300	0	61837559	C	T
20	rs6090302	0	61837732	C	G
20	rs6122104	0	61837875	T	C
20	rs6090303	0	61837923	T	C
20	rs6122398	0	61838046	T	C
20	rs6062845	0	61838477	G	A
20	rs6122400	0	61838637	T	G
20	rs6090305	0	61839585	A	C
20	rs6090306	0	61839633	T	C
20	rs55973972	0	61840663	G	A
20	rs4809503	0	61840878	C	T
20	rs6122401	0	61841217	C	G
20	rs6090307	0	61841612	C	T
20	rs6090308	0	61842011	G	A
20	rs6089861	0	61842260	G	T
20	rs75826864	0	61842663	A	C
20	rs4809504	0	61842847	C	T
20	rs11906654	0	61843727	A	G
20	rs75318321	0	61844363	T	C
20	rs6090309	0	61844796	T	C
20	rs117078593	0	61845914	C	T
20	rs4809505	0	61845953	C	T
20	rs45518532	0	61847056	C	T
20	rs6090310	0	61847068	C	G
20	rs73151455	0	61848067	G	C
20	rs6011668	0	61848623	T	C
20	rs6089862	0	61849105	G	C
20	rs6090311	0	61849162	A	G
20	rs56946612	0	61849265	T	G
20	rs6011669	0	61849463	C	G
20	rs6062848	0	61849859	G	A
20	rs6011670	0	61850563	C	T
20	rs6011671	0	61850694	G	C
20	rs75098556	0	61851022	G	C
20	rs13042429	0	61851472	C	G
20	rs68041888	0	61851699	G	A
20	rs35906948	0	61851989	A	G
20	rs6010873	0	61852629	T	C
20	rs67094809	0	61853108	A	C
20	rs62207404	0	61853144	A	C
20	rs13042373	0	61853343	T	G
20	rs6011674	0	61854452	C	T
20	rs142623485	0	61854549	T	C
20	rs1884327	0	61855024	G	T
20	rs1884328	0	61855068	T	C
20	rs1884329	0	61855499	T	C
20	rs6090312	0	61855676	C	T
20	rs6090313	0	61855766	G	A
20	rs1884330	0	61855890	A	G
20	rs75824619	0	61856471	T	C
20	rs113598198	0	61856646	G	A
20	rs111839485	0	61856963	G	A
20	rs6090314	0	61857552	G	A
20	rs73319532	0	61858359	G	A
20	rs36081892	0	61858380	G	A
20	rs6089863	0	61858641	C	T
20	rs6122403	0	61859051	C	A
20	rs6062851	0	61859365	G	A
20	rs6062852	0	61859384	T	C
20	rs6062420	0	61859502	C	T
20	rs59784306	0	61859596	C	T
20	rs142056871	0	61859650	G	A
20	rs56783811	0	61860505	A	G
20	rs74589786	0	61860939	C	T
20	rs6062422	0	61861103	T	G
20	rs2024769	0	61861341	T	C
20	rs6011684	0	61861974	T	C
20	rs6090317	0	61862300	A	G
20	rs2145164	0	61863226	G	A
20	rs1555337	0	61863641	G	A
20	rs11908424	0	61863955	C	T
20	rs74388034	0	61864038	A	G
20	rs4809280	0	61864136	C	G
20	rs911055	0	61864990	T	C
20	rs118084004	0	61865026	G	T
20	rs2314249	0	61865584	G	A
20	rs541850415	0	61866075	G	A
20	rs73151481	0	61866407	C	T
20	rs73151482	0	61866454	T	G
20	rs75320186	0	61866516	G	T
20	rs3810465	0	61866903	G	A
20	rs3810466	0	61867081	C	G
20	rs117472923	0	61867179	G	A
20	rs3810467	0	61867206	G	A
20	rs6011691	0	61867454	A	G
20	rs41282996	0	61867626	C	T
20	rs6011692	0	61867828	G	A
20	rs34646256	0	61867896	A	G
20	rs6010876	0	61867940	C	T
20	rs4809511	0	61868017	T	C
20	rs9808612	0	61868348	T	C
20	rs6090320	0	61868397	T	C
20	rs6090321	0	61868493	C	G
20	rs80167718	0	61868819	T	C
20	rs6062855	0	61869223	T	C
20	rs6010878	0	61869607	C	A
20	rs2273487	0	61869826	C	T
20	rs79055277	0	61869956	G	A
20	rs744590	0	61870075	C	T
20	rs113297757	0	61870141	G	A
20	rs744591	0	61870167	C	A
20	rs744592	0	61870220	T	C
20	rs1075557	0	61870465	A	G
20	rs1075556	0	61870634	A	G
20	rs151009486	0	61870686	C	T
20	rs1077019	0	61870727	G	C
20	rs2273492	0	61871222	C	T
20	rs2273493	0	61871277	T	C
20	rs6122406	0	61871525	C	T
20	rs6062856	0	61871997	C	T
20	rs6089864	0	61872127	C	G
20	rs6090327	0	61872136	T	C
20	rs6089865	0	61872208	G	C
20	rs6089866	0	61872309	T	C
20	rs73316034	0	61872450	A	T
20	rs1047826	0	61872905	A	G
20	rs1047822	0	61873039	T	C
20	rs1047819	0	61873080	T	A
20	rs6122409	0	61873405	G	A
20	rs6122107	0	61873432	T	C
20	rs113223646	0	61874197	G	A
20	rs3818202	0	61874348	T	C
20	rs13037647	0	61874387	T	C
20	rs13044567	0	61874435	C	T
20	rs139795823	0	61874857	G	T
20	rs73151501	0	61874859	C	T
20	rs45469101	0	61875007	C	T
20	rs200194922	0	61875334	A	G
20	rs61741774	0	61875344	C	T
20	rs2236186	0	61875497	A	C
20	rs41282998	0	61875513	A	G
20	rs2236187	0	61875629	C	T
20	rs2236188	0	61875632	A	G
20	rs2236189	0	61875649	C	G
20	rs73153507	0	61875909	C	T
20	rs41309939	0	61876001	G	C
20	rs60374846	0	61876443	G	A
20	rs113471936	0	61876788	G	A
20	rs59415062	0	61876837	A	G
20	rs57427136	0	61876845	C	T
20	rs79895489	0	61876874	C	T
20	rs150221074	0	61877342	T	G
20	rs138494427	0	61877440	C	T
20	rs181552002	0	61877441	G	A
20	rs185867392	0	61877530	T	C
20	rs11906127	0	61877576	A	G
20	rs11906597	0	61877587	T	C
20	rs34406003	0	61877875	C	T
20	rs12481193	0	61877940	G	A
20	rs35423938	0	61877957	G	A
20	rs117249615	0	61878194	T	C
20	rs73153515	0	61878297	G	A
20	rs41309937	0	61878357	G	A
20	rs2236190	0	61878431	C	T
20	rs2236191	0	61878446	A	G
20	rs2236192	0	61878454	G	T
20	rs2236193	0	61878632	G	A
20	rs4809512	0	61878649	T	G
20	rs139812644	0	61878743	G	A
20	rs13038098	0	61878830	C	T
20	rs872808	0	61878950	A	C
20	rs2236194	0	61879009	G	T
20	rs11906010	0	61879074	C	T
20	rs6090330	0	61879196	G	A
20	rs9753750	0	61879339	G	A
20	rs9753638	0	61879447	C	T
20	rs11086158	0	61879752	C	A
20	rs41306370	0	61879857	G	A
20	rs3818203	0	61879872	G	C
20	rs78017705	0	61880073	G	A
20	rs7261433	0	61880112	G	A
20	rs1129659	0	61880169	T	G
20	rs2273497	0	61880274	A	G
20	rs56661567	0	61880380	C	T
20	rs60595904	0	61880462	A	T
20	rs8183862	0	61880513	C	T
20	rs77385168	0	61880561	C	T
20	rs6090332	0	61880807	G	A
20	rs6010882	0	61880906	T	C
20	rs78618692	0	61881074	C	T
20	rs927081	0	61881296	A	G
20	rs2295535	0	61881559	G	A
20	rs6011700	0	61881862	G	A
20	rs73153533	0	61882030	C	T
20	rs79931870	0	61882102	A	G
20	rs115535877	0	61882190	G	A
20	rs141978190	0	61882487	T	C
20	rs150272245	0	61882488	G	C
20	rs6010883	0	61882641	C	T
20	rs143943533	0	61882661	T	C
20	rs6062865	0	61882684	C	T
20	rs61518438	0	61882714	C	A
20	rs7267408	0	61882775	G	A
20	rs139671687	0	61882838	C	T
20	rs6011701	0	61882889	T	C
20	rs6122412	0	61882988	C	T
20	rs6122413	0	61883070	T	C
20	rs58229940	0	61883358	C	T
20	rs75829408	0	61883367	C	T
20	rs6062866	0	61883807	C	T
20	rs117851394	0	61883818	A	G
20	rs6122415	0	61883840	A	C
20	rs77074210	0	61883889	G	A
20	rs116581887	0	61884193	C	A
20	rs80026832	0	61884379	C	T
20	rs2295537	0	61884656	C	T
20	rs2295538	0	61884674	G	T
20	rs6010884	0	61884802	C	T
20	rs73153545	0	61884902	G	C
20	rs2295539	0	61884971	A	T
20	rs149519714	0	61885580	G	C
20	rs6090334	0	61886033	G	C
20	rs6062867	0	61886123	T	C
20	rs6062868	0	61886202	C	T
20	rs6122416	0	61886564	G	A
20	rs6062869	0	61886584	C	T
20	rs911054	0	61886839	C	G
20	rs76183812	0	61887266	C	A
20	rs116769520	0	61887310	G	A
20	rs910894	0	61887555	G	A
20	rs114865282	0	61887640	T	C
20	rs115609411	0	61887647	T	C
20	rs910893	0	61887778	G	A
20	rs879897	0	61887869	G	A
20	rs910892	0	61887895	C	T
20	rs77235784	0	61888132	A	G
20	rs75636594	0	61888466	G	T
20	rs112221121	0	61888621	G	A
20	rs62207452	0	61888957	T	C
20	rs141102632	0	61889547	G	A
20	rs189170834	0	61890073	G	T
20	rs59845372	0	61890099	T	G
20	rs149049261	0	61890533	G	T
20	rs77907969	0	61890534	C	T
20	rs6011704	0	61890829	T	C
20	rs55940436	0	61890903	G	A
20	rs6122109	0	61891066	A	C
20	rs6062427	0	61891414	G	A
20	rs11697798	0	61891586	C	T
20	rs73329118	0	61891671	C	T
20	rs4809513	0	61892057	T	C
20	rs2281565	0	61892498	C	T
20	rs2281566	0	61892512	C	A
20	rs2281567	0	61892546	G	A
20	rs139695371	0	61892770	C	A
20	rs75838425	0	61892816	G	C
20	rs3589	0	61892896	C	T
20	rs77240833	0	61893131	C	T
20	rs11086159	0	61893282	T	A
20	rs80089062	0	61893389	C	T
20	rs77015723	0	61893390	G	A
20	rs78877312	0	61893544	G	A
20	rs111734334	0	61893870	A	G
20	rs73921020	0	61893919	G	A
20	rs140330760	0	61894303	G	A
20	rs76072886	0	61894430	C	A
20	rs76591422	0	61894498	C	T
20	rs73153560	0	61894614	A	G
20	rs6062428	0	61894858	A	G
20	rs60079594	0	61895033	A	T
20	rs113561502	0	61895183	G	A
20	rs143186686	0	61895236	G	A
20	rs1973952	0	61895311	T	C
20	rs73153562	0	61895443	C	T
20	rs187014005	0	61895484	C	A
20	rs79649270	0	61895523	G	A
20	rs6011706	0	61895544	A	G
20	rs78160712	0	61895712	G	A
20	rs6011707	0	61895759	T	C
20	rs720607	0	61895909	A	G
20	rs1406961	0	61895920	A	C
20	rs75118443	0	61896270	T	C
20	rs116155435	0	61896461	C	T
20	rs6062429	0	61896471	C	A
20	rs6089870	0	61897024	G	A
20	rs6011708	0	61897715	G	A
20	rs6011709	0	61897772	C	T
20	rs116554570	0	61897955	C	T
20	rs73921021	0	61897959	G	A
20	rs77305517	0	61898524	C	T
20	rs183697996	0	61898591	G	A
20	rs6089871	0	61898628	A	C
20	rs62208782	0	61898803	C	T
20	rs75267973	0	61899008	A	C
20	rs77784205	0	61899070	G	A
20	rs57484476	0	61899269	C	G
20	rs6010886	0	61899627	G	C
20	rs4809514	0	61899630	G	T
20	rs4809515	0	61899714	A	C
20	rs911058	0	61899862	A	G
20	rs56098076	0	61899870	G	C
20	rs911059	0	61899887	A	G
20	rs911062	0	61899996	A	G
20	rs4809281	0	61900071	C	G
20	rs911064	0	61900305	C	T
20	rs75937109	0	61901100	A	G
20	rs75563442	0	61901166	G	C
20	rs117951405	0	61901251	T	A
20	rs75787260	0	61901312	G	A
20	rs79934742	0	61902363	A	G
20	rs112542810	0	61902828	A	G
20	rs112097263	0	61903504	G	A
20	rs116894147	0	61903806	C	A
20	rs117299529	0	61903836	T	C
20	rs2273498	0	61904107	G	A
20	rs4809517	0	61904625	C	T
20	rs77044240	0	61905015	G	C
20	rs76290944	0	61905116	A	G
20	rs80124662	0	61905252	G	A
20	rs3787134	0	61905967	A	G
20	rs6090339	0	61906188	G	A
20	rs4809518	0	61906696	A	T
20	rs6011712	0	61907075	T	C
20	rs927132	0	61907619	A	G
20	rs11542296	0	61907982	C	T
20	rs6062875	0	61908155	A	C
20	rs76055528	0	61908951	G	A
20	rs6011715	0	61909041	A	G
20	rs77333411	0	61910024	C	G
20	rs6090340	0	61910658	G	A
20	rs75047314	0	61911006	G	C
20	rs79810965	0	61911590	C	T
20	rs10211726	0	61911832	G	A
20	rs112477890	0	61911965	C	T
20	rs2236195	0	61912715	T	C
20	rs6011719	0	61913303	G	A
20	rs13433339	0	61913621	G	T
20	rs75356513	0	61913842	C	G
20	rs143620375	0	61914449	G	A
20	rs911065	0	61914465	A	G
20	rs78423273	0	61915374	C	T
20	rs11086161	0	61915375	G	T
20	rs34582901	0	61915542	C	T
20	rs73153583	0	61916286	C	A
20	rs13042357	0	61916379	C	T
20	rs78818145	0	61917425	G	A
20	rs911066	0	61917636	T	C
20	rs142823159	0	61918005	T	G
20	rs75986756	0	61918092	G	C
20	rs8115872	0	61918286	T	G
20	rs77114045	0	61918421	A	G
20	rs4809282	0	61918796	C	G
20	rs4809520	0	61918799	T	C
20	rs13865	0	61919481	C	T
20	rs116908406	0	61919856	G	C
20	rs80253539	0	61921371	T	C
20	rs79425062	0	61921375	G	A
20	rs1543449	0	61921532	T	C
20	rs77578431	0	61922431	C	T
20	rs4809283	0	61922918	T	C
20	rs6090344	0	61922957	G	A
20	rs4809284	0	61923157	C	T
20	rs75978194	0	61923831	T	A
20	rs75211224	0	61924034	G	C
20	rs117152863	0	61924307	G	A
20	rs6062879	0	61924424	G	A
20	rs112888546	0	61925158	C	T
20	rs76186321	0	61925906	G	C
20	rs139216600	0	61926091	G	A
20	rs13042424	0	61926123	A	C
20	rs4809522	0	61926370	T	G
20	rs4809523	0	61926723	T	C
20	rs4809525	0	61926823	G	A
20	rs111980331	0	61927052	G	A
20	rs6090346	0	61927240	G	A
20	rs112920247	0	61927475	G	A
20	rs56060304	0	61927899	G	A
20	rs145815502	0	61928054	C	T
20	rs77877610	0	61928403	C	T
20	rs112364255	0	61928682	T	C
20	rs9917458	0	61928794	C	T
20	rs141753432	0	61928837	G	T
20	rs189846022	0	61928879	G	A
20	rs41298356	0	61929419	G	A
20	rs6090349	0	61929519	A	T
20	rs4809526	0	61930017	G	A
20	rs111674249	0	61930766	A	G
20	rs75941628	0	61930954	C	T
20	rs6062880	0	61932388	C	T
20	rs117939371	0	61933535	T	C
20	rs6089874	0	61933829	C	T
20	rs7263455	0	61933893	G	A
20	rs74827289	0	61934657	G	C
20	rs113021337	0	61935059	G	A
20	rs185650639	0	61935996	C	G
20	rs753686	0	61937296	C	T
20	rs145631155	0	61937318	G	A
20	rs34493170	0	61938608	G	A
20	rs41302958	0	61939469	T	C
20	rs61732285	0	61940280	A	C
20	rs6011726	0	61940380	C	T
20	rs6062884	0	61940535	C	T
20	rs41306372	0	61940591	A	G
20	rs6010896	0	61941279	G	A
20	rs6010897	0	61941327	A	G
20	rs7347209	0	61941586	C	T
20	rs6011727	0	61942178	G	T
20	rs116632570	0	61942429	G	A
20	rs111950139	0	61942656	T	C
20	rs6089877	0	61943089	G	A
20	rs34976669	0	61943113	A	T
20	rs6090356	0	61943132	A	G
20	rs4809528	0	61943661	C	T
20	rs4809288	0	61943735	A	G
20	rs6011729	0	61943803	C	T
20	rs4809529	0	61944104	C	T
20	rs4809530	0	61944193	T	C
20	rs139241158	0	61944679	A	G
20	rs112180615	0	61944768	T	C
20	rs41283002	0	61945237	G	A
20	rs75513393	0	61945411	T	C
20	rs147670144	0	61945439	G	C
20	rs58626340	0	61945704	T	C
20	rs755041	0	61945759	A	G
20	rs73155403	0	61945863	G	C
20	rs911067	0	61945909	T	C
20	rs911068	0	61946016	T	G
20	rs117624667	0	61946026	A	G
20	rs2008172	0	61946320	A	G
20	rs117593835	0	61946323	C	T
20	rs138500944	0	61946337	C	G
20	rs113536487	0	61946503	T	C
20	rs79434650	0	61947033	G	A
20	rs6011730	0	61947082	T	C
20	rs76279601	0	61947318	T	C
20	rs3746378	0	61947693	G	C
20	rs3746380	0	61947830	C	T
20	rs115605588	0	61948121	C	T
20	rs6011731	0	61948489	A	G
20	rs6089879	0	61948549	G	A
20	rs3803935	0	61948647	C	T
20	rs147660730	0	61948769	T	C
20	rs11697902	0	61949505	T	C
20	rs6062890	0	61949703	G	A
20	rs55690903	0	61949874	A	G
20	rs80291285	0	61949996	C	A
20	rs74397198	0	61950071	G	A
20	rs7265034	0	61950145	A	C
20	rs41302946	0	61950397	C	T
20	rs41309365	0	61950654	G	A
20	rs3746381	0	61950792	C	T
20	rs6062891	0	61951789	C	T
20	rs147228682	0	61952133	G	A
20	rs3746382	0	61952137	A	G
20	rs112246653	0	61952242	C	A
20	rs117255010	0	61953366	G	A
20	rs11700044	0	61954126	C	T
20	rs13037825	0	61954484	C	T
20	rs62208786	0	61954656	C	G
20	rs6062894	0	61954675	C	T
20	rs62206860	0	61955017	C	G
20	rs117049320	0	61955393	G	A
20	rs62206861	0	61955720	C	G
20	rs41306798	0	61956088	A	G
20	rs2314251	0	61956782	T	C
20	rs4809534	0	61957212	C	A
20	rs76244047	0	61957213	C	G
20	rs4809535	0	61957218	A	G
20	rs41309941	0	61957430	G	A
20	rs3746383	0	61957750	G	T
20	rs150129155	0	61958550	C	T
20	rs148503715	0	61958726	T	A
20	rs79012842	0	61958936	C	T
20	rs4809536	0	61959227	T	C
20	rs2273494	0	61959642	G	A
20	rs118022919	0	61960013	C	T
20	rs117599262	0	61960018	C	A
20	rs6010903	0	61960080	A	G
20	rs76545232	0	61960566	G	A
20	rs2180614	0	61960671	T	C
20	rs118003674	0	61961363	T	A
20	rs911043	0	61961660	G	T
20	rs76725394	0	61961908	T	C
20	rs4809537	0	61962539	C	T
20	rs6090365	0	61962858	C	T
20	rs117413284	0	61962896	C	T
20	rs6122425	0	61963292	C	A
20	rs6122426	0	61963369	C	G
20	rs6062897	0	61963973	G	T
20	rs76915687	0	61964417	G	T
20	rs6011746	0	61964452	C	G
20	rs56352802	0	61964628	A	G
20	rs6011747	0	61964667	A	G
20	rs141973878	0	61964867	G	A
20	rs6011757	0	61965976	G	A
20	rs147285816	0	61966545	G	A
20	rs117522997	0	61966954	A	C
20	rs9680065	0	61967037	G	A
20	rs77697847	0	61967349	C	T
20	rs62206862	0	61967801	C	G
20	rs116854933	0	61968005	C	T
20	rs4603829	0	61968892	C	T
20	rs4809538	0	61970176	G	A
20	rs73155457	0	61970613	A	G
20	rs4809539	0	61970773	G	A
20	rs4809540	0	61970805	G	C
20	rs139843034	0	61971204	A	G
20	rs143270509	0	61971242	T	C
20	rs13039634	0	61971279	A	G
20	rs4809291	0	61971384	C	T
20	rs115606156	0	61972381	C	T
20	rs6122427	0	61972906	A	G
20	rs151075405	0	61973240	G	A
20	rs6010912	0	61973453	T	C
20	rs78023168	0	61973574	A	G
20	rs80319673	0	61973748	A	T
20	rs57411036	0	61974138	G	C
20	rs4522666	0	61974480	G	A
20	rs45541941	0	61974664	G	A
20	rs45508092	0	61974731	A	G
20	rs45456294	0	61974832	A	G
20	rs45601435	0	61974862	C	T
20	rs45612034	0	61974970	G	A
20	rs45543134	0	61974986	C	A
20	rs45620536	0	61975084	A	G
20	rs45600338	0	61975091	A	G
20	rs6090378	0	61975378	A	G
20	rs45494793	0	61975624	G	C
20	rs45617937	0	61975764	C	T
20	rs45536037	0	61976028	G	A
20	rs45523232	0	61976032	A	G
20	rs41306382	0	61976049	C	T
20	rs45476096	0	61976530	C	T
20	rs41283006	0	61976920	T	C
20	rs41283008	0	61977015	C	T
20	rs41283010	0	61977049	G	C
20	rs45607838	0	61977318	G	T
20	rs45624232	0	61977335	A	G
20	rs45556643	0	61977373	G	A
20	rs6011770	0	61977431	C	T
20	rs4809292	0	61977506	A	G
20	rs2236196	0	61977556	G	A
20	rs4809293	0	61977640	G	A
20	rs4809294	0	61977723	G	A
20	rs6090380	0	61978524	T	C
20	rs45456692	0	61978638	G	A
20	rs45623331	0	61978873	C	T
20	rs45458296	0	61978874	G	T
20	rs3787137	0	61979100	G	A
20	rs3787138	0	61979224	G	A
20	rs45470098	0	61979328	G	A
20	rs45618935	0	61979347	G	A
20	rs6062439	0	61979560	G	C
20	rs45486392	0	61979623	T	C
20	rs45507998	0	61979650	C	T
20	rs6062899	0	61979793	G	A
20	rs6062900	0	61980125	C	T
20	rs6062901	0	61980261	G	A
20	rs3899053	0	61980813	C	G
20	rs3827020	0	61980991	T	C
20	rs45442394	0	61980994	G	A
20	rs1044397	0	61981104	C	T
20	rs1044396	0	61981134	G	A
20	rs2229960	0	61981536	A	G
20	rs2229959	0	61981554	C	A
20	rs1044394	0	61982085	A	G
20	rs1044393	0	61982124	A	G
20	rs56151028	0	61982402	G	A
20	rs55781913	0	61982611	T	C
20	rs6011772	0	61982692	C	T
20	rs6010916	0	61982820	C	T
20	rs4809541	0	61982881	C	T
20	rs6090382	0	61983223	T	C
20	rs45577639	0	61983311	G	A
20	rs45568836	0	61983549	C	T
20	rs6011776	0	61983756	C	T
20	rs45461993	0	61983901	G	A
20	rs45577732	0	61983934	C	G
20	rs6011778	0	61984132	A	G
20	rs6011779	0	61984317	C	T
20	rs45602340	0	61984330	G	C
20	rs6011780	0	61986261	T	C
20	rs4809542	0	61986787	C	G
20	rs45473291	0	61986863	C	G
20	rs2273500	0	61986949	T	C
20	rs4809543	0	61986950	G	A
20	rs2273501	0	61987129	C	T
20	rs2273502	0	61987822	C	T
20	rs45449494	0	61987930	A	G
20	rs3787140	0	61989111	T	C
20	rs45563841	0	61989338	G	A
20	rs3787141	0	61989394	T	C
20	rs6010918	0	61989501	A	G
20	rs3827021	0	61989578	C	T
20	rs45623037	0	61989658	G	C
20	rs6011783	0	61989753	C	T
20	rs3787142	0	61990182	C	T
20	rs45554334	0	61990546	C	T
20	rs6011788	0	61990583	G	C
20	rs45539234	0	61990731	G	T
20	rs6090384	0	61990874	T	C
20	rs2273505	0	61990878	C	T
20	rs2273506	0	61990939	G	A
20	rs3818204	0	61991141	G	A
20	rs140380399	0	61991153	C	G
20	rs45457196	0	61991301	A	C
20	rs45568238	0	61991354	C	G
20	rs6090385	0	61991720	C	A
20	rs45497800	0	61991833	C	T
20	rs11697662	0	61992005	C	T
20	rs11698563	0	61992285	A	C
20	rs62206940	0	61992347	G	A
20	rs13043186	0	61992838	A	G
20	rs12624510	0	61992894	G	A
20	rs67568446	0	61993032	C	T
20	rs6122429	0	61993206	C	T
20	rs13044526	0	61993385	G	A
20	rs45474898	0	61993641	C	T
20	rs750263	0	61993701	T	C
20	rs13040954	0	61993713	C	G
20	rs7261696	0	61993790	A	G
20	rs2093107	0	61993942	A	G
20	rs7267689	0	61993953	G	C
20	rs755204	0	61994165	G	A
20	rs755203	0	61994264	G	A
20	rs3810471	0	61994665	C	T
20	rs117285141	0	61994669	G	A
20	rs140359448	0	61994847	A	G
20	rs6011792	0	61994974	A	G
20	rs6011793	0	61995049	C	G
20	rs11086163	0	61995222	G	C
20	rs6011794	0	61995322	C	T
20	rs73316433	0	61995573	G	C
20	rs73921063	0	61996221	C	A
20	rs58580020	0	61996346	A	C
20	rs117589312	0	61996546	G	A
20	rs910895	0	61996706	A	G
20	rs7267923	0	61996901	A	G
20	rs59073906	0	61997135	G	A
20	rs58253278	0	61997156	T	C
20	rs6011796	0	61997287	C	T
20	rs73157403	0	61997382	C	T
20	rs112265183	0	61997501	G	A
20	rs62206948	0	61997773	C	T
20	rs7267031	0	61997865	C	G
20	rs62206949	0	61997901	T	G
20	rs11696339	0	61997968	G	A
20	rs79736047	0	61997996	T	C
20	rs58731432	0	61998073	A	T
20	rs62206951	0	61998152	C	T
20	rs72629023	0	61998174	G	T
20	rs117272640	0	61998250	G	A
20	rs114224463	0	61998343	G	A
20	rs6062905	0	61998443	T	C
20	rs7263164	0	61998444	G	A
20	rs62206952	0	61998792	A	T
20	rs62206953	0	61998884	C	T
20	rs56327151	0	61998928	G	A
20	rs62206954	0	61998992	G	A
20	rs6089899	0	61999308	G	A
20	rs75743732	0	61999390	C	T
20	rs6122430	0	61999769	G	A
20	rs62206955	0	61999798	C	A
20	rs735500	0	61999951	A	G
20	rs73921066	0	62000091	C	T
20	rs139147232	0	62000118	C	A
20	rs735501	0	62000202	T	C
20	rs55671530	0	62001057	C	T
20	rs111774807	0	62001134	C	T
20	rs4809548	0	62001148	A	G
20	rs372248726	0	62001200	C	T
20	rs6010920	0	62001508	G	A
20	rs1107953	0	62001546	C	T
20	rs12624321	0	62001744	C	T
20	rs62206957	0	62001974	C	T
20	rs4809549	0	62002109	G	C
20	rs56014456	0	62002267	C	T
20	rs59982725	0	62002286	C	T
20	rs62206958	0	62002451	C	T
20	rs77687874	0	62002783	C	T
20	rs75710580	0	62003204	C	T
20	rs62207961	0	62003426	C	T
20	rs60367095	0	62003447	A	T
20	rs57619853	0	62003492	T	C
20	rs190473274	0	62003958	C	A
20	rs142367260	0	62004587	C	T
20	rs62207962	0	62004770	C	T
20	rs73921067	0	62004773	G	A
20	rs73316443	0	62004874	G	A
20	rs73316445	0	62004906	A	G
20	rs34555947	0	62004939	G	A
20	rs80276562	0	62004984	C	T
20	rs34638379	0	62004986	C	A
20	rs34668034	0	62005045	C	T
20	rs35318934	0	62005458	G	C
20	rs116920489	0	62005564	C	T
20	rs6089900	0	62005638	C	G
20	rs75161486	0	62005644	G	A
20	rs7266872	0	62005888	G	A
20	rs75728242	0	62005972	G	A
20	rs62207964	0	62006225	T	G
20	rs62207965	0	62006227	G	A
20	rs62207966	0	62006243	T	G
20	rs77549296	0	62006283	G	A
20	rs117467662	0	62006393	G	A
20	rs62207967	0	62006454	T	A
20	rs62207968	0	62007098	C	T
20	rs34331917	0	62007620	T	C
20	rs62207969	0	62007956	G	A
20	rs34938277	0	62008191	A	G
20	rs34214119	0	62008246	G	C
20	rs59613943	0	62008309	G	A
20	rs73316455	0	62008514	T	A
20	rs6062914	0	62008596	G	A
20	rs12481384	0	62008727	G	C
20	rs117566290	0	62008866	C	T
20	rs6090392	0	62008975	G	T
20	rs80040885	0	62009039	G	A
20	rs118114158	0	62009176	G	A
20	rs79387602	0	62009521	G	A
20	rs73316461	0	62009777	T	G
20	rs78731793	0	62010092	G	A
20	rs6010922	0	62010341	T	C
20	rs73619475	0	62010637	G	A
20	rs911047	0	62010682	G	A
20	rs116589781	0	62010688	C	T
20	rs78281551	0	62010722	G	A
20	rs911048	0	62010821	C	A
20	rs150815093	0	62011140	G	A
20	rs71325435	0	62011379	C	T
20	rs112002142	0	62011703	G	A
20	rs34034920	0	62011855	A	G
20	rs911049	0	62012183	C	T
20	rs911050	0	62012393	T	C
20	rs911051	0	62012435	G	A
20	rs911052	0	62012437	C	T
20	rs78589340	0	62012481	G	A
20	rs911053	0	62012775	G	C
20	rs62207987	0	62013272	G	T
20	rs151139794	0	62013384	C	T
20	rs62207988	0	62013681	T	C
20	rs7272809	0	62014305	G	T
20	rs73157488	0	62014686	G	A
20	rs6122434	0	62014997	G	A
20	rs6090397	0	62015044	C	T
20	rs73157491	0	62015123	C	T
20	rs77454415	0	62015238	G	T
20	rs117766792	0	62015324	G	C
20	rs73921079	0	62015330	C	T
20	rs73316468	0	62015344	C	T
20	rs6011802	0	62015391	T	G
20	rs141859810	0	62015472	G	A
20	rs111478211	0	62015485	C	T
20	rs117811591	0	62015518	C	T
20	rs62207989	0	62015547	A	G
20	rs11696493	0	62015570	G	A
20	rs7261890	0	62015601	G	A
20	rs74341857	0	62015867	G	A
20	rs74779678	0	62015968	G	A
20	rs74774099	0	62016035	A	G
20	rs8122705	0	62016087	A	G
20	rs6122115	0	62016971	A	G
20	rs117747221	0	62017084	A	G
20	rs8124469	0	62017115	A	G
20	rs8126103	0	62017206	T	C
20	rs78113641	0	62017378	G	A
20	rs13037292	0	62017948	C	A
20	rs12625056	0	62017998	G	C
20	rs78970060	0	62018024	G	A
20	rs6062916	0	62018051	C	T
20	rs6089903	0	62018066	G	A
20	rs6089904	0	62018289	A	T
20	rs62207990	0	62018672	G	C
20	rs6011805	0	62018747	A	G
20	rs6090398	0	62018895	G	A
20	rs6011808	0	62018920	C	T
20	rs13043012	0	62019089	C	G
20	rs13045852	0	62019106	T	C
20	rs185462960	0	62019165	C	T
20	rs77220699	0	62019201	C	T
20	rs57413639	0	62019215	C	T
20	rs79743487	0	62019262	G	A
20	rs13037770	0	62019273	G	A
20	rs77311359	0	62019463	C	T
20	rs73157501	0	62019482	C	A
20	rs7264172	0	62019587	A	G
20	rs117257049	0	62019807	T	C
20	rs6011809	0	62019932	G	T
20	rs111306173	0	62020063	T	C
20	rs144919540	0	62021292	A	G
20	rs187264389	0	62021440	A	G
20	rs79017952	0	62021492	G	A
20	rs75303605	0	62021554	A	G
20	rs6090400	0	62021855	A	T
20	rs141994254	0	62021984	A	C
20	rs149429854	0	62022201	G	A
20	rs117698861	0	62022262	C	T
20	rs144323601	0	62022310	A	G
20	rs62207992	0	62022727	G	A
20	rs62207993	0	62022799	T	C
20	rs6122435	0	62022805	T	C
20	rs62207994	0	62022977	A	G
20	rs34641155	0	62023067	A	G
20	rs8120028	0	62023126	C	T
20	rs79943078	0	62023130	C	T
20	rs62207995	0	62023182	G	A
20	rs149093598	0	62023409	T	C
20	rs62207996	0	62023517	C	T
20	rs73921081	0	62023577	C	G
20	rs73316487	0	62023734	C	T
20	rs75905128	0	62023879	G	C
20	rs1535243	0	62024275	A	G
20	rs117927986	0	62024295	T	C
20	rs62207997	0	62024616	T	C
20	rs76993110	0	62025140	G	A
20	rs6062920	0	62025366	C	T
20	rs117664298	0	62025749	T	C
20	rs115051759	0	62025827	G	A
20	rs117129712	0	62026398	C	T
20	rs62207998	0	62026448	C	T
20	rs74780340	0	62026811	G	A
20	rs964099	0	62026990	G	A
20	rs4395296	0	62027042	G	A
20	rs13040963	0	62027516	A	T
20	rs2038440	0	62028046	A	G
20	rs2038441	0	62028063	A	C
20	rs2038442	0	62028210	G	A
20	rs4809552	0	62028308	C	T
20	rs8119606	0	62028353	C	T
20	rs12625971	0	62029016	T	C
20	rs12625977	0	62029070	T	C
20	rs12625980	0	62029114	T	C
20	rs6122437	0	62029224	C	G
20	rs75920013	0	62029252	G	A
20	rs67154078	0	62029334	A	G
20	rs73619476	0	62029339	C	A
20	rs66497410	0	62029583	T	A
20	rs6010927	0	62029711	G	A
20	rs144076165	0	62030731	T	C
20	rs35471257	0	62030870	G	A
20	rs75238596	0	62030928	A	G
20	rs12624447	0	62031046	A	G
20	rs116844172	0	62031103	G	A
20	rs73921085	0	62031110	G	A
20	rs12481469	0	62031217	C	G
20	rs3746372	0	62032035	C	A
20	rs62208000	0	62032144	G	A
20	rs143295292	0	62032150	C	T
20	rs6089905	0	62032619	G	T
20	rs34839288	0	62032623	A	G
20	rs6122438	0	62032671	G	A
20	rs6122439	0	62032790	C	A
20	rs12481145	0	62032792	G	A
20	rs6090403	0	62032935	C	T
20	rs111739716	0	62032944	C	T
20	rs7265714	0	62033142	A	G
20	rs6090404	0	62033164	T	C
20	rs12479841	0	62033208	C	G
20	rs59684388	0	62033587	G	A
20	rs2281568	0	62033616	G	A
20	rs3746371	0	62034175	C	T
20	rs3746369	0	62034258	C	A
20	rs3746368	0	62034373	C	T
20	rs41283012	0	62034735	C	T
20	rs3746367	0	62035103	C	T
20	rs78092272	0	62035216	C	T
20	rs13038614	0	62035603	C	A
20	rs117718498	0	62035697	C	T
20	rs12625113	0	62035706	G	T
20	rs11698085	0	62036301	G	C
20	rs45490998	0	62036304	G	A
20	rs114805896	0	62037089	G	A
20	rs73918905	0	62037326	G	A
20	rs113321528	0	62037449	C	T
20	rs13039706	0	62037492	C	G
20	rs34690549	0	62037702	G	A
20	rs6122440	0	62037749	G	A
20	rs1801475	0	62038277	T	G
20	rs1801471	0	62038378	A	T
20	rs3746364	0	62038757	C	T
20	rs3746363	0	62038810	G	C
20	rs3746362	0	62038866	G	C
20	rs3746361	0	62038923	G	C
20	rs28378948	0	62039195	C	G
20	rs34821017	0	62039616	A	G
20	rs2236197	0	62040022	T	C
20	rs2236198	0	62040172	G	A
20	rs4809553	0	62040955	G	T
20	rs56691022	0	62041428	G	A
20	rs73918906	0	62042126	G	A
20	rs117992513	0	62042756	G	A
20	rs41283014	0	62043113	C	T
20	rs62208003	0	62043227	A	G
20	rs12481307	0	62043874	G	C
20	rs3787132	0	62044261	G	A
20	rs6062444	0	62044352	A	C
20	rs3787131	0	62044369	T	G
20	rs2281569	0	62045300	G	A
20	rs76685684	0	62045653	G	A
20	rs2281570	0	62045709	C	T
20	rs1801545	0	62046278	G	C
20	rs75305929	0	62046549	C	T
20	rs73918907	0	62047111	G	A
20	rs13040636	0	62047575	G	A
20	rs71325438	0	62047709	G	A
20	rs3865527	0	62047925	T	C
20	rs7271899	0	62047947	C	A
20	rs8123680	0	62048086	C	T
20	rs3865528	0	62048087	G	C
20	rs117588853	0	62048329	C	T
20	rs6089908	0	62048654	C	T
20	rs3865529	0	62048710	C	G
20	rs3895449	0	62048756	G	A
20	rs6090411	0	62048947	G	A
20	rs117766329	0	62049200	C	T
20	rs4809297	0	62049495	T	G
20	rs77602225	0	62049657	G	A
20	rs3787130	0	62049687	G	A
20	rs3787129	0	62049793	G	C
20	rs75272497	0	62049810	G	A
20	rs73157644	0	62050005	A	C
20	rs6011822	0	62050044	A	G
20	rs6011823	0	62050063	C	A
20	rs12479598	0	62050188	C	T
20	rs35612393	0	62050260	A	G
20	rs12480084	0	62050279	A	G
20	rs35268259	0	62050296	A	G
20	rs4809298	0	62050379	G	A
20	rs4809299	0	62050583	T	G
20	rs12481298	0	62051097	G	A
20	rs6122118	0	62051455	C	G
20	rs6062925	0	62051865	G	A
20	rs12626055	0	62051974	G	A
20	rs118087697	0	62052011	G	A
20	rs34659510	0	62052040	C	T
20	rs4809554	0	62052254	T	C
20	rs3787128	0	62052695	T	C
20	rs3787127	0	62052766	G	A
20	rs149329391	0	62052844	T	C
20	rs75164100	0	62053017	A	G
20	rs3787125	0	62053035	A	C
20	rs3827019	0	62053117	T	G
20	rs3827018	0	62053131	G	A
20	rs13045620	0	62053173	C	T
20	rs4809555	0	62053199	G	A
20	rs143459797	0	62053213	A	T
20	rs140124083	0	62053249	G	A
20	rs117491878	0	62053482	T	C
20	rs3893041	0	62053754	C	T
20	rs6089909	0	62054901	G	A
20	rs12479476	0	62054912	C	A
20	rs3787123	0	62055037	C	T
20	rs12480884	0	62055051	G	A
20	rs3787122	0	62055054	G	A
20	rs3787121	0	62055105	C	T
20	rs6090414	0	62055160	C	G
20	rs3787120	0	62055200	C	A
20	rs45464194	0	62055337	G	A
20	rs6089910	0	62055417	G	A
20	rs2302514	0	62055739	C	T
20	rs6062927	0	62056013	G	A
20	rs3827017	0	62056123	C	T
20	rs73918912	0	62056148	G	A
20	rs3787119	0	62056327	G	C
20	rs3787118	0	62056333	C	G
20	rs80351187	0	62056349	G	A
20	rs79477279	0	62056466	T	C
20	rs6010933	0	62056929	C	T
20	rs6062446	0	62057928	T	G
20	rs6062447	0	62058372	C	G
20	rs6089911	0	62058680	A	G
20	rs73146504	0	62058700	G	A
20	rs6062929	0	62058731	A	G
20	rs2314634	0	62058752	C	G
20	rs6062930	0	62058987	A	G
20	rs12479906	0	62059065	G	A
20	rs12480811	0	62059116	C	T
20	rs6062448	0	62059249	G	A
20	rs2270240	0	62059422	G	A
20	rs6062931	0	62059505	G	A
20	rs117768093	0	62059949	G	A
20	rs73918913	0	62060172	G	A
20	rs149625943	0	62060583	A	C
20	rs6122446	0	62060764	C	T
20	rs75990250	0	62060911	C	T
20	rs12480834	0	62061589	G	A
20	rs6089912	0	62061645	T	A
20	rs118015498	0	62062576	G	A
20	rs73146513	0	62062883	G	A
20	rs61313879	0	62062957	C	T
20	rs13042144	0	62063107	C	T
20	rs34102417	0	62064534	C	A
20	rs112267440	0	62064536	G	A
20	rs4809557	0	62064562	A	G
20	rs6011829	0	62065420	C	T
20	rs6011830	0	62065460	G	A
20	rs4809300	0	62065610	A	C
20	rs1108457	0	62066057	G	A
20	rs4809559	0	62066413	G	C
20	rs78665256	0	62066423	A	C
20	rs6090419	0	62066521	C	G
20	rs6122447	0	62066793	G	T
20	rs75436922	0	62066953	C	T
20	rs11699830	0	62066954	G	A
20	rs73146523	0	62067148	T	C
20	rs4809560	0	62067609	G	A
20	rs10427486	0	62067656	G	A
20	rs148154357	0	62067774	C	T
20	rs150288335	0	62068109	T	C
20	rs6062934	0	62068904	C	T
20	rs6062936	0	62069266	G	A
20	rs6089913	0	62069611	C	T
20	rs914476	0	62070301	C	T
20	rs2297384	0	62070404	C	T
20	rs6090421	0	62070437	A	G
20	rs74434764	0	62070491	G	C
20	rs2297385	0	62070966	G	A
20	rs932961	0	62071658	G	A
20	rs6062938	0	62071943	A	G
20	rs67561917	0	62072077	G	A
20	rs4809561	0	62072156	G	A
20	rs66486741	0	62072308	G	A
20	rs140617994	0	62072771	G	A
20	rs35932225	0	62073055	G	A
20	rs932960	0	62073062	G	A
20	rs11907614	0	62073234	G	A
20	rs57575955	0	62073425	C	T
20	rs11908609	0	62075098	T	C
20	rs4809562	0	62075203	C	T
20	rs8124672	0	62075267	A	G
20	rs11905861	0	62075311	G	A
20	rs11908643	0	62075320	T	C
20	rs7273219	0	62075336	A	G
20	rs2297386	0	62076263	G	A
20	rs4809302	0	62076338	G	A
20	rs77332976	0	62076351	G	A
20	rs6062939	0	62076743	C	A
20	rs56393578	0	62077399	A	G
20	rs4809563	0	62077530	C	A
20	rs113526257	0	62077566	G	A
20	rs117112551	0	62077590	G	A
20	rs2297387	0	62078360	G	A
20	rs6062941	0	62078487	T	C
20	rs113949355	0	62078533	C	T
20	rs62208036	0	62078782	G	A
20	rs2282148	0	62079590	G	C
20	rs2282149	0	62079739	G	A
20	rs2282150	0	62079859	G	A
20	rs79476033	0	62080124	C	T
20	rs3746358	0	62080646	A	G
20	rs62208037	0	62081262	A	G
20	rs6062451	0	62081653	G	A
20	rs6062944	0	62082957	G	A
20	rs870240	0	62084516	G	A
20	rs6062452	0	62084694	G	A
20	rs870239	0	62084720	T	C
20	rs6062945	0	62084809	C	T
20	rs6122121	0	62084973	G	A
20	rs2314582	0	62085061	G	A
20	rs4142630	0	62085117	G	A
20	rs6010942	0	62085187	A	G
20	rs6062946	0	62085222	C	T
20	rs55762580	0	62085374	T	G
20	rs55955109	0	62085389	C	T
20	rs78561607	0	62085434	C	T
20	rs55949115	0	62085738	G	A
20	rs4809565	0	62085978	T	C
20	rs13039070	0	62086466	C	T
20	rs191389124	0	62087028	C	A
20	rs6089915	0	62087683	A	G
20	rs61058914	0	62087875	A	G
20	rs34064618	0	62087909	A	T
20	rs144990458	0	62089272	G	A
20	rs78423969	0	62089696	C	T
20	rs34018948	0	62089757	G	A
20	rs183157509	0	62089923	G	C
20	rs6062453	0	62090153	T	C
20	rs62208041	0	62090535	C	T
20	rs6062947	0	62090881	A	T
20	rs6122452	0	62091058	C	G
20	rs914463	0	62091445	T	G
20	rs6062948	0	62091494	T	A
20	rs6122453	0	62091807	C	A
20	rs74682584	0	62092327	C	T
20	rs6122454	0	62092342	G	A
20	rs11698827	0	62092395	A	C
20	rs11905417	0	62093693	T	G
20	rs6122122	0	62095030	C	G
20	rs144164238	0	62095130	G	A
20	rs6122456	0	62095558	C	A
20	rs62208042	0	62095753	G	A
20	rs55980089	0	62095805	C	T
20	rs73148410	0	62095862	G	A
20	rs4809304	0	62096259	G	A
20	rs6011841	0	62096651	C	G
20	rs34199109	0	62096741	C	T
20	rs6122457	0	62096980	G	A
20	rs76250917	0	62097245	T	C
20	rs6010943	0	62097470	C	T
20	rs8113956	0	62097991	G	A
20	rs12480417	0	62098002	C	T
20	rs73918932	0	62098483	C	G
20	rs6011845	0	62098506	C	A
20	rs56303951	0	62098923	G	A
20	rs10211695	0	62099220	G	A
20	rs884851	0	62099296	C	T
20	rs78003353	0	62099338	G	A
20	rs914464	0	62099386	T	C
20	rs6122458	0	62099507	C	A
20	rs6122459	0	62099508	C	G
20	rs6062949	0	62099647	G	A
20	rs2872682	0	62100027	A	G
20	rs914465	0	62100066	G	A
20	rs6122460	0	62100105	G	A
20	rs4989188	0	62100217	G	A
20	rs914467	0	62100266	T	G
20	rs57946378	0	62100628	G	A
20	rs4809568	0	62100956	C	T
20	rs28672823	0	62101092	G	A
20	rs6011847	0	62101136	A	G
20	rs6011848	0	62101173	T	C
20	rs12624394	0	62101306	A	G
20	rs4809305	0	62101547	A	C
20	rs4809569	0	62101613	C	T
20	rs4809570	0	62101615	T	C
20	rs4809306	0	62101630	A	T
20	rs12481658	0	62101968	C	A
20	rs2001453	0	62102341	C	T
20	rs869022	0	62102375	T	C
20	rs869021	0	62102403	A	G
20	rs191981309	0	62102561	G	A
20	rs11697970	0	62102735	T	G
20	rs185287315	0	62103904	C	A
20	rs3761131	0	62104706	G	A
20	rs11086166	0	62104831	G	A
20	rs11699394	0	62105500	C	G
20	rs3761129	0	62105531	G	A
20	rs11699416	0	62105598	C	T
20	rs73148432	0	62105880	C	T
20	rs11908673	0	62106235	A	G
20	rs6062951	0	62106720	C	G
20	rs6011850	0	62107329	A	C
20	rs6062952	0	62107992	G	A
20	rs147938742	0	62108264	G	A
20	rs6122463	0	62108278	A	G
20	rs310601	0	62108346	C	T
20	rs73148437	0	62108589	C	T
20	rs73148438	0	62108891	T	G
20	rs310602	0	62109170	A	G
20	rs3787116	0	62109405	G	A
20	rs3810474	0	62109740	C	T
20	rs113286701	0	62109849	G	T
20	rs73148442	0	62110175	G	A
20	rs3746356	0	62110277	C	T
20	rs73148501	0	62110967	A	G
20	rs6011853	0	62111572	T	C
20	rs4809307	0	62112099	T	C
20	rs62209269	0	62113220	C	T
20	rs62209270	0	62113398	C	T
20	rs79570024	0	62114527	G	A
20	rs117561364	0	62114614	C	T
20	rs1741593	0	62114773	G	C
20	rs1555339	0	62114874	A	G
20	rs140756502	0	62114980	G	A
20	rs13038618	0	62115004	C	G
20	rs142841590	0	62115005	G	A
20	rs12624930	0	62115009	C	T
20	rs62209271	0	62115386	C	T
20	rs117604196	0	62115630	C	T
20	rs1741623	0	62115643	A	G
20	rs1757776	0	62115660	C	G
20	rs1757777	0	62115811	G	A
20	rs56369067	0	62116156	C	T
20	rs73150407	0	62116619	C	T
20	rs55972054	0	62117067	G	C
20	rs34565737	0	62117330	G	A
20	rs8114282	0	62117518	T	C
20	rs67227039	0	62117887	G	A
20	rs62209273	0	62117946	A	G
20	rs1757778	0	62118023	G	C
20	rs1757779	0	62118068	T	C
20	rs76103521	0	62118768	G	C
20	rs34788300	0	62118872	C	T
20	rs1412161	0	62118936	C	G
20	rs35948122	0	62118964	G	A
20	rs1741621	0	62119121	A	C
20	rs62209278	0	62119232	G	A
20	rs1741620	0	62119253	C	A
20	rs12480610	0	62119318	G	A
20	rs7265428	0	62119875	T	C
20	rs1757783	0	62120569	G	A
20	rs310604	0	62120940	G	A
20	rs1757785	0	62120948	C	T
20	rs12625703	0	62120965	G	A
20	rs310605	0	62121142	A	T
20	rs310606	0	62121314	C	G
20	rs310608	0	62121726	T	C
20	rs45510898	0	62121820	G	A
20	rs76041667	0	62122211	G	T
20	rs310609	0	62122230	A	G
20	rs73150419	0	62122286	G	T
20	rs1741619	0	62122585	T	C
20	rs73150420	0	62122606	G	A
20	rs112621476	0	62122860	C	T
20	rs1613590	0	62122936	A	G
20	rs4809575	0	62123030	T	G
20	rs12480745	0	62124459	G	T
20	rs76476893	0	62124674	G	A
20	rs113504041	0	62124731	G	A
20	rs2750399	0	62125082	G	A
20	rs310614	0	62125233	A	G
20	rs310615	0	62125402	C	T
20	rs13039831	0	62125432	C	T
20	rs310616	0	62125739	C	T
20	rs55845303	0	62125802	A	T
20	rs73918955	0	62125890	G	A
20	rs113545140	0	62125999	G	A
20	rs149125493	0	62126128	G	C
20	rs310617	0	62126185	A	G
20	rs2274860	0	62126299	C	T
20	rs142059873	0	62126685	G	A
20	rs2750395	0	62126745	G	A
20	rs310618	0	62127121	T	C
20	rs3818681	0	62127326	G	A
20	rs310619	0	62127521	G	A
20	rs114885918	0	62127584	G	A
20	rs1555338	0	62127618	C	T
20	rs8126435	0	62127818	G	T
20	rs75227671	0	62128103	G	A
20	rs910948	0	62128433	A	G
20	rs79025396	0	62128445	A	G
20	rs1741618	0	62128580	T	C
20	rs1741617	0	62128621	T	C
20	rs79344784	0	62128632	C	T
20	rs6122128	0	62128735	T	C
20	rs113339369	0	62128895	G	A
20	rs1741616	0	62129566	C	A
20	rs74982598	0	62129583	G	T
20	rs77737217	0	62129687	C	T
20	rs1757693	0	62129808	G	A
20	rs12479532	0	62131304	A	G
20	rs1741615	0	62131619	T	G
20	rs1741614	0	62131968	A	G
20	rs910946	0	62132357	C	T
20	rs6010950	0	62132378	T	G
20	rs7261840	0	62132425	C	T
20	rs6011855	0	62132623	G	A
20	rs6011856	0	62132625	G	A
20	rs731619	0	62132661	T	C
20	rs6090435	0	62132711	G	A
20	rs880445	0	62133073	G	A
20	rs880446	0	62133177	G	A
20	rs880447	0	62133276	G	C
20	rs1741611	0	62133549	G	A
20	rs56788675	0	62133666	G	A
20	rs8124050	0	62133676	T	C
20	rs113416616	0	62133788	C	T
20	rs1574387	0	62134228	G	C
20	rs73619483	0	62134404	G	A
20	rs7269690	0	62134513	C	G
20	rs7269925	0	62134893	C	T
20	rs8124500	0	62135091	A	G
20	rs8117000	0	62135094	G	A
20	rs8122040	0	62135110	C	G
20	rs1757696	0	62135146	G	C
20	rs74414914	0	62135206	C	T
20	rs8126186	0	62135282	T	C
20	rs8124610	0	62135291	A	G
20	rs8114877	0	62135451	T	C
20	rs8118447	0	62135550	G	A
20	rs8123461	0	62135554	C	T
20	rs1741610	0	62135595	C	T
20	rs8114985	0	62135662	T	C
20	rs59750623	0	62135840	G	A
20	rs56814286	0	62135874	C	T
20	rs60309534	0	62135883	T	C
20	rs8115224	0	62136136	T	C
20	rs8118762	0	62136139	G	C
20	rs8126334	0	62136202	A	G
20	rs8115339	0	62136279	T	C
20	rs8118860	0	62136308	G	A
20	rs8120195	0	62136419	G	A
20	rs73322394	0	62136604	T	C
20	rs57582687	0	62136646	A	G
20	rs58431031	0	62136694	C	T
20	rs60271882	0	62136768	G	A
20	rs57927138	0	62137162	C	G
20	rs60014702	0	62137274	T	C
20	rs57643088	0	62137304	G	C
20	rs57222124	0	62137324	C	T
20	rs1619876	0	62137355	G	A
20	rs1619011	0	62137463	G	A
20	rs60647545	0	62137478	G	A
20	rs73918968	0	62137521	T	C
20	rs57494572	0	62137525	C	T
20	rs10485825	0	62137648	A	G
20	rs1757697	0	62137971	A	G
20	rs11907372	0	62137976	G	A
20	rs74889656	0	62138189	C	A
20	rs11905899	0	62138310	A	T
20	rs78337647	0	62138334	C	T
20	rs6090437	0	62139025	C	T
20	rs6122466	0	62139177	A	G
20	rs1741609	0	62139441	T	C
20	rs1757698	0	62139497	A	G
20	rs6011859	0	62139723	G	A
20	rs1757699	0	62139793	G	A
20	rs1741608	0	62139907	G	A
20	rs80277060	0	62139925	G	A
20	rs1757700	0	62140179	C	T
20	rs2150807	0	62140229	T	C
20	rs2150808	0	62140289	A	G
20	rs6062958	0	62140600	G	A
20	rs145210269	0	62141144	C	G
20	rs1741607	0	62141199	C	T
20	rs1757702	0	62141259	G	A
20	rs1757703	0	62141509	A	G
20	rs8116743	0	62141847	G	A
20	rs1741606	0	62141970	C	T
20	rs149483778	0	62142455	G	T
20	rs1741605	0	62142483	C	T
20	rs1757774	0	62142524	T	C
20	rs73622812	0	62142649	A	G
20	rs73622813	0	62142808	C	T
20	rs144167732	0	62142854	C	T
20	rs8184393	0	62143013	C	T
20	rs8183483	0	62143147	G	A
20	rs73324411	0	62143510	G	T
20	rs6011863	0	62144813	A	G
20	rs433166	0	62144846	C	G
20	rs76207710	0	62144953	G	A
20	rs393449	0	62145144	G	A
20	rs417635	0	62145164	C	T
20	rs59297515	0	62145339	C	T
20	rs76608763	0	62146582	G	A
20	rs62209283	0	62146682	G	A
20	rs16983774	0	62147258	G	A
20	rs73622817	0	62147411	G	A
20	rs113471392	0	62147516	G	A
20	rs6010952	0	62147896	C	T
20	rs115855286	0	62147899	A	G
20	rs8125543	0	62147926	A	G
20	rs380158	0	62148124	A	T
20	rs115468178	0	62148354	C	G
20	rs6011867	0	62148596	C	G
20	rs60594622	0	62148646	C	T
20	rs73150438	0	62148839	C	T
20	rs2314639	0	62148912	C	T
20	rs6122469	0	62149036	T	C
20	rs310620	0	62149176	C	G
20	rs59561424	0	62149268	C	G
20	rs2145166	0	62149840	G	A
20	rs79263141	0	62149845	C	A
20	rs73324414	0	62149867	A	C
20	rs310621	0	62149997	A	G
20	rs80340538	0	62150018	G	A
20	rs57457685	0	62150052	G	A
20	rs3746354	0	62150058	C	T
20	rs113264400	0	62150128	T	C
20	rs6090442	0	62151115	C	G
20	rs310622	0	62151315	G	A
20	rs310623	0	62151814	C	G
20	rs8125175	0	62151858	G	A
20	rs310624	0	62151972	C	G
20	rs34528028	0	62152403	C	T
20	rs73622818	0	62152508	G	A
20	rs72629024	0	62152519	C	G
20	rs310626	0	62152819	G	A
20	rs73622819	0	62153616	C	T
20	rs382241	0	62153673	T	G
20	rs6090443	0	62153786	G	A
20	rs396823	0	62153828	A	G
20	rs446127	0	62154391	G	T
20	rs387098	0	62154594	A	G
20	rs437427	0	62154924	G	A
20	rs427230	0	62155111	C	T
20	rs74558549	0	62155191	G	A
20	rs428035	0	62155482	G	T
20	rs138212619	0	62155668	G	A
20	rs73324428	0	62155835	A	G
20	rs78117224	0	62156071	A	T
20	rs440684	0	62156177	G	A
20	rs73324430	0	62156274	C	T
20	rs73324433	0	62156390	G	C
20	rs375990	0	62156484	T	C
20	rs436336	0	62156597	G	A
20	rs409015	0	62156651	G	T
20	rs146431223	0	62157049	C	G
20	rs11699828	0	62157198	G	A
20	rs11699829	0	62157200	G	A
20	rs117649221	0	62157488	G	C
20	rs431976	0	62157545	G	A
20	rs13039229	0	62157646	A	C
20	rs400162	0	62157780	A	T
20	rs373818	0	62157993	T	G
20	rs6089921	0	62158526	A	G
20	rs75399114	0	62159084	C	T
20	rs186332	0	62159468	C	T
20	rs4809578	0	62159496	A	T
20	rs310644	0	62159504	T	C
20	rs145216924	0	62160192	C	T
20	rs41298348	0	62160486	C	T
20	rs45520941	0	62161161	C	T
20	rs117636275	0	62161389	A	G
20	rs94991	0	62161421	G	A
20	rs6011874	0	62161422	G	A
20	rs310643	0	62161713	C	T
20	rs310642	0	62161998	A	C
20	rs191090	0	62162340	T	C
20	rs66899053	0	62162917	G	A
20	rs117890987	0	62163012	C	T
20	rs75861211	0	62163277	G	A
20	rs74927664	0	62163863	G	A
20	rs56210557	0	62164524	G	A
20	rs113862030	0	62164868	C	T
20	rs138866612	0	62166153	G	A
20	rs310641	0	62166195	T	C
20	rs310640	0	62166313	C	T
20	rs310639	0	62166682	T	G
20	rs3855683	0	62166998	G	A
20	rs35917131	0	62167685	C	T
20	rs4809308	0	62167704	G	A
20	rs385261	0	62167770	C	T
20	rs310645	0	62167839	C	A
20	rs147156005	0	62169293	C	G
20	rs116592909	0	62169334	C	T
20	rs112881290	0	62169478	T	C
20	rs149711431	0	62169711	C	T
20	rs145579422	0	62169995	G	A
20	rs310646	0	62170027	C	G
20	rs310647	0	62170091	G	A
20	rs310649	0	62170690	G	A
20	rs310650	0	62171298	G	T
20	rs310651	0	62171345	C	G
20	rs310652	0	62171421	G	C
20	rs13036739	0	62171507	G	A
20	rs310653	0	62171556	T	C
20	rs117711618	0	62171624	C	A
20	rs73150454	0	62171638	G	A
20	rs149640359	0	62171984	G	A
20	rs6122130	0	62172219	G	A
20	rs33933649	0	62172244	C	G
20	rs310654	0	62172269	C	A
20	rs310655	0	62172281	C	T
20	rs310656	0	62173029	A	G
20	rs6011891	0	62173279	C	G
20	rs310657	0	62173561	C	G
20	rs56130722	0	62173562	G	T
20	rs310658	0	62173741	G	A
20	rs34969822	0	62173817	C	T
20	rs404613	0	62173925	T	G
20	rs378483	0	62173927	G	A
20	rs4809309	0	62174724	G	A
20	rs6011894	0	62174867	T	C
20	rs6062964	0	62175162	C	T
20	rs6090449	0	62176133	A	G
20	rs35183165	0	62176291	A	G
20	rs6090450	0	62176363	G	A
20	rs117758170	0	62177641	G	A
20	rs310659	0	62177836	C	T
20	rs367981	0	62178425	C	T
20	rs146005493	0	62179156	G	A
20	rs139964554	0	62179195	G	A
20	rs2314995	0	62179331	C	T
20	rs426028	0	62179332	G	A
20	rs6010965	0	62179445	T	G
20	rs76756170	0	62179698	A	C
20	rs6089922	0	62180117	G	A
20	rs73152224	0	62180379	G	A
20	rs73152226	0	62180380	C	A
20	rs310613	0	62181000	G	C
20	rs117703696	0	62181492	C	T
20	rs310612	0	62181508	A	G
20	rs7273746	0	62181576	T	C
20	rs148167020	0	62181987	C	T
20	rs310611	0	62182755	G	A
20	rs310610	0	62182802	G	A
20	rs137966967	0	62183206	A	G
20	rs6090454	0	62183304	T	C
20	rs116956557	0	62183451	C	T
20	rs4809580	0	62184170	C	T
20	rs111451153	0	62184768	C	A
20	rs73152239	0	62184816	C	A
20	rs62206964	0	62185011	T	C
20	rs1122187	0	62186269	C	T
20	rs969635	0	62186501	A	G
20	rs56075534	0	62186719	G	A
20	rs3746348	0	62187187	T	C
20	rs734750	0	62187439	T	C
20	rs734751	0	62187517	G	A
20	rs77228861	0	62188465	C	T
20	rs117850888	0	62188927	C	T
20	rs6122476	0	62189030	G	A
20	rs6122477	0	62189093	T	C
20	rs187800701	0	62189336	C	T
20	rs140760582	0	62189654	C	T
20	rs11551683	0	62190180	A	G
20	rs62206965	0	62190265	G	A
20	rs310627	0	62190345	G	A
20	rs310628	0	62190412	G	A
20	rs45515601	0	62190459	C	G
20	rs3810477	0	62191321	A	G
20	rs3810478	0	62191475	T	G
20	rs3810479	0	62191558	G	A
20	rs11551685	0	62191937	G	A
20	rs146867999	0	62192352	G	A
20	rs3810480	0	62192374	C	T
20	rs11551684	0	62193019	C	T
20	rs310629	0	62193414	A	G
20	rs3810481	0	62193445	G	A
20	rs3810482	0	62193587	T	C
20	rs3810483	0	62194030	G	C
20	rs3810484	0	62194103	A	G
20	rs3810485	0	62194128	G	A
20	rs115251319	0	62194212	C	A
20	rs34996572	0	62194238	C	T
20	rs34980032	0	62194510	T	C
20	rs3810486	0	62194713	A	C
20	rs310630	0	62195087	A	G
20	rs3827022	0	62195220	C	T
20	rs116011482	0	62195666	G	A
20	rs3827023	0	62195672	C	T
20	rs45469491	0	62195726	G	A
20	rs45463297	0	62195933	G	A
20	rs45602035	0	62196020	C	T
20	rs3810487	0	62196033	C	T
20	rs310631	0	62196253	C	A
20	rs310632	0	62196807	T	C
20	rs310633	0	62196884	A	G
20	rs34830600	0	62197370	G	A
20	rs61742585	0	62197568	G	A
20	rs45519633	0	62197619	C	T
20	rs142958047	0	62198163	C	T
20	rs415304	0	62198236	G	A
20	rs438363	0	62198348	C	T
20	rs367440	0	62198662	A	G
20	rs3827025	0	62198686	G	A
20	rs3810490	0	62198713	G	A
20	rs422888	0	62199100	G	A
20	rs3810491	0	62199126	C	G
20	rs45476098	0	62199237	C	T
20	rs7268068	0	62199258	C	T
20	rs45454598	0	62199321	C	A
20	rs445655	0	62199447	C	G
20	rs6089923	0	62200471	C	G
20	rs1741594	0	62200575	T	C
20	rs6090457	0	62200576	G	A
20	rs6089924	0	62200738	G	A
20	rs1757752	0	62200860	A	G
20	rs6089925	0	62200929	G	A
20	rs392273	0	62201270	A	C
20	rs406488	0	62201430	T	A
20	rs749079	0	62201784	T	C
20	rs402211	0	62202240	A	G
20	rs3746346	0	62202301	A	G
20	rs1630157	0	62202990	T	C
20	rs79255367	0	62203663	C	T
20	rs34681475	0	62203748	G	A
20	rs188546415	0	62203883	G	A
20	rs6089926	0	62203950	C	T
20	rs13042172	0	62203960	A	G
20	rs6011905	0	62204897	T	C
20	rs6090458	0	62205352	C	T
20	rs138657961	0	62205698	C	A
20	rs546625587	0	62206110	C	A
20	rs117696419	0	62206437	T	C
20	rs55674494	0	62207650	G	C
20	rs2024946	0	62207862	G	A
20	rs73134008	0	62208302	T	A
20	rs140533401	0	62208381	C	T
20	rs6090460	0	62208411	C	T
20	rs60886550	0	62208446	G	A
20	rs56406843	0	62208820	G	A
20	rs310663	0	62208876	A	G
20	rs310664	0	62209205	T	C
20	rs58620180	0	62209313	G	A
20	rs6011910	0	62209688	C	T
20	rs310665	0	62209881	A	G
20	rs310666	0	62209942	T	C
20	rs117265989	0	62210244	T	C
20	rs3859582	0	62210325	C	T
20	rs310667	0	62210749	G	A
20	rs78842999	0	62210902	C	T
20	rs113865598	0	62210943	C	T
20	rs116142445	0	62211169	A	G
20	rs6090461	0	62211185	C	T
20	rs115110681	0	62211234	G	A
20	rs114350246	0	62211235	G	A
20	rs310668	0	62211524	T	C
20	rs310669	0	62212154	G	A
20	rs310670	0	62212392	G	C
20	rs310671	0	62212749	T	C
20	rs8122987	0	62212783	C	T
20	rs310672	0	62212928	C	T
20	rs59957953	0	62213202	A	T
20	rs310673	0	62213700	C	T
20	rs310674	0	62213810	C	T
20	rs73315842	0	62214124	G	A
20	rs78819042	0	62214158	C	T
20	rs73315845	0	62214159	G	A
20	rs75215502	0	62214376	C	T
20	rs149013914	0	62215277	A	C
20	rs8126295	0	62215372	G	A
20	rs6090462	0	62215687	C	A
20	rs6062972	0	62216224	A	G
20	rs1556456	0	62216289	T	C
20	rs311500	0	62216808	C	T
20	rs914558	0	62216976	A	G
20	rs60218791	0	62217276	G	T
20	rs57612798	0	62217533	G	A
20	rs311499	0	62217589	T	C
20	rs311498	0	62217614	A	G
20	rs13038527	0	62218340	G	A
20	rs13038448	0	62218453	C	T
20	rs160396	0	62218528	A	G
20	rs13043255	0	62218916	G	C
20	rs41283024	0	62219121	C	T
20	rs6089929	0	62219679	C	T
20	rs3810492	0	62219740	G	A
20	rs1151621	0	62219837	A	G
20	rs6089931	0	62220585	G	C
20	rs311497	0	62221249	A	G
20	rs2297427	0	62221364	G	A
20	rs311496	0	62221610	T	C
20	rs2297428	0	62221766	C	T
20	rs1291170	0	62222211	T	G
20	rs454132	0	62222392	G	A
20	rs3787112	0	62222411	G	A
20	rs3787111	0	62222657	C	A
20	rs160395	0	62223107	C	T
20	rs149462	0	62223238	C	T
20	rs2236501	0	62223268	G	A
20	rs186368	0	62223270	T	C
20	rs311494	0	62223371	A	G
20	rs2236502	0	62224083	C	T
20	rs2236503	0	62224595	G	A
20	rs2236504	0	62224762	C	T
20	rs188719	0	62224797	C	T
20	rs311493	0	62225094	G	T
20	rs118164013	0	62225228	C	T
20	rs16983844	0	62225508	G	A
20	rs190464636	0	62225609	A	C
20	rs3787109	0	62226165	G	A
20	rs311492	0	62226343	T	C
20	rs311491	0	62226500	G	A
20	rs6090466	0	62226580	G	A
20	rs6090467	0	62226847	G	A
20	rs311490	0	62226859	G	A
20	rs311489	0	62227081	A	G
20	rs57156419	0	62227276	C	T
20	rs6089932	0	62227277	G	A
20	rs60261153	0	62227357	G	A
20	rs1151620	0	62227593	G	A
20	rs58847566	0	62227622	G	A
20	rs66987832	0	62227730	T	C
20	rs6090468	0	62227896	C	T
20	rs75091289	0	62228064	G	A
20	rs6090469	0	62228192	A	G
20	rs413393	0	62228664	T	C
20	rs4809310	0	62228745	G	A
20	rs6089933	0	62228747	C	T
20	rs2297429	0	62229072	C	T
20	rs2297430	0	62229244	T	C
20	rs414897	0	62229337	G	A
20	rs6089934	0	62229562	C	T
20	rs381331	0	62229989	G	A
20	rs66815901	0	62230089	G	A
20	rs446267	0	62230557	T	C
20	rs3787107	0	62230576	G	A
20	rs443147	0	62230585	T	G
20	rs73315863	0	62230619	G	C
20	rs453481	0	62230706	G	A
20	rs397898	0	62230791	A	G
20	rs445328	0	62230933	G	A
20	rs432717	0	62230974	G	A
20	rs58850142	0	62231454	G	A
20	rs384683	0	62232342	T	C
20	rs34533955	0	62233020	A	C
20	rs35897249	0	62233638	G	A
20	rs6011920	0	62233761	C	A
20	rs4809311	0	62233764	G	T
20	rs6011921	0	62233894	G	A
20	rs4809312	0	62234240	C	T
20	rs2145262	0	62234241	A	G
20	rs766915	0	62234273	A	G
20	rs13043510	0	62234688	G	A
20	rs6090470	0	62234858	C	A
20	rs142116036	0	62234884	C	T
20	rs145829468	0	62235019	C	T
20	rs6011922	0	62235050	G	A
20	rs6122488	0	62235052	G	A
20	rs12624749	0	62235200	G	A
20	rs6010970	0	62235279	T	C
20	rs79210185	0	62235668	C	A
20	rs6090471	0	62236148	T	C
20	rs4444600	0	62236440	T	C
20	rs13044853	0	62236715	G	A
20	rs140630489	0	62236811	G	A
20	rs113197729	0	62237024	G	A
20	rs145783026	0	62237079	G	A
20	rs73315879	0	62237125	T	C
20	rs66613695	0	62237199	T	C
20	rs61659179	0	62237360	G	A
20	rs13040623	0	62237732	G	A
20	rs4809584	0	62237989	T	C
20	rs6122134	0	62238083	T	A
20	rs4809313	0	62238086	G	A
20	rs35690311	0	62240430	C	A
20	rs113048611	0	62241714	A	G
20	rs6011924	0	62241746	C	T
20	rs2872810	0	62241931	T	C
20	rs2259216	0	62242890	G	A
20	rs73134056	0	62243129	G	A
20	rs76257944	0	62243219	A	G
20	rs76863963	0	62243761	G	A
20	rs2777939	0	62243810	C	T
20	rs79958357	0	62244032	C	T
20	rs73134058	0	62244178	C	T
20	rs6062976	0	62244443	T	C
20	rs6011925	0	62244770	G	A
20	rs2777942	0	62245056	C	T
20	rs2777943	0	62245333	A	C
20	rs6090475	0	62245397	C	A
20	rs13044479	0	62245686	T	C
20	rs141713048	0	62245713	T	G
20	rs13041830	0	62245790	C	T
20	rs6011927	0	62245826	C	G
20	rs11696202	0	62246292	G	C
20	rs6011928	0	62246541	A	G
20	rs6062977	0	62246727	C	G
20	rs6011929	0	62246792	G	A
20	rs56299726	0	62247146	C	T
20	rs79241193	0	62247149	C	T
20	rs147310575	0	62247501	G	A
20	rs4809314	0	62247794	A	T
20	rs6122491	0	62247961	C	T
20	rs6090476	0	62248001	G	A
20	rs2777932	0	62248015	G	C
20	rs78835202	0	62248870	T	A
20	rs4809585	0	62249275	A	G
20	rs4809586	0	62249402	C	T
20	rs6010973	0	62249407	C	A
20	rs45479102	0	62250891	C	T
20	rs909342	0	62251525	T	C
20	rs12481357	0	62251558	G	A
20	rs914563	0	62251629	A	G
20	rs12480747	0	62251641	T	A
20	rs62207005	0	62251796	C	G
20	rs12480026	0	62251882	C	T
20	rs144017231	0	62251922	C	T
20	rs3761126	0	62252044	C	T
20	rs73315891	0	62252139	T	G
20	rs6089940	0	62252695	C	T
20	rs9679894	0	62252836	C	T
20	rs2738760	0	62253681	G	A
20	rs2039369	0	62253821	C	T
20	rs78347540	0	62254228	G	A
20	rs6010975	0	62254657	C	T
20	rs148583745	0	62254696	A	G
20	rs12480691	0	62254918	G	A
20	rs6011934	0	62254934	A	G
20	rs139052206	0	62255134	G	A
20	rs57389015	0	62255190	T	C
20	rs146447411	0	62255230	C	T
20	rs373156399	0	62255688	A	G
20	rs56235667	0	62256306	G	A
20	rs6062978	0	62256590	A	G
20	rs34835912	0	62256843	G	A
20	rs6089941	0	62257548	A	G
20	rs35096459	0	62258892	C	G
20	rs112359937	0	62259368	G	T
20	rs2738766	0	62259372	C	A
20	rs117699385	0	62259859	T	C
20	rs11086172	0	62260564	G	C
20	rs6122136	0	62260636	A	C
20	rs34105796	0	62260686	A	G
20	rs9784195	0	62261859	C	T
20	rs111243155	0	62262139	G	A
20	rs139590246	0	62262304	G	C
20	rs67114507	0	62263003	C	T
20	rs6062980	0	62263128	G	A
20	rs9784182	0	62263201	A	G
20	rs4809317	0	62263747	G	A
20	rs6062292	0	62264325	G	T
20	rs4809318	0	62264760	G	A
20	rs2738768	0	62265130	C	T
20	rs6010978	0	62265396	G	T
20	rs183351576	0	62265836	A	G
20	rs141140496	0	62266035	C	T
20	rs114601310	0	62266591	C	T
20	rs2738770	0	62267065	A	T
20	rs73920908	0	62267239	C	T
20	rs35143638	0	62268124	C	T
20	rs6089946	0	62268149	A	G
20	rs2738773	0	62268327	T	A
20	rs71325458	0	62268333	A	G
20	rs71325459	0	62268341	C	T
20	rs80300975	0	62268875	G	C
20	rs6062468	0	62268955	C	T
20	rs2777933	0	62269731	G	C
20	rs75691080	0	62269750	C	T
20	rs2738775	0	62269839	T	C
20	rs879471	0	62269942	C	T
20	rs2777934	0	62270078	C	T
20	rs2777935	0	62270487	C	T
20	rs909333	0	62270637	T	G
20	rs914561	0	62270905	T	C
20	rs909334	0	62270930	C	A
20	rs1059250	0	62271380	A	G
20	rs2259797	0	62272248	T	C
20	rs2150910	0	62272658	T	C
20	rs181370706	0	62272761	G	C
20	rs76322016	0	62273015	T	C
20	rs13042091	0	62273130	C	T
20	rs560566057	0	62274129	C	T
20	rs3787105	0	62274317	T	C
20	rs58675328	0	62274548	G	T
20	rs6010985	0	62275492	G	C
20	rs41309935	0	62275684	G	A
20	rs73135821	0	62275845	C	T
20	rs6062293	0	62276869	C	T
20	rs6062294	0	62276984	G	A
20	rs62207014	0	62277036	G	A
20	rs6062473	0	62277062	T	G
20	rs6010987	0	62277675	G	A
20	rs7262218	0	62277763	A	C
20	rs4809319	0	62277922	A	G
20	rs6010988	0	62278210	G	A
20	rs11907042	0	62278268	G	A
20	rs6062475	0	62278387	G	A
20	rs144812356	0	62279906	T	C
20	rs6089949	0	62280682	C	T
20	rs78577441	0	62281243	G	T
20	rs6010989	0	62281338	C	T
20	rs147522398	0	62281505	G	C
20	rs6010991	0	62281580	C	T
20	rs4809320	0	62282439	G	A
20	rs76636901	0	62282821	C	T
20	rs3787104	0	62283348	C	A
20	rs112087793	0	62284170	C	T
20	rs117038333	0	62285039	G	A
20	rs138099998	0	62285498	G	A
20	rs61395596	0	62285947	C	T
20	rs3761125	0	62286870	C	T
20	rs6062477	0	62287600	C	T
20	rs139816283	0	62288116	C	T
20	rs6089759	0	62288319	T	G
20	rs3761124	0	62288752	T	C
20	rs117232954	0	62288817	C	T
20	rs75094645	0	62289137	C	T
20	rs3746342	0	62289588	C	A
20	rs3746341	0	62289614	G	C
20	rs2872811	0	62290193	G	T
20	rs2297432	0	62290663	C	T
20	rs13043797	0	62290697	A	C
20	rs6089953	0	62291008	A	G
20	rs147054744	0	62291061	C	T
20	rs6062295	0	62291174	A	G
20	rs6010994	0	62291438	T	C
20	rs34978822	0	62291599	C	G
20	rs143190905	0	62291767	G	T
20	rs2738778	0	62291830	C	T
20	rs6010995	0	62291969	T	G
20	rs6062296	0	62292137	C	T
20	rs73920920	0	62292409	T	C
20	rs75526725	0	62292447	G	A
20	rs41308088	0	62293118	C	T
20	rs3848668	0	62293272	A	G
20	rs2297433	0	62293460	T	C
20	rs2297434	0	62294015	C	T
20	rs41298344	0	62294045	C	A
20	rs12480249	0	62294062	G	A
20	rs12481716	0	62294094	T	C
20	rs45523833	0	62294158	C	T
20	rs6010998	0	62294402	A	T
20	rs6062297	0	62294447	G	A
20	rs6010612	0	62294709	T	C
20	rs79979881	0	62294856	C	T
20	rs77221632	0	62294961	G	T
20	rs6010999	0	62295241	A	G
20	rs146195331	0	62295243	G	A
20	rs12480034	0	62295462	T	A
20	rs3787103	0	62295701	A	G
20	rs3787102	0	62295943	C	T
20	rs12480876	0	62295947	G	C
20	rs6062482	0	62296214	G	C
20	rs75671088	0	62296247	C	T
20	rs73920928	0	62296263	G	C
20	rs113365193	0	62296306	C	T
20	rs77993536	0	62296349	C	T
20	rs73920931	0	62296656	A	G
20	rs73920933	0	62296681	A	G
20	rs12481186	0	62296993	G	A
20	rs73920935	0	62297400	T	C
20	rs79391682	0	62297768	A	G
20	rs6011002	0	62297802	A	G
20	rs6011005	0	62298044	A	G
20	rs145832440	0	62298341	C	T
20	rs183375482	0	62298393	C	T
20	rs11696198	0	62298404	G	A
20	rs7261546	0	62298673	C	G
20	rs6011011	0	62299578	C	T
20	rs77059380	0	62300131	G	A
20	rs56227019	0	62300806	A	C
20	rs3848669	0	62300811	G	T
20	rs6010614	0	62300906	G	C
20	rs6011014	0	62300940	C	T
20	rs3848670	0	62301009	G	A
20	rs35379633	0	62301022	A	G
20	rs35060126	0	62301024	C	T
20	rs3859579	0	62301795	A	G
20	rs117314802	0	62301849	A	G
20	rs6062298	0	62301970	G	A
20	rs6062484	0	62301980	T	C
20	rs6062485	0	62302113	A	T
20	rs6062299	0	62302254	G	C
20	rs6062486	0	62302539	G	A
20	rs6011016	0	62302650	C	G
20	rs189824995	0	62303080	G	A
20	rs4809219	0	62303115	C	A
20	rs75897888	0	62303558	C	G
20	rs6011018	0	62303622	T	G
20	rs6062300	0	62303794	G	A
20	rs56010802	0	62304114	G	C
20	rs2297436	0	62304178	G	C
20	rs4809321	0	62304299	T	G
20	rs67311561	0	62304762	A	G
20	rs28557323	0	62304830	C	T
20	rs111340639	0	62304892	A	G
20	rs76214594	0	62305099	A	G
20	rs2297437	0	62305274	G	A
20	rs2777937	0	62305947	C	T
20	rs8124478	0	62306190	A	G
20	rs75667187	0	62306202	G	A
20	rs2777938	0	62306208	C	T
20	rs3787100	0	62306410	A	G
20	rs6011023	0	62306548	A	G
20	rs56053617	0	62306757	C	T
20	rs118149249	0	62306875	A	G
20	rs3787099	0	62307517	A	G
20	rs3787098	0	62307761	C	T
20	rs76832249	0	62307776	A	G
20	rs79981941	0	62307938	C	A
20	rs6062487	0	62308245	A	T
20	rs6089763	0	62308354	C	T
20	rs6089956	0	62308364	C	A
20	rs35902944	0	62308395	G	C
20	rs34538116	0	62308430	C	T
20	rs6011026	0	62308486	A	G
20	rs73137724	0	62308517	T	C
20	rs2738782	0	62308570	A	G
20	rs2738783	0	62308612	T	G
20	rs116668146	0	62308829	A	G
20	rs114703330	0	62309392	T	C
20	rs41302954	0	62309514	G	A
20	rs41309367	0	62309554	C	T
20	rs41310197	0	62309640	G	A
20	rs6010620	0	62309839	A	G
20	rs4809322	0	62310517	C	T
20	rs8114049	0	62310806	C	T
20	rs6062301	0	62310810	T	C
20	rs6010621	0	62310872	T	G
20	rs62207047	0	62310963	C	T
20	rs2297438	0	62311098	G	A
20	rs2297439	0	62311128	T	G
20	rs77552606	0	62311129	T	C
20	rs41309933	0	62311377	G	A
20	rs2297440	0	62312299	T	C
20	rs4809323	0	62312497	A	G
20	rs75123278	0	62312531	G	A
20	rs7361098	0	62312755	G	A
20	rs78430218	0	62313878	C	T
20	rs75031349	0	62314054	A	G
20	rs112662625	0	62314863	A	G
20	rs3787092	0	62315593	C	T
20	rs3787091	0	62315594	G	T
20	rs73137734	0	62316238	C	T
20	rs113548943	0	62316241	T	C
20	rs3787090	0	62316447	C	T
20	rs3787089	0	62316630	C	T
20	rs3787088	0	62316634	T	G
20	rs75451331	0	62316834	G	T
20	rs4809324	0	62318220	T	C
20	rs6062490	0	62318856	G	C
20	rs76364377	0	62319284	G	A
20	rs2738785	0	62319464	T	C
20	rs2777940	0	62319561	C	G
20	rs2777941	0	62319604	A	C
20	rs6062492	0	62320242	G	A
20	rs16983884	0	62320674	C	T
20	rs6062302	0	62320968	T	C
20	rs143200080	0	62321073	C	T
20	rs35640778	0	62321128	G	A
20	rs61753459	0	62321189	C	T
20	rs2236506	0	62321655	G	A
20	rs3208007	0	62322288	T	C
20	rs190887884	0	62322290	G	A
20	rs6011033	0	62322699	A	G
20	rs80132799	0	62322896	C	T
20	rs11697556	0	62323742	G	A
20	rs143585597	0	62323781	C	T
20	rs3848672	0	62324289	C	T
20	rs61736615	0	62324290	G	A
20	rs41308092	0	62324391	G	A
20	rs117238689	0	62324404	C	T
20	rs74506932	0	62325297	C	T
20	rs2738786	0	62325690	T	C
20	rs115610405	0	62325833	C	A
20	rs140351957	0	62325936	G	C
20	rs3208008	0	62326110	A	C
20	rs41309931	0	62326579	G	T
20	rs1056990	0	62327199	A	G
20	rs2297441	0	62327582	G	A
20	rs2257440	0	62328267	C	T
20	rs2738787	0	62328375	A	G
20	rs2258056	0	62328453	T	C
20	rs55765053	0	62328480	C	T
20	rs909341	0	62328742	C	T
20	rs1291205	0	62328829	C	G
20	rs6062496	0	62329099	G	A
20	rs74748720	0	62329166	C	T
20	rs1291206	0	62329169	G	A
20	rs1291207	0	62329412	G	A
20	rs1291208	0	62330417	T	C
20	rs1291209	0	62330439	T	C
20	rs1295810	0	62330484	G	A
20	rs1048665	0	62331989	T	G
20	rs6122147	0	62332537	C	T
20	rs1623866	0	62333022	G	A
20	rs2236508	0	62333115	G	A
20	rs2257885	0	62334220	G	A
20	rs1291210	0	62335293	A	C
20	rs6062497	0	62336258	C	T
20	rs1758206	0	62336334	T	C
20	rs6011040	0	62337406	A	G
20	rs1291211	0	62337622	A	G
20	rs6062498	0	62339059	C	G
20	rs1291212	0	62340115	C	G
20	rs73139727	0	62341033	T	G
20	rs4809325	0	62341235	T	C
20	rs4809220	0	62341665	G	C
20	rs6062501	0	62341931	T	G
20	rs3761123	0	62342468	G	A
20	rs2750480	0	62342654	G	A
20	rs3761121	0	62342695	T	C
20	rs2872881	0	62342801	G	A
20	rs2260045	0	62343013	T	C
20	rs2750481	0	62343140	A	G
20	rs2750482	0	62343164	T	C
20	rs2315007	0	62343845	T	C
20	rs2315008	0	62343956	T	G
20	rs2315009	0	62344140	C	G
20	rs35046559	0	62344480	A	G
20	rs35201382	0	62344694	T	C
20	rs67468102	0	62344883	G	C
20	rs2750483	0	62345470	A	G
20	rs118130858	0	62345681	G	C
20	rs62217797	0	62346045	A	G
20	rs2259858	0	62346459	A	T
20	rs2738757	0	62347293	C	T
20	rs2262311	0	62348158	T	C
20	rs4809327	0	62348190	C	T
20	rs4809328	0	62348327	C	T
20	rs4809329	0	62348460	C	T
20	rs6062504	0	62348907	A	G
20	rs6089961	0	62349491	G	A
20	rs4809330	0	62349586	A	G
20	rs2738758	0	62349625	C	G
20	rs2263805	0	62351150	T	C
20	rs6062304	0	62351539	A	T
20	rs1298721	0	62352319	T	C
20	rs6062506	0	62352389	T	G
20	rs1291213	0	62352626	C	T
20	rs8125514	0	62352637	G	A
20	rs1758199	0	62352827	T	C
20	rs149356765	0	62353096	G	A
20	rs34507260	0	62353508	A	G
20	rs2750484	0	62353775	T	C
20	rs2261092	0	62353933	A	G
20	rs6011057	0	62354144	C	T
20	rs7267230	0	62354572	G	A
20	rs149089632	0	62355062	C	T
20	rs1758205	0	62355756	G	A
20	rs2263806	0	62356538	G	A
20	rs6011058	0	62356627	C	T
20	rs6062507	0	62357330	G	A
20	rs34251386	0	62357471	G	A
20	rs6122154	0	62359345	C	T
20	rs2427529	0	62359564	T	A
20	rs145170152	0	62359630	C	T
20	rs112922002	0	62360064	G	A
20	rs6089966	0	62361250	A	G
20	rs2427530	0	62361737	G	A
20	rs2427531	0	62362116	G	C
20	rs6062509	0	62362563	G	T
20	rs6122158	0	62363096	G	A
20	rs67616625	0	62363487	A	G
20	rs56057703	0	62363512	C	T
20	rs6010634	0	62363838	T	C
20	rs6011066	0	62364180	G	A
20	rs6011067	0	62364376	G	C
20	rs17825740	0	62364516	G	C
20	rs6011068	0	62364885	T	A
20	rs1151622	0	62365556	A	G
20	rs2427534	0	62366478	A	G
20	rs2427535	0	62367377	A	G
20	rs1151623	0	62368606	T	C
20	rs2236510	0	62368804	C	T
20	rs2236511	0	62369161	C	G
20	rs914559	0	62369300	C	G
20	rs1151624	0	62369895	A	G
20	rs1151625	0	62369997	C	T
20	rs1056441	0	62370349	T	C
20	rs6122159	0	62370732	G	T
20	rs4809331	0	62370890	A	G
20	rs1741708	0	62372041	G	T
20	rs6062510	0	62372148	G	C
20	rs4809221	0	62372706	G	A
20	rs2427536	0	62372813	G	A
20	rs2253823	0	62372956	C	T
20	rs2253829	0	62373079	G	C
20	rs8957	0	62373707	G	T
20	rs2256814	0	62373983	G	A
20	rs1151626	0	62374219	A	C
20	rs1058319	0	62374389	C	T
20	rs6742	0	62374441	T	C
20	rs41304832	0	62375508	G	A
20	rs2427537	0	62376227	T	C
20	rs2281925	0	62376503	G	A
20	rs2296763	0	62376939	A	C
20	rs41278200	0	62377158	C	G
20	rs116905074	0	62377853	G	A
20	rs35982738	0	62378121	C	T
20	rs5019252	0	62378349	C	T
20	rs12625387	0	62378364	C	T
20	rs74552928	0	62378418	C	T
20	rs73622886	0	62378954	C	T
20	rs6011076	0	62379006	T	C
20	rs73622887	0	62379339	C	T
20	rs11697610	0	62379531	A	G
20	rs2872979	0	62379747	C	T
20	rs12053646	0	62379748	G	A
20	rs2315646	0	62379750	T	G
20	rs2315647	0	62379853	C	G
20	rs1887406	0	62379990	G	C
20	rs141981392	0	62380097	C	T
20	rs2315648	0	62380098	G	C
20	rs13040195	0	62380221	C	T
20	rs932824	0	62380315	A	G
20	rs932825	0	62380328	C	T
20	rs148035301	0	62380448	C	T
20	rs932826	0	62380516	A	C
20	rs932827	0	62380527	C	T
20	rs12625413	0	62380542	T	C
20	rs113535639	0	62380607	G	A
20	rs111943003	0	62380925	G	A
20	rs6089970	0	62381979	C	T
20	rs144898052	0	62382181	G	A
20	rs4809332	0	62382991	A	G
20	rs4809222	0	62383796	C	G
20	rs4809333	0	62383923	T	C
20	rs2281926	0	62384309	G	C
20	rs2281927	0	62384580	G	C
20	rs2281928	0	62384604	G	C
20	rs4809334	0	62384972	G	A
20	rs13041528	0	62385446	G	C
20	rs7273624	0	62385479	G	A
20	rs12481497	0	62385541	G	A
20	rs4299387	0	62385558	T	C
20	rs6089971	0	62385846	G	A
20	rs2093118	0	62385932	G	T
20	rs6011081	0	62385976	G	A
20	rs6122160	0	62386767	C	T
20	rs6122161	0	62386887	C	A
20	rs4809335	0	62387094	C	T
20	rs11696871	0	62387417	G	A
20	rs4809223	0	62387549	C	G
20	rs4809224	0	62387830	T	A
20	rs6011085	0	62388206	C	T
20	rs11697497	0	62388378	G	A
20	rs6089769	0	62388547	A	G
20	rs6089973	0	62388627	C	T
20	rs6010639	0	62388673	G	A
20	rs6010640	0	62388897	T	C
20	rs6089770	0	62391014	C	T
20	rs6122028	0	62391453	C	T
20	rs6122029	0	62391613	G	A
20	rs6062309	0	62391842	A	G
20	rs6011089	0	62391943	A	G
20	rs6010641	0	62392553	T	C
20	rs6010642	0	62392652	T	C
20	rs6062513	0	62392891	G	C
20	rs6010644	0	62393090	G	A
20	rs2315649	0	62393107	C	T
20	rs6011091	0	62393480	T	A
20	rs6010646	0	62393583	A	C
20	rs62217844	0	62394196	C	G
20	rs6089771	0	62394388	A	G
20	rs7274760	0	62394704	A	G
20	rs78476458	0	62395318	T	C
20	rs6010647	0	62395638	A	C
20	rs6512287	0	62395721	A	G
20	rs6089979	0	62395764	A	G
20	rs6062514	0	62396221	G	T
20	rs7271043	0	62396925	G	A
20	rs112591235	0	62397465	C	T
20	rs6011094	0	62397796	C	T
20	rs6011095	0	62397811	C	T
20	rs6011096	0	62398015	T	C
20	rs6011097	0	62398825	G	A
20	rs6011098	0	62398935	C	T
20	rs2315654	0	62399641	C	T
20	rs6010648	0	62400021	T	C
20	rs12480190	0	62401114	C	T
20	rs10485826	0	62401115	G	A
20	rs6089982	0	62401143	C	T
20	rs6089984	0	62401898	G	A
20	rs6512289	0	62402072	G	A
20	rs12479927	0	62402488	T	C
20	rs73143503	0	62402628	G	A
20	rs6089986	0	62402860	G	A
20	rs4809336	0	62402941	A	G
20	rs12479703	0	62402949	A	G
20	rs4809337	0	62402956	C	T
20	rs138420497	0	62403641	G	T
20	rs6089772	0	62403704	T	C
20	rs6010649	0	62404188	C	G
20	rs6062519	0	62404232	T	C
20	rs6062520	0	62404352	A	G
20	rs4809339	0	62404368	A	G
20	rs6062521	0	62404416	T	C
20	rs6062522	0	62404469	G	C
20	rs62217849	0	62404745	G	T
20	rs6011105	0	62404838	G	A
20	rs142252418	0	62404871	C	A
20	rs4809340	0	62404933	G	A
20	rs59496954	0	62405116	G	A
20	rs6122166	0	62405863	G	C
20	rs6089988	0	62405960	T	C
20	rs4809225	0	62406545	C	T
20	rs3810493	0	62406641	C	T
20	rs185781576	0	62406648	A	C
20	rs3810494	0	62406749	C	T
20	rs3810495	0	62406819	A	G
20	rs3810496	0	62406886	T	C
20	rs143002051	0	62406955	A	T
20	rs3827026	0	62407104	C	T
20	rs35738769	0	62407176	G	A
20	rs11698493	0	62407617	C	G
20	rs4809226	0	62407879	G	A
20	rs149323546	0	62408679	G	A
20	rs6122168	0	62408691	G	C
20	rs13042220	0	62408749	G	A
20	rs13042230	0	62408766	G	C
20	rs62219891	0	62408774	C	T
20	rs13043476	0	62408781	C	T
20	rs6512290	0	62409394	G	A
20	rs6122169	0	62409453	C	T
20	rs6122170	0	62409477	G	T
20	rs6122171	0	62409510	A	G
20	rs7363352	0	62409689	C	G
20	rs7361427	0	62409691	A	G
20	rs6062314	0	62409713	C	T
20	rs6122172	0	62409888	C	T
20	rs4809341	0	62409915	T	C
20	rs12710317	0	62410024	A	G
20	rs12710318	0	62410049	G	A
20	rs66581209	0	62410070	T	G
20	rs6089774	0	62411102	G	A
20	rs67840723	0	62411407	T	C
20	rs6089994	0	62411440	C	A
20	rs6122173	0	62412100	A	G
20	rs6011109	0	62412658	G	A
20	rs6011110	0	62412904	G	A
20	rs6122030	0	62413209	T	C
20	rs4809343	0	62413663	C	A
20	rs4809344	0	62413734	C	G
20	rs6062527	0	62413838	G	C
20	rs6122174	0	62413844	C	T
20	rs6011111	0	62413993	C	A
20	rs138087927	0	62414212	A	C
20	rs6089775	0	62414424	C	T
20	rs6089776	0	62414548	T	C
20	rs2148803	0	62414708	A	G
20	rs6122175	0	62415064	C	A
20	rs6089995	0	62415693	T	C
20	rs11700159	0	62416324	C	T
20	rs35960945	0	62416325	G	A
20	rs11698179	0	62416358	A	G
20	rs4425138	0	62416442	G	A
20	rs2315655	0	62416741	C	G
20	rs6122177	0	62417030	T	C
20	rs6122179	0	62417181	G	A
20	rs34157395	0	62417410	C	T
20	rs6010650	0	62417502	A	C
20	rs6089777	0	62417735	A	G
20	rs6089996	0	62417754	G	A
20	rs147310510	0	62418012	G	C
20	rs192092047	0	62418070	G	A
20	rs139228302	0	62418106	G	A
20	rs6010651	0	62418243	A	C
20	rs6062529	0	62418331	C	T
20	rs2315656	0	62418337	G	A
20	rs6062530	0	62418385	T	G
20	rs67047102	0	62419213	C	T
20	rs13045067	0	62419374	C	G
20	rs117626160	0	62419811	G	A
20	rs73143532	0	62420689	G	C
20	rs6062317	0	62421012	G	A
20	rs75981408	0	62421042	C	G
20	rs755017	0	62421622	A	G
20	rs2281929	0	62422080	T	C
20	rs76484331	0	62422504	C	A
20	rs747514	0	62422619	A	C
20	rs4456758	0	62422675	T	C
20	rs6062319	0	62422805	C	T
20	rs55643250	0	62423164	C	T
20	rs74707909	0	62423279	G	C
20	rs67542556	0	62423362	A	G
20	rs11697546	0	62424017	C	T
20	rs11698037	0	62424393	C	T
20	rs62219892	0	62424528	G	A
20	rs6011116	0	62425472	G	A
20	rs6011117	0	62425714	C	T
20	rs6011118	0	62425966	A	G
20	rs66493913	0	62426005	G	A
20	rs67415541	0	62426149	A	C
20	rs66486049	0	62426150	G	C
20	rs2180631	0	62426393	C	T
20	rs4809229	0	62426688	T	C
20	rs112318613	0	62426992	C	T
20	rs6011119	0	62427085	C	T
20	rs139136281	0	62427114	C	T
20	rs4538263	0	62427187	G	A
20	rs6010653	0	62427211	G	C
20	rs67796606	0	62427354	A	G
20	rs75004420	0	62427703	G	A
20	rs6011121	0	62428104	C	G
20	rs6062533	0	62429101	G	A
20	rs149279338	0	62429411	T	C
20	rs57620666	0	62429794	G	A
20	rs150589984	0	62429845	T	C
20	rs73624722	0	62429977	A	G
20	rs6010655	0	62430238	T	G
20	rs6010656	0	62430449	T	A
20	rs139848472	0	62430476	C	A
20	rs6010657	0	62430685	G	A
20	rs11906437	0	62431510	C	A
20	rs11908487	0	62431547	A	G
20	rs11086127	0	62431785	G	A
20	rs71325468	0	62431824	G	C
20	rs11906513	0	62431973	C	A
20	rs11908565	0	62432000	A	G
20	rs11905140	0	62432023	T	C
20	rs11906517	0	62432030	C	G
20	rs113990668	0	62432053	C	T
20	rs67549383	0	62432154	G	T
20	rs66780440	0	62432179	G	A
20	rs6011123	0	62432495	T	C
20	rs6010658	0	62432533	C	A
20	rs8115058	0	62432709	A	G
20	rs6011124	0	62432886	T	C
20	rs149794835	0	62433229	G	A
20	rs6011125	0	62433459	A	G
20	rs4809345	0	62433862	A	G
20	rs73323366	0	62433922	G	A
20	rs73143553	0	62434444	A	G
20	rs6011126	0	62435007	C	T
20	rs35490707	0	62435209	C	T
20	rs6011127	0	62435258	G	A
20	rs11697082	0	62435465	G	A
20	rs11697261	0	62435627	C	T
20	rs112171034	0	62436144	C	T
20	rs67835080	0	62436305	C	T
20	rs67078803	0	62436320	T	C
20	rs73624724	0	62436398	T	C
20	rs6010659	0	62437022	A	G
20	rs57498343	0	62437140	G	A
20	rs58150746	0	62437195	G	A
20	rs79386254	0	62437371	A	G
20	rs141335934	0	62437525	C	T
20	rs66859979	0	62437674	T	C
20	rs4809348	0	62437988	A	G
20	rs62219894	0	62438119	G	A
20	rs4809351	0	62438176	G	C
20	rs9798571	0	62438415	G	A
20	rs6011128	0	62438758	C	T
20	rs6011129	0	62438825	G	C
20	rs73624728	0	62438870	G	T
20	rs6011130	0	62438871	C	T
20	rs6011131	0	62438993	C	T
20	rs4809352	0	62439108	C	A
20	rs4809353	0	62439216	T	C
20	rs4809354	0	62439223	C	T
20	rs4809230	0	62439274	G	A
20	rs6011132	0	62439541	C	G
20	rs6011133	0	62439542	A	G
20	rs78966163	0	62439638	G	C
20	rs73323382	0	62439648	C	T
20	rs11698072	0	62439682	T	C
20	rs142880905	0	62439807	C	G
20	rs11699536	0	62439874	G	T
20	rs11699646	0	62439902	C	T
20	rs189423538	0	62439961	G	A
20	rs6010660	0	62439995	G	C
20	rs6010661	0	62440143	T	C
20	rs6011135	0	62440248	G	T
20	rs117364470	0	62440516	T	C
20	rs6011137	0	62440526	C	T
20	rs67416152	0	62440681	C	T
20	rs6011138	0	62440700	T	C
20	rs6011139	0	62440737	C	T
20	rs113166936	0	62440942	C	T
20	rs6011140	0	62441008	A	G
20	rs6011141	0	62441080	C	T
20	rs6011142	0	62441216	T	G
20	rs11700177	0	62441261	G	A
20	rs6010663	0	62441298	C	G
20	rs6010664	0	62441456	A	G
20	rs11086128	0	62441459	G	A
20	rs6062322	0	62441599	A	T
20	rs6010665	0	62441600	T	C
20	rs6011143	0	62441624	C	G
20	rs6011144	0	62441767	C	T
20	rs6011145	0	62441955	T	C
20	rs6011146	0	62442056	G	A
20	rs6011148	0	62442500	C	A
20	rs113033986	0	62442559	G	A
20	rs6011149	0	62443239	G	A
20	rs4809356	0	62443763	G	A
20	rs6062536	0	62443779	G	A
20	rs4809233	0	62443823	C	T
20	rs192584187	0	62444068	G	T
20	rs6062323	0	62444408	A	G
20	rs11697876	0	62444662	T	C
20	rs17753004	0	62445068	G	A
20	rs6010669	0	62445688	C	T
20	rs73143584	0	62445702	G	A
20	rs62219908	0	62445747	T	C
20	rs4809357	0	62445824	G	A
20	rs4809358	0	62446181	T	C
20	rs6062324	0	62446351	G	A
20	rs4809359	0	62446354	G	A
20	rs1887407	0	62446569	G	A
20	rs4809360	0	62446622	C	T
20	rs117861539	0	62447063	G	T
20	rs151255005	0	62447132	C	A
20	rs66682622	0	62447602	T	G
20	rs4809361	0	62447662	T	C
20	rs751861	0	62447978	A	G
20	rs751860	0	62448126	G	A
20	rs2004748	0	62448196	G	A
20	rs2004749	0	62448201	T	C
20	rs4369919	0	62448790	G	A
20	rs4578911	0	62448938	A	G
20	rs2315657	0	62449008	G	A
20	rs6062541	0	62449320	C	T
20	rs6011152	0	62449449	C	T
20	rs11700372	0	62449616	A	G
20	rs6011153	0	62450502	G	C
20	rs6011154	0	62450653	C	A
20	rs11698713	0	62450660	G	A
20	rs6011155	0	62450664	T	C
20	rs4809362	0	62450780	A	C
20	rs6062543	0	62451079	T	C
20	rs147253170	0	62451643	G	A
20	rs6011156	0	62451654	A	G
20	rs6011157	0	62451760	C	T
20	rs6011158	0	62451961	G	T
20	rs6011160	0	62452347	A	G
20	rs6010670	0	62452572	G	T
20	rs12481524	0	62452662	C	A
20	rs6010671	0	62452840	T	G
20	rs34641614	0	62453723	G	A
20	rs73145513	0	62454075	C	T
20	rs62219909	0	62454208	C	G
20	rs4809234	0	62454472	A	G
20	rs4809364	0	62454528	C	A
20	rs61653788	0	62454706	C	G
20	rs4809236	0	62454969	A	G
20	rs4809365	0	62455009	C	T
20	rs4809366	0	62455192	C	A
20	rs11086129	0	62455464	C	T
20	rs60086020	0	62455610	T	G
20	rs6011163	0	62455784	A	G
20	rs116870978	0	62455923	G	A
20	rs6011164	0	62455988	T	C
20	rs6011168	0	62456686	A	G
20	rs73325349	0	62456913	T	C
20	rs913244	0	62457488	G	C
20	rs11700373	0	62458395	C	T
20	rs67675495	0	62459052	G	C
20	rs67563752	0	62459058	T	C
20	rs6062546	0	62459171	C	T
20	rs12479805	0	62459663	C	G
20	rs6011171	0	62460055	C	A
20	rs11697257	0	62460468	G	C
20	rs6122036	0	62460490	A	G
20	rs145473760	0	62460495	C	T
20	rs148815384	0	62460501	C	G
20	rs6011173	0	62460780	C	T
20	rs4809367	0	62461305	C	T
20	rs8118848	0	62461572	G	A
20	rs4809368	0	62461582	A	G
20	rs117876589	0	62461655	C	G
20	rs6011174	0	62463347	A	G
20	rs6011175	0	62463515	C	G
20	rs6010674	0	62463591	C	T
20	rs7344617	0	62463858	G	C
20	rs138808871	0	62464109	G	A
20	rs6011176	0	62464735	G	C
20	rs78701368	0	62465429	A	G
20	rs67517207	0	62465488	A	T
20	rs60022917	0	62465663	G	A
20	rs66788614	0	62465709	C	T
20	rs11086130	0	62465930	A	G
20	rs755920	0	62466059	T	C
20	rs6011178	0	62468374	C	G
20	rs79873740	0	62468531	C	T
20	rs73325382	0	62468584	G	A
20	rs113078198	0	62468717	G	A
20	rs6010675	0	62468726	T	C
20	rs66887040	0	62468975	C	T
20	rs149602936	0	62469523	C	T
20	rs62219910	0	62469691	T	G
20	rs66791168	0	62469707	C	T
20	rs8115050	0	62469865	G	A
20	rs144908555	0	62469956	G	A
20	rs6090007	0	62469998	T	C
20	rs6090008	0	62470104	C	T
20	rs73149467	0	62470518	G	T
20	rs4809369	0	62470785	G	A
20	rs11905851	0	62470849	C	T
20	rs11908253	0	62470851	T	C
20	rs4809370	0	62470872	C	T
20	rs11905798	0	62471198	G	A
20	rs11905801	0	62471233	G	A
20	rs2244441	0	62471527	T	C
20	rs11697746	0	62471606	G	A
20	rs6011179	0	62471797	T	A
20	rs6011180	0	62471908	C	A
20	rs8120289	0	62472696	G	A
20	rs73624750	0	62473114	C	T
20	rs2247297	0	62473704	A	G
20	rs6010678	0	62473876	G	C
20	rs6010679	0	62473923	C	T
20	rs6011182	0	62474022	G	A
20	rs8121155	0	62474185	T	C
20	rs2749790	0	62474359	T	G
20	rs6011183	0	62474640	C	T
20	rs115622739	0	62474676	G	A
20	rs73325392	0	62475297	A	C
20	rs73325395	0	62475451	G	A
20	rs2427538	0	62475603	C	T
20	rs11697094	0	62475645	C	A
20	rs2427539	0	62475881	G	A
20	rs117005713	0	62476105	C	G
20	rs6010682	0	62476548	A	G
20	rs6010683	0	62476633	C	T
20	rs551924128	0	62477272	A	G
20	rs66641436	0	62480243	T	C
20	rs2248123	0	62480404	G	A
20	rs4809238	0	62480649	T	C
20	rs4809239	0	62480814	A	G
20	rs2427541	0	62481008	C	G
20	rs73149487	0	62481351	G	T
20	rs6062547	0	62481460	T	C
20	rs12624502	0	62482220	C	T
20	rs12624434	0	62482223	G	A
20	rs12624512	0	62482273	C	G
20	rs2427542	0	62482282	C	G
20	rs75569315	0	62482916	A	G
20	rs141617990	0	62483012	C	T
20	rs6011184	0	62483066	C	T
20	rs56103247	0	62483184	C	T
20	rs2478981	0	62483910	T	G
20	rs1923031	0	62483911	T	C
20	rs1923032	0	62483993	A	G
20	rs6011186	0	62484008	C	T
20	rs2474646	0	62484041	C	T
20	rs1819142	0	62484325	T	C
20	rs7270958	0	62484630	G	A
20	rs187625897	0	62484684	G	A
20	rs74692781	0	62485652	A	G
20	rs73149500	0	62487300	G	A
20	rs6011187	0	62487951	G	A
20	rs142426306	0	62488152	C	T
20	rs6062549	0	62488216	G	A
20	rs6062550	0	62488635	G	A
20	rs6011190	0	62489027	G	A
20	rs117940932	0	62489507	T	C
20	rs6062551	0	62489789	G	A
20	rs6062552	0	62491203	A	G
20	rs73151706	0	62491229	G	C
20	rs116973806	0	62491616	C	T
20	rs2281536	0	62492433	C	A
20	rs2281535	0	62492568	T	C
20	rs45471398	0	62492595	A	C
20	rs6011193	0	62492772	C	G
20	rs2281534	0	62492922	T	A
20	rs74444574	0	62493978	G	A
20	rs2236152	0	62494027	G	C
20	rs3795149	0	62495462	G	A
20	rs3795150	0	62495822	T	C
20	rs8122494	0	62496511	C	A
20	rs4809373	0	62496661	G	C
20	rs4809374	0	62496843	C	A
20	rs4809375	0	62497022	G	A
20	rs8122498	0	62497263	G	C
20	rs6062557	0	62497644	G	A
20	rs142116233	0	62498553	C	T
20	rs79459029	0	62498685	G	T
20	rs59164198	0	62499029	G	A
20	rs6062327	0	62499309	T	A
20	rs6062559	0	62499663	T	C
20	rs6062560	0	62499725	A	G
20	rs58286154	0	62499824	A	G
20	rs142298912	0	62499838	C	T
20	rs8116909	0	62500374	C	T
20	rs6062561	0	62501687	T	C
20	rs145105112	0	62502038	G	A
20	rs143186267	0	62502541	G	A
20	rs6062562	0	62502618	A	G
20	rs142874820	0	62503201	G	T
20	rs6062328	0	62503273	T	C
20	rs6062563	0	62503279	A	G
20	rs148595250	0	62504021	G	T
20	rs6011196	0	62504309	G	A
20	rs117512776	0	62505223	C	T
20	rs117813095	0	62506274	C	G
20	rs2236149	0	62506947	C	T
20	rs2236150	0	62506968	C	T
20	rs78746353	0	62507644	G	A
20	rs3795151	0	62508021	T	C
20	rs11698434	0	62508305	C	T
20	rs6011198	0	62509525	G	A
20	rs73151731	0	62509607	G	A
20	rs6062564	0	62509950	C	T
20	rs6062565	0	62512368	G	A
20	rs6062566	0	62512402	A	G
20	rs116914291	0	62512441	G	A
20	rs79604659	0	62512883	C	T
20	rs6122205	0	62512996	A	G
20	rs77521039	0	62513079	C	T
20	rs4809377	0	62513523	C	T
20	rs4809378	0	62513736	C	T
20	rs6062567	0	62513883	C	T
20	rs2236151	0	62514259	A	T
20	rs76057319	0	62515614	C	T
20	rs3795152	0	62516193	C	T
20	rs79208229	0	62516236	G	T
20	rs3795153	0	62517201	C	T
20	rs142422236	0	62517211	C	T
20	rs4809241	0	62517549	A	G
20	rs4809243	0	62517760	T	C
20	rs148195991	0	62517997	C	T
20	rs3795154	0	62518441	C	T
20	rs3795155	0	62518689	C	G
20	rs142435690	0	62518690	C	T
20	rs3795156	0	62518729	A	G
20	rs3795157	0	62518766	C	T
20	rs34748855	0	62520360	G	A
20	rs6062569	0	62520671	T	C
20	rs6010690	0	62520674	G	T
20	rs78311577	0	62521042	C	T
20	rs11556473	0	62521657	A	G
20	rs41278204	0	62521774	C	T
20	rs752606	0	62522014	A	G
20	rs45555740	0	62522285	T	G
20	rs8567	0	62522315	A	G
20	rs7000	0	62522466	A	G
20	rs117336432	0	62523193	C	T
20	rs6010691	0	62524100	T	C
20	rs13037426	0	62524121	C	A
20	rs73151751	0	62524313	C	G
20	rs6062570	0	62524957	T	A
20	rs6011207	0	62525667	T	C
20	rs73151756	0	62525777	G	C
20	rs6122208	0	62526024	T	G
20	rs117355089	0	62526065	G	A
20	rs74441473	0	62526224	T	C
20	rs112892590	0	62527012	C	T
20	rs61541144	0	62527305	G	A
20	rs4809379	0	62529431	A	G
20	rs6011208	0	62529699	C	T
20	rs6011209	0	62529758	C	T
20	rs6011210	0	62529923	A	G
20	rs6011211	0	62529985	G	A
20	rs6062330	0	62530630	C	T
20	rs4809244	0	62530746	C	T
20	rs6062573	0	62530955	G	A
20	rs62218067	0	62531026	C	A
20	rs150629571	0	62531091	C	T
20	rs139776289	0	62531110	A	G
20	rs6011212	0	62531182	T	C
20	rs6062331	0	62532061	A	G
20	rs6062332	0	62532111	C	T
20	rs75574398	0	62532894	C	T
20	rs817371	0	62532982	G	C
20	rs817372	0	62533129	G	C
20	rs817373	0	62533190	G	A
20	rs817374	0	62533435	T	G
20	rs817375	0	62533814	T	C
20	rs817376	0	62535185	C	T
20	rs817377	0	62535594	A	C
20	rs118094435	0	62536492	G	A
20	rs73317260	0	62536806	C	G
20	rs112008236	0	62536851	C	T
20	rs112813285	0	62537170	C	T
20	rs817378	0	62537288	A	G
20	rs80249635	0	62538348	C	T
20	rs4809246	0	62538462	T	C
20	rs817379	0	62539255	C	A
20	rs6090017	0	62539278	G	A
20	rs817380	0	62539547	T	C
20	rs817381	0	62540460	A	G
20	rs817382	0	62540473	C	T
20	rs151251129	0	62540542	G	A
20	rs61564121	0	62540601	G	A
20	rs817383	0	62540651	T	G
20	rs145637561	0	62540842	C	T
20	rs11908339	0	62541190	G	A
20	rs817384	0	62541267	A	C
20	rs6090018	0	62541340	T	A
20	rs817385	0	62541348	T	C
20	rs817386	0	62541418	T	C
20	rs112370660	0	62541917	C	T
20	rs4809247	0	62541982	G	A
20	rs6011220	0	62542082	A	G
20	rs141306405	0	62543548	C	T
20	rs150452993	0	62543992	C	T
20	rs6062576	0	62544258	C	T
20	rs6122211	0	62544294	A	C
20	rs4809382	0	62544714	A	G
20	rs2427544	0	62544861	C	T
20	rs113437392	0	62545022	G	A
20	rs6062578	0	62545085	G	C
20	rs6062579	0	62545095	A	G
20	rs149770742	0	62545836	T	C
20	rs6011222	0	62546062	T	G
20	rs6062581	0	62546072	G	T
20	rs2065993	0	62546351	G	A
20	rs2247381	0	62546616	A	G
20	rs73916669	0	62546949	A	G
20	rs2427546	0	62547032	T	C
20	rs2427547	0	62547097	A	G
20	rs6062583	0	62547318	G	A
20	rs2427548	0	62547349	C	T
20	rs2427549	0	62547409	C	T
20	rs2427550	0	62547575	C	A
20	rs2427551	0	62547621	A	G
20	rs2427552	0	62547660	G	A
20	rs6062584	0	62547747	C	T
20	rs148687704	0	62548126	C	G
20	rs113385836	0	62548310	A	C
20	rs73317287	0	62548478	A	G
20	rs6011225	0	62548551	A	C
20	rs7409760	0	62548593	T	C
20	rs2427553	0	62549214	C	A
20	rs6062586	0	62549225	C	T
20	rs77446257	0	62549297	G	A
20	rs6122041	0	62549355	T	C
20	rs142492765	0	62549359	C	T
20	rs2427554	0	62549565	G	A
20	rs6011226	0	62549781	T	A
20	rs4809249	0	62550666	C	T
20	rs2427555	0	62550717	C	T
20	rs4809383	0	62550780	C	T
20	rs6062587	0	62551700	C	T
20	rs2427559	0	62551898	G	A
20	rs2427560	0	62551988	G	T
20	rs2427561	0	62552222	T	G
20	rs2427562	0	62552262	A	G
20	rs6062333	0	62552515	T	C
20	rs111359627	0	62552607	C	T
20	rs6122213	0	62552716	T	G
20	rs7264220	0	62553433	C	T
20	rs6090020	0	62553498	C	T
20	rs183849252	0	62553589	C	T
20	rs142431866	0	62554260	G	C
20	rs2427563	0	62554709	T	C
20	rs6062588	0	62554749	C	T
20	rs73136572	0	62554813	T	C
20	rs2427564	0	62554896	A	G
20	rs2427565	0	62555487	C	A
20	rs4809384	0	62556254	T	C
20	rs74179824	0	62557096	C	T
20	rs12481368	0	62558127	C	T
20	rs6011229	0	62558234	A	G
20	rs817361	0	62558259	T	C
20	rs2427567	0	62559022	G	A
20	rs2427568	0	62559027	C	G
20	rs817362	0	62559964	G	A
20	rs77947172	0	62560203	G	A
20	rs77797329	0	62560399	C	T
20	rs817363	0	62560508	C	T
20	rs2295436	0	62560898	C	T
20	rs74337839	0	62561118	C	T
20	rs111838668	0	62561242	C	T
20	rs113790082	0	62561803	C	T
20	rs77884883	0	62562169	G	A
20	rs78457562	0	62562194	C	T
20	rs75028039	0	62562397	C	T
20	rs1064345	0	62563816	C	G
20	rs11554629	0	62564027	T	G
20	rs41278214	0	62564224	C	T
20	rs61744085	0	62564363	A	G
20	rs41278222	0	62564569	C	T
20	rs11554631	0	62565129	C	T
20	rs112103063	0	62565522	C	T
20	rs3206771	0	62565622	C	T
20	rs76291580	0	62565632	G	A
20	rs76769576	0	62565644	A	G
20	rs11554628	0	62565646	G	A
20	rs749723	0	62565833	C	T
20	rs3810500	0	62566991	C	G
20	rs41278224	0	62567221	C	T
20	rs76324438	0	62567655	C	G
20	rs55886426	0	62567684	C	G
20	rs817365	0	62568408	T	C
20	rs817366	0	62568569	G	A
20	rs817367	0	62568584	T	C
20	rs865307	0	62568704	A	G
20	rs817368	0	62569286	C	T
20	rs817369	0	62569794	G	C
20	rs3752313	0	62569982	G	T
20	rs80000030	0	62572270	C	T
20	rs817370	0	62573064	T	C
20	rs117512405	0	62574274	G	A
20	rs2275293	0	62576419	A	G
20	rs1884652	0	62576472	T	C
20	rs56139491	0	62576568	G	A
20	rs2252258	0	62576991	G	A
20	rs3818841	0	62577793	C	A
20	rs117348579	0	62578053	G	A
20	rs71325473	0	62578299	C	T
20	rs4606988	0	62578700	C	T
20	rs77827002	0	62578800	G	A
20	rs6011235	0	62579209	G	A
20	rs150292495	0	62579673	G	A
20	rs2427573	0	62579734	G	A
20	rs817310	0	62580642	C	G
20	rs112292449	0	62580706	C	T
20	rs817311	0	62580728	A	G
20	rs56166058	0	62580879	G	A
20	rs76766334	0	62581009	C	T
20	rs817312	0	62581429	G	A
20	rs6062597	0	62581453	G	A
20	rs817313	0	62582387	T	G
20	rs2320225	0	62582464	A	G
20	rs117525215	0	62582982	C	T
20	rs116924273	0	62582983	C	T
20	rs817315	0	62583784	C	T
20	rs117267354	0	62583838	G	A
20	rs2427574	0	62584526	C	A
20	rs817316	0	62584814	A	G
20	rs118096660	0	62585096	G	C
20	rs817317	0	62585553	A	T
20	rs76321513	0	62585943	G	A
20	rs817318	0	62586262	T	C
20	rs79599197	0	62586807	T	C
20	rs138504748	0	62586968	C	T
20	rs748251	0	62589377	G	A
20	rs817321	0	62590334	C	T
20	rs45570933	0	62591460	G	A
20	rs118145054	0	62592444	C	T
20	rs79864192	0	62592903	T	G
20	rs73147087	0	62592905	A	G
20	rs73147088	0	62593086	G	A
20	rs2297808	0	62593580	G	T
20	rs817322	0	62593704	G	A
20	rs56331182	0	62593837	C	T
20	rs7273242	0	62594160	T	C
20	rs2275294	0	62594247	G	A
20	rs41278228	0	62594831	G	A
20	rs817323	0	62594836	G	A
20	rs817324	0	62594899	G	A
20	rs817325	0	62595169	A	G
20	rs6062599	0	62595547	C	T
20	rs817326	0	62595990	T	C
20	rs576998298	0	62597320	C	T
20	rs45486695	0	62597666	C	T
20	rs817329	0	62597694	T	G
20	rs118020390	0	62598535	C	T
20	rs817330	0	62598815	C	T
20	rs817331	0	62599141	C	T
20	rs56015416	0	62599357	C	T
20	rs3810501	0	62599442	C	T
20	rs3810502	0	62599471	G	C
20	rs817332	0	62599612	C	T
20	rs817333	0	62600044	C	T
20	rs73149003	0	62600454	G	C
20	rs817334	0	62600621	G	A
20	rs141385312	0	62602868	T	C
20	rs113119033	0	62602952	T	C
20	rs817336	0	62603060	C	G
20	rs817337	0	62603500	C	T
20	rs817338	0	62604201	T	C
20	rs1093456	0	62604361	G	A
20	rs113085515	0	62604493	G	A
20	rs1093457	0	62604816	T	C
20	rs817339	0	62605984	G	A
20	rs817340	0	62606024	C	A
20	rs41278232	0	62606617	G	A
20	rs817341	0	62606765	C	T
20	rs817342	0	62606973	G	A
20	rs817343	0	62607160	C	T
20	rs817344	0	62607620	C	G
20	rs843850	0	62607659	G	T
20	rs817345	0	62607976	G	A
20	rs817346	0	62608078	T	G
20	rs117867277	0	62608499	C	T
20	rs817347	0	62609394	G	A
20	rs817348	0	62609670	A	G
20	rs817349	0	62609766	C	T
20	rs817351	0	62610447	T	C
20	rs116165844	0	62610556	G	T
20	rs8126213	0	62611478	G	A
20	rs817352	0	62611631	C	T
20	rs75097987	0	62611904	C	T
20	rs817353	0	62612398	G	C
20	rs45558633	0	62612574	C	T
20	rs45566234	0	62612675	G	A
20	rs817354	0	62613109	A	G
20	rs817355	0	62614338	A	G
20	rs1093458	0	62614808	T	C
20	rs817356	0	62614929	T	C
20	rs817357	0	62615844	A	C
20	rs116930546	0	62617036	A	G
20	rs817358	0	62617655	A	G
20	rs6062602	0	62619172	T	A
20	rs112219537	0	62620029	G	A
20	rs817359	0	62620057	A	C
20	rs817360	0	62620523	G	A
20	rs843851	0	62622061	A	G
20	rs77164088	0	62622463	C	A
20	rs2427581	0	62622765	G	A
20	rs62218086	0	62622776	A	C
20	rs113450630	0	62623703	C	T
20	rs2427582	0	62624125	T	C
20	rs6011248	0	62626152	C	A
20	rs143538429	0	62626548	A	G
20	rs2427584	0	62626937	C	T
20	rs80150989	0	62627340	A	T
20	rs117846084	0	62627798	G	A
20	rs116842373	0	62629389	A	G
20	rs6090031	0	62630149	T	C
20	rs117249806	0	62630644	T	C
20	rs112790215	0	62631570	G	A
20	rs6062604	0	62633845	T	C
20	rs2152968	0	62634359	A	G
20	rs2185031	0	62634687	C	T
20	rs2022012	0	62635274	T	C
20	rs4809388	0	62635542	C	T
20	rs17753550	0	62635770	A	G
20	rs75100087	0	62636139	C	T
20	rs117725420	0	62636670	A	T
20	rs6090033	0	62637208	T	C
20	rs141448165	0	62637731	G	A
20	rs151009976	0	62637830	C	T
20	rs2022415	0	62638081	C	T
20	rs6011254	0	62638992	G	A
20	rs2427585	0	62639274	T	C
20	rs2427586	0	62640114	C	A
20	rs148685451	0	62640529	G	T
20	rs8124378	0	62640559	G	A
20	rs56228814	0	62640582	C	T
20	rs2427587	0	62641209	G	A
20	rs2427588	0	62641575	G	A
20	rs41278236	0	62641605	G	A
20	rs116887540	0	62641869	G	A
20	rs73153123	0	62641994	G	A
20	rs2427590	0	62642057	T	C
20	rs111366685	0	62642781	G	A
20	rs73153127	0	62643024	C	T
20	rs816913	0	62644409	T	C
20	rs816914	0	62644437	T	C
20	rs816915	0	62645116	C	T
20	rs816916	0	62645967	G	A
20	rs816917	0	62646273	G	A
20	rs816918	0	62647567	C	T
20	rs816919	0	62648208	C	A
20	rs7263974	0	62648796	G	A
20	rs73153136	0	62649655	A	C
20	rs816921	0	62650062	C	T
```
