## Supplementary material for "Characterization of shared and ancestry-specific signals driving complex traits using multi-ancestry fine-mapping": s1_snps.txt

```
rs6011532
rs61546182
rs144858078
rs2427487
rs6011534
rs6011535
rs62197301
rs78385765
rs6010810
rs116102988
rs142847906
rs6011536
rs6010811
rs1555314
rs1555315
rs62197303
rs6090198
rs79296110
rs183709347
rs6011538
rs73921619
rs910940
rs62197304
rs6011540
rs6062772
rs910941
rs747128
rs747129
rs872885
rs910942
rs910943
rs745982
rs60890030
rs6011542
rs77330793
rs62197305
rs1116450
rs3899032
rs4586690
rs6011544
rs57767914
rs6089824
rs62197307
rs6011545
rs56927818
rs62197308
rs150436772
rs4809455
rs4809456
rs4809459
rs4809460
rs4809462
rs6122344
rs6122345
rs6122346
rs6122347
rs6010812
rs116081712
rs57684920
rs4991763
rs139950162
rs4997812
rs4997813
rs6062393
rs6062773
rs6090203
rs6062775
rs6062776
rs6062777
rs79735536
rs6122348
rs6062778
rs73145759
rs6122349
rs6122086
rs6122087
rs73145761
rs2872542
rs2872543
rs2314130
rs117014821
rs1060491
rs1060490
rs1060489
rs7273917
rs7267951
rs7273930
rs6011548
rs9679865
rs9680064
rs13041507
rs6062780
rs2277769
rs2277768
rs2277767
rs74780896
rs6062781
rs3746748
rs3746747
rs6011552
rs6062395
rs6062396
rs144550690
rs6062397
rs6122352
rs6090206
rs6089825
rs6089826
rs6089827
rs77747537
rs6089828
rs6089829
rs62207535
rs10854168
rs73145783
rs11086153
rs117958432
rs4809465
rs4809467
rs76848387
rs6122354
rs4809468
rs76550775
rs4809268
rs112422087
rs142900963
rs6011559
rs73921629
rs4809270
rs80063927
rs75060833
rs6011563
rs11698703
rs77591303
rs117446928
rs144370541
rs11699290
rs142052598
rs8117291
rs62208970
rs62208971
rs78181292
rs62208972
rs68092355
rs111814166
rs13043919
rs12329470
rs140880350
rs62208973
rs4809471
rs4809472
rs2281551
rs78583161
rs6122089
rs6122358
rs6062786
rs75969336
rs6011567
rs6062787
rs6122359
rs1555312
rs6090216
rs6011572
rs117040101
rs1555313
rs1006573
rs62208974
rs12625245
rs73310366
rs111174523
rs111169791
rs114628563
rs62651369
rs34960540
rs35608106
rs6062788
rs78029770
rs78938764
rs62208975
rs6011574
rs62208976
rs4809475
rs113401326
rs4809271
rs6011576
rs73147707
rs62208446
rs4809476
rs910926
rs910927
rs62208447
rs113248227
rs6011579
rs6011580
rs7345644
rs1884729
rs6062401
rs6062790
rs6090217
rs79608915
rs59957255
rs4809478
rs191913897
rs6122360
rs79277914
rs6011581
rs62208448
rs62208449
rs62208450
rs8116033
rs8124644
rs143853875
rs113653729
rs1884731
rs142377122
rs6122362
rs11698110
rs4809272
rs6062792
rs6011583
rs6062794
rs4809479
rs6090219
rs6090220
rs7269650
rs6011584
rs141431084
rs77083424
rs7270735
rs35406833
rs11696718
rs62208452
rs57032950
rs2872535
rs6062795
rs2208159
rs2208160
rs118147872
rs62208453
rs12625378
rs6090221
rs6090223
rs6090224
rs6011588
rs6090225
rs6090226
rs6090227
rs62208454
rs1117666
rs6011589
rs74932031
rs6011590
rs6010827
rs6010828
rs12624808
rs6011591
rs6011593
rs78665867
rs62206565
rs79025083
rs79874881
rs6011594
rs6010829
rs6011595
rs4809273
rs4809481
rs4809482
rs6010833
rs6010835
rs6011597
rs62206566
rs60203779
rs6011599
rs62206567
rs62206568
rs62206569
rs62206570
rs58769569
rs62206571
rs62206572
rs62206573
rs62206574
rs62206575
rs74721148
rs79515916
rs78168443
rs62206576
rs112147947
rs62206577
rs62206578
rs77448481
rs62206579
rs62206580
rs62206581
rs62206582
rs6090229
rs11905394
rs11905871
rs6011600
rs11906969
rs7265275
rs118137988
rs58926663
rs8120764
rs6010837
rs6010838
rs58911999
rs6090230
rs112965972
rs60642033
rs74929126
rs11908471
rs74784878
rs16983525
rs16983527
rs11905163
rs35251950
rs191608364
rs78184683
rs6090232
rs7273675
rs4809484
rs80078366
rs6010839
rs75852803
rs80064666
rs6011605
rs6062804
rs79652951
rs6090233
rs11699464
rs76252179
rs73919004
rs79180821
rs35168953
rs4809486
rs7354476
rs75915999
rs910928
rs113320880
rs910930
rs34346006
rs2427488
rs2427489
rs1000122
rs76460391
rs66523027
rs75017690
rs6010841
rs6062806
rs6062404
rs73147766
rs2427490
rs77671766
rs137933658
rs2427491
rs79541508
rs2427492
rs141697420
rs2427493
rs73312526
rs73312527
rs35033100
rs6011608
rs12625159
rs6011609
rs6090236
rs73312531
rs6089837
rs2427494
rs4809276
rs6011611
rs143516202
rs59105371
rs6011612
rs6062808
rs6011613
rs62206635
rs6010843
rs34598275
rs55769613
rs59128025
rs57132522
rs2427496
rs142383238
rs6122371
rs34536346
rs73312551
rs74177992
rs111435192
rs2427497
rs185003036
rs113149575
rs3746746
rs59691792
rs750696
rs750697
rs142974289
rs750698
rs750699
rs8118853
rs8114857
rs910932
rs2427498
rs8122742
rs62206637
rs77440124
rs16983533
rs146984017
rs2427499
rs2427500
rs12481355
rs6010845
rs7264108
rs2427501
rs59349391
rs6090239
rs6090241
rs6090242
rs13044229
rs58949691
rs6090243
rs6011617
rs1884331
rs6090244
rs6090245
rs6122372
rs6010846
rs6062809
rs6090246
rs6122373
rs34005439
rs35523716
rs6122374
rs13036885
rs6011618
rs6062810
rs2427502
rs62206638
rs13042839
rs76209084
rs78160282
rs117372933
rs6062408
rs190874773
rs17333388
rs1884332
rs138328054
rs1884333
rs1884334
rs75751227
rs75397077
rs77283930
rs6011620
rs140399226
rs78145828
rs74792005
rs16983539
rs4809488
rs6122375
rs6090249
rs6062815
rs6122093
rs9305097
rs6010849
rs6122094
rs2427505
rs113262616
rs6010850
rs6122095
rs74682736
rs8116038
rs6122096
rs16983547
rs56237650
rs78352539
rs6062409
rs2427506
rs2427507
rs7263616
rs6089839
rs6090251
rs117754812
rs2246007
rs2224098
rs2224099
rs6122376
rs6090253
rs1884335
rs56296778
rs56321019
rs185372892
rs75078107
rs58971289
rs2427509
rs6122378
rs6089841
rs2427510
rs4809491
rs74817560
rs13040734
rs6090254
rs78748903
rs6062816
rs6122379
rs6089842
rs2207746
rs2207747
rs2427511
rs2427512
rs118062857
rs2427513
rs115914930
rs79787992
rs6062410
rs2427514
rs6122097
rs6011623
rs6010851
rs6062817
rs6011625
rs2427515
rs6062411
rs2427516
rs2427517
rs6011626
rs2427518
rs67894665
rs4809493
rs80019664
rs6010852
rs6062412
rs2064613
rs2313978
rs1884336
rs2427520
rs4809494
rs6010853
rs117862974
rs62206641
rs118081685
rs62206642
rs13037710
rs4809495
rs1474942
rs1474943
rs2427521
rs2427522
rs76810442
rs7262013
rs59137006
rs73149545
rs6090256
rs62206645
rs6010855
rs6089843
rs13038640
rs6122380
rs6011631
rs6089844
rs62206647
rs6089845
rs4809496
rs2024772
rs2427524
rs62207364
rs78453736
rs181724232
rs1535154
rs73149556
rs75175692
rs1980540
rs1980541
rs1980542
rs6011635
rs13044529
rs6011636
rs6011637
rs736378
rs35575634
rs736379
rs736380
rs736381
rs117748363
rs139098557
rs1807051
rs371357860
rs116846802
rs6122382
rs1997988
rs1997989
rs6090259
rs6011640
rs62207365
rs7273077
rs117422183
rs62207366
rs6062413
rs6062820
rs117225024
rs6062821
rs79990778
rs62207367
rs6090265
rs76642953
rs6090266
rs74642771
rs62207368
rs62207369
rs113932837
rs4809497
rs62207371
rs571475955
rs151332180
rs4809498
rs62207372
rs62207373
rs113851410
rs6122383
rs117644766
rs72660211
rs117798910
rs147277260
rs60873529
rs6122384
rs6122098
rs730477
rs1884337
rs62207375
rs6010863
rs58504004
rs6011647
rs13045418
rs6062415
rs6062827
rs77915589
rs112329898
rs2144456
rs6062828
rs146641617
rs73149586
rs78889597
rs6122385
rs80053669
rs146451695
rs6089850
rs139115783
rs62207378
rs117113568
rs80240127
rs73149587
rs74501636
rs80015650
rs2064610
rs1535155
rs1535156
rs111993652
rs11696798
rs142063399
rs6090270
rs6122388
rs34464515
rs111590347
rs6011648
rs74645182
rs6089853
rs6062830
rs6062832
rs6090271
rs145235220
rs6090272
rs6122389
rs59541071
rs60521639
rs879919
rs144485705
rs58844557
rs79565205
rs142167053
rs6090273
rs6122390
rs6011651
rs111567426
rs76137972
rs6062834
rs145213365
rs6011653
rs1884338
rs111794065
rs35418153
rs113470745
rs79618571
rs193256034
rs2064611
rs80179791
rs6062835
rs2064612
rs73149598
rs117392710
rs117653388
rs34756804
rs113412477
rs77857658
rs59215669
rs76956887
rs77617940
rs6090275
rs6090276
rs6090277
rs11697487
rs6090278
rs3859580
rs6090279
rs6090280
rs35358261
rs6089856
rs6090281
rs141908146
rs6090282
rs6090283
rs6090284
rs141726786
rs13045471
rs12480272
rs139240392
rs12479846
rs76337261
rs6089857
rs79559447
rs76139001
rs4809500
rs6062841
rs79610404
rs6011654
rs16983568
rs6010866
rs112139537
rs113026711
rs80023733
rs150305925
rs73151416
rs76456280
rs4809501
rs6089858
rs6089859
rs7360599
rs112813112
rs2024768
rs112107185
rs6090286
rs7361774
rs6062843
rs6062844
rs6090289
rs6011661
rs3787511
rs145866485
rs3787510
rs6090293
rs6090294
rs112750048
rs56136897
rs6090295
rs8119244
rs144290131
rs6122393
rs114917685
rs6122394
rs41282994
rs6122103
rs117568047
rs117886238
rs6090296
rs11906847
rs6090298
rs13042920
rs6090300
rs6090302
rs6122104
rs6090303
rs6122398
rs6062845
rs6122400
rs6090305
rs6090306
rs55973972
rs4809503
rs6122401
rs6090307
rs6090308
rs6089861
rs75826864
rs4809504
rs11906654
rs75318321
rs6090309
rs117078593
rs4809505
rs45518532
rs6090310
rs73151455
rs6011668
rs6089862
rs6090311
rs56946612
rs6011669
rs6062848
rs6011670
rs6011671
rs75098556
rs13042429
rs68041888
rs35906948
rs6010873
rs67094809
rs62207404
rs13042373
rs6011674
rs142623485
rs1884327
rs1884328
rs1884329
rs6090312
rs6090313
rs1884330
rs75824619
rs113598198
rs111839485
rs6090314
rs73319532
rs36081892
rs6089863
rs6122403
rs6062851
rs6062852
rs6062420
rs59784306
rs142056871
rs56783811
rs74589786
rs6062422
rs2024769
rs6011684
rs6090317
rs2145164
rs1555337
rs11908424
rs74388034
rs4809280
rs911055
rs118084004
rs2314249
rs541850415
rs73151481
rs73151482
rs75320186
rs3810465
rs3810466
rs117472923
rs3810467
rs6011691
rs41282996
rs6011692
rs34646256
rs6010876
rs4809511
rs9808612
rs6090320
rs6090321
rs80167718
rs6062855
rs6010878
rs2273487
rs79055277
rs744590
rs113297757
rs744591
rs744592
rs1075557
rs1075556
rs151009486
rs1077019
rs2273492
rs2273493
rs6122406
rs6062856
rs6089864
rs6090327
rs6089865
rs6089866
rs73316034
rs1047826
rs1047822
rs1047819
rs6122409
rs6122107
rs113223646
rs3818202
rs13037647
rs13044567
rs139795823
rs73151501
rs45469101
rs200194922
rs61741774
rs2236186
rs41282998
rs2236187
rs2236188
rs2236189
rs73153507
rs41309939
rs60374846
rs113471936
rs59415062
rs57427136
rs79895489
rs150221074
rs138494427
rs181552002
rs185867392
rs11906127
rs11906597
rs34406003
rs12481193
rs35423938
rs117249615
rs73153515
rs41309937
rs2236190
rs2236191
rs2236192
rs2236193
rs4809512
rs139812644
rs13038098
rs872808
rs2236194
rs11906010
rs6090330
rs9753750
rs9753638
rs11086158
rs41306370
rs3818203
rs78017705
rs7261433
rs1129659
rs2273497
rs56661567
rs60595904
rs8183862
rs77385168
rs6090332
rs6010882
rs78618692
rs927081
rs2295535
rs6011700
rs73153533
rs79931870
rs115535877
rs141978190
rs150272245
rs6010883
rs143943533
rs6062865
rs61518438
rs7267408
rs139671687
rs6011701
rs6122412
rs6122413
rs58229940
rs75829408
rs6062866
rs117851394
rs6122415
rs77074210
rs116581887
rs80026832
rs2295537
rs2295538
rs6010884
rs73153545
rs2295539
rs149519714
rs6090334
rs6062867
rs6062868
rs6122416
rs6062869
rs911054
rs76183812
rs116769520
rs910894
rs114865282
rs115609411
rs910893
rs879897
rs910892
rs77235784
rs75636594
rs112221121
rs62207452
rs141102632
rs189170834
rs59845372
rs149049261
rs77907969
rs6011704
rs55940436
rs6122109
rs6062427
rs11697798
rs73329118
rs4809513
rs2281565
rs2281566
rs2281567
rs139695371
rs75838425
rs3589
rs77240833
rs11086159
rs80089062
rs77015723
rs78877312
rs111734334
rs73921020
rs140330760
rs76072886
rs76591422
rs73153560
rs6062428
rs60079594
rs113561502
rs143186686
rs1973952
rs73153562
rs187014005
rs79649270
rs6011706
rs78160712
rs6011707
rs720607
rs1406961
rs75118443
rs116155435
rs6062429
rs6089870
rs6011708
rs6011709
rs116554570
rs73921021
rs77305517
rs183697996
rs6089871
rs62208782
rs75267973
rs77784205
rs57484476
rs6010886
rs4809514
rs4809515
rs911058
rs56098076
rs911059
rs911062
rs4809281
rs911064
rs75937109
rs75563442
rs117951405
rs75787260
rs79934742
rs112542810
rs112097263
rs116894147
rs117299529
rs2273498
rs4809517
rs77044240
rs76290944
rs80124662
rs3787134
rs6090339
rs4809518
rs6011712
rs927132
rs11542296
rs6062875
rs76055528
rs6011715
rs77333411
rs6090340
rs75047314
rs79810965
rs10211726
rs112477890
rs2236195
rs6011719
rs13433339
rs75356513
rs143620375
rs911065
rs78423273
rs11086161
rs34582901
rs73153583
rs13042357
rs78818145
rs911066
rs142823159
rs75986756
rs8115872
rs77114045
rs4809282
rs4809520
rs13865
rs116908406
rs80253539
rs79425062
rs1543449
rs77578431
rs4809283
rs6090344
rs4809284
rs75978194
rs75211224
rs117152863
rs6062879
rs112888546
rs76186321
rs139216600
rs13042424
rs4809522
rs4809523
rs4809525
rs111980331
rs6090346
rs112920247
rs56060304
rs145815502
rs77877610
rs112364255
rs9917458
rs141753432
rs189846022
rs41298356
rs6090349
rs4809526
rs111674249
rs75941628
rs6062880
rs117939371
rs6089874
rs7263455
rs74827289
rs113021337
rs185650639
rs753686
rs145631155
rs34493170
rs41302958
rs61732285
rs6011726
rs6062884
rs41306372
rs6010896
rs6010897
rs7347209
rs6011727
rs116632570
rs111950139
rs6089877
rs34976669
rs6090356
rs4809528
rs4809288
rs6011729
rs4809529
rs4809530
rs139241158
rs112180615
rs41283002
rs75513393
rs147670144
rs58626340
rs755041
rs73155403
rs911067
rs911068
rs117624667
rs2008172
rs117593835
rs138500944
rs113536487
rs79434650
rs6011730
rs76279601
rs3746378
rs3746380
rs115605588
rs6011731
rs6089879
rs3803935
rs147660730
rs11697902
rs6062890
rs55690903
rs80291285
rs74397198
rs7265034
rs41302946
rs41309365
rs3746381
rs6062891
rs147228682
rs3746382
rs112246653
rs117255010
rs11700044
rs13037825
rs62208786
rs6062894
rs62206860
rs117049320
rs62206861
rs41306798
rs2314251
rs4809534
rs76244047
rs4809535
rs41309941
rs3746383
rs150129155
rs148503715
rs79012842
rs4809536
rs2273494
rs118022919
rs117599262
rs6010903
rs76545232
rs2180614
rs118003674
rs911043
rs76725394
rs4809537
rs6090365
rs117413284
rs6122425
rs6122426
rs6062897
rs76915687
rs6011746
rs56352802
rs6011747
rs141973878
rs6011757
rs147285816
rs117522997
rs9680065
rs77697847
rs62206862
rs116854933
rs4603829
rs4809538
rs73155457
rs4809539
rs4809540
rs139843034
rs143270509
rs13039634
rs4809291
rs115606156
rs6122427
rs151075405
rs6010912
rs78023168
rs80319673
rs57411036
rs4522666
rs45541941
rs45508092
rs45456294
rs45601435
rs45612034
rs45543134
rs45620536
rs45600338
rs6090378
rs45494793
rs45617937
rs45536037
rs45523232
rs41306382
rs45476096
rs41283006
rs41283008
rs41283010
rs45607838
rs45624232
rs45556643
rs6011770
rs4809292
rs2236196
rs4809293
rs4809294
rs6090380
rs45456692
rs45623331
rs45458296
rs3787137
rs3787138
rs45470098
rs45618935
rs6062439
rs45486392
rs45507998
rs6062899
rs6062900
rs6062901
rs3899053
rs3827020
rs45442394
rs1044397
rs1044396
rs2229960
rs2229959
rs1044394
rs1044393
rs56151028
rs55781913
rs6011772
rs6010916
rs4809541
rs6090382
rs45577639
rs45568836
rs6011776
rs45461993
rs45577732
rs6011778
rs6011779
rs45602340
rs6011780
rs4809542
rs45473291
rs2273500
rs4809543
rs2273501
rs2273502
rs45449494
rs3787140
rs45563841
rs3787141
rs6010918
rs3827021
rs45623037
rs6011783
rs3787142
rs45554334
rs6011788
rs45539234
rs6090384
rs2273505
rs2273506
rs3818204
rs140380399
rs45457196
rs45568238
rs6090385
rs45497800
rs11697662
rs11698563
rs62206940
rs13043186
rs12624510
rs67568446
rs6122429
rs13044526
rs45474898
rs750263
rs13040954
rs7261696
rs2093107
rs7267689
rs755204
rs755203
rs3810471
rs117285141
rs140359448
rs6011792
rs6011793
rs11086163
rs6011794
rs73316433
rs73921063
rs58580020
rs117589312
rs910895
rs7267923
rs59073906
rs58253278
rs6011796
rs73157403
rs112265183
rs62206948
rs7267031
rs62206949
rs11696339
rs79736047
rs58731432
rs62206951
rs72629023
rs117272640
rs114224463
rs6062905
rs7263164
rs62206952
rs62206953
rs56327151
rs62206954
rs6089899
rs75743732
rs6122430
rs62206955
rs735500
rs73921066
rs139147232
rs735501
rs55671530
rs111774807
rs4809548
rs372248726
rs6010920
rs1107953
rs12624321
rs62206957
rs4809549
rs56014456
rs59982725
rs62206958
rs77687874
rs75710580
rs62207961
rs60367095
rs57619853
rs190473274
rs142367260
rs62207962
rs73921067
rs73316443
rs73316445
rs34555947
rs80276562
rs34638379
rs34668034
rs35318934
rs116920489
rs6089900
rs75161486
rs7266872
rs75728242
rs62207964
rs62207965
rs62207966
rs77549296
rs117467662
rs62207967
rs62207968
rs34331917
rs62207969
rs34938277
rs34214119
rs59613943
rs73316455
rs6062914
rs12481384
rs117566290
rs6090392
rs80040885
rs118114158
rs79387602
rs73316461
rs78731793
rs6010922
rs73619475
rs911047
rs116589781
rs78281551
rs911048
rs150815093
rs71325435
rs112002142
rs34034920
rs911049
rs911050
rs911051
rs911052
rs78589340
rs911053
rs62207987
rs151139794
rs62207988
rs7272809
rs73157488
rs6122434
rs6090397
rs73157491
rs77454415
rs117766792
rs73921079
rs73316468
rs6011802
rs141859810
rs111478211
rs117811591
rs62207989
rs11696493
rs7261890
rs74341857
rs74779678
rs74774099
rs8122705
rs6122115
rs117747221
rs8124469
rs8126103
rs78113641
rs13037292
rs12625056
rs78970060
rs6062916
rs6089903
rs6089904
rs62207990
rs6011805
rs6090398
rs6011808
rs13043012
rs13045852
rs185462960
rs77220699
rs57413639
rs79743487
rs13037770
rs77311359
rs73157501
rs7264172
rs117257049
rs6011809
rs111306173
rs144919540
rs187264389
rs79017952
rs75303605
rs6090400
rs141994254
rs149429854
rs117698861
rs144323601
rs62207992
rs62207993
rs6122435
rs62207994
rs34641155
rs8120028
rs79943078
rs62207995
rs149093598
rs62207996
rs73921081
rs73316487
rs75905128
rs1535243
rs117927986
rs62207997
rs76993110
rs6062920
rs117664298
rs115051759
rs117129712
rs62207998
rs74780340
rs964099
rs4395296
rs13040963
rs2038440
rs2038441
rs2038442
rs4809552
rs8119606
rs12625971
rs12625977
rs12625980
rs6122437
rs75920013
rs67154078
rs73619476
rs66497410
rs6010927
rs144076165
rs35471257
rs75238596
rs12624447
rs116844172
rs73921085
rs12481469
rs3746372
rs62208000
rs143295292
rs6089905
rs34839288
rs6122438
rs6122439
rs12481145
rs6090403
rs111739716
rs7265714
rs6090404
rs12479841
rs59684388
rs2281568
rs3746371
rs3746369
rs3746368
rs41283012
rs3746367
rs78092272
rs13038614
rs117718498
rs12625113
rs11698085
rs45490998
rs114805896
rs73918905
rs113321528
rs13039706
rs34690549
rs6122440
rs1801475
rs1801471
rs3746364
rs3746363
rs3746362
rs3746361
rs28378948
rs34821017
rs2236197
rs2236198
rs4809553
rs56691022
rs73918906
rs117992513
rs41283014
rs62208003
rs12481307
rs3787132
rs6062444
rs3787131
rs2281569
rs76685684
rs2281570
rs1801545
rs75305929
rs73918907
rs13040636
rs71325438
rs3865527
rs7271899
rs8123680
rs3865528
rs117588853
rs6089908
rs3865529
rs3895449
rs6090411
rs117766329
rs4809297
rs77602225
rs3787130
rs3787129
rs75272497
rs73157644
rs6011822
rs6011823
rs12479598
rs35612393
rs12480084
rs35268259
rs4809298
rs4809299
rs12481298
rs6122118
rs6062925
rs12626055
rs118087697
rs34659510
rs4809554
rs3787128
rs3787127
rs149329391
rs75164100
rs3787125
rs3827019
rs3827018
rs13045620
rs4809555
rs143459797
rs140124083
rs117491878
rs3893041
rs6089909
rs12479476
rs3787123
rs12480884
rs3787122
rs3787121
rs6090414
rs3787120
rs45464194
rs6089910
rs2302514
rs6062927
rs3827017
rs73918912
rs3787119
rs3787118
rs80351187
rs79477279
rs6010933
rs6062446
rs6062447
rs6089911
rs73146504
rs6062929
rs2314634
rs6062930
rs12479906
rs12480811
rs6062448
rs2270240
rs6062931
rs117768093
rs73918913
rs149625943
rs6122446
rs75990250
rs12480834
rs6089912
rs118015498
rs73146513
rs61313879
rs13042144
rs34102417
rs112267440
rs4809557
rs6011829
rs6011830
rs4809300
rs1108457
rs4809559
rs78665256
rs6090419
rs6122447
rs75436922
rs11699830
rs73146523
rs4809560
rs10427486
rs148154357
rs150288335
rs6062934
rs6062936
rs6089913
rs914476
rs2297384
rs6090421
rs74434764
rs2297385
rs932961
rs6062938
rs67561917
rs4809561
rs66486741
rs140617994
rs35932225
rs932960
rs11907614
rs57575955
rs11908609
rs4809562
rs8124672
rs11905861
rs11908643
rs7273219
rs2297386
rs4809302
rs77332976
rs6062939
rs56393578
rs4809563
rs113526257
rs117112551
rs2297387
rs6062941
rs113949355
rs62208036
rs2282148
rs2282149
rs2282150
rs79476033
rs3746358
rs62208037
rs6062451
rs6062944
rs870240
rs6062452
rs870239
rs6062945
rs6122121
rs2314582
rs4142630
rs6010942
rs6062946
rs55762580
rs55955109
rs78561607
rs55949115
rs4809565
rs13039070
rs191389124
rs6089915
rs61058914
rs34064618
rs144990458
rs78423969
rs34018948
rs183157509
rs6062453
rs62208041
rs6062947
rs6122452
rs914463
rs6062948
rs6122453
rs74682584
rs6122454
rs11698827
rs11905417
rs6122122
rs144164238
rs6122456
rs62208042
rs55980089
rs73148410
rs4809304
rs6011841
rs34199109
rs6122457
rs76250917
rs6010943
rs8113956
rs12480417
rs73918932
rs6011845
rs56303951
rs10211695
rs884851
rs78003353
rs914464
rs6122458
rs6122459
rs6062949
rs2872682
rs914465
rs6122460
rs4989188
rs914467
rs57946378
rs4809568
rs28672823
rs6011847
rs6011848
rs12624394
rs4809305
rs4809569
rs4809570
rs4809306
rs12481658
rs2001453
rs869022
rs869021
rs191981309
rs11697970
rs185287315
rs3761131
rs11086166
rs11699394
rs3761129
rs11699416
rs73148432
rs11908673
rs6062951
rs6011850
rs6062952
rs147938742
rs6122463
rs310601
rs73148437
rs73148438
rs310602
rs3787116
rs3810474
rs113286701
rs73148442
rs3746356
rs73148501
rs6011853
rs4809307
rs62209269
rs62209270
rs79570024
rs117561364
rs1741593
rs1555339
rs140756502
rs13038618
rs142841590
rs12624930
rs62209271
rs117604196
rs1741623
rs1757776
rs1757777
rs56369067
rs73150407
rs55972054
rs34565737
rs8114282
rs67227039
rs62209273
rs1757778
rs1757779
rs76103521
rs34788300
rs1412161
rs35948122
rs1741621
rs62209278
rs1741620
rs12480610
rs7265428
rs1757783
rs310604
rs1757785
rs12625703
rs310605
rs310606
rs310608
rs45510898
rs76041667
rs310609
rs73150419
rs1741619
rs73150420
rs112621476
rs1613590
rs4809575
rs12480745
rs76476893
rs113504041
rs2750399
rs310614
rs310615
rs13039831
rs310616
rs55845303
rs73918955
rs113545140
rs149125493
rs310617
rs2274860
rs142059873
rs2750395
rs310618
rs3818681
rs310619
rs114885918
rs1555338
rs8126435
rs75227671
rs910948
rs79025396
rs1741618
rs1741617
rs79344784
rs6122128
rs113339369
rs1741616
rs74982598
rs77737217
rs1757693
rs12479532
rs1741615
rs1741614
rs910946
rs6010950
rs7261840
rs6011855
rs6011856
rs731619
rs6090435
rs880445
rs880446
rs880447
rs1741611
rs56788675
rs8124050
rs113416616
rs1574387
rs73619483
rs7269690
rs7269925
rs8124500
rs8117000
rs8122040
rs1757696
rs74414914
rs8126186
rs8124610
rs8114877
rs8118447
rs8123461
rs1741610
rs8114985
rs59750623
rs56814286
rs60309534
rs8115224
rs8118762
rs8126334
rs8115339
rs8118860
rs8120195
rs73322394
rs57582687
rs58431031
rs60271882
rs57927138
rs60014702
rs57643088
rs57222124
rs1619876
rs1619011
rs60647545
rs73918968
rs57494572
rs10485825
rs1757697
rs11907372
rs74889656
rs11905899
rs78337647
rs6090437
rs6122466
rs1741609
rs1757698
rs6011859
rs1757699
rs1741608
rs80277060
rs1757700
rs2150807
rs2150808
rs6062958
rs145210269
rs1741607
rs1757702
rs1757703
rs8116743
rs1741606
rs149483778
rs1741605
rs1757774
rs73622812
rs73622813
rs144167732
rs8184393
rs8183483
rs73324411
rs6011863
rs433166
rs76207710
rs393449
rs417635
rs59297515
rs76608763
rs62209283
rs16983774
rs73622817
rs113471392
rs6010952
rs115855286
rs8125543
rs380158
rs115468178
rs6011867
rs60594622
rs73150438
rs2314639
rs6122469
rs310620
rs59561424
rs2145166
rs79263141
rs73324414
rs310621
rs80340538
rs57457685
rs3746354
rs113264400
rs6090442
rs310622
rs310623
rs8125175
rs310624
rs34528028
rs73622818
rs72629024
rs310626
rs73622819
rs382241
rs6090443
rs396823
rs446127
rs387098
rs437427
rs427230
rs74558549
rs428035
rs138212619
rs73324428
rs78117224
rs440684
rs73324430
rs73324433
rs375990
rs436336
rs409015
rs146431223
rs11699828
rs11699829
rs117649221
rs431976
rs13039229
rs400162
rs373818
rs6089921
rs75399114
rs186332
rs4809578
rs310644
rs145216924
rs41298348
rs45520941
rs117636275
rs94991
rs6011874
rs310643
rs310642
rs191090
rs66899053
rs117890987
rs75861211
rs74927664
rs56210557
rs113862030
rs138866612
rs310641
rs310640
rs310639
rs3855683
rs35917131
rs4809308
rs385261
rs310645
rs147156005
rs116592909
rs112881290
rs149711431
rs145579422
rs310646
rs310647
rs310649
rs310650
rs310651
rs310652
rs13036739
rs310653
rs117711618
rs73150454
rs149640359
rs6122130
rs33933649
rs310654
rs310655
rs310656
rs6011891
rs310657
rs56130722
rs310658
rs34969822
rs404613
rs378483
rs4809309
rs6011894
rs6062964
rs6090449
rs35183165
rs6090450
rs117758170
rs310659
rs367981
rs146005493
rs139964554
rs2314995
rs426028
rs6010965
rs76756170
rs6089922
rs73152224
rs73152226
rs310613
rs117703696
rs310612
rs7273746
rs148167020
rs310611
rs310610
rs137966967
rs6090454
rs116956557
rs4809580
rs111451153
rs73152239
rs62206964
rs1122187
rs969635
rs56075534
rs3746348
rs734750
rs734751
rs77228861
rs117850888
rs6122476
rs6122477
rs187800701
rs140760582
rs11551683
rs62206965
rs310627
rs310628
rs45515601
rs3810477
rs3810478
rs3810479
rs11551685
rs146867999
rs3810480
rs11551684
rs310629
rs3810481
rs3810482
rs3810483
rs3810484
rs3810485
rs115251319
rs34996572
rs34980032
rs3810486
rs310630
rs3827022
rs116011482
rs3827023
rs45469491
rs45463297
rs45602035
rs3810487
rs310631
rs310632
rs310633
rs34830600
rs61742585
rs45519633
rs142958047
rs415304
rs438363
rs367440
rs3827025
rs3810490
rs422888
rs3810491
rs45476098
rs7268068
rs45454598
rs445655
rs6089923
rs1741594
rs6090457
rs6089924
rs1757752
rs6089925
rs392273
rs406488
rs749079
rs402211
rs3746346
rs1630157
rs79255367
rs34681475
rs188546415
rs6089926
rs13042172
rs6011905
rs6090458
rs138657961
rs546625587
rs117696419
rs55674494
rs2024946
rs73134008
rs140533401
rs6090460
rs60886550
rs56406843
rs310663
rs310664
rs58620180
rs6011910
rs310665
rs310666
rs117265989
rs3859582
rs310667
rs78842999
rs113865598
rs116142445
rs6090461
rs115110681
rs114350246
rs310668
rs310669
rs310670
rs310671
rs8122987
rs310672
rs59957953
rs310673
rs310674
rs73315842
rs78819042
rs73315845
rs75215502
rs149013914
rs8126295
rs6090462
rs6062972
rs1556456
rs311500
rs914558
rs60218791
rs57612798
rs311499
rs311498
rs13038527
rs13038448
rs160396
rs13043255
rs41283024
rs6089929
rs3810492
rs1151621
rs6089931
rs311497
rs2297427
rs311496
rs2297428
rs1291170
rs454132
rs3787112
rs3787111
rs160395
rs149462
rs2236501
rs186368
rs311494
rs2236502
rs2236503
rs2236504
rs188719
rs311493
rs118164013
rs16983844
rs190464636
rs3787109
rs311492
rs311491
rs6090466
rs6090467
rs311490
rs311489
rs57156419
rs6089932
rs60261153
rs1151620
rs58847566
rs66987832
rs6090468
rs75091289
rs6090469
rs413393
rs4809310
rs6089933
rs2297429
rs2297430
rs414897
rs6089934
rs381331
rs66815901
rs446267
rs3787107
rs443147
rs73315863
rs453481
rs397898
rs445328
rs432717
rs58850142
rs384683
rs34533955
rs35897249
rs6011920
rs4809311
rs6011921
rs4809312
rs2145262
rs766915
rs13043510
rs6090470
rs142116036
rs145829468
rs6011922
rs6122488
rs12624749
rs6010970
rs79210185
rs6090471
rs4444600
rs13044853
rs140630489
rs113197729
rs145783026
rs73315879
rs66613695
rs61659179
rs13040623
rs4809584
rs6122134
rs4809313
rs35690311
rs113048611
rs6011924
rs2872810
rs2259216
rs73134056
rs76257944
rs76863963
rs2777939
rs79958357
rs73134058
rs6062976
rs6011925
rs2777942
rs2777943
rs6090475
rs13044479
rs141713048
rs13041830
rs6011927
rs11696202
rs6011928
rs6062977
rs6011929
rs56299726
rs79241193
rs147310575
rs4809314
rs6122491
rs6090476
rs2777932
rs78835202
rs4809585
rs4809586
rs6010973
rs45479102
rs909342
rs12481357
rs914563
rs12480747
rs62207005
rs12480026
rs144017231
rs3761126
rs73315891
rs6089940
rs9679894
rs2738760
rs2039369
rs78347540
rs6010975
rs148583745
rs12480691
rs6011934
rs139052206
rs57389015
rs146447411
rs373156399
rs56235667
rs6062978
rs34835912
rs6089941
rs35096459
rs112359937
rs2738766
rs117699385
rs11086172
rs6122136
rs34105796
rs9784195
rs111243155
rs139590246
rs67114507
rs6062980
rs9784182
rs4809317
rs6062292
rs4809318
rs2738768
rs6010978
rs183351576
rs141140496
rs114601310
rs2738770
rs73920908
rs35143638
rs6089946
rs2738773
rs71325458
rs71325459
rs80300975
rs6062468
rs2777933
rs75691080
rs2738775
rs879471
rs2777934
rs2777935
rs909333
rs914561
rs909334
rs1059250
rs2259797
rs2150910
rs181370706
rs76322016
rs13042091
rs560566057
rs3787105
rs58675328
rs6010985
rs41309935
rs73135821
rs6062293
rs6062294
rs62207014
rs6062473
rs6010987
rs7262218
rs4809319
rs6010988
rs11907042
rs6062475
rs144812356
rs6089949
rs78577441
rs6010989
rs147522398
rs6010991
rs4809320
rs76636901
rs3787104
rs112087793
rs117038333
rs138099998
rs61395596
rs3761125
rs6062477
rs139816283
rs6089759
rs3761124
rs117232954
rs75094645
rs3746342
rs3746341
rs2872811
rs2297432
rs13043797
rs6089953
rs147054744
rs6062295
rs6010994
rs34978822
rs143190905
rs2738778
rs6010995
rs6062296
rs73920920
rs75526725
rs41308088
rs3848668
rs2297433
rs2297434
rs41298344
rs12480249
rs12481716
rs45523833
rs6010998
rs6062297
rs6010612
rs79979881
rs77221632
rs6010999
rs146195331
rs12480034
rs3787103
rs3787102
rs12480876
rs6062482
rs75671088
rs73920928
rs113365193
rs77993536
rs73920931
rs73920933
rs12481186
rs73920935
rs79391682
rs6011002
rs6011005
rs145832440
rs183375482
rs11696198
rs7261546
rs6011011
rs77059380
rs56227019
rs3848669
rs6010614
rs6011014
rs3848670
rs35379633
rs35060126
rs3859579
rs117314802
rs6062298
rs6062484
rs6062485
rs6062299
rs6062486
rs6011016
rs189824995
rs4809219
rs75897888
rs6011018
rs6062300
rs56010802
rs2297436
rs4809321
rs67311561
rs28557323
rs111340639
rs76214594
rs2297437
rs2777937
rs8124478
rs75667187
rs2777938
rs3787100
rs6011023
rs56053617
rs118149249
rs3787099
rs3787098
rs76832249
rs79981941
rs6062487
rs6089763
rs6089956
rs35902944
rs34538116
rs6011026
rs73137724
rs2738782
rs2738783
rs116668146
rs114703330
rs41302954
rs41309367
rs41310197
rs6010620
rs4809322
rs8114049
rs6062301
rs6010621
rs62207047
rs2297438
rs2297439
rs77552606
rs41309933
rs2297440
rs4809323
rs75123278
rs7361098
rs78430218
rs75031349
rs112662625
rs3787092
rs3787091
rs73137734
rs113548943
rs3787090
rs3787089
rs3787088
rs75451331
rs4809324
rs6062490
rs76364377
rs2738785
rs2777940
rs2777941
rs6062492
rs16983884
rs6062302
rs143200080
rs35640778
rs61753459
rs2236506
rs3208007
rs190887884
rs6011033
rs80132799
rs11697556
rs143585597
rs3848672
rs61736615
rs41308092
rs117238689
rs74506932
rs2738786
rs115610405
rs140351957
rs3208008
rs41309931
rs1056990
rs2297441
rs2257440
rs2738787
rs2258056
rs55765053
rs909341
rs1291205
rs6062496
rs74748720
rs1291206
rs1291207
rs1291208
rs1291209
rs1295810
rs1048665
rs6122147
rs1623866
rs2236508
rs2257885
rs1291210
rs6062497
rs1758206
rs6011040
rs1291211
rs6062498
rs1291212
rs73139727
rs4809325
rs4809220
rs6062501
rs3761123
rs2750480
rs3761121
rs2872881
rs2260045
rs2750481
rs2750482
rs2315007
rs2315008
rs2315009
rs35046559
rs35201382
rs67468102
rs2750483
rs118130858
rs62217797
rs2259858
rs2738757
rs2262311
rs4809327
rs4809328
rs4809329
rs6062504
rs6089961
rs4809330
rs2738758
rs2263805
rs6062304
rs1298721
rs6062506
rs1291213
rs8125514
rs1758199
rs149356765
rs34507260
rs2750484
rs2261092
rs6011057
rs7267230
rs149089632
rs1758205
rs2263806
rs6011058
rs6062507
rs34251386
rs6122154
rs2427529
rs145170152
rs112922002
rs6089966
rs2427530
rs2427531
rs6062509
rs6122158
rs67616625
rs56057703
rs6010634
rs6011066
rs6011067
rs17825740
rs6011068
rs1151622
rs2427534
rs2427535
rs1151623
rs2236510
rs2236511
rs914559
rs1151624
rs1151625
rs1056441
rs6122159
rs4809331
rs1741708
rs6062510
rs4809221
rs2427536
rs2253823
rs2253829
rs8957
rs2256814
rs1151626
rs1058319
rs6742
rs41304832
rs2427537
rs2281925
rs2296763
rs41278200
rs116905074
rs35982738
rs5019252
rs12625387
rs74552928
rs73622886
rs6011076
rs73622887
rs11697610
rs2872979
rs12053646
rs2315646
rs2315647
rs1887406
rs141981392
rs2315648
rs13040195
rs932824
rs932825
rs148035301
rs932826
rs932827
rs12625413
rs113535639
rs111943003
rs6089970
rs144898052
rs4809332
rs4809222
rs4809333
rs2281926
rs2281927
rs2281928
rs4809334
rs13041528
rs7273624
rs12481497
rs4299387
rs6089971
rs2093118
rs6011081
rs6122160
rs6122161
rs4809335
rs11696871
rs4809223
rs4809224
rs6011085
rs11697497
rs6089769
rs6089973
rs6010639
rs6010640
rs6089770
rs6122028
rs6122029
rs6062309
rs6011089
rs6010641
rs6010642
rs6062513
rs6010644
rs2315649
rs6011091
rs6010646
rs62217844
rs6089771
rs7274760
rs78476458
rs6010647
rs6512287
rs6089979
rs6062514
rs7271043
rs112591235
rs6011094
rs6011095
rs6011096
rs6011097
rs6011098
rs2315654
rs6010648
rs12480190
rs10485826
rs6089982
rs6089984
rs6512289
rs12479927
rs73143503
rs6089986
rs4809336
rs12479703
rs4809337
rs138420497
rs6089772
rs6010649
rs6062519
rs6062520
rs4809339
rs6062521
rs6062522
rs62217849
rs6011105
rs142252418
rs4809340
rs59496954
rs6122166
rs6089988
rs4809225
rs3810493
rs185781576
rs3810494
rs3810495
rs3810496
rs143002051
rs3827026
rs35738769
rs11698493
rs4809226
rs149323546
rs6122168
rs13042220
rs13042230
rs62219891
rs13043476
rs6512290
rs6122169
rs6122170
rs6122171
rs7363352
rs7361427
rs6062314
rs6122172
rs4809341
rs12710317
rs12710318
rs66581209
rs6089774
rs67840723
rs6089994
rs6122173
rs6011109
rs6011110
rs6122030
rs4809343
rs4809344
rs6062527
rs6122174
rs6011111
rs138087927
rs6089775
rs6089776
rs2148803
rs6122175
rs6089995
rs11700159
rs35960945
rs11698179
rs4425138
rs2315655
rs6122177
rs6122179
rs34157395
rs6010650
rs6089777
rs6089996
rs147310510
rs192092047
rs139228302
rs6010651
rs6062529
rs2315656
rs6062530
rs67047102
rs13045067
rs117626160
rs73143532
rs6062317
rs75981408
rs755017
rs2281929
rs76484331
rs747514
rs4456758
rs6062319
rs55643250
rs74707909
rs67542556
rs11697546
rs11698037
rs62219892
rs6011116
rs6011117
rs6011118
rs66493913
rs67415541
rs66486049
rs2180631
rs4809229
rs112318613
rs6011119
rs139136281
rs4538263
rs6010653
rs67796606
rs75004420
rs6011121
rs6062533
rs149279338
rs57620666
rs150589984
rs73624722
rs6010655
rs6010656
rs139848472
rs6010657
rs11906437
rs11908487
rs11086127
rs71325468
rs11906513
rs11908565
rs11905140
rs11906517
rs113990668
rs67549383
rs66780440
rs6011123
rs6010658
rs8115058
rs6011124
rs149794835
rs6011125
rs4809345
rs73323366
rs73143553
rs6011126
rs35490707
rs6011127
rs11697082
rs11697261
rs112171034
rs67835080
rs67078803
rs73624724
rs6010659
rs57498343
rs58150746
rs79386254
rs141335934
rs66859979
rs4809348
rs62219894
rs4809351
rs9798571
rs6011128
rs6011129
rs73624728
rs6011130
rs6011131
rs4809352
rs4809353
rs4809354
rs4809230
rs6011132
rs6011133
rs78966163
rs73323382
rs11698072
rs142880905
rs11699536
rs11699646
rs189423538
rs6010660
rs6010661
rs6011135
rs117364470
rs6011137
rs67416152
rs6011138
rs6011139
rs113166936
rs6011140
rs6011141
rs6011142
rs11700177
rs6010663
rs6010664
rs11086128
rs6062322
rs6010665
rs6011143
rs6011144
rs6011145
rs6011146
rs6011148
rs113033986
rs6011149
rs4809356
rs6062536
rs4809233
rs192584187
rs6062323
rs11697876
rs17753004
rs6010669
rs73143584
rs62219908
rs4809357
rs4809358
rs6062324
rs4809359
rs1887407
rs4809360
rs117861539
rs151255005
rs66682622
rs4809361
rs751861
rs751860
rs2004748
rs2004749
rs4369919
rs4578911
rs2315657
rs6062541
rs6011152
rs11700372
rs6011153
rs6011154
rs11698713
rs6011155
rs4809362
rs6062543
rs147253170
rs6011156
rs6011157
rs6011158
rs6011160
rs6010670
rs12481524
rs6010671
rs34641614
rs73145513
rs62219909
rs4809234
rs4809364
rs61653788
rs4809236
rs4809365
rs4809366
rs11086129
rs60086020
rs6011163
rs116870978
rs6011164
rs6011168
rs73325349
rs913244
rs11700373
rs67675495
rs67563752
rs6062546
rs12479805
rs6011171
rs11697257
rs6122036
rs145473760
rs148815384
rs6011173
rs4809367
rs8118848
rs4809368
rs117876589
rs6011174
rs6011175
rs6010674
rs7344617
rs138808871
rs6011176
rs78701368
rs67517207
rs60022917
rs66788614
rs11086130
rs755920
rs6011178
rs79873740
rs73325382
rs113078198
rs6010675
rs66887040
rs149602936
rs62219910
rs66791168
rs8115050
rs144908555
rs6090007
rs6090008
rs73149467
rs4809369
rs11905851
rs11908253
rs4809370
rs11905798
rs11905801
rs2244441
rs11697746
rs6011179
rs6011180
rs8120289
rs73624750
rs2247297
rs6010678
rs6010679
rs6011182
rs8121155
rs2749790
rs6011183
rs115622739
rs73325392
rs73325395
rs2427538
rs11697094
rs2427539
rs117005713
rs6010682
rs6010683
rs551924128
rs66641436
rs2248123
rs4809238
rs4809239
rs2427541
rs73149487
rs6062547
rs12624502
rs12624434
rs12624512
rs2427542
rs75569315
rs141617990
rs6011184
rs56103247
rs2478981
rs1923031
rs1923032
rs6011186
rs2474646
rs1819142
rs7270958
rs187625897
rs74692781
rs73149500
rs6011187
rs142426306
rs6062549
rs6062550
rs6011190
rs117940932
rs6062551
rs6062552
rs73151706
rs116973806
rs2281536
rs2281535
rs45471398
rs6011193
rs2281534
rs74444574
rs2236152
rs3795149
rs3795150
rs8122494
rs4809373
rs4809374
rs4809375
rs8122498
rs6062557
rs142116233
rs79459029
rs59164198
rs6062327
rs6062559
rs6062560
rs58286154
rs142298912
rs8116909
rs6062561
rs145105112
rs143186267
rs6062562
rs142874820
rs6062328
rs6062563
rs148595250
rs6011196
rs117512776
rs117813095
rs2236149
rs2236150
rs78746353
rs3795151
rs11698434
rs6011198
rs73151731
rs6062564
rs6062565
rs6062566
rs116914291
rs79604659
rs6122205
rs77521039
rs4809377
rs4809378
rs6062567
rs2236151
rs76057319
rs3795152
rs79208229
rs3795153
rs142422236
rs4809241
rs4809243
rs148195991
rs3795154
rs3795155
rs142435690
rs3795156
rs3795157
rs34748855
rs6062569
rs6010690
rs78311577
rs11556473
rs41278204
rs752606
rs45555740
rs8567
rs7000
rs117336432
rs6010691
rs13037426
rs73151751
rs6062570
rs6011207
rs73151756
rs6122208
rs117355089
rs74441473
rs112892590
rs61541144
rs4809379
rs6011208
rs6011209
rs6011210
rs6011211
rs6062330
rs4809244
rs6062573
rs62218067
rs150629571
rs139776289
rs6011212
rs6062331
rs6062332
rs75574398
rs817371
rs817372
rs817373
rs817374
rs817375
rs817376
rs817377
rs118094435
rs73317260
rs112008236
rs112813285
rs817378
rs80249635
rs4809246
rs817379
rs6090017
rs817380
rs817381
rs817382
rs151251129
rs61564121
rs817383
rs145637561
rs11908339
rs817384
rs6090018
rs817385
rs817386
rs112370660
rs4809247
rs6011220
rs141306405
rs150452993
rs6062576
rs6122211
rs4809382
rs2427544
rs113437392
rs6062578
rs6062579
rs149770742
rs6011222
rs6062581
rs2065993
rs2247381
rs73916669
rs2427546
rs2427547
rs6062583
rs2427548
rs2427549
rs2427550
rs2427551
rs2427552
rs6062584
rs148687704
rs113385836
rs73317287
rs6011225
rs7409760
rs2427553
rs6062586
rs77446257
rs6122041
rs142492765
rs2427554
rs6011226
rs4809249
rs2427555
rs4809383
rs6062587
rs2427559
rs2427560
rs2427561
rs2427562
rs6062333
rs111359627
rs6122213
rs7264220
rs6090020
rs183849252
rs142431866
rs2427563
rs6062588
rs73136572
rs2427564
rs2427565
rs4809384
rs74179824
rs12481368
rs6011229
rs817361
rs2427567
rs2427568
rs817362
rs77947172
rs77797329
rs817363
rs2295436
rs74337839
rs111838668
rs113790082
rs77884883
rs78457562
rs75028039
rs1064345
rs11554629
rs41278214
rs61744085
rs41278222
rs11554631
rs112103063
rs3206771
rs76291580
rs76769576
rs11554628
rs749723
rs3810500
rs41278224
rs76324438
rs55886426
rs817365
rs817366
rs817367
rs865307
rs817368
rs817369
rs3752313
rs80000030
rs817370
rs117512405
rs2275293
rs1884652
rs56139491
rs2252258
rs3818841
rs117348579
rs71325473
rs4606988
rs77827002
rs6011235
rs150292495
rs2427573
rs817310
rs112292449
rs817311
rs56166058
rs76766334
rs817312
rs6062597
rs817313
rs2320225
rs117525215
rs116924273
rs817315
rs117267354
rs2427574
rs817316
rs118096660
rs817317
rs76321513
rs817318
rs79599197
rs138504748
rs748251
rs817321
rs45570933
rs118145054
rs79864192
rs73147087
rs73147088
rs2297808
rs817322
rs56331182
rs7273242
rs2275294
rs41278228
rs817323
rs817324
rs817325
rs6062599
rs817326
rs576998298
rs45486695
rs817329
rs118020390
rs817330
rs817331
rs56015416
rs3810501
rs3810502
rs817332
rs817333
rs73149003
rs817334
rs141385312
rs113119033
rs817336
rs817337
rs817338
rs1093456
rs113085515
rs1093457
rs817339
rs817340
rs41278232
rs817341
rs817342
rs817343
rs817344
rs843850
rs817345
rs817346
rs117867277
rs817347
rs817348
rs817349
rs817351
rs116165844
rs8126213
rs817352
rs75097987
rs817353
rs45558633
rs45566234
rs817354
rs817355
rs1093458
rs817356
rs817357
rs116930546
rs817358
rs6062602
rs112219537
rs817359
rs817360
rs843851
rs77164088
rs2427581
rs62218086
rs113450630
rs2427582
rs6011248
rs143538429
rs2427584
rs80150989
rs117846084
rs116842373
rs6090031
rs117249806
rs112790215
rs6062604
rs2152968
rs2185031
rs2022012
rs4809388
rs17753550
rs75100087
rs117725420
rs6090033
rs141448165
rs151009976
rs2022415
rs6011254
rs2427585
rs2427586
rs148685451
rs8124378
rs56228814
rs2427587
rs2427588
rs41278236
rs116887540
rs73153123
rs2427590
rs111366685
rs73153127
rs816913
rs816914
rs816915
rs816916
rs816917
rs816918
rs816919
rs7263974
rs73153136
rs816921
```
