## Supplementary material for "Characterization of shared and ancestry-specific signals driving complex traits using multi-ancestry fine-mapping": s2.afreq

```
#CHROM	ID	REF	ALT	ALT_FREQS	OBS_CT
20	rs6011532	G	C	0.329365	1008
20	rs61546182	G	T	0.200397	1008
20	rs2427487	C	A	0.782738	1008
20	rs141219673	C	T	0.0188492	1008
20	rs6011534	G	A	0.207341	1008
20	rs6011535	T	G	0.215278	1008
20	rs117081348	G	A	0.0218254	1008
20	rs6010810	A	G	0.118056	1008
20	rs116102988	C	G	0.214286	1008
20	rs148904489	C	T	0.0109127	1008
20	rs6011536	T	C	0.332341	1008
20	rs6010811	T	G	0.332341	1008
20	rs1555314	C	T	0.316468	1008
20	rs1555315	C	T	0.105159	1008
20	rs62197303	G	A	0.00496032	1008
20	rs6090198	A	G	0.31746	1008
20	rs79296110	G	A	0.198413	1008
20	rs6011538	G	C	0.105159	1008
20	rs73921619	C	T	0.0128968	1008
20	rs910940	G	A	0.0367063	1008
20	rs62197304	C	T	0.0128968	1008
20	rs6011540	A	G	0.21131	1008
20	rs6062772	A	G	0.894841	1008
20	rs910941	G	A	0.105159	1008
20	rs747128	G	A	0.0128968	1008
20	rs747129	T	G	0.696429	1008
20	rs872885	C	T	0.105159	1008
20	rs910942	C	T	0.775794	1008
20	rs910943	A	G	0.775794	1008
20	rs745982	C	T	0.105159	1008
20	rs60890030	G	A	0.21131	1008
20	rs6011542	G	A	0.21131	1008
20	rs62197305	C	T	0.0128968	1008
20	rs1116450	T	C	0.775794	1008
20	rs3899032	G	A	0.775794	1008
20	rs4586690	G	T	0.775794	1008
20	rs75157881	T	C	0.0585317	1008
20	rs6011544	T	C	0.775794	1008
20	rs57767914	C	G	0.0128968	1008
20	rs6089824	A	G	0.775794	1008
20	rs62197307	T	G	0.0396825	1008
20	rs6011545	G	A	0.987103	1008
20	rs56927818	A	T	0.190476	1008
20	rs62197308	T	C	0.014881	1008
20	rs4809455	G	C	0.77381	1008
20	rs4809456	C	A	0.77381	1008
20	rs4809459	C	T	0.774802	1008
20	rs4809460	T	C	0.774802	1008
20	rs4809462	A	G	0.77381	1008
20	rs6122344	C	T	0.77381	1008
20	rs6122345	C	G	0.347222	1008
20	rs6122346	C	G	0.77381	1008
20	rs6122347	C	T	0.77381	1008
20	rs6010812	G	A	0.77381	1008
20	rs116081712	A	G	0.212302	1008
20	rs57684920	G	A	0.22619	1008
20	rs4991763	C	T	0.212302	1008
20	rs4997812	T	G	0.77381	1008
20	rs4997813	T	G	0.77381	1008
20	rs6062393	G	A	0.77381	1008
20	rs6062773	G	C	0.774802	1008
20	rs6090203	G	A	0.774802	1008
20	rs6062775	T	C	0.774802	1008
20	rs6062776	A	G	0.77381	1008
20	rs6062777	G	A	0.77381	1008
20	rs79735536	A	G	0.00793651	1008
20	rs6122348	C	T	0.77381	1008
20	rs6062778	A	G	0.772817	1008
20	rs73145759	C	T	0.00793651	1008
20	rs6122349	T	C	0.986111	1008
20	rs6122086	T	C	0.77381	1008
20	rs6122087	T	C	0.77381	1008
20	rs73145761	C	T	0.00793651	1008
20	rs144453287	G	A	0.0257937	1008
20	rs2872542	C	T	0.77381	1008
20	rs2872543	G	A	0.771825	1008
20	rs2314130	G	T	0.774802	1008
20	rs1060491	C	A	0.225198	1008
20	rs1060490	A	G	0.774802	1008
20	rs1060489	C	T	0.774802	1008
20	rs7273917	G	A	0.775794	1008
20	rs7267951	A	G	0.774802	1008
20	rs7273930	G	A	0.774802	1008
20	rs6011548	C	T	0.774802	1008
20	rs9679865	C	G	0.774802	1008
20	rs9680064	G	A	0.774802	1008
20	rs13041507	T	C	0.77381	1008
20	rs6062780	T	C	0.774802	1008
20	rs2277769	C	T	0.774802	1008
20	rs2277768	T	C	0.774802	1008
20	rs2277767	G	A	0.774802	1008
20	rs74780896	A	T	0.21131	1008
20	rs6062781	G	A	0.774802	1008
20	rs3746748	C	T	0.774802	1008
20	rs3746747	T	C	0.77381	1008
20	rs6011552	T	C	0.774802	1008
20	rs6062395	A	G	0.774802	1008
20	rs6062396	T	C	0.774802	1008
20	rs6062397	A	G	0.774802	1008
20	rs6122352	T	C	0.775794	1008
20	rs6090206	G	A	0.774802	1008
20	rs6089825	C	T	0.774802	1008
20	rs6089826	G	A	0.774802	1008
20	rs6089827	C	T	0.774802	1008
20	rs6089828	C	T	0.774802	1008
20	rs6089829	A	G	0.774802	1008
20	rs62207535	A	G	0.774802	1008
20	rs10854168	A	G	0.77381	1008
20	rs73145783	A	G	0.00793651	1008
20	rs140765683	G	C	0.0426587	1008
20	rs117958432	C	T	0.213294	1008
20	rs4809465	G	C	0.774802	1008
20	rs4809467	A	G	0.770833	1008
20	rs6122354	G	A	0.0436508	1008
20	rs4809468	T	C	0.77381	1008
20	rs76550775	G	A	0.212302	1008
20	rs117221466	G	A	0.0555556	1008
20	rs4809268	C	G	0.772817	1008
20	rs6011559	C	T	0.22619	1008
20	rs73921629	G	C	0.0138889	1008
20	rs4809270	C	A	0.78373	1008
20	rs6011563	T	G	0.213294	1008
20	rs77591303	C	T	0.212302	1008
20	rs8117291	G	A	0.212302	1008
20	rs68092355	G	A	0.0694444	1008
20	rs111814166	G	A	0.00793651	1008
20	rs367768034	C	T	0.0188492	1008
20	rs13043919	C	T	0.00198413	1008
20	rs12329470	C	T	0.0972222	1008
20	rs4809471	G	A	0.77381	1008
20	rs4809472	G	A	0.696429	1008
20	rs2281551	G	T	0.766865	1008
20	rs6122089	G	A	0.775794	1008
20	rs6122358	G	C	0.776786	1008
20	rs6062786	G	A	0.775794	1008
20	rs75969336	T	A	0.209325	1008
20	rs6011567	A	G	0.985119	1008
20	rs193247174	A	G	0.0396825	1008
20	rs6062787	G	T	0.672619	1008
20	rs6122359	A	C	0.673611	1008
20	rs1555312	T	C	0.675595	1008
20	rs6090216	C	T	0.672619	1008
20	rs6011572	A	G	0.897817	1008
20	rs1555313	G	T	0.896825	1008
20	rs1006573	C	T	0.630952	1008
20	rs12625245	C	T	0.248016	1008
20	rs73310366	C	T	0.00595238	1008
20	rs189724228	C	T	0.0287698	1008
20	rs111169791	C	A	0.00595238	1008
20	rs114628563	G	A	0.00694444	1008
20	rs62651369	G	C	0.643849	1008
20	rs34960540	T	C	0.905754	1008
20	rs35608106	G	A	0.905754	1008
20	rs6062788	G	A	0.649802	1008
20	rs78029770	G	A	0.250992	1008
20	rs78938764	G	C	0.25	1008
20	rs6011574	C	T	0.25	1008
20	rs4809475	A	G	0.905754	1008
20	rs4809271	C	T	0.651786	1008
20	rs6011576	T	C	0.253968	1008
20	rs4809476	T	C	0.656746	1008
20	rs910926	A	G	0.651786	1008
20	rs910927	A	C	0.656746	1008
20	rs6011579	G	A	0.00595238	1008
20	rs6011580	C	A	0.00595238	1008
20	rs7345644	C	T	0.00595238	1008
20	rs1884729	C	T	0.645833	1008
20	rs6062401	G	A	0.652778	1008
20	rs6062790	C	T	0.646825	1008
20	rs6090217	C	T	0.906746	1008
20	rs79608915	G	C	0.249008	1008
20	rs59957255	C	T	0.00595238	1008
20	rs4809478	G	C	0.647817	1008
20	rs6122360	G	A	0.641865	1008
20	rs6011581	G	A	0.35119	1008
20	rs8116033	T	C	0.350198	1008
20	rs8124644	C	T	0.342262	1008
20	rs143853875	G	A	0.248016	1008
20	rs147247318	G	T	0.117063	1008
20	rs6122362	C	T	0.645833	1008
20	rs11698110	T	C	0.349206	1008
20	rs6062792	G	A	0.644841	1008
20	rs6011583	C	T	0.24504	1008
20	rs6062794	G	T	0.644841	1008
20	rs6090219	C	A	0.34127	1008
20	rs6090220	T	G	0.35119	1008
20	rs7269650	T	G	0.0972222	1008
20	rs6011584	A	G	0.347222	1008
20	rs7270735	C	A	0.0952381	1008
20	rs35406833	G	C	0.0952381	1008
20	rs11696718	T	C	0.0952381	1008
20	rs2872535	G	C	0.248016	1008
20	rs6062795	C	T	0.64881	1008
20	rs2208159	T	A	0.35119	1008
20	rs2208160	G	A	0.35119	1008
20	rs12625378	G	T	0.103175	1008
20	rs6090221	G	A	0.102183	1008
20	rs6090223	A	G	0.103175	1008
20	rs6090224	G	A	0.0952381	1008
20	rs6011588	C	T	0.00496032	1008
20	rs6090225	A	G	0.103175	1008
20	rs6090226	G	A	0.103175	1008
20	rs6090227	G	T	0.0952381	1008
20	rs117036344	G	A	0.0545635	1008
20	rs1117666	C	T	0.242063	1008
20	rs6011589	C	T	0.109127	1008
20	rs140179380	T	C	0.0367063	1008
20	rs140669664	C	G	0.0218254	1008
20	rs6011590	C	T	0.242063	1008
20	rs6010827	T	C	0.108135	1008
20	rs6010828	A	G	0.108135	1008
20	rs12624808	C	T	0.242063	1008
20	rs6011591	A	G	0.108135	1008
20	rs6011593	A	G	0.108135	1008
20	rs78665867	G	A	0.242063	1008
20	rs6011594	T	G	0.108135	1008
20	rs6010829	C	T	0.108135	1008
20	rs6011595	C	A	0.108135	1008
20	rs4809273	T	C	0.108135	1008
20	rs4809481	A	T	0.108135	1008
20	rs4809482	C	G	0.108135	1008
20	rs1116928	A	G	0.121032	1008
20	rs6010833	T	C	0.108135	1008
20	rs6010835	T	C	0.108135	1008
20	rs6011597	G	A	0.108135	1008
20	rs62206566	C	T	0.00793651	1008
20	rs62206567	T	C	0.00793651	1008
20	rs62206568	C	G	0.00793651	1008
20	rs62206569	C	T	0.00793651	1008
20	rs62206570	A	C	0.00793651	1008
20	rs58769569	A	G	0.253968	1008
20	rs62206571	A	G	0.00793651	1008
20	rs62206572	G	T	0.00793651	1008
20	rs62206573	T	C	0.00793651	1008
20	rs62206574	C	T	0.00793651	1008
20	rs62206575	A	G	0.00793651	1008
20	rs74721148	T	C	0.00793651	1008
20	rs79515916	A	G	0.00793651	1008
20	rs78168443	A	G	0.00793651	1008
20	rs62206576	C	A	0.00793651	1008
20	rs112147947	T	C	0.00793651	1008
20	rs62206577	T	C	0.00793651	1008
20	rs62206578	A	C	0.00793651	1008
20	rs77448481	C	T	0.243056	1008
20	rs62206579	G	A	0.00793651	1008
20	rs62206580	A	G	0.00793651	1008
20	rs62206581	C	T	0.00793651	1008
20	rs62206582	C	A	0.00793651	1008
20	rs6090229	A	C	0.10119	1008
20	rs11905394	A	T	0.100198	1008
20	rs11905871	T	G	0.10119	1008
20	rs6011600	G	A	0.244048	1008
20	rs11906969	G	A	0.100198	1008
20	rs7265275	C	T	0.100198	1008
20	rs8120764	A	G	0.64881	1008
20	rs6090232	C	T	0.457341	1008
20	rs4809484	T	G	0.478175	1008
20	rs80078366	G	A	0.241071	1008
20	rs6010839	G	A	0.366071	1008
20	rs80064666	C	T	0.340278	1008
20	rs6011605	T	C	0.482143	1008
20	rs6090233	G	C	0.0982143	1008
20	rs11699464	G	T	0.00198413	1008
20	rs76252179	A	G	0.00793651	1008
20	rs73919004	C	T	0.00793651	1008
20	rs35168953	T	C	0.0972222	1008
20	rs4809486	T	A	0.0119048	1008
20	rs910928	C	T	0.103175	1008
20	rs113320880	C	T	0.00694444	1008
20	rs182111927	C	G	0.00198413	1008
20	rs910930	G	C	0.0972222	1008
20	rs34346006	G	C	0.00595238	1008
20	rs2427488	T	A	0.00595238	1008
20	rs1000122	A	G	0.00694444	1008
20	rs141720457	G	A	0.00892857	1008
20	rs66523027	C	T	0.00496032	1008
20	rs6010841	T	C	0.987103	1008
20	rs6062806	G	A	0.320437	1008
20	rs6062404	T	C	0.723214	1008
20	rs2427490	G	C	0.363095	1008
20	rs77671766	C	T	0.0248016	1008
20	rs2427491	T	C	0.847222	1008
20	rs2427492	T	C	0.989087	1008
20	rs2427493	C	T	0.991071	1008
20	rs188718388	G	A	0.0248016	1008
20	rs6011608	A	G	0.993056	1008
20	rs12625159	C	G	0.710317	1008
20	rs6090236	T	C	0.992063	1008
20	rs6089837	A	G	0.992063	1008
20	rs2427494	G	C	0.992063	1008
20	rs6122090	G	T	0.0823413	1008
20	rs3810462	G	T	0.0823413	1008
20	rs4809276	G	A	0.992063	1008
20	rs183715798	G	A	0.0218254	1008
20	rs6011612	T	C	0.992063	1008
20	rs6062808	G	A	0.993056	1008
20	rs6011613	T	C	0.990079	1008
20	rs6010843	G	A	0.990079	1008
20	rs55769613	A	C	0.991071	1008
20	rs2427496	T	C	0.992063	1008
20	rs6122371	C	A	0.664683	1008
20	rs34536346	T	C	0.313492	1008
20	rs73312551	T	C	0.339286	1008
20	rs74177992	T	C	0.302579	1008
20	rs111435192	G	A	0.325397	1008
20	rs2427497	G	A	0.998016	1008
20	rs3746746	A	C	0.322421	1008
20	rs750696	C	T	0.66369	1008
20	rs750697	G	A	0.322421	1008
20	rs750698	T	G	0.674603	1008
20	rs750699	C	T	0.321429	1008
20	rs8118853	T	A	0.303571	1008
20	rs8114857	C	T	0.303571	1008
20	rs910932	C	G	0.248016	1008
20	rs16983533	G	A	0.416667	1008
20	rs2427499	A	G	0.752976	1008
20	rs2427500	G	C	0.676587	1008
20	rs12481355	G	A	0.433532	1008
20	rs6010845	G	C	0.24504	1008
20	rs7264108	C	T	0.433532	1008
20	rs2427501	T	C	0.433532	1008
20	rs59349391	G	A	0.318452	1008
20	rs6090239	T	C	0.24504	1008
20	rs6090241	G	A	0.243056	1008
20	rs6090242	C	A	0.243056	1008
20	rs13044229	A	C	0.565476	1008
20	rs58949691	A	C	0.247024	1008
20	rs6090243	G	A	0.241071	1008
20	rs6011617	G	A	0.241071	1008
20	rs1884331	A	G	0.996032	1008
20	rs6122372	G	A	0.426587	1008
20	rs6010846	C	T	0.250992	1008
20	rs6062809	C	T	0.318452	1008
20	rs6122373	T	C	0.420635	1008
20	rs34005439	G	A	0.320437	1008
20	rs35523716	T	C	0.319444	1008
20	rs6122374	A	T	0.424603	1008
20	rs13036885	G	A	0.00198413	1008
20	rs6011618	T	C	0.997024	1008
20	rs6062810	T	C	0.576389	1008
20	rs2427502	G	A	0.405754	1008
20	rs13042839	G	A	0.33631	1008
20	rs6062408	G	A	0.33631	1008
20	rs1884333	C	T	0.248016	1008
20	rs1884334	G	A	0.248016	1008
20	rs6011620	C	T	0.585317	1008
20	rs16983539	C	T	0.338294	1008
20	rs6122375	C	G	0.40873	1008
20	rs6122093	G	A	0.407738	1008
20	rs9305097	C	T	0.248016	1008
20	rs6122094	C	G	0.407738	1008
20	rs2427505	A	G	0.410714	1008
20	rs6010850	G	A	0.585317	1008
20	rs6122095	G	C	0.409722	1008
20	rs8116038	C	T	0.583333	1008
20	rs6122096	C	A	0.410714	1008
20	rs56237650	C	T	0.243056	1008
20	rs6062409	G	A	0.34127	1008
20	rs2427506	C	T	0.409722	1008
20	rs2427507	C	A	0.407738	1008
20	rs6090251	C	T	0.267857	1008
20	rs2224098	G	A	0.280754	1008
20	rs2224099	G	A	0.276786	1008
20	rs6122376	C	T	0.395833	1008
20	rs6090253	C	T	0.275794	1008
20	rs6122378	C	T	0.395833	1008
20	rs118055993	A	T	0.0505952	1008
20	rs75226991	C	T	0.0248016	1008
20	rs13040734	G	C	0.334325	1008
20	rs6090254	T	C	0.263889	1008
20	rs6062816	C	T	0.334325	1008
20	rs6122379	G	A	0.394841	1008
20	rs6089842	G	A	0.264881	1008
20	rs2207746	G	A	0.263889	1008
20	rs2427512	C	T	0.396825	1008
20	rs2427513	C	A	0.659722	1008
20	rs2427514	G	C	0.730159	1008
20	rs6122097	T	C	0.396825	1008
20	rs6011623	C	T	0.333333	1008
20	rs6062817	C	T	0.730159	1008
20	rs6011625	C	T	0.391865	1008
20	rs2427515	A	G	0.397817	1008
20	rs6062411	C	T	0.301587	1008
20	rs2427516	G	C	0.405754	1008
20	rs2427517	T	C	0.923611	1008
20	rs6011626	T	A	0.378968	1008
20	rs78435144	C	G	0.0257937	1008
20	rs67894665	A	G	0.330357	1008
20	rs6010852	C	G	0.296627	1008
20	rs6062412	G	A	0.291667	1008
20	rs2064613	A	C	0.664683	1008
20	rs1884336	G	A	0.235119	1008
20	rs2427520	T	C	0.678571	1008
20	rs4809494	A	G	0.387897	1008
20	rs118081685	G	A	0.0208333	1008
20	rs4809495	A	G	0.119048	1008
20	rs1474942	C	T	0.394841	1008
20	rs377714749	C	G	0.0267857	1008
20	rs1474943	C	A	0.279762	1008
20	rs2427521	T	C	0.39881	1008
20	rs2427522	G	A	0.397817	1008
20	rs59137006	A	G	0.116071	1008
20	rs73149545	G	A	0.115079	1008
20	rs6090256	C	T	0.281746	1008
20	rs139763689	C	T	0.0287698	1008
20	rs6010855	A	G	0.397817	1008
20	rs6089843	G	A	0.279762	1008
20	rs13038640	T	C	0.0128968	1008
20	rs6122380	G	C	0.368056	1008
20	rs6011631	C	G	0.393849	1008
20	rs6089844	A	G	0.394841	1008
20	rs6089845	T	C	0.392857	1008
20	rs4809496	G	A	0.392857	1008
20	rs2024772	C	T	0.392857	1008
20	rs2427524	G	A	0.771825	1008
20	rs1535154	A	C	0.396825	1008
20	rs1980540	A	G	0.396825	1008
20	rs1980541	T	C	0.396825	1008
20	rs1980542	G	A	0.397817	1008
20	rs6011635	G	C	0.396825	1008
20	rs13044529	C	T	0.396825	1008
20	rs6011636	A	G	0.396825	1008
20	rs6011637	C	A	0.396825	1008
20	rs76375654	T	A	0.0386905	1008
20	rs736378	T	C	0.399802	1008
20	rs736379	G	T	0.397817	1008
20	rs736380	G	A	0.397817	1008
20	rs736381	C	T	0.397817	1008
20	rs1807051	T	C	0.39881	1008
20	rs6122382	A	C	0.364087	1008
20	rs1997988	T	C	0.405754	1008
20	rs77685588	C	T	0.0238095	1008
20	rs1997989	T	C	0.405754	1008
20	rs6090259	A	T	0.397817	1008
20	rs6011640	A	G	0.815476	1008
20	rs141697834	T	G	0.0565476	1008
20	rs7273077	A	G	0.00595238	1008
20	rs150558784	C	A	0.0287698	1008
20	rs62207366	T	C	0.00496032	1008
20	rs6062413	T	C	0.40377	1008
20	rs6062820	T	C	0.399802	1008
20	rs6062821	G	A	0.39881	1008
20	rs62207367	A	C	0.00496032	1008
20	rs6090265	C	T	0.405754	1008
20	rs76642953	T	C	0.00496032	1008
20	rs6090266	G	A	0.397817	1008
20	rs62207369	T	C	0.00595238	1008
20	rs4809497	G	A	0.391865	1008
20	rs4809498	T	G	0.400794	1008
20	rs62207372	A	G	0.00496032	1008
20	rs62207373	T	C	0.00496032	1008
20	rs137985835	C	T	0.0198413	1008
20	rs6122383	G	T	0.396825	1008
20	rs117644766	G	C	0.00595238	1008
20	rs147277260	C	G	0.00198413	1008
20	rs60873529	G	C	0.331349	1008
20	rs6122384	T	G	0.612103	1008
20	rs6122098	C	G	0.609127	1008
20	rs730477	G	A	0.304563	1008
20	rs1884337	C	T	0.268849	1008
20	rs73619460	A	G	0.0525794	1008
20	rs62207375	T	G	0.324405	1008
20	rs6010863	A	C	0.332341	1008
20	rs58504004	C	T	0.0367063	1008
20	rs6011647	C	A	0.367063	1008
20	rs6062415	C	G	0.327381	1008
20	rs6062827	G	A	0.327381	1008
20	rs138643042	G	A	0.00793651	1008
20	rs2144456	G	A	0.363095	1008
20	rs140830482	C	T	0.00793651	1008
20	rs6062828	C	G	0.327381	1008
20	rs78889597	C	T	0.00496032	1008
20	rs6122385	C	T	0.482143	1008
20	rs6089850	T	C	0.525794	1008
20	rs62207378	A	C	0.00892857	1008
20	rs2064610	T	G	0.507937	1008
20	rs1535155	C	G	0.507937	1008
20	rs190877671	C	T	0.0208333	1008
20	rs6090270	T	C	0.912698	1008
20	rs6122388	G	C	0.876984	1008
20	rs34464515	A	T	0.482143	1008
20	rs111590347	G	A	0.00198413	1008
20	rs6011648	G	A	0.481151	1008
20	rs6089853	G	A	0.376984	1008
20	rs6062830	A	C	0.862103	1008
20	rs6062832	G	A	0.481151	1008
20	rs6090271	G	T	0.862103	1008
20	rs6090272	T	C	0.862103	1008
20	rs6122389	C	T	0.481151	1008
20	rs879919	G	T	0.861111	1008
20	rs58844557	C	T	0.37004	1008
20	rs142167053	C	T	0.0109127	1008
20	rs6090273	G	A	0.369048	1008
20	rs6122390	C	T	0.37004	1008
20	rs6011651	A	C	0.862103	1008
20	rs6062834	C	T	0.861111	1008
20	rs6011653	A	G	0.862103	1008
20	rs1884338	A	C	0.862103	1008
20	rs35418153	G	A	0.481151	1008
20	rs2064611	A	G	0.381944	1008
20	rs6062835	G	A	0.480159	1008
20	rs2064612	T	C	0.862103	1008
20	rs73149598	G	C	0.371032	1008
20	rs117392710	G	A	0.85119	1008
20	rs117653388	G	C	0.85119	1008
20	rs34756804	C	T	0.85119	1008
20	rs151015967	C	A	0.0168651	1008
20	rs59215669	C	T	0.367063	1008
20	rs143601087	G	A	0.0248016	1008
20	rs6090275	A	G	0.367063	1008
20	rs6090276	C	T	0.366071	1008
20	rs6090277	A	C	0.855159	1008
20	rs6090278	C	T	0.37004	1008
20	rs3859580	C	T	0.487103	1008
20	rs6090279	G	A	0.365079	1008
20	rs6090280	T	C	0.366071	1008
20	rs35358261	C	T	0.00198413	1008
20	rs6089856	C	T	0.366071	1008
20	rs6090281	C	T	0.366071	1008
20	rs6090282	G	A	0.365079	1008
20	rs6090283	C	T	0.365079	1008
20	rs6090284	T	A	0.366071	1008
20	rs12480272	A	C	0.486111	1008
20	rs139240392	G	A	0.00892857	1008
20	rs12479846	C	T	0.492063	1008
20	rs6089857	G	A	0.365079	1008
20	rs4809500	G	A	0.491071	1008
20	rs6062841	A	G	0.494048	1008
20	rs6011654	G	A	0.494048	1008
20	rs16983568	G	A	0.491071	1008
20	rs6010866	T	C	0.860119	1008
20	rs4809501	T	C	0.860119	1008
20	rs6089858	T	C	0.365079	1008
20	rs6089859	C	T	0.365079	1008
20	rs7360599	A	G	0.367063	1008
20	rs2024768	C	G	0.491071	1008
20	rs7361774	T	C	0.365079	1008
20	rs6062843	T	G	0.492063	1008
20	rs6062844	A	G	0.492063	1008
20	rs6090289	A	G	0.376984	1008
20	rs73611769	T	C	0.0416667	1008
20	rs3787511	G	A	0.363095	1008
20	rs3787510	A	G	0.493056	1008
20	rs6090293	C	T	0.363095	1008
20	rs6090294	C	T	0.361111	1008
20	rs112750048	T	G	0.364087	1008
20	rs56136897	G	A	0.362103	1008
20	rs150159580	G	A	0.0178571	1008
20	rs6090295	C	A	0.368056	1008
20	rs8119244	A	G	0.364087	1008
20	rs6122393	G	A	0.364087	1008
20	rs6122394	G	A	0.363095	1008
20	rs6122103	G	A	0.369048	1008
20	rs6090296	T	C	0.373016	1008
20	rs11906847	G	A	0.37004	1008
20	rs6090298	C	T	0.369048	1008
20	rs13042920	G	A	0.0992063	1008
20	rs6090300	C	T	0.369048	1008
20	rs6090302	C	G	0.373016	1008
20	rs6122104	T	C	0.373016	1008
20	rs6090303	T	C	0.37004	1008
20	rs6122398	T	C	0.373016	1008
20	rs6122400	T	G	0.861111	1008
20	rs6090305	A	C	0.369048	1008
20	rs6090306	T	C	0.367063	1008
20	rs55973972	G	A	0.368056	1008
20	rs4809503	C	T	0.860119	1008
20	rs6122401	C	G	0.372024	1008
20	rs6090307	C	T	0.367063	1008
20	rs6090308	G	A	0.367063	1008
20	rs6089861	G	T	0.367063	1008
20	rs4809504	C	T	0.492063	1008
20	rs11906654	A	G	0.368056	1008
20	rs6090309	T	C	0.862103	1008
20	rs4809505	C	T	0.481151	1008
20	rs6090310	C	G	0.861111	1008
20	rs73151455	G	C	0.373016	1008
20	rs6011668	T	C	0.862103	1008
20	rs6089862	G	C	0.345238	1008
20	rs6090311	A	G	0.386905	1008
20	rs6011669	C	G	0.480159	1008
20	rs6062848	G	A	0.480159	1008
20	rs6011670	C	T	0.774802	1008
20	rs6011671	G	C	0.840278	1008
20	rs13042429	C	G	0.852183	1008
20	rs68041888	G	A	0.345238	1008
20	rs35906948	A	G	0.884921	1008
20	rs34536332	G	T	0.0228175	1008
20	rs6010873	T	C	0.848214	1008
20	rs62207404	A	C	0.217262	1008
20	rs13042373	T	G	0.828373	1008
20	rs1884327	G	T	0.850198	1008
20	rs1884328	T	C	0.855159	1008
20	rs1884329	T	C	0.505952	1008
20	rs1884330	A	G	0.838294	1008
20	rs6090314	G	A	0.37004	1008
20	rs138775984	C	T	0.0267857	1008
20	rs6122403	C	A	0.37004	1008
20	rs6062851	G	A	0.85119	1008
20	rs6062852	T	C	0.856151	1008
20	rs144858563	C	T	0.0198413	1008
20	rs6062420	C	T	0.856151	1008
20	rs186439742	C	T	0.0218254	1008
20	rs6062422	T	G	0.856151	1008
20	rs2024769	T	C	0.856151	1008
20	rs141849725	C	T	0.0238095	1008
20	rs6011684	T	C	0.856151	1008
20	rs6090317	A	G	0.856151	1008
20	rs2145164	G	A	0.849206	1008
20	rs4809280	C	G	0.477183	1008
20	rs911055	T	C	0.858135	1008
20	rs2314249	G	A	0.371032	1008
20	rs73151481	C	T	0.37004	1008
20	rs73151482	T	G	0.0287698	1008
20	rs3810465	G	A	0.371032	1008
20	rs3810466	C	G	0.371032	1008
20	rs3810467	G	A	0.371032	1008
20	rs6011691	A	G	0.014881	1008
20	rs6011692	G	A	0.0208333	1008
20	rs6010876	C	T	0.014881	1008
20	rs4809511	T	C	0.856151	1008
20	rs9808612	T	C	0.014881	1008
20	rs6090320	T	C	0.839286	1008
20	rs6090321	C	G	0.854167	1008
20	rs6062855	T	C	0.492063	1008
20	rs6010878	C	A	0.854167	1008
20	rs2273487	C	T	0.493056	1008
20	rs744590	C	T	0.492063	1008
20	rs744591	C	A	0.492063	1008
20	rs744592	T	C	0.492063	1008
20	rs1075557	A	G	0.494048	1008
20	rs1075556	A	G	0.493056	1008
20	rs1077019	G	C	0.376984	1008
20	rs2273492	C	T	0.477183	1008
20	rs2273493	T	C	0.362103	1008
20	rs6122406	C	T	0.362103	1008
20	rs6062856	C	T	0.117063	1008
20	rs6089864	C	G	0.854167	1008
20	rs6090327	T	C	0.362103	1008
20	rs6089865	G	C	0.362103	1008
20	rs6089866	T	C	0.362103	1008
20	rs1047826	A	G	0.855159	1008
20	rs6122408	C	T	0.0376984	1008
20	rs1047822	T	C	0.839286	1008
20	rs1047819	T	A	0.47619	1008
20	rs6122409	G	A	0.855159	1008
20	rs6122107	T	C	0.869048	1008
20	rs3818202	T	C	0.843254	1008
20	rs13037647	T	C	0.858135	1008
20	rs13044567	C	T	0.478175	1008
20	rs77865472	C	T	0.140873	1008
20	rs45469101	C	T	0.00992063	1008
20	rs2236186	A	C	0.857143	1008
20	rs41282998	A	G	0.00992063	1008
20	rs2236187	C	T	0.842262	1008
20	rs2236188	A	G	0.847222	1008
20	rs2236189	C	G	0.847222	1008
20	rs73153507	C	T	0.206349	1008
20	rs60374846	G	A	0.376984	1008
20	rs59415062	A	G	0.37996	1008
20	rs57427136	C	T	0.365079	1008
20	rs79895489	C	T	0.00892857	1008
20	rs150221074	T	G	0.00396825	1008
20	rs11906127	A	G	0.406746	1008
20	rs11906597	T	C	0.375	1008
20	rs34406003	C	T	0.486111	1008
20	rs12481193	G	A	0.486111	1008
20	rs35423938	G	A	0.49504	1008
20	rs79732218	G	A	0.0198413	1008
20	rs73153515	G	A	0.343254	1008
20	rs41309937	G	A	0.333333	1008
20	rs2236190	C	T	0.501984	1008
20	rs2236191	A	G	0.861111	1008
20	rs2236192	G	T	0.359127	1008
20	rs2236193	G	A	0.502976	1008
20	rs4809512	T	G	0.50496	1008
20	rs13038098	C	T	0.00198413	1008
20	rs872808	A	C	0.509921	1008
20	rs2236194	G	T	0.34127	1008
20	rs11086158	C	A	0.502976	1008
20	rs3818203	G	C	0.507937	1008
20	rs78017705	G	A	0.00992063	1008
20	rs117617608	C	T	0.0119048	1008
20	rs1129659	T	G	0.506944	1008
20	rs2273497	A	G	0.859127	1008
20	rs117569246	C	T	0.0218254	1008
20	rs8183862	C	T	0.502976	1008
20	rs6090332	G	A	0.35119	1008
20	rs6010882	T	C	0.380952	1008
20	rs927081	A	G	0.854167	1008
20	rs2295535	G	A	0.330357	1008
20	rs6011700	G	A	0.451389	1008
20	rs141978190	T	C	0.00992063	1008
20	rs150272245	G	C	0.00992063	1008
20	rs6010883	C	T	0.974206	1008
20	rs143943533	T	C	0.0109127	1008
20	rs6062865	C	T	0.508929	1008
20	rs139671687	C	T	0.00992063	1008
20	rs6011701	T	C	0.975198	1008
20	rs6122412	C	T	0.326389	1008
20	rs6122413	T	C	0.509921	1008
20	rs58229940	C	T	0.0277778	1008
20	rs75829408	C	T	0.00992063	1008
20	rs6062866	C	T	0.507937	1008
20	rs117851394	A	G	0.00992063	1008
20	rs6122415	A	C	0.974206	1008
20	rs2295537	C	T	0.392857	1008
20	rs2295538	G	T	0.392857	1008
20	rs6010884	C	T	0.899802	1008
20	rs73153545	G	C	0.014881	1008
20	rs2295539	A	T	0.391865	1008
20	rs149519714	G	C	0.014881	1008
20	rs6090334	G	C	0.900794	1008
20	rs6062867	T	C	0.900794	1008
20	rs6062868	C	T	0.365079	1008
20	rs6122416	G	A	0.365079	1008
20	rs6062869	C	T	0.520833	1008
20	rs911054	C	G	0.900794	1008
20	rs910894	G	A	0.900794	1008
20	rs910893	G	A	0.899802	1008
20	rs75560134	C	T	0.0744048	1008
20	rs879897	G	A	0.0128968	1008
20	rs910892	C	T	0.900794	1008
20	rs112221121	G	A	0.00992063	1008
20	rs62207452	T	C	0.902778	1008
20	rs56740598	C	T	0.0744048	1008
20	rs6011704	T	C	0.0644841	1008
20	rs6122109	A	C	0.902778	1008
20	rs6062427	G	A	0.808532	1008
20	rs4809513	T	C	0.902778	1008
20	rs2281565	C	T	0.900794	1008
20	rs2281566	C	A	0.887897	1008
20	rs2281567	G	A	0.0644841	1008
20	rs3589	C	T	0.900794	1008
20	rs77240833	C	T	0.0128968	1008
20	rs11086159	T	A	0.834325	1008
20	rs111734334	A	G	0.0198413	1008
20	rs73153560	A	G	0.014881	1008
20	rs6062428	A	G	0.912698	1008
20	rs183881538	G	T	0.0218254	1008
20	rs113561502	G	A	0.0109127	1008
20	rs1973952	T	C	0.847222	1008
20	rs73153562	C	T	0.014881	1008
20	rs6011707	T	C	0.847222	1008
20	rs720607	A	G	0.84623	1008
20	rs1406961	A	C	0.912698	1008
20	rs75509697	A	G	0.0218254	1008
20	rs6062429	C	A	0.0634921	1008
20	rs6089870	G	A	0.014881	1008
20	rs79234849	A	G	0.0644841	1008
20	rs6011708	G	A	0.91369	1008
20	rs6011709	C	T	0.0634921	1008
20	rs6089871	A	C	0.847222	1008
20	rs75267973	A	C	0.0109127	1008
20	rs77784205	G	A	0.0109127	1008
20	rs6010886	G	C	0.161706	1008
20	rs4809514	G	T	0.805556	1008
20	rs4809515	A	C	0.838294	1008
20	rs911058	A	G	0.949405	1008
20	rs56098076	G	C	0.128968	1008
20	rs911059	A	G	0.0208333	1008
20	rs911062	A	G	0.953373	1008
20	rs148922919	G	A	0.00992063	1008
20	rs4809281	C	G	0.0426587	1008
20	rs911064	C	T	0.951389	1008
20	rs75937109	A	G	0.0128968	1008
20	rs75563442	G	C	0.0128968	1008
20	rs117534198	G	A	0.0327381	1008
20	rs75787260	G	A	0.0109127	1008
20	rs3810468	C	T	0.112103	1008
20	rs79934742	A	G	0.0128968	1008
20	rs112542810	A	G	0.0128968	1008
20	rs112097263	G	A	0.0109127	1008
20	rs116894147	C	A	0.0109127	1008
20	rs117299529	T	C	0.0119048	1008
20	rs2273498	G	A	0.105159	1008
20	rs4809517	C	T	0.0109127	1008
20	rs141973122	C	T	0.0238095	1008
20	rs77044240	G	C	0.0109127	1008
20	rs76290944	A	G	0.0128968	1008
20	rs3787134	A	G	0.123016	1008
20	rs6090339	G	A	0.0128968	1008
20	rs4809518	A	T	0.0128968	1008
20	rs6011712	T	C	0.107143	1008
20	rs927132	A	G	0.0128968	1008
20	rs118130353	C	T	0.0238095	1008
20	rs11542296	C	T	0.0109127	1008
20	rs147651218	G	A	0.0138889	1008
20	rs76055528	G	A	0.0128968	1008
20	rs6011715	A	G	0.12004	1008
20	rs77333411	C	G	0.0128968	1008
20	rs6090340	G	A	0.0128968	1008
20	rs75047314	G	C	0.0128968	1008
20	rs3787135	G	A	0.110119	1008
20	rs79810965	C	T	0.0109127	1008
20	rs10211726	G	A	0.0128968	1008
20	rs112477890	C	T	0.0128968	1008
20	rs76208191	C	T	0.0843254	1008
20	rs2236195	T	C	0.372024	1008
20	rs6011719	G	A	0.0128968	1008
20	rs13433339	G	T	0.0128968	1008
20	rs75356513	C	G	0.0128968	1008
20	rs78115653	C	G	0.0992063	1008
20	rs911065	A	G	0.376984	1008
20	rs78423273	C	T	0.0109127	1008
20	rs11086161	G	T	0.497024	1008
20	rs13042357	C	T	0.621032	1008
20	rs78818145	G	A	0.0128968	1008
20	rs911066	T	C	0.0128968	1008
20	rs75986756	G	C	0.0109127	1008
20	rs8115872	T	G	0.0128968	1008
20	rs77114045	A	G	0.0128968	1008
20	rs4809282	C	G	0.0109127	1008
20	rs4809520	T	C	0.0128968	1008
20	rs13865	C	T	0.0128968	1008
20	rs80253539	T	C	0.0109127	1008
20	rs79425062	G	A	0.0128968	1008
20	rs1543449	T	C	0.372024	1008
20	rs77578431	C	T	0.0109127	1008
20	rs4809283	T	C	0.0128968	1008
20	rs6090344	G	A	0.31746	1008
20	rs4809284	C	T	0.0128968	1008
20	rs75978194	T	A	0.0128968	1008
20	rs75211224	G	C	0.0128968	1008
20	rs6062879	G	A	0.625992	1008
20	rs76186321	G	C	0.014881	1008
20	rs4809522	T	G	0.0128968	1008
20	rs4809523	T	C	0.0128968	1008
20	rs4809525	G	A	0.0128968	1008
20	rs111980331	G	A	0.0128968	1008
20	rs6090346	G	A	0.0128968	1008
20	rs112920247	G	A	0.0128968	1008
20	rs56060304	G	A	0.0337302	1008
20	rs112364255	T	C	0.0138889	1008
20	rs41298356	G	A	0.0109127	1008
20	rs6090349	A	T	0.0128968	1008
20	rs4809526	G	A	0.353175	1008
20	rs111674249	A	G	0.0109127	1008
20	rs75941628	C	T	0.0128968	1008
20	rs6089874	C	T	0.0128968	1008
20	rs7263455	G	A	0.624008	1008
20	rs74827289	G	C	0.0128968	1008
20	rs753686	C	T	0.00198413	1008
20	rs34493170	G	A	0.228175	1008
20	rs61732285	A	C	0.0138889	1008
20	rs41306372	A	G	0.0138889	1008
20	rs6010896	G	A	0.0138889	1008
20	rs6010897	A	G	0.0138889	1008
20	rs7347209	C	T	0.0138889	1008
20	rs6011727	G	T	0.0138889	1008
20	rs116632570	G	A	0.0138889	1008
20	rs111950139	T	C	0.0138889	1008
20	rs3746376	A	G	0.00892857	1008
20	rs6090356	A	G	0.0138889	1008
20	rs4809528	C	T	0.0138889	1008
20	rs4809288	A	G	0.0138889	1008
20	rs4809530	T	C	0.0138889	1008
20	rs112180615	T	C	0.0138889	1008
20	rs75513393	T	C	0.0138889	1008
20	rs147670144	G	C	0.0138889	1008
20	rs58626340	T	C	0.0138889	1008
20	rs755041	A	G	0.410714	1008
20	rs73155403	G	C	0.344246	1008
20	rs117624667	A	G	0.0138889	1008
20	rs2008172	A	G	0.439484	1008
20	rs117593835	C	T	0.0138889	1008
20	rs113536487	T	C	0.0138889	1008
20	rs6011730	T	C	0.0138889	1008
20	rs73619472	G	A	0.0357143	1008
20	rs76279601	T	C	0.0138889	1008
20	rs3746378	G	C	0.0138889	1008
20	rs3746380	C	T	0.0138889	1008
20	rs115605588	C	T	0.0138889	1008
20	rs6011731	A	G	0.0138889	1008
20	rs3803935	C	T	0.436508	1008
20	rs11697902	T	C	0.386905	1008
20	rs6062890	G	A	0.56746	1008
20	rs55690903	A	G	0.419643	1008
20	rs76694523	G	A	0.0724206	1008
20	rs74397198	G	A	0.0128968	1008
20	rs7265034	A	C	0.56746	1008
20	rs3746381	C	T	0.409722	1008
20	rs117137118	G	A	0.0248016	1008
20	rs6062891	C	T	0.987103	1008
20	rs3746382	A	G	0.426587	1008
20	rs11700044	C	T	0.409722	1008
20	rs6062894	C	T	0.987103	1008
20	rs149264271	T	C	0.0248016	1008
20	rs77410289	C	T	0.0128968	1008
20	rs2314251	T	C	0.604167	1008
20	rs4809534	C	A	0.00992063	1008
20	rs4809535	A	G	0.0138889	1008
20	rs41309941	G	A	0.00892857	1008
20	rs3746383	G	T	0.416667	1008
20	rs2273494	G	A	0.418651	1008
20	rs2180614	T	C	0.56746	1008
20	rs911043	G	T	0.566468	1008
20	rs6122425	C	A	0.418651	1008
20	rs6122426	C	G	0.419643	1008
20	rs6062897	G	T	0.56746	1008
20	rs118071531	C	T	0.0337302	1008
20	rs76915687	G	T	0.0119048	1008
20	rs138805217	G	A	0.00992063	1008
20	rs6011757	G	A	0.566468	1008
20	rs9680065	G	A	0.566468	1008
20	rs143632959	G	A	0.0248016	1008
20	rs4603829	C	T	0.564484	1008
20	rs4809538	G	A	0.419643	1008
20	rs73155457	A	G	0.422619	1008
20	rs4809540	G	C	0.422619	1008
20	rs139843034	A	G	0.0119048	1008
20	rs13039634	A	G	0.0119048	1008
20	rs4809291	C	T	0.998016	1008
20	rs6122427	A	G	0.424603	1008
20	rs75861798	C	T	0.0982143	1008
20	rs79951118	G	A	0.0277778	1008
20	rs4522666	G	A	0.421627	1008
20	rs45543134	C	A	0.00892857	1008
20	rs45620536	A	G	0.00892857	1008
20	rs45600338	A	G	0.00496032	1008
20	rs45624232	A	G	0.00496032	1008
20	rs2236196	G	A	0.883929	1008
20	rs182964504	C	A	0.0119048	1008
20	rs3787137	G	A	0.410714	1008
20	rs3787138	G	A	0.896825	1008
20	rs6062439	G	C	0.897817	1008
20	rs6062899	G	A	0.887897	1008
20	rs45602242	G	A	0.015873	1008
20	rs45579033	G	A	0.0178571	1008
20	rs6062900	C	T	0.897817	1008
20	rs6062901	G	A	0.886905	1008
20	rs141787401	G	T	0.031746	1008
20	rs3899053	C	G	0.0198413	1008
20	rs3827020	T	C	0.484127	1008
20	rs1044397	C	T	0.400794	1008
20	rs1044396	G	A	0.267857	1008
20	rs2229959	C	A	0.89881	1008
20	rs1044393	A	G	0.899802	1008
20	rs55781913	T	C	0.993056	1008
20	rs6010916	C	T	0.10119	1008
20	rs4809541	C	T	0.894841	1008
20	rs45577639	G	A	0.491071	1008
20	rs45568836	C	T	0.10119	1008
20	rs6011776	C	T	0.89881	1008
20	rs45461993	G	A	0.00396825	1008
20	rs45577732	C	G	0.00396825	1008
20	rs6011778	A	G	0.100198	1008
20	rs6011779	C	T	0.890873	1008
20	rs45602340	G	C	0.00198413	1008
20	rs6011780	T	C	0.10119	1008
20	rs45473291	C	G	0.10119	1008
20	rs2273500	T	C	0.109127	1008
20	rs4809543	G	A	0.00396825	1008
20	rs2273501	C	T	0.10119	1008
20	rs2273502	C	T	0.10119	1008
20	rs45449494	A	G	0.00793651	1008
20	rs3787140	T	C	0.10119	1008
20	rs3787141	T	C	0.10119	1008
20	rs3827021	C	T	0.10119	1008
20	rs45623037	G	C	0.00396825	1008
20	rs6011783	C	T	0.10119	1008
20	rs3787142	C	T	0.10119	1008
20	rs6011788	G	C	0.0992063	1008
20	rs2273505	C	T	0.0982143	1008
20	rs2273506	G	A	0.0992063	1008
20	rs3818204	G	A	0.475198	1008
20	rs45568238	C	G	0.00793651	1008
20	rs45509292	G	C	0.0257937	1008
20	rs6090385	C	A	0.41369	1008
20	rs45497800	C	T	0.00297619	1008
20	rs11697662	C	T	0.875992	1008
20	rs11698563	A	C	0.417659	1008
20	rs13043186	A	G	0.410714	1008
20	rs12624510	G	A	0.44246	1008
20	rs6122429	C	T	0.55754	1008
20	rs13044526	G	A	0.563492	1008
20	rs45474898	C	T	0.0228175	1008
20	rs13040954	C	G	0.0218254	1008
20	rs7261696	A	G	0.0228175	1008
20	rs2093107	A	G	0.556548	1008
20	rs7267689	G	C	0.0228175	1008
20	rs755204	G	A	0.112103	1008
20	rs755203	G	A	0.410714	1008
20	rs3810471	C	T	0.411706	1008
20	rs11086163	G	C	0.0228175	1008
20	rs6011794	C	T	0.990079	1008
20	rs58580020	A	C	0.00892857	1008
20	rs117589312	G	A	0.00892857	1008
20	rs910895	A	G	0.429563	1008
20	rs7267923	A	G	0.415675	1008
20	rs59073906	G	A	0.00496032	1008
20	rs58253278	T	C	0.00992063	1008
20	rs73157403	C	T	0.451389	1008
20	rs112265183	G	A	0.00892857	1008
20	rs62206948	C	T	0.00892857	1008
20	rs62206949	T	G	0.0357143	1008
20	rs11696339	G	A	0.531746	1008
20	rs79736047	T	C	0.127976	1008
20	rs62206951	C	T	0.164683	1008
20	rs72629023	G	T	0.573413	1008
20	rs62206952	A	T	0.00992063	1008
20	rs192528102	C	T	0.0178571	1008
20	rs62206953	C	T	0.00992063	1008
20	rs62206954	G	A	0.00396825	1008
20	rs6089899	G	A	0.235119	1008
20	rs6122430	G	A	0.43254	1008
20	rs76729398	G	A	0.174603	1008
20	rs735501	T	C	0.0287698	1008
20	rs6010920	G	A	0.0277778	1008
20	rs1107953	C	T	0.613095	1008
20	rs12624321	C	T	0.354167	1008
20	rs4809549	G	C	0.617063	1008
20	rs75710580	C	T	0.313492	1008
20	rs60367095	A	T	0.0297619	1008
20	rs57619853	T	C	0.0297619	1008
20	rs34555947	G	A	0.444444	1008
20	rs34638379	C	A	0.416667	1008
20	rs34668034	C	T	0.415675	1008
20	rs35318934	G	C	0.422619	1008
20	rs6089900	C	G	0.423611	1008
20	rs7266872	G	A	0.0277778	1008
20	rs34331917	T	C	0.423611	1008
20	rs34938277	A	G	0.424603	1008
20	rs34214119	G	C	0.423611	1008
20	rs59613943	G	A	0.426587	1008
20	rs6062914	G	A	0.046627	1008
20	rs6090392	G	T	0.420635	1008
20	rs6010922	T	C	0.460317	1008
20	rs73619475	G	A	0.418651	1008
20	rs140569866	C	T	0.0208333	1008
20	rs911047	G	A	0.460317	1008
20	rs911048	C	A	0.460317	1008
20	rs71325435	C	T	0.417659	1008
20	rs34034920	A	G	0.460317	1008
20	rs911049	C	T	0.417659	1008
20	rs911050	T	C	0.468254	1008
20	rs911051	G	A	0.467262	1008
20	rs911052	C	T	0.469246	1008
20	rs911053	G	C	0.420635	1008
20	rs62207987	G	T	0.031746	1008
20	rs62207988	T	C	0.0426587	1008
20	rs7272809	G	T	0.0515873	1008
20	rs73157488	G	A	0.031746	1008
20	rs6122434	G	A	0.390873	1008
20	rs73157491	C	T	0.031746	1008
20	rs77454415	G	T	0.00892857	1008
20	rs6011802	T	G	0.499008	1008
20	rs141859810	G	A	0.0426587	1008
20	rs62207989	A	G	0.031746	1008
20	rs11696493	G	A	0.031746	1008
20	rs74779678	G	A	0.00892857	1008
20	rs74774099	A	G	0.0426587	1008
20	rs6122115	A	G	0.390873	1008
20	rs117747221	A	G	0.0406746	1008
20	rs78113641	G	A	0.0406746	1008
20	rs13037292	C	A	0.390873	1008
20	rs12625056	G	C	0.0406746	1008
20	rs6062916	C	T	0.0505952	1008
20	rs6011805	A	G	0.499008	1008
20	rs6011808	C	T	0.0218254	1008
20	rs118038166	G	A	0.030754	1008
20	rs13043012	C	G	0.0396825	1008
20	rs13045852	T	C	0.0406746	1008
20	rs57413639	C	T	0.375	1008
20	rs79743487	G	A	0.0406746	1008
20	rs13037770	G	A	0.0406746	1008
20	rs117257049	T	C	0.0406746	1008
20	rs6011809	G	T	0.483135	1008
20	rs144919540	A	G	0.0406746	1008
20	rs79017952	G	A	0.0406746	1008
20	rs75303605	A	G	0.0406746	1008
20	rs141994254	A	C	0.0406746	1008
20	rs117698861	C	T	0.0525794	1008
20	rs144323601	A	G	0.0525794	1008
20	rs62207992	G	A	0.0585317	1008
20	rs62207993	T	C	0.0585317	1008
20	rs6122435	T	C	0.391865	1008
20	rs62207994	A	G	0.0585317	1008
20	rs62207995	G	A	0.0595238	1008
20	rs62207996	C	T	0.0575397	1008
20	rs75905128	G	C	0.046627	1008
20	rs1535243	A	G	0.506944	1008
20	rs117664298	T	C	0.0535714	1008
20	rs115051759	G	A	0.0535714	1008
20	rs117129712	C	T	0.0436508	1008
20	rs62207998	C	T	0.0248016	1008
20	rs77969051	G	A	0.0357143	1008
20	rs964099	G	A	0.00892857	1008
20	rs4395296	G	A	0.030754	1008
20	rs13040963	A	T	0.409722	1008
20	rs2038440	A	G	0.52381	1008
20	rs2038441	A	C	0.923611	1008
20	rs2038442	G	A	0.923611	1008
20	rs4809552	C	T	0.49504	1008
20	rs8119606	C	T	0.00892857	1008
20	rs12625971	T	C	0.522817	1008
20	rs12625977	T	C	0.524802	1008
20	rs12625980	T	C	0.512897	1008
20	rs6122437	C	G	0.380952	1008
20	rs67154078	A	G	0.524802	1008
20	rs73619476	C	A	0.524802	1008
20	rs66497410	T	A	0.510913	1008
20	rs6010927	G	A	0.371032	1008
20	rs117397394	C	T	0.0367063	1008
20	rs35471257	G	A	0.388889	1008
20	rs12624447	A	G	0.907738	1008
20	rs3746372	C	A	0.406746	1008
20	rs6089905	G	T	0.90873	1008
20	rs34839288	A	G	0.418651	1008
20	rs6122438	G	A	0.905754	1008
20	rs6122439	C	A	0.491071	1008
20	rs6090403	C	T	0.914683	1008
20	rs7265714	A	G	0.907738	1008
20	rs12479841	C	G	0.0178571	1008
20	rs2281568	G	A	0.905754	1008
20	rs3746371	C	T	0.463294	1008
20	rs3746369	C	A	0.463294	1008
20	rs3746368	C	T	0.463294	1008
20	rs3746367	C	T	0.479167	1008
20	rs13038614	C	A	0.40873	1008
20	rs12625113	G	T	0.525794	1008
20	rs11698085	G	C	0.0287698	1008
20	rs45490998	G	A	0.106151	1008
20	rs114805896	G	A	0.0416667	1008
20	rs13039706	C	G	0.131944	1008
20	rs6122440	G	A	0.439484	1008
20	rs1801475	T	G	0.668651	1008
20	rs1801471	A	T	0.131944	1008
20	rs139587368	C	T	0.111111	1008
20	rs3746364	C	T	0.115079	1008
20	rs3746363	G	C	0.485119	1008
20	rs3746362	G	C	0.486111	1008
20	rs3746361	G	C	0.46627	1008
20	rs28378948	C	G	0.0367063	1008
20	rs34821017	A	G	0.199405	1008
20	rs2236197	T	C	0.485119	1008
20	rs2236198	G	A	0.478175	1008
20	rs4809553	G	T	0.467262	1008
20	rs6062444	A	C	0.0376984	1008
20	rs3787131	T	G	0.0386905	1008
20	rs61737409	G	A	0.0327381	1008
20	rs2281569	G	A	0.581349	1008
20	rs117067974	C	G	0.0297619	1008
20	rs117242768	G	T	0.0297619	1008
20	rs2281570	C	T	0.584325	1008
20	rs13040636	G	A	0.114087	1008
20	rs3865527	T	C	0.963294	1008
20	rs7271899	C	A	0.0396825	1008
20	rs8123680	C	T	0.0347222	1008
20	rs3865528	G	C	0.594246	1008
20	rs117588853	C	T	0.00396825	1008
20	rs6089908	C	T	0.114087	1008
20	rs3865529	C	G	0.706349	1008
20	rs3895449	G	A	0.546627	1008
20	rs6090411	G	A	0.577381	1008
20	rs184556451	G	A	0.0297619	1008
20	rs4809297	T	G	0.736111	1008
20	rs3787130	G	A	0.684524	1008
20	rs3787129	G	C	0.574405	1008
20	rs73157644	A	C	0.584325	1008
20	rs6011822	A	G	0.677579	1008
20	rs6011823	C	A	0.700397	1008
20	rs35612393	A	G	0.0347222	1008
20	rs12480084	A	G	0.0505952	1008
20	rs35268259	A	G	0.0367063	1008
20	rs4809298	G	A	0.578373	1008
20	rs4809299	T	G	0.635913	1008
20	rs12481298	G	A	0.00297619	1008
20	rs6122118	C	G	0.5625	1008
20	rs6062925	G	A	0.643849	1008
20	rs12626055	G	A	0.574405	1008
20	rs34659510	C	T	0.110119	1008
20	rs4809554	T	C	0.625992	1008
20	rs3787128	T	C	0.642857	1008
20	rs3787127	G	A	0.642857	1008
20	rs3787126	G	A	0.206349	1008
20	rs75164100	A	G	0.015873	1008
20	rs3787125	A	C	0.646825	1008
20	rs3827019	T	G	0.142857	1008
20	rs3827018	G	A	0.124008	1008
20	rs13045620	C	T	0.0347222	1008
20	rs4809555	G	A	0.612103	1008
20	rs76345851	C	T	0.0734127	1008
20	rs117491878	T	C	0.015873	1008
20	rs372454574	A	G	0.0208333	1008
20	rs3893041	C	T	0.59127	1008
20	rs6089909	G	A	0.0347222	1008
20	rs12479476	C	A	0.00297619	1008
20	rs3787123	C	T	0.572421	1008
20	rs3787122	G	A	0.0337302	1008
20	rs3787121	C	T	0.111111	1008
20	rs6090414	C	G	0.0347222	1008
20	rs3787120	C	A	0.574405	1008
20	rs45464194	G	A	0.015873	1008
20	rs6089910	G	A	0.0347222	1008
20	rs2302514	C	T	0.571429	1008
20	rs6062927	G	A	0.0347222	1008
20	rs3827017	C	T	0.0347222	1008
20	rs73918912	G	A	0.0188492	1008
20	rs3787119	G	C	0.111111	1008
20	rs3787118	C	G	0.572421	1008
20	rs80351187	G	A	0.015873	1008
20	rs79477279	T	C	0.015873	1008
20	rs6010933	C	T	0.0505952	1008
20	rs6062447	C	G	0.0505952	1008
20	rs6089911	A	G	0.0505952	1008
20	rs6062929	A	G	0.0505952	1008
20	rs2314634	C	G	0.753968	1008
20	rs6062930	A	G	0.0505952	1008
20	rs12479906	G	A	0.0168651	1008
20	rs12480811	C	T	0.015873	1008
20	rs6062448	G	A	0.0347222	1008
20	rs2270240	G	A	0.574405	1008
20	rs6062931	G	A	0.0357143	1008
20	rs117768093	G	A	0.00297619	1008
20	rs535683109	T	A	0.00793651	1008
20	rs73918913	G	A	0.0198413	1008
20	rs192464526	C	T	0.0109127	1008
20	rs6122446	C	T	0.573413	1008
20	rs12480834	G	A	0.0376984	1008
20	rs6089912	T	A	0.624008	1008
20	rs73146513	G	A	0.573413	1008
20	rs61313879	C	T	0.0188492	1008
20	rs76167471	G	A	0.107143	1008
20	rs34102417	C	A	0.111111	1008
20	rs4809557	A	G	0.626984	1008
20	rs4809558	G	A	0.155754	1008
20	rs3746360	A	T	0.155754	1008
20	rs6011829	C	T	0.0555556	1008
20	rs6011830	G	A	0.0555556	1008
20	rs1108457	G	A	0.0515873	1008
20	rs4809559	G	C	0.854167	1008
20	rs78665256	A	C	0.0188492	1008
20	rs6090419	C	G	0.554563	1008
20	rs6122447	G	T	0.566468	1008
20	rs11699830	G	A	0.0178571	1008
20	rs73146523	T	C	0.104167	1008
20	rs4809560	G	A	0.456349	1008
20	rs10427486	G	A	0.0188492	1008
20	rs192438995	G	A	0.031746	1008
20	rs148154357	C	T	0.459325	1008
20	rs148475092	C	T	0.0188492	1008
20	rs6062934	C	T	0.0436508	1008
20	rs6062936	G	A	0.0436508	1008
20	rs6089913	C	T	0.0436508	1008
20	rs149214389	C	T	0.015873	1008
20	rs914476	C	T	0.0436508	1008
20	rs2297384	C	T	0.467262	1008
20	rs6090421	A	G	0.131944	1008
20	rs74434764	G	C	0.479167	1008
20	rs2297385	G	A	0.479167	1008
20	rs932961	G	A	0.457341	1008
20	rs6062938	A	G	0.980159	1008
20	rs67561917	G	A	0.131944	1008
20	rs4809561	G	A	0.324405	1008
20	rs12625423	G	A	0.0436508	1008
20	rs66486741	G	A	0.131944	1008
20	rs35932225	G	A	0.326389	1008
20	rs932960	G	A	0.0436508	1008
20	rs11907614	G	A	0.457341	1008
20	rs57575955	C	T	0.0436508	1008
20	rs11908609	T	C	0.130952	1008
20	rs4809562	C	T	0.981151	1008
20	rs8124672	A	G	0.327381	1008
20	rs11905861	G	A	0.130952	1008
20	rs11908643	T	C	0.130952	1008
20	rs7273219	A	G	0.0555556	1008
20	rs2297386	G	A	0.130952	1008
20	rs150299233	G	A	0.0267857	1008
20	rs4809302	G	A	0.458333	1008
20	rs77332976	G	A	0.46627	1008
20	rs6062939	C	A	0.0436508	1008
20	rs56393578	A	G	0.980159	1008
20	rs4809563	C	A	0.458333	1008
20	rs2297387	G	A	0.450397	1008
20	rs6062941	T	C	0.046627	1008
20	rs79611465	C	T	0.0297619	1008
20	rs2282148	G	C	0.472222	1008
20	rs2282149	G	A	0.486111	1008
20	rs2282150	G	A	0.485119	1008
20	rs3746358	A	G	0.0436508	1008
20	rs6062451	G	A	0.0436508	1008
20	rs6062944	G	A	0.14881	1008
20	rs870240	G	A	0.123016	1008
20	rs870239	T	C	0.123016	1008
20	rs6062945	C	T	0.0426587	1008
20	rs6122121	G	A	0.484127	1008
20	rs2314582	G	A	0.139881	1008
20	rs4142630	G	A	0.529762	1008
20	rs6010942	A	G	0.537698	1008
20	rs6062946	C	T	0.0396825	1008
20	rs55762580	T	G	0.0396825	1008
20	rs55955109	C	T	0.517857	1008
20	rs78561607	C	T	0.479167	1008
20	rs55949115	G	A	0.0406746	1008
20	rs4809565	T	C	0.822421	1008
20	rs13039070	C	T	0.173611	1008
20	rs6089915	A	G	0.482143	1008
20	rs61058914	A	G	0.482143	1008
20	rs34064618	A	T	0.16369	1008
20	rs117610893	T	C	0.0753968	1008
20	rs78423969	C	T	0.480159	1008
20	rs34018948	G	A	0.160714	1008
20	rs6062453	T	C	0.160714	1008
20	rs151208929	C	T	0.0277778	1008
20	rs191141197	A	C	0.015873	1008
20	rs6062947	A	T	0.127976	1008
20	rs6122452	C	G	0.483135	1008
20	rs914463	T	G	0.0396825	1008
20	rs6062948	T	A	0.127976	1008
20	rs6122453	C	A	0.465278	1008
20	rs6122454	G	A	0.46627	1008
20	rs11698827	A	C	0.126984	1008
20	rs11905417	T	G	0.0178571	1008
20	rs6122122	C	G	0.479167	1008
20	rs6122456	C	A	0.462302	1008
20	rs62208042	G	A	0.127976	1008
20	rs55980089	C	T	0.128968	1008
20	rs73148410	G	A	0.0545635	1008
20	rs4809304	G	A	0.175595	1008
20	rs6011841	C	G	0.605159	1008
20	rs34199109	C	T	0.174603	1008
20	rs6122457	G	A	0.443452	1008
20	rs6010943	C	T	0.602183	1008
20	rs8113956	G	A	0.154762	1008
20	rs12480417	C	T	0.470238	1008
20	rs73918932	C	G	0.470238	1008
20	rs6011845	C	A	0.981151	1008
20	rs56303951	G	A	0.12996	1008
20	rs10211695	G	A	0.396825	1008
20	rs884851	C	T	0.141865	1008
20	rs914464	T	C	0.656746	1008
20	rs6122458	C	A	0.463294	1008
20	rs6122459	C	G	0.463294	1008
20	rs6062949	G	A	0.131944	1008
20	rs2872682	A	G	0.603175	1008
20	rs914465	G	A	0.603175	1008
20	rs6122460	G	A	0.170635	1008
20	rs4989188	G	A	0.462302	1008
20	rs914467	T	G	0.15377	1008
20	rs57946378	G	A	0.462302	1008
20	rs4809568	C	T	0.463294	1008
20	rs28672823	G	A	0.464286	1008
20	rs6011848	T	C	0.46627	1008
20	rs12624394	A	G	0.464286	1008
20	rs4809305	A	C	0.464286	1008
20	rs4809569	C	T	0.463294	1008
20	rs4809570	T	C	0.46627	1008
20	rs4809306	A	T	0.464286	1008
20	rs12481658	C	A	0.465278	1008
20	rs2001453	C	T	0.46627	1008
20	rs869022	T	C	0.46627	1008
20	rs869021	A	G	0.655754	1008
20	rs11697970	T	G	0.608135	1008
20	rs373231767	C	G	0.0575397	1008
20	rs375324793	C	G	0.0198413	1008
20	rs185287315	C	A	0.448413	1008
20	rs3761131	G	A	0.377976	1008
20	rs11086166	G	A	0.139881	1008
20	rs11699394	C	G	0.137897	1008
20	rs3761130	G	C	0.0406746	1008
20	rs3761129	G	A	0.587302	1008
20	rs11699416	C	T	0.137897	1008
20	rs73148432	C	T	0.0505952	1008
20	rs11908673	A	G	0.0644841	1008
20	rs6062951	C	G	0.151786	1008
20	rs6011850	A	C	0.0505952	1008
20	rs6062952	G	A	0.151786	1008
20	rs6122463	A	G	0.457341	1008
20	rs73148437	C	T	0.00496032	1008
20	rs73148438	T	G	0.0525794	1008
20	rs310602	A	G	0.825397	1008
20	rs3787116	G	A	0.150794	1008
20	rs3810474	C	T	0.137897	1008
20	rs73148442	G	A	0.137897	1008
20	rs3746356	C	T	0.452381	1008
20	rs73148501	A	G	0.141865	1008
20	rs77210774	G	A	0.093254	1008
20	rs114782989	C	T	0.00992063	1008
20	rs6011853	T	C	0.876984	1008
20	rs56763926	C	T	0.0615079	1008
20	rs140576558	C	T	0.109127	1008
20	rs4809307	T	C	0.759921	1008
20	rs62209269	C	T	0.423611	1008
20	rs62209270	C	T	0.423611	1008
20	rs73619481	G	A	0.0347222	1008
20	rs117561364	C	T	0.0347222	1008
20	rs1741593	G	C	0.0625	1008
20	rs1555339	A	G	0.164683	1008
20	rs140756502	G	A	0.0347222	1008
20	rs144719255	G	A	0.0565476	1008
20	rs142841590	G	A	0.00396825	1008
20	rs12624930	C	T	0.419643	1008
20	rs62209271	C	T	0.423611	1008
20	rs117604196	C	T	0.0347222	1008
20	rs1741623	A	G	0.71131	1008
20	rs1757776	C	G	0.730159	1008
20	rs1757777	G	A	0.12004	1008
20	rs180972394	G	A	0.0267857	1008
20	rs56369067	C	T	0.0178571	1008
20	rs73150407	C	T	0.0178571	1008
20	rs55972054	G	C	0.0178571	1008
20	rs34565737	G	A	0.116071	1008
20	rs8114282	T	C	0.118056	1008
20	rs67227039	G	A	0.118056	1008
20	rs62209273	A	G	0.118056	1008
20	rs1757778	G	C	0.730159	1008
20	rs1757779	T	C	0.123016	1008
20	rs76103521	G	C	0.0277778	1008
20	rs34788300	C	T	0.114087	1008
20	rs1412161	C	G	0.122024	1008
20	rs35948122	G	A	0.114087	1008
20	rs1741621	A	C	0.715278	1008
20	rs62209278	G	A	0.115079	1008
20	rs1741620	C	A	0.122024	1008
20	rs12480610	G	A	0.115079	1008
20	rs7265428	T	C	0.452381	1008
20	rs1757783	G	A	0.0605159	1008
20	rs310604	G	A	0.641865	1008
20	rs1757785	C	T	0.258929	1008
20	rs12625703	G	A	0.444444	1008
20	rs310605	A	T	0.27381	1008
20	rs310606	C	G	0.727183	1008
20	rs310608	T	C	0.727183	1008
20	rs76041667	G	T	0.474206	1008
20	rs310609	A	G	0.118056	1008
20	rs1741619	T	C	0.118056	1008
20	rs73150420	G	A	0.0208333	1008
20	rs1613590	A	G	0.727183	1008
20	rs4809575	T	G	0.452381	1008
20	rs12480745	G	T	0.113095	1008
20	rs12480788	G	A	0.0287698	1008
20	rs2750399	G	A	0.473214	1008
20	rs310614	A	G	0.612103	1008
20	rs310615	C	T	0.724206	1008
20	rs13039831	C	T	0.113095	1008
20	rs310616	C	T	0.588294	1008
20	rs55845303	A	T	0.0555556	1008
20	rs310617	A	G	0.618056	1008
20	rs2274860	C	T	0.428571	1008
20	rs2750395	G	A	0.472222	1008
20	rs310618	T	C	0.264881	1008
20	rs3818681	G	A	0.0793651	1008
20	rs310619	G	A	0.275794	1008
20	rs114885918	G	A	0.0793651	1008
20	rs1555338	C	T	0.00396825	1008
20	rs80333868	C	G	0.139881	1008
20	rs8126435	G	T	0.0277778	1008
20	rs910948	A	G	0.169643	1008
20	rs79025396	A	G	0.078373	1008
20	rs1741618	T	C	0.169643	1008
20	rs1741617	T	C	0.169643	1008
20	rs79344784	C	T	0.077381	1008
20	rs6122128	T	C	0.460317	1008
20	rs111678800	C	G	0.047619	1008
20	rs1741616	C	A	0.170635	1008
20	rs74982598	G	T	0.459325	1008
20	rs77737217	C	T	0.077381	1008
20	rs1757693	G	A	0.143849	1008
20	rs12479532	A	G	0.46627	1008
20	rs1741615	T	G	0.742063	1008
20	rs1741614	A	G	0.758929	1008
20	rs910946	C	T	0.106151	1008
20	rs6010950	T	G	0.511905	1008
20	rs7261840	C	T	0.0267857	1008
20	rs6011855	G	A	0.52877	1008
20	rs6011856	G	A	0.527778	1008
20	rs731619	T	C	0.519841	1008
20	rs6090435	G	A	0.487103	1008
20	rs880445	G	A	0.390873	1008
20	rs880446	G	A	0.451389	1008
20	rs880447	G	C	0.430556	1008
20	rs1741611	G	A	0.107143	1008
20	rs56788675	G	A	0.0347222	1008
20	rs8124050	T	C	0.0347222	1008
20	rs1574387	G	C	0.997024	1008
20	rs73619483	G	A	0.144841	1008
20	rs7269690	C	G	0.0396825	1008
20	rs7269925	C	T	0.0396825	1008
20	rs8124500	A	G	0.0396825	1008
20	rs8117000	G	A	0.0396825	1008
20	rs8122040	C	G	0.0337302	1008
20	rs1757696	G	C	0.99504	1008
20	rs8126186	T	C	0.0515873	1008
20	rs8124610	A	G	0.0396825	1008
20	rs8114877	T	C	0.0277778	1008
20	rs8118447	G	A	0.0396825	1008
20	rs8123461	C	T	0.0396825	1008
20	rs1741610	C	T	0.296627	1008
20	rs8114985	T	C	0.0396825	1008
20	rs59750623	G	A	0.0396825	1008
20	rs56814286	C	T	0.0396825	1008
20	rs60309534	T	C	0.0396825	1008
20	rs8115224	T	C	0.0396825	1008
20	rs8118762	G	C	0.0396825	1008
20	rs8126334	A	G	0.0396825	1008
20	rs8115339	T	C	0.0396825	1008
20	rs8118860	G	A	0.0396825	1008
20	rs8120195	G	A	0.0396825	1008
20	rs57582687	A	G	0.0396825	1008
20	rs58431031	C	T	0.0436508	1008
20	rs60271882	G	A	0.0396825	1008
20	rs57927138	C	G	0.0396825	1008
20	rs60014702	T	C	0.0386905	1008
20	rs57643088	G	C	0.0396825	1008
20	rs57222124	C	T	0.00595238	1008
20	rs1619876	G	A	0.244048	1008
20	rs1619011	G	A	0.295635	1008
20	rs60647545	G	A	0.0396825	1008
20	rs73918968	T	C	0.0267857	1008
20	rs57494572	C	T	0.0386905	1008
20	rs10485825	A	G	0.0396825	1008
20	rs1757697	A	G	0.296627	1008
20	rs11907372	G	A	0.00595238	1008
20	rs74889656	C	A	0.0337302	1008
20	rs114307720	T	C	0.0267857	1008
20	rs11905899	A	T	0.0396825	1008
20	rs6090437	C	T	0.702381	1008
20	rs6122466	A	G	0.699405	1008
20	rs1741609	T	C	0.125992	1008
20	rs1757698	A	G	0.125992	1008
20	rs77844575	C	T	0.0267857	1008
20	rs6011859	G	A	0.157738	1008
20	rs1757699	G	A	0.0992063	1008
20	rs1741608	G	A	0.142857	1008
20	rs80277060	G	A	0.00595238	1008
20	rs2150807	T	C	0.00595238	1008
20	rs2150808	A	G	0.178571	1008
20	rs6062958	G	A	0.110119	1008
20	rs76092935	T	G	0.0267857	1008
20	rs144188143	C	T	0.0128968	1008
20	rs1741607	C	T	0.0992063	1008
20	rs1757702	G	A	0.0982143	1008
20	rs1757703	A	G	0.294643	1008
20	rs147090348	C	T	0.0962302	1008
20	rs1741606	C	T	0.295635	1008
20	rs114156274	T	C	0.0178571	1008
20	rs1741605	C	T	0.104167	1008
20	rs1757774	T	C	0.24504	1008
20	rs73622812	A	G	0.146825	1008
20	rs73622813	C	T	0.146825	1008
20	rs144167732	C	T	0.0982143	1008
20	rs8184393	C	T	0.28373	1008
20	rs8183483	G	A	0.146825	1008
20	rs6011863	A	G	0.146825	1008
20	rs433166	C	G	0.0982143	1008
20	rs76207710	G	A	0.00595238	1008
20	rs393449	G	A	0.0992063	1008
20	rs417635	C	T	0.27381	1008
20	rs114119149	T	A	0.0267857	1008
20	rs73622816	G	C	0.0287698	1008
20	rs115296093	T	A	0.0267857	1008
20	rs78281601	G	T	0.0267857	1008
20	rs16983774	G	A	0.00595238	1008
20	rs73622817	G	A	0.149802	1008
20	rs113471392	G	A	0.0277778	1008
20	rs6010952	C	T	0.147817	1008
20	rs115855286	A	G	0.0277778	1008
20	rs8125543	A	G	0.00595238	1008
20	rs380158	A	T	0.99504	1008
20	rs115468178	C	G	0.0277778	1008
20	rs6011867	C	G	0.14881	1008
20	rs60594622	C	T	0.00595238	1008
20	rs2314639	C	T	0.696429	1008
20	rs6122469	T	C	0.14881	1008
20	rs310620	C	G	0.99504	1008
20	rs59561424	C	G	0.00595238	1008
20	rs2145166	G	A	0.697421	1008
20	rs310621	A	G	0.0992063	1008
20	rs80340538	G	A	0.00595238	1008
20	rs57457685	G	A	0.0396825	1008
20	rs3746354	C	T	0.0505952	1008
20	rs113264400	T	C	0.00595238	1008
20	rs79858660	C	T	0.0555556	1008
20	rs137937460	G	A	0.015873	1008
20	rs117526123	T	C	0.0376984	1008
20	rs310622	G	A	0.0992063	1008
20	rs310623	C	G	0.113095	1008
20	rs8125175	G	A	0.00595238	1008
20	rs310624	C	G	0.24504	1008
20	rs527552373	C	T	0.0287698	1008
20	rs34528028	C	T	0.00198413	1008
20	rs73622818	G	A	0.147817	1008
20	rs72629024	C	G	0.713294	1008
20	rs310626	G	A	0.0992063	1008
20	rs73622819	C	T	0.150794	1008
20	rs382241	T	G	0.27381	1008
20	rs6090443	G	A	0.729167	1008
20	rs396823	A	G	0.181548	1008
20	rs446127	G	T	0.227183	1008
20	rs387098	A	G	0.152778	1008
20	rs437427	G	A	0.152778	1008
20	rs427230	C	T	0.00793651	1008
20	rs74558549	G	A	0.12996	1008
20	rs428035	G	T	0.154762	1008
20	rs138212619	G	A	0.130952	1008
20	rs73324428	A	G	0.135913	1008
20	rs78117224	A	T	0.130952	1008
20	rs440684	G	A	0.131944	1008
20	rs375990	T	C	0.156746	1008
20	rs436336	G	A	0.156746	1008
20	rs409015	G	T	0.15873	1008
20	rs117649221	G	C	0.0109127	1008
20	rs431976	G	A	0.0138889	1008
20	rs13039229	A	C	0.00297619	1008
20	rs400162	A	T	0.0138889	1008
20	rs373818	T	G	0.993056	1008
20	rs78416294	G	A	0.0238095	1008
20	rs186332	C	T	0.0357143	1008
20	rs4809578	A	T	0.957341	1008
20	rs310644	T	C	0.0357143	1008
20	rs94991	G	A	0.0168651	1008
20	rs6011874	G	A	0.00992063	1008
20	rs310643	C	T	0.0188492	1008
20	rs310642	A	C	0.0396825	1008
20	rs191090	T	C	0.993056	1008
20	rs66899053	G	A	0.960317	1008
20	rs56210557	G	A	0.0228175	1008
20	rs113862030	C	T	0.00992063	1008
20	rs310641	T	C	0.0138889	1008
20	rs310640	C	T	0.0138889	1008
20	rs310639	T	G	0.0327381	1008
20	rs4809308	G	A	0.960317	1008
20	rs385261	C	T	0.0238095	1008
20	rs310645	C	A	0.99504	1008
20	rs112881290	T	C	0.0188492	1008
20	rs310646	C	G	0.0138889	1008
20	rs310647	G	A	0.0238095	1008
20	rs148477487	A	G	0.0178571	1008
20	rs310649	G	A	0.0228175	1008
20	rs310650	G	T	0.0138889	1008
20	rs310651	C	G	0.0327381	1008
20	rs3761128	G	A	0.0337302	1008
20	rs310652	G	C	0.0327381	1008
20	rs13036739	G	A	0.00198413	1008
20	rs310653	T	C	0.99504	1008
20	rs6122130	G	A	0.96131	1008
20	rs310654	C	A	0.0238095	1008
20	rs310655	C	T	0.0327381	1008
20	rs310657	C	G	0.0138889	1008
20	rs56130722	G	T	0.960317	1008
20	rs310658	G	A	0.0327381	1008
20	rs404613	T	G	0.0327381	1008
20	rs378483	G	A	0.0238095	1008
20	rs146503573	G	A	0.0198413	1008
20	rs4809309	G	A	0.960317	1008
20	rs6011894	T	C	0.0188492	1008
20	rs6090449	A	G	0.926587	1008
20	rs180894744	G	A	0.0178571	1008
20	rs35183165	A	G	0.0109127	1008
20	rs6090450	G	A	0.00396825	1008
20	rs117758170	G	A	0.00892857	1008
20	rs310659	C	T	0.0297619	1008
20	rs367981	C	T	0.0138889	1008
20	rs426028	G	A	0.24504	1008
20	rs6010965	T	G	0.00396825	1008
20	rs76293719	C	T	0.0515873	1008
20	rs139229905	C	T	0.0168651	1008
20	rs6089922	G	A	0.0228175	1008
20	rs73152224	G	A	0.0109127	1008
20	rs73152226	C	A	0.0109127	1008
20	rs73622824	C	T	0.0793651	1008
20	rs310613	G	C	0.103175	1008
20	rs310612	A	G	0.210317	1008
20	rs7273746	T	C	0.0178571	1008
20	rs310611	G	A	0.104167	1008
20	rs310610	G	A	0.0793651	1008
20	rs137966967	A	G	0.0128968	1008
20	rs116956557	C	T	0.0128968	1008
20	rs4809580	C	T	0.90873	1008
20	rs73152239	C	A	0.0128968	1008
20	rs62206964	T	C	0.896825	1008
20	rs1122187	C	T	0.0178571	1008
20	rs969635	A	G	0.906746	1008
20	rs56075534	G	A	0.0178571	1008
20	rs3746348	T	C	0.906746	1008
20	rs734750	T	C	0.906746	1008
20	rs6122476	G	A	0.873016	1008
20	rs6122477	T	C	0.902778	1008
20	rs73611739	T	C	0.0615079	1008
20	rs11551683	A	G	0.10119	1008
20	rs310627	G	A	0.75496	1008
20	rs310628	G	A	0.482143	1008
20	rs3810477	A	G	0.850198	1008
20	rs114036943	T	C	0.0178571	1008
20	rs3810478	T	G	0.819444	1008
20	rs3810479	G	A	0.343254	1008
20	rs11551685	G	A	0.256944	1008
20	rs3810480	C	T	0.0912698	1008
20	rs11551684	C	T	0.573413	1008
20	rs3810481	G	A	0.573413	1008
20	rs3810482	T	C	0.251984	1008
20	rs3810483	G	C	0.848214	1008
20	rs3810484	A	G	0.848214	1008
20	rs3810485	G	A	0.265873	1008
20	rs79267778	G	A	0.0218254	1008
20	rs3810486	A	C	0.592262	1008
20	rs310630	A	G	0.156746	1008
20	rs3827022	C	T	0.593254	1008
20	rs3827023	C	T	0.59127	1008
20	rs3810487	C	T	0.531746	1008
20	rs310631	C	A	0.15873	1008
20	rs34830600	G	A	0.031746	1008
20	rs45519633	C	T	0.031746	1008
20	rs415304	G	A	0.417659	1008
20	rs3827025	G	A	0.031746	1008
20	rs3810490	G	A	0.031746	1008
20	rs422888	G	A	0.417659	1008
20	rs3810491	C	G	0.581349	1008
20	rs6089923	C	G	0.529762	1008
20	rs6090457	G	A	0.529762	1008
20	rs6089924	G	A	0.031746	1008
20	rs1757752	A	G	0.967262	1008
20	rs6089925	G	A	0.031746	1008
20	rs392273	A	C	0.415675	1008
20	rs406488	T	A	0.172619	1008
20	rs749079	T	C	0.0496032	1008
20	rs3746346	A	G	0.740079	1008
20	rs34681475	G	A	0.552579	1008
20	rs6089926	C	T	0.588294	1008
20	rs13042172	A	G	0.588294	1008
20	rs6090460	C	T	0.560516	1008
20	rs310667	G	A	0.436508	1008
20	rs116142445	A	G	0.25496	1008
20	rs6090461	C	T	0.559524	1008
20	rs115110681	G	A	0.250992	1008
20	rs114350246	G	A	0.250992	1008
20	rs310669	G	A	0.435516	1008
20	rs310670	G	C	0.434524	1008
20	rs310672	C	T	0.436508	1008
20	rs310674	C	T	0.435516	1008
20	rs75215502	C	T	0.253968	1008
20	rs8126295	G	A	0.250992	1008
20	rs1556456	T	C	0.553571	1008
20	rs311500	C	T	0.676587	1008
20	rs914558	A	G	0.556548	1008
20	rs117883455	G	A	0.179563	1008
20	rs13038448	C	T	0.551587	1008
20	rs13043255	G	C	0.551587	1008
20	rs6089929	C	T	0.552579	1008
20	rs3810492	G	A	0.549603	1008
20	rs311497	A	G	0.199405	1008
20	rs2297427	G	A	0.515873	1008
20	rs2297428	C	T	0.515873	1008
20	rs1291170	T	G	0.199405	1008
20	rs454132	G	A	0.198413	1008
20	rs3787112	G	A	0.514881	1008
20	rs118092102	T	C	0.0863095	1008
20	rs3787111	C	A	0.28373	1008
20	rs6122482	C	G	0.284722	1008
20	rs160395	C	T	0.198413	1008
20	rs149462	C	T	0.199405	1008
20	rs2236501	G	A	0.284722	1008
20	rs186368	T	C	0.198413	1008
20	rs143224533	C	G	0.0287698	1008
20	rs2236502	C	T	0.199405	1008
20	rs2236503	G	A	0.514881	1008
20	rs2236504	C	T	0.514881	1008
20	rs188719	C	T	0.199405	1008
20	rs311493	G	T	0.198413	1008
20	rs117501635	C	T	0.0198413	1008
20	rs16983844	G	A	0.514881	1008
20	rs3787109	G	A	0.28373	1008
20	rs311491	G	A	0.199405	1008
20	rs311490	G	A	0.199405	1008
20	rs57156419	C	T	0.28373	1008
20	rs1151620	G	A	0.199405	1008
20	rs6090469	A	G	0.801587	1008
20	rs4809310	G	A	0.514881	1008
20	rs2297429	C	T	0.28373	1008
20	rs2297430	T	C	0.519841	1008
20	rs414897	G	A	0.715278	1008
20	rs381331	G	A	0.275794	1008
20	rs3787107	G	A	0.513889	1008
20	rs453481	G	A	0.0873016	1008
20	rs445328	G	A	0.10119	1008
20	rs432717	G	A	0.100198	1008
20	rs58850142	G	A	0.100198	1008
20	rs117821105	C	T	0.0863095	1008
20	rs6122484	G	C	0.0902778	1008
20	rs384683	T	C	0.100198	1008
20	rs34533955	A	C	0.514881	1008
20	rs35897249	G	A	0.10119	1008
20	rs4809311	G	T	0.10119	1008
20	rs4809312	C	T	0.514881	1008
20	rs766915	A	G	0.615079	1008
20	rs6090470	C	A	0.514881	1008
20	rs6011922	G	A	0.382937	1008
20	rs6122488	G	A	0.10119	1008
20	rs12624749	G	A	0.381944	1008
20	rs6090471	T	C	0.617063	1008
20	rs4444600	T	C	0.617063	1008
20	rs13044853	G	A	0.514881	1008
20	rs13040623	G	A	0.514881	1008
20	rs4809584	T	C	0.617063	1008
20	rs6122134	T	A	0.10119	1008
20	rs4809313	G	A	0.514881	1008
20	rs35690311	C	A	0.616071	1008
20	rs2872810	T	C	0.514881	1008
20	rs2777939	C	T	0.615079	1008
20	rs6062976	T	C	0.10119	1008
20	rs6011925	G	A	0.10119	1008
20	rs6090475	C	A	0.514881	1008
20	rs13044479	T	C	0.514881	1008
20	rs13041830	C	T	0.514881	1008
20	rs6011927	C	G	0.617063	1008
20	rs11696202	G	C	0.514881	1008
20	rs6011928	A	G	0.616071	1008
20	rs6062977	C	G	0.616071	1008
20	rs6011929	G	A	0.10119	1008
20	rs4809314	A	T	0.617063	1008
20	rs6122491	C	T	0.100198	1008
20	rs6090476	G	A	0.514881	1008
20	rs2777932	G	C	0.618056	1008
20	rs4809585	A	G	0.617063	1008
20	rs4809586	C	T	0.514881	1008
20	rs6010973	C	A	0.10119	1008
20	rs909342	T	C	0.102183	1008
20	rs914563	A	G	0.618056	1008
20	rs3761126	C	T	0.511905	1008
20	rs6089940	C	T	0.513889	1008
20	rs9679894	C	T	0.100198	1008
20	rs2039369	C	T	0.617063	1008
20	rs6010975	C	T	0.10119	1008
20	rs6011934	A	G	0.616071	1008
20	rs1412314	G	A	0.00892857	1008
20	rs6062978	A	G	0.617063	1008
20	rs6089941	A	G	0.616071	1008
20	rs35096459	C	G	0.100198	1008
20	rs6122136	A	C	0.100198	1008
20	rs34105796	A	G	0.512897	1008
20	rs67114507	C	T	0.513889	1008
20	rs6062980	G	A	0.10119	1008
20	rs4809317	G	A	0.614087	1008
20	rs6062292	G	T	0.613095	1008
20	rs4809318	G	A	0.512897	1008
20	rs2738769	C	A	0.901786	1008
20	rs6010978	G	T	0.616071	1008
20	rs148490822	C	T	0.0257937	1008
20	rs35143638	C	T	0.302579	1008
20	rs6089946	A	G	0.459325	1008
20	rs2738773	T	A	0.41369	1008
20	rs71325458	A	G	0.00198413	1008
20	rs186565323	G	A	0.0178571	1008
20	rs6062468	C	T	0.106151	1008
20	rs2777933	G	C	0.689484	1008
20	rs2738775	T	C	0.689484	1008
20	rs879471	C	T	0.105159	1008
20	rs117478639	T	C	0.0208333	1008
20	rs191814064	G	T	0.0178571	1008
20	rs2777934	C	T	0.689484	1008
20	rs2777935	C	T	0.686508	1008
20	rs909333	T	G	0.574405	1008
20	rs914561	T	C	0.688492	1008
20	rs909334	C	A	0.576389	1008
20	rs1059250	A	G	0.696429	1008
20	rs2259797	T	C	0.0128968	1008
20	rs2150910	T	C	0.679563	1008
20	rs13042091	C	T	0.0982143	1008
20	rs3787105	T	C	0.248016	1008
20	rs58675328	G	T	0.0982143	1008
20	rs141932828	G	C	0.0595238	1008
20	rs73135821	C	T	0.0982143	1008
20	rs6062293	C	T	0.0982143	1008
20	rs6062294	G	A	0.0982143	1008
20	rs6062473	T	G	0.175595	1008
20	rs7262218	A	C	0.106151	1008
20	rs4809319	A	G	0.27877	1008
20	rs11907042	G	A	0.173611	1008
20	rs6062475	G	A	0.106151	1008
20	rs6089949	C	T	0.172619	1008
20	rs146274673	T	A	0.0138889	1008
20	rs78577441	G	T	0.173611	1008
20	rs6010989	C	T	0.173611	1008
20	rs147522398	G	C	0.00892857	1008
20	rs4809320	G	A	0.279762	1008
20	rs76636901	C	T	0.0248016	1008
20	rs3787104	C	A	0.172619	1008
20	rs61395596	C	T	0.172619	1008
20	rs3761125	C	T	0.115079	1008
20	rs6062477	C	T	0.116071	1008
20	rs6089759	T	G	0.170635	1008
20	rs3761124	T	C	0.28869	1008
20	rs75094645	C	T	0.00198413	1008
20	rs3746342	C	A	0.145833	1008
20	rs6122022	C	A	0.0823413	1008
20	rs3746341	G	C	0.116071	1008
20	rs2872811	G	T	0.117063	1008
20	rs2297432	C	T	0.116071	1008
20	rs6089953	A	G	0.286706	1008
20	rs6062295	A	G	0.117063	1008
20	rs6010994	T	C	0.287698	1008
20	rs143190905	G	T	0.0248016	1008
20	rs2738778	C	T	0.484127	1008
20	rs6062296	C	T	0.117063	1008
20	rs2297433	T	C	0.28869	1008
20	rs2297434	C	T	0.117063	1008
20	rs6010998	A	T	0.28869	1008
20	rs3787103	A	G	0.117063	1008
20	rs3787102	C	T	0.117063	1008
20	rs6122140	G	A	0.0337302	1008
20	rs6062482	G	C	0.117063	1008
20	rs193026985	A	G	0.00694444	1008
20	rs11696198	G	A	0.0565476	1008
20	rs7261546	C	G	0.164683	1008
20	rs2738780	T	C	0.900794	1008
20	rs56227019	A	C	0.167659	1008
20	rs3848669	G	T	0.285714	1008
20	rs3848670	G	A	0.116071	1008
20	rs3859579	A	G	0.284722	1008
20	rs141357621	C	T	0.00595238	1008
20	rs6062298	G	A	0.28373	1008
20	rs6062484	T	C	0.116071	1008
20	rs6062485	A	T	0.167659	1008
20	rs6062299	G	C	0.166667	1008
20	rs6062486	G	A	0.282738	1008
20	rs6011016	C	G	0.28373	1008
20	rs4809219	C	A	0.28373	1008
20	rs6011018	T	G	0.284722	1008
20	rs6062300	G	A	0.115079	1008
20	rs2297436	G	C	0.116071	1008
20	rs4809321	T	G	0.282738	1008
20	rs67311561	A	G	0.116071	1008
20	rs28557323	C	T	0.141865	1008
20	rs111340639	A	G	0.116071	1008
20	rs2297437	G	A	0.166667	1008
20	rs2777937	C	T	0.116071	1008
20	rs8124478	A	G	0.177579	1008
20	rs2777938	C	T	0.116071	1008
20	rs3787100	A	G	0.284722	1008
20	rs56053617	C	T	0.116071	1008
20	rs3787099	A	G	0.0248016	1008
20	rs3787098	C	T	0.140873	1008
20	rs6122023	G	A	0.0456349	1008
20	rs79981941	C	A	0.0267857	1008
20	rs6062487	A	T	0.115079	1008
20	rs6089763	C	T	0.301587	1008
20	rs6089956	C	A	0.263889	1008
20	rs35902944	G	C	0.396825	1008
20	rs34538116	C	T	0.380952	1008
20	rs6011026	A	G	0.15377	1008
20	rs73137724	T	C	0.180556	1008
20	rs2738782	A	G	0.421627	1008
20	rs2738783	T	G	0.580357	1008
20	rs112353589	C	A	0.0228175	1008
20	rs114703330	T	C	0.0367063	1008
20	rs41309367	C	T	0.287698	1008
20	rs6010620	A	G	0.292659	1008
20	rs4809322	C	T	0.144841	1008
20	rs8114049	C	T	0.287698	1008
20	rs6062301	T	C	0.28869	1008
20	rs6010621	T	G	0.28869	1008
20	rs62207047	C	T	0.144841	1008
20	rs2297438	G	A	0.28869	1008
20	rs2297439	T	G	0.0367063	1008
20	rs77552606	T	C	0.0367063	1008
20	rs2297440	T	C	0.28869	1008
20	rs79669929	C	T	0.0287698	1008
20	rs4809323	A	G	0.28869	1008
20	rs7361098	G	A	0.28869	1008
20	rs78430218	C	T	0.0367063	1008
20	rs75031349	A	G	0.0367063	1008
20	rs3787092	C	T	0.290675	1008
20	rs3787091	G	T	0.290675	1008
20	rs6122146	C	T	0.0744048	1008
20	rs3787090	C	T	0.290675	1008
20	rs3787089	C	T	0.289683	1008
20	rs3787088	T	G	0.290675	1008
20	rs4809324	T	C	0.147817	1008
20	rs77755108	T	G	0.047619	1008
20	rs6062490	G	C	0.291667	1008
20	rs2738785	T	C	0.290675	1008
20	rs2777940	C	G	0.00595238	1008
20	rs2777941	A	C	0.292659	1008
20	rs6062492	G	A	0.137897	1008
20	rs16983884	C	T	0.0367063	1008
20	rs79210260	C	T	0.0882937	1008
20	rs6062302	T	C	0.298611	1008
20	rs2236506	G	A	0.289683	1008
20	rs3208007	T	C	0.290675	1008
20	rs6011033	A	G	0.290675	1008
20	rs117617076	A	C	0.0267857	1008
20	rs3848672	C	T	0.572421	1008
20	rs139816191	C	G	0.0376984	1008
20	rs564861842	G	A	0.00793651	1008
20	rs3208008	A	C	0.355159	1008
20	rs115303435	G	A	0.0367063	1008
20	rs41309931	G	T	0.223214	1008
20	rs2297441	G	A	0.347222	1008
20	rs2257440	C	T	0.647817	1008
20	rs2258056	T	C	0.646825	1008
20	rs909341	C	T	0.646825	1008
20	rs1291205	C	G	0.646825	1008
20	rs6062496	G	A	0.128968	1008
20	rs1291206	G	A	0.642857	1008
20	rs1291207	G	A	0.642857	1008
20	rs1291209	T	C	0.646825	1008
20	rs1295810	G	A	0.645833	1008
20	rs1048665	T	G	0.649802	1008
20	rs2738788	A	G	0.835317	1008
20	rs6122147	C	T	0.219246	1008
20	rs1623866	G	A	0.645833	1008
20	rs2236508	G	A	0.645833	1008
20	rs2257885	G	A	0.646825	1008
20	rs1291210	A	C	0.646825	1008
20	rs6062497	C	T	0.349206	1008
20	rs6011040	A	G	0.35119	1008
20	rs6062498	C	G	0.359127	1008
20	rs6062501	T	G	0.0912698	1008
20	rs3761123	G	A	0.365079	1008
20	rs2750480	G	A	0.62996	1008
20	rs3761121	T	C	0.233135	1008
20	rs2872881	G	A	0.62996	1008
20	rs2750481	A	G	0.62996	1008
20	rs2750482	T	C	0.62996	1008
20	rs2315007	T	C	0.365079	1008
20	rs2315008	T	G	0.365079	1008
20	rs2315009	C	G	0.62996	1008
20	rs35046559	A	G	0.62996	1008
20	rs35201382	T	C	0.62996	1008
20	rs67468102	G	C	0.62996	1008
20	rs2750483	A	G	0.62996	1008
20	rs62217797	A	G	0.234127	1008
20	rs2259858	A	T	0.62996	1008
20	rs4809327	C	T	0.365079	1008
20	rs4809328	C	T	0.365079	1008
20	rs145533562	G	A	0.0109127	1008
20	rs4809329	C	T	0.365079	1008
20	rs6062504	A	G	0.365079	1008
20	rs6089961	G	A	0.62996	1008
20	rs4809330	A	G	0.365079	1008
20	rs2738758	C	G	0.62996	1008
20	rs76002041	A	G	0.0853175	1008
20	rs2263805	T	C	0.62996	1008
20	rs6062304	A	T	0.365079	1008
20	rs6062506	T	G	0.365079	1008
20	rs1291213	C	T	0.62996	1008
20	rs8125514	G	A	0.365079	1008
20	rs6011057	C	T	0.365079	1008
20	rs1758205	G	A	0.62996	1008
20	rs2263806	G	A	0.628968	1008
20	rs6011058	C	T	0.365079	1008
20	rs6062507	G	A	0.100198	1008
20	rs2427528	G	A	0.093254	1008
20	rs34251386	G	A	0.62996	1008
20	rs6122154	C	T	0.62996	1008
20	rs2427529	T	A	0.62996	1008
20	rs2427530	G	A	0.630952	1008
20	rs2427531	G	C	0.62996	1008
20	rs6062509	G	T	0.365079	1008
20	rs6122158	G	A	0.62996	1008
20	rs67616625	A	G	0.62996	1008
20	rs56057703	C	T	0.030754	1008
20	rs117317595	T	G	0.0188492	1008
20	rs6011066	G	A	0.365079	1008
20	rs1151622	A	G	0.630952	1008
20	rs2427534	A	G	0.630952	1008
20	rs1151623	T	C	0.369048	1008
20	rs2236510	C	T	0.626984	1008
20	rs2236511	C	G	0.234127	1008
20	rs914559	C	G	0.37004	1008
20	rs1151624	A	G	0.378968	1008
20	rs1056441	T	C	0.375992	1008
20	rs6122159	G	T	0.621032	1008
20	rs1741708	G	T	0.62004	1008
20	rs6062510	G	C	0.374008	1008
20	rs4809221	G	A	0.372024	1008
20	rs2253823	C	T	0.62004	1008
20	rs2253829	G	C	0.621032	1008
20	rs6122026	G	A	0.047619	1008
20	rs8957	G	T	0.371032	1008
20	rs2256814	G	A	0.621032	1008
20	rs1058319	C	T	0.624008	1008
20	rs143699471	T	C	0.0446429	1008
20	rs6742	T	C	0.969246	1008
20	rs2427537	T	C	0.956349	1008
20	rs2281925	G	A	0.25	1008
20	rs2296763	A	C	0.477183	1008
20	rs35982738	C	T	0.0109127	1008
20	rs5019252	C	T	0.347222	1008
20	rs12625387	C	T	0.345238	1008
20	rs73622886	C	T	0.588294	1008
20	rs6011076	T	C	0.366071	1008
20	rs73622887	C	T	0.602183	1008
20	rs11697610	A	G	0.0426587	1008
20	rs2872979	C	T	0.352183	1008
20	rs12053646	G	A	0.602183	1008
20	rs2315646	T	G	0.352183	1008
20	rs2315647	C	G	0.954365	1008
20	rs1887406	G	C	0.605159	1008
20	rs2315648	G	C	0.349206	1008
20	rs932824	A	G	0.349206	1008
20	rs932825	C	T	0.349206	1008
20	rs932826	A	C	0.701389	1008
20	rs932827	C	T	0.0952381	1008
20	rs12625413	T	C	0.349206	1008
20	rs6089970	C	T	0.594246	1008
20	rs116895501	A	G	0.0605159	1008
20	rs4809332	A	G	0.641865	1008
20	rs4809222	C	G	0.640873	1008
20	rs2281926	G	C	0.518849	1008
20	rs2281927	G	C	0.636905	1008
20	rs2281928	G	C	0.636905	1008
20	rs4809334	G	A	0.515873	1008
20	rs13041528	G	C	0.515873	1008
20	rs7273624	G	A	0.121032	1008
20	rs12481497	G	A	0.515873	1008
20	rs4299387	T	C	0.121032	1008
20	rs6089971	G	A	0.515873	1008
20	rs2093118	G	T	0.358135	1008
20	rs6011081	G	A	0.121032	1008
20	rs6122160	C	T	0.358135	1008
20	rs6122161	C	A	0.358135	1008
20	rs4809335	C	T	0.636905	1008
20	rs11696871	G	A	0.515873	1008
20	rs4809223	C	G	0.121032	1008
20	rs4809224	T	A	0.121032	1008
20	rs6011085	C	T	0.121032	1008
20	rs6089769	A	G	0.121032	1008
20	rs6089973	C	T	0.633929	1008
20	rs6010639	G	A	0.121032	1008
20	rs6089770	C	T	0.875992	1008
20	rs6122028	C	T	0.358135	1008
20	rs6122029	G	A	0.124008	1008
20	rs6062309	A	G	0.124008	1008
20	rs6011089	A	G	0.124008	1008
20	rs73622889	G	C	0.0327381	1008
20	rs6010641	T	C	0.121032	1008
20	rs6010642	T	C	0.124008	1008
20	rs6062513	G	C	0.124008	1008
20	rs6010644	G	A	0.124008	1008
20	rs2315649	C	T	0.358135	1008
20	rs6011091	T	A	0.124008	1008
20	rs6010646	A	C	0.124008	1008
20	rs62217844	C	G	0.121032	1008
20	rs6089771	A	G	0.123016	1008
20	rs7274760	A	G	0.123016	1008
20	rs6010647	A	C	0.12004	1008
20	rs6512287	A	G	0.479167	1008
20	rs6089979	A	G	0.12004	1008
20	rs6062514	G	T	0.12004	1008
20	rs7271043	G	A	0.359127	1008
20	rs6011094	C	T	0.121032	1008
20	rs6011095	C	T	0.12004	1008
20	rs6011096	T	C	0.12004	1008
20	rs6011097	G	A	0.477183	1008
20	rs6011098	C	T	0.477183	1008
20	rs77269470	C	T	0.0327381	1008
20	rs2315654	C	T	0.475198	1008
20	rs6010648	T	C	0.481151	1008
20	rs12480190	C	T	0.499008	1008
20	rs10485826	G	A	0.371032	1008
20	rs6089982	C	T	0.5	1008
20	rs6089984	G	A	0.904762	1008
20	rs6512289	G	A	0.0892857	1008
20	rs12479927	T	C	0.904762	1008
20	rs73143503	G	A	0.0902778	1008
20	rs6089986	G	A	0.426587	1008
20	rs4809336	A	G	0.904762	1008
20	rs4809337	C	T	0.904762	1008
20	rs6010649	C	G	0.0902778	1008
20	rs6062519	T	C	0.0902778	1008
20	rs6062520	A	G	0.0902778	1008
20	rs6062521	T	C	0.0902778	1008
20	rs6062522	G	C	0.0902778	1008
20	rs62217849	G	T	0.0902778	1008
20	rs6011105	G	A	0.0902778	1008
20	rs4809340	G	A	0.90377	1008
20	rs59496954	G	A	0.0902778	1008
20	rs6122166	G	C	0.455357	1008
20	rs6089988	T	C	0.453373	1008
20	rs181550576	G	C	0.0267857	1008
20	rs4809225	C	T	0.0714286	1008
20	rs145847442	G	A	0.047619	1008
20	rs3810493	C	T	0.439484	1008
20	rs3810494	C	T	0.44246	1008
20	rs3810495	A	G	0.443452	1008
20	rs3810496	T	C	0.443452	1008
20	rs3827026	C	T	0.078373	1008
20	rs11698493	C	G	0.464286	1008
20	rs4809226	G	A	0.0892857	1008
20	rs6122168	G	C	0.439484	1008
20	rs13042220	G	A	0.464286	1008
20	rs62219891	C	T	0.0892857	1008
20	rs13043476	C	T	0.464286	1008
20	rs6512290	G	A	0.439484	1008
20	rs6122169	C	T	0.439484	1008
20	rs6122170	G	T	0.438492	1008
20	rs6122171	A	G	0.439484	1008
20	rs7363352	C	G	0.439484	1008
20	rs7361427	A	G	0.439484	1008
20	rs6062314	C	T	0.992063	1008
20	rs6122172	C	T	0.429563	1008
20	rs4809341	T	C	0.993056	1008
20	rs12710317	A	G	0.429563	1008
20	rs12710318	G	A	0.429563	1008
20	rs66581209	T	G	0.474206	1008
20	rs6089774	G	A	0.429563	1008
20	rs67840723	T	C	0.474206	1008
20	rs6089994	C	A	0.429563	1008
20	rs6122173	A	G	0.429563	1008
20	rs6011109	G	A	0.993056	1008
20	rs6011110	G	A	0.0882937	1008
20	rs6122030	T	C	0.431548	1008
20	rs4809343	C	A	0.475198	1008
20	rs4809344	C	G	0.993056	1008
20	rs6062527	G	C	0.0882937	1008
20	rs6122174	C	T	0.429563	1008
20	rs6011111	C	A	0.0882937	1008
20	rs6089775	C	T	0.429563	1008
20	rs6089776	T	C	0.993056	1008
20	rs2148803	A	G	0.993056	1008
20	rs6122175	C	A	0.428571	1008
20	rs6089995	T	C	0.430556	1008
20	rs11700159	C	T	0.475198	1008
20	rs35960945	G	A	0.093254	1008
20	rs11698179	A	G	0.475198	1008
20	rs4425138	G	A	0.0882937	1008
20	rs2315655	C	G	0.0882937	1008
20	rs141153393	G	T	0.0644841	1008
20	rs6122177	T	C	0.433532	1008
20	rs6122179	G	A	0.435516	1008
20	rs6010650	A	C	0.993056	1008
20	rs6089777	A	G	0.443452	1008
20	rs6089996	G	A	0.994048	1008
20	rs6010651	A	C	0.56746	1008
20	rs6062529	C	T	0.0912698	1008
20	rs2315656	G	A	0.720238	1008
20	rs6062530	T	G	0.0902778	1008
20	rs67047102	C	T	0.456349	1008
20	rs6062317	G	A	0.093254	1008
20	rs755017	A	G	0.462302	1008
20	rs74454561	C	T	0.0376984	1008
20	rs2281929	T	C	0.46131	1008
20	rs76484331	C	A	0.00694444	1008
20	rs747514	A	C	0.555556	1008
20	rs4456758	T	C	0.555556	1008
20	rs6062319	C	T	0.0952381	1008
20	rs55643250	C	T	0.452381	1008
20	rs67542556	A	G	0.452381	1008
20	rs11697546	C	T	0.0952381	1008
20	rs11698037	C	T	0.453373	1008
20	rs62219892	G	A	0.0952381	1008
20	rs6011116	G	A	0.453373	1008
20	rs6011117	C	T	0.453373	1008
20	rs6011118	A	G	0.453373	1008
20	rs66493913	G	A	0.453373	1008
20	rs67415541	A	C	0.453373	1008
20	rs66486049	G	C	0.453373	1008
20	rs2180631	C	T	0.00694444	1008
20	rs4809229	T	C	0.460317	1008
20	rs6011119	C	T	0.456349	1008
20	rs4538263	G	A	0.462302	1008
20	rs6010653	G	C	0.456349	1008
20	rs67796606	A	G	0.455357	1008
20	rs75004420	G	A	0.00496032	1008
20	rs6011121	C	G	0.460317	1008
20	rs6062533	G	A	0.0912698	1008
20	rs57620666	G	A	0.459325	1008
20	rs73624722	A	G	0.459325	1008
20	rs190770309	G	A	0.0218254	1008
20	rs6010655	T	G	0.459325	1008
20	rs6010656	T	A	0.459325	1008
20	rs139848472	C	A	0.00496032	1008
20	rs6010657	G	A	0.00496032	1008
20	rs11906437	C	A	0.459325	1008
20	rs11908487	A	G	0.460317	1008
20	rs11086127	G	A	0.459325	1008
20	rs71325468	G	C	0.0664683	1008
20	rs11906513	C	A	0.459325	1008
20	rs11908565	A	G	0.459325	1008
20	rs11905140	T	C	0.459325	1008
20	rs11906517	C	G	0.459325	1008
20	rs67549383	G	T	0.459325	1008
20	rs66780440	G	A	0.459325	1008
20	rs6011123	T	C	0.550595	1008
20	rs6010658	C	A	0.459325	1008
20	rs142921369	C	T	0.0337302	1008
20	rs8115058	A	G	0.550595	1008
20	rs6011124	T	C	0.459325	1008
20	rs6011125	A	G	0.459325	1008
20	rs4809345	A	G	0.459325	1008
20	rs73323366	G	A	0.00496032	1008
20	rs187159660	G	A	0.0367063	1008
20	rs6011126	C	T	0.459325	1008
20	rs35490707	C	T	0.0962302	1008
20	rs6011127	G	A	0.459325	1008
20	rs11697082	G	A	0.455357	1008
20	rs11697261	C	T	0.459325	1008
20	rs67835080	C	T	0.460317	1008
20	rs67078803	T	C	0.460317	1008
20	rs73624724	T	C	0.460317	1008
20	rs6122033	G	A	0.139881	1008
20	rs6010659	A	G	0.460317	1008
20	rs75021022	C	A	0.0525794	1008
20	rs57498343	G	A	0.460317	1008
20	rs58150746	G	A	0.460317	1008
20	rs79386254	A	G	0.460317	1008
20	rs141335934	C	T	0.00496032	1008
20	rs66859979	T	C	0.460317	1008
20	rs4809348	A	G	0.460317	1008
20	rs4809351	G	C	0.460317	1008
20	rs9798571	G	A	0.0912698	1008
20	rs6011128	C	T	0.460317	1008
20	rs6011129	G	C	0.460317	1008
20	rs73624728	G	T	0.454365	1008
20	rs6011130	C	T	0.460317	1008
20	rs145014381	G	A	0.0267857	1008
20	rs6011131	C	T	0.460317	1008
20	rs4809352	C	A	0.460317	1008
20	rs4809353	T	C	0.460317	1008
20	rs4809354	C	T	0.460317	1008
20	rs4809230	G	A	0.455357	1008
20	rs6011132	C	G	0.460317	1008
20	rs6011133	A	G	0.460317	1008
20	rs73323382	C	T	0.00496032	1008
20	rs11698072	T	C	0.460317	1008
20	rs11699536	G	T	0.473214	1008
20	rs11699646	C	T	0.473214	1008
20	rs6010660	G	C	0.460317	1008
20	rs6010661	T	C	0.460317	1008
20	rs6011135	G	T	0.00496032	1008
20	rs6011137	C	T	0.460317	1008
20	rs67416152	C	T	0.460317	1008
20	rs6011138	T	C	0.460317	1008
20	rs6011139	C	T	0.460317	1008
20	rs6011140	A	G	0.460317	1008
20	rs6011141	C	T	0.460317	1008
20	rs6011142	T	G	0.460317	1008
20	rs11700177	G	A	0.454365	1008
20	rs6010663	C	G	0.00496032	1008
20	rs77654264	C	T	0.0347222	1008
20	rs6010664	A	G	0.460317	1008
20	rs11086128	G	A	0.455357	1008
20	rs6062322	A	T	0.0912698	1008
20	rs6010665	T	C	0.00496032	1008
20	rs6011143	C	G	0.460317	1008
20	rs6011144	C	T	0.460317	1008
20	rs6011145	T	C	0.460317	1008
20	rs6122185	C	T	0.168651	1008
20	rs6011146	G	A	0.460317	1008
20	rs6011148	C	A	0.460317	1008
20	rs113033986	G	A	0.00595238	1008
20	rs6011149	G	A	0.551587	1008
20	rs4809356	G	A	0.460317	1008
20	rs6062536	G	A	0.107143	1008
20	rs4809233	C	T	0.460317	1008
20	rs116856933	G	C	0.0347222	1008
20	rs6062323	A	G	0.0912698	1008
20	rs11697876	T	C	0.550595	1008
20	rs17753004	G	A	0.0902778	1008
20	rs6010669	C	T	0.460317	1008
20	rs4809357	G	A	0.460317	1008
20	rs4809358	T	C	0.460317	1008
20	rs6062324	G	A	0.0902778	1008
20	rs4809359	G	A	0.46131	1008
20	rs1887407	G	A	0.00496032	1008
20	rs4809360	C	T	0.455357	1008
20	rs117861539	G	T	0.00496032	1008
20	rs66682622	T	G	0.460317	1008
20	rs4809361	T	C	0.958333	1008
20	rs751861	A	G	0.460317	1008
20	rs751860	G	A	0.460317	1008
20	rs2004748	G	A	0.460317	1008
20	rs2004749	T	C	0.460317	1008
20	rs4369919	G	A	0.460317	1008
20	rs4578911	A	G	0.00496032	1008
20	rs2315657	G	A	0.460317	1008
20	rs6062541	C	T	0.0902778	1008
20	rs6011152	C	T	0.460317	1008
20	rs11700372	A	G	0.460317	1008
20	rs6011153	G	C	0.00496032	1008
20	rs6011154	C	A	0.500992	1008
20	rs11698713	G	A	0.49504	1008
20	rs6011155	T	C	0.590278	1008
20	rs4809362	A	C	0.468254	1008
20	rs6062543	T	C	0.0902778	1008
20	rs139223530	A	G	0.0228175	1008
20	rs6011156	A	G	0.467262	1008
20	rs6011157	C	T	0.467262	1008
20	rs6011158	G	T	0.467262	1008
20	rs6011160	A	G	0.467262	1008
20	rs12481524	C	A	0.462302	1008
20	rs6010671	T	G	0.467262	1008
20	rs77739857	C	T	0.0287698	1008
20	rs4809234	A	G	0.467262	1008
20	rs4809364	C	A	0.467262	1008
20	rs61653788	C	G	0.00496032	1008
20	rs4809236	A	G	0.467262	1008
20	rs4809365	C	T	0.467262	1008
20	rs4809366	C	A	0.467262	1008
20	rs11086129	C	T	0.462302	1008
20	rs60086020	T	G	0.462302	1008
20	rs6011163	A	G	0.467262	1008
20	rs116870978	G	A	0.00496032	1008
20	rs146864653	C	T	0.015873	1008
20	rs6011164	T	C	0.467262	1008
20	rs6011168	A	G	0.467262	1008
20	rs73325349	T	C	0.00496032	1008
20	rs11700373	C	T	0.460317	1008
20	rs67675495	G	C	0.467262	1008
20	rs67563752	T	C	0.467262	1008
20	rs6062546	C	T	0.55754	1008
20	rs12479805	C	G	0.462302	1008
20	rs6011171	C	A	0.469246	1008
20	rs11697257	G	C	0.093254	1008
20	rs6122036	A	G	0.228175	1008
20	rs6011173	C	T	0.463294	1008
20	rs4809367	C	T	0.463294	1008
20	rs8118848	G	A	0.0902778	1008
20	rs4809368	A	G	0.457341	1008
20	rs6011174	A	G	0.00496032	1008
20	rs146027698	G	A	0.0416667	1008
20	rs6011175	C	G	0.00496032	1008
20	rs6010674	C	T	0.00496032	1008
20	rs7344617	G	C	0.00496032	1008
20	rs6011176	G	C	0.00496032	1008
20	rs67517207	A	T	0.46131	1008
20	rs60022917	G	A	0.00496032	1008
20	rs66788614	C	T	0.460317	1008
20	rs11086130	A	G	0.460317	1008
20	rs755920	T	C	0.460317	1008
20	rs6011178	C	G	0.00793651	1008
20	rs79873740	C	T	0.00793651	1008
20	rs73325382	G	A	0.00793651	1008
20	rs6010675	T	C	0.286706	1008
20	rs76821912	T	C	0.0684524	1008
20	rs66887040	C	T	0.454365	1008
20	rs66791168	C	T	0.470238	1008
20	rs8115050	G	A	0.00694444	1008
20	rs6090007	T	C	0.400794	1008
20	rs6090008	C	T	0.39881	1008
20	rs4809369	G	A	0.536706	1008
20	rs11905851	C	T	0.00694444	1008
20	rs11908253	T	C	0.00694444	1008
20	rs4809370	C	T	0.529762	1008
20	rs11905798	G	A	0.00694444	1008
20	rs11905801	G	A	0.00694444	1008
20	rs2244441	T	C	0.539683	1008
20	rs11697746	G	A	0.438492	1008
20	rs6011179	T	A	0.00694444	1008
20	rs6011180	C	A	0.00694444	1008
20	rs8120289	G	A	0.190476	1008
20	rs73624750	C	T	0.436508	1008
20	rs2247297	A	G	0.636905	1008
20	rs6010678	G	C	0.00694444	1008
20	rs6010679	C	T	0.436508	1008
20	rs6011182	G	A	0.436508	1008
20	rs8121155	T	C	0.00694444	1008
20	rs2749790	T	G	0.636905	1008
20	rs6011183	C	T	0.00694444	1008
20	rs73325392	A	C	0.00694444	1008
20	rs73325395	G	A	0.00694444	1008
20	rs2427538	C	T	0.628968	1008
20	rs11697094	C	A	0.436508	1008
20	rs2427539	G	A	0.19246	1008
20	rs6010682	A	G	0.00694444	1008
20	rs6010683	C	T	0.00694444	1008
20	rs117934721	C	G	0.014881	1008
20	rs66641436	T	C	0.441468	1008
20	rs2248123	G	A	0.1875	1008
20	rs4809238	T	C	0.438492	1008
20	rs4809239	A	G	0.438492	1008
20	rs2427541	C	G	0.188492	1008
20	rs6062547	T	C	0.434524	1008
20	rs12624502	C	T	0.434524	1008
20	rs12624434	G	A	0.434524	1008
20	rs12624512	C	G	0.433532	1008
20	rs2427542	C	G	0.62996	1008
20	rs117575649	C	T	0.031746	1008
20	rs75569315	A	G	0.0456349	1008
20	rs6011184	C	T	0.436508	1008
20	rs2478981	T	G	0.615079	1008
20	rs1923031	T	C	0.615079	1008
20	rs1923032	A	G	0.614087	1008
20	rs6011186	C	T	0.428571	1008
20	rs2474646	C	T	0.178571	1008
20	rs1819142	T	C	0.0178571	1008
20	rs7270958	G	A	0.00892857	1008
20	rs74692781	A	G	0.22123	1008
20	rs73149500	G	A	0.224206	1008
20	rs6011187	G	A	0.230159	1008
20	rs6062549	G	A	0.286706	1008
20	rs6062550	G	A	0.233135	1008
20	rs6011190	G	A	0.362103	1008
20	rs6062551	G	A	0.242063	1008
20	rs6062552	A	G	0.240079	1008
20	rs73151706	G	C	0.128968	1008
20	rs2281536	C	A	0.239087	1008
20	rs2281535	T	C	0.239087	1008
20	rs45471398	A	C	0.128968	1008
20	rs6011193	C	G	0.983135	1008
20	rs2281534	T	A	0.128968	1008
20	rs74444574	G	A	0.128968	1008
20	rs2236152	G	C	0.128968	1008
20	rs3795149	G	A	0.239087	1008
20	rs3795150	T	C	0.239087	1008
20	rs143717710	G	A	0.0119048	1008
20	rs8122494	C	A	0.128968	1008
20	rs4809373	G	C	0.239087	1008
20	rs4809374	C	A	0.368056	1008
20	rs4809375	G	A	0.368056	1008
20	rs8122498	G	C	0.128968	1008
20	rs6062557	G	A	0.239087	1008
20	rs79459029	G	T	0.246032	1008
20	rs59164198	G	A	0.127976	1008
20	rs6062327	T	A	0.242063	1008
20	rs73624764	G	A	0.0565476	1008
20	rs6062559	T	C	0.246032	1008
20	rs6062560	A	G	0.246032	1008
20	rs58286154	A	G	0.127976	1008
20	rs8116909	C	T	0.127976	1008
20	rs12481244	A	G	0.0128968	1008
20	rs6062561	T	C	0.247024	1008
20	rs6062562	A	G	0.247024	1008
20	rs6062328	T	C	0.248016	1008
20	rs6062563	A	G	0.247024	1008
20	rs6011196	G	A	0.00793651	1008
20	rs117813095	C	G	0.189484	1008
20	rs2236149	C	T	0.189484	1008
20	rs2236150	C	T	0.189484	1008
20	rs3795151	T	C	0.189484	1008
20	rs6122204	C	T	0.047619	1008
20	rs6011198	G	A	0.189484	1008
20	rs73151731	G	A	0.189484	1008
20	rs6062564	C	T	0.189484	1008
20	rs6062565	G	A	0.189484	1008
20	rs6062566	A	G	0.189484	1008
20	rs6122205	A	G	0.647817	1008
20	rs77521039	C	T	0.189484	1008
20	rs75733902	C	T	0.121032	1008
20	rs4809377	C	T	0.189484	1008
20	rs4809378	C	T	0.189484	1008
20	rs6062567	C	T	0.189484	1008
20	rs2236151	A	T	0.189484	1008
20	rs147147332	A	G	0.0138889	1008
20	rs3795152	C	T	0.189484	1008
20	rs143455729	G	A	0.0248016	1008
20	rs3795153	C	T	0.194444	1008
20	rs4809241	A	G	0.388889	1008
20	rs4809243	T	C	0.220238	1008
20	rs147105293	C	T	0.0615079	1008
20	rs3795154	C	T	0.637897	1008
20	rs3795155	C	G	0.637897	1008
20	rs3795156	A	G	0.832341	1008
20	rs3795157	C	T	0.831349	1008
20	rs6062569	T	C	0.830357	1008
20	rs6010690	G	T	0.830357	1008
20	rs11556473	A	G	0.00496032	1008
20	rs8567	A	G	0.83631	1008
20	rs7000	A	G	0.973214	1008
20	rs78301106	C	G	0.0248016	1008
20	rs6010691	T	C	0.831349	1008
20	rs73151751	C	G	0.191468	1008
20	rs6062570	T	A	0.329365	1008
20	rs6011207	T	C	0.830357	1008
20	rs73151756	G	C	0.19246	1008
20	rs6122208	T	G	0.829365	1008
20	rs61541144	G	A	0.136905	1008
20	rs140010409	A	G	0.0138889	1008
20	rs4809379	A	G	0.631944	1008
20	rs6011208	C	T	0.198413	1008
20	rs6011209	C	T	0.630952	1008
20	rs6011210	A	G	0.967262	1008
20	rs6011211	G	A	0.938492	1008
20	rs6062330	C	T	0.198413	1008
20	rs4809244	C	T	0.199405	1008
20	rs6062573	G	A	0.200397	1008
20	rs150629571	C	T	0.14881	1008
20	rs6011212	T	C	0.791667	1008
20	rs6062331	A	G	0.203373	1008
20	rs6062332	C	T	0.204365	1008
20	rs77076179	T	C	0.0505952	1008
20	rs817371	G	C	0.801587	1008
20	rs817372	G	C	0.801587	1008
20	rs817373	G	A	0.940476	1008
20	rs817374	T	G	0.801587	1008
20	rs817375	T	C	0.799603	1008
20	rs144516018	C	T	0.0109127	1008
20	rs817376	C	T	0.831349	1008
20	rs817377	A	C	0.623016	1008
20	rs6122210	C	T	0.0486111	1008
20	rs112813285	C	T	0.138889	1008
20	rs817378	A	G	0.62004	1008
20	rs4809246	T	C	0.594246	1008
20	rs817379	C	A	0.801587	1008
20	rs79742651	A	C	0.0109127	1008
20	rs817381	A	G	0.830357	1008
20	rs817382	C	T	0.801587	1008
20	rs151251129	G	A	0.203373	1008
20	rs817383	T	G	0.830357	1008
20	rs140462409	A	T	0.0109127	1008
20	rs145637561	C	T	0.0119048	1008
20	rs11908339	G	A	0.137897	1008
20	rs817384	A	C	0.829365	1008
20	rs817385	T	C	0.830357	1008
20	rs817386	T	C	0.830357	1008
20	rs4809247	G	A	0.594246	1008
20	rs117115549	G	A	0.0267857	1008
20	rs181706202	A	T	0.0327381	1008
20	rs6011220	A	G	0.594246	1008
20	rs73624787	G	A	0.0595238	1008
20	rs8183934	C	T	0.175595	1008
20	rs6062576	C	T	0.229167	1008
20	rs6122211	A	C	0.56746	1008
20	rs4809382	A	G	0.231151	1008
20	rs2427544	C	T	0.801587	1008
20	rs6062578	G	C	0.801587	1008
20	rs6062579	A	G	0.941468	1008
20	rs6011222	T	G	0.801587	1008
20	rs6062581	G	T	0.230159	1008
20	rs2065993	G	A	0.571429	1008
20	rs146893858	G	A	0.0357143	1008
20	rs2247381	A	G	0.801587	1008
20	rs73916669	A	G	0.138889	1008
20	rs2427546	T	C	0.801587	1008
20	rs2427547	A	G	0.939484	1008
20	rs6062583	G	A	0.230159	1008
20	rs2427548	C	T	0.571429	1008
20	rs2427549	C	T	0.801587	1008
20	rs2427550	C	A	0.801587	1008
20	rs2427551	A	G	0.571429	1008
20	rs2427552	G	A	0.56746	1008
20	rs6062584	C	T	0.230159	1008
20	rs6011225	A	C	0.940476	1008
20	rs7409760	T	C	0.230159	1008
20	rs2427553	C	A	0.801587	1008
20	rs6062586	C	T	0.801587	1008
20	rs6122041	T	C	0.801587	1008
20	rs147968118	C	T	0.0128968	1008
20	rs2427554	G	A	0.801587	1008
20	rs6011226	T	A	0.801587	1008
20	rs4809249	C	T	0.230159	1008
20	rs2427555	C	T	0.801587	1008
20	rs4809383	C	T	0.227183	1008
20	rs6062587	C	T	0.230159	1008
20	rs2427559	G	A	0.801587	1008
20	rs2427560	G	T	0.56746	1008
20	rs2427561	T	G	0.801587	1008
20	rs2427562	A	G	0.940476	1008
20	rs6062333	T	C	0.231151	1008
20	rs111359627	C	T	0.0357143	1008
20	rs6122213	T	G	0.566468	1008
20	rs7264220	C	T	0.139881	1008
20	rs6090020	C	T	0.802579	1008
20	rs76284561	G	A	0.0496032	1008
20	rs2427563	T	C	0.802579	1008
20	rs6062588	C	T	0.232143	1008
20	rs73136572	T	C	0.232143	1008
20	rs2427565	C	A	0.565476	1008
20	rs142921725	C	T	0.0119048	1008
20	rs4809384	T	C	0.239087	1008
20	rs6011229	A	G	0.140873	1008
20	rs817361	T	C	0.569444	1008
20	rs2427567	G	A	0.478175	1008
20	rs2427568	C	G	0.478175	1008
20	rs817363	C	T	0.479167	1008
20	rs113987077	C	T	0.031746	1008
20	rs2295436	C	T	0.136905	1008
20	rs2295439	C	T	0.0128968	1008
20	rs11554629	T	G	0.137897	1008
20	rs79245733	C	T	0.0327381	1008
20	rs3206771	C	T	0.136905	1008
20	rs749724	T	C	0.0109127	1008
20	rs749723	C	T	0.563492	1008
20	rs3810500	C	G	0.134921	1008
20	rs817365	T	C	0.595238	1008
20	rs817366	G	A	0.608135	1008
20	rs817367	T	C	0.593254	1008
20	rs865307	A	G	0.594246	1008
20	rs817368	C	T	0.592262	1008
20	rs817369	G	C	0.592262	1008
20	rs3752313	G	T	0.137897	1008
20	rs182356648	C	T	0.031746	1008
20	rs817370	T	C	0.738095	1008
20	rs2297807	T	C	0.0436508	1008
20	rs2275293	A	G	0.0615079	1008
20	rs1884652	T	C	0.875	1008
20	rs56139491	G	A	0.0267857	1008
20	rs2252258	G	A	0.323413	1008
20	rs117986959	C	T	0.0287698	1008
20	rs6011235	G	A	0.0248016	1008
20	rs817310	C	G	0.0486111	1008
20	rs817311	A	G	0.0496032	1008
20	rs56166058	G	A	0.0138889	1008
20	rs76766334	C	T	0.00297619	1008
20	rs6062597	G	A	0.0138889	1008
20	rs817313	T	G	0.0555556	1008
20	rs2320225	A	G	0.0545635	1008
20	rs117267354	G	A	0.0138889	1008
20	rs2427574	C	A	0.0515873	1008
20	rs817316	A	G	0.0515873	1008
20	rs817317	A	T	0.015873	1008
20	rs817318	T	C	0.0525794	1008
20	rs6122043	A	G	0.0456349	1008
20	rs79599197	T	C	0.0367063	1008
20	rs748251	G	A	0.0367063	1008
20	rs79864192	T	G	0.0376984	1008
20	rs73147087	A	G	0.0376984	1008
20	rs73147088	G	A	0.014881	1008
20	rs2297808	G	T	0.0327381	1008
20	rs7273242	T	C	0.0376984	1008
20	rs2275294	G	A	0.522817	1008
20	rs41278228	G	A	0.0376984	1008
20	rs817323	G	A	0.014881	1008
20	rs817324	G	A	0.014881	1008
20	rs817325	A	G	0.0545635	1008
20	rs6062599	C	T	0.014881	1008
20	rs817326	T	C	0.014881	1008
20	rs139142804	C	T	0.0386905	1008
20	rs45486695	C	T	0.014881	1008
20	rs817329	T	G	0.0545635	1008
20	rs817330	C	T	0.0515873	1008
20	rs817331	C	T	0.014881	1008
20	rs3810501	C	T	0.0367063	1008
20	rs3810502	G	C	0.0367063	1008
20	rs817332	C	T	0.0515873	1008
20	rs817333	C	T	0.014881	1008
20	rs817334	G	A	0.014881	1008
20	rs190413265	G	T	0.0168651	1008
20	rs141385312	T	C	0.0446429	1008
20	rs113119033	T	C	0.0446429	1008
20	rs817336	C	G	0.047619	1008
20	rs817338	T	C	0.0456349	1008
20	rs150512578	G	A	0.015873	1008
20	rs1093456	G	A	0.0456349	1008
20	rs1093457	T	C	0.0456349	1008
20	rs817340	C	A	0.0456349	1008
20	rs41278232	G	A	0.0446429	1008
20	rs817341	C	T	0.0456349	1008
20	rs817343	C	T	0.0456349	1008
20	rs817344	C	G	0.0446429	1008
20	rs843850	G	T	0.0456349	1008
20	rs817345	G	A	0.0456349	1008
20	rs817346	T	G	0.0456349	1008
20	rs817347	G	A	0.0456349	1008
20	rs817348	A	G	0.0456349	1008
20	rs817349	C	T	0.0456349	1008
20	rs817351	T	C	0.0456349	1008
20	rs817352	C	T	0.0456349	1008
20	rs817353	G	C	0.0456349	1008
20	rs186249212	C	T	0.0257937	1008
20	rs45566234	G	A	0.0446429	1008
20	rs817354	A	G	0.0456349	1008
20	rs817355	A	G	0.0664683	1008
20	rs817356	T	C	0.0456349	1008
20	rs817357	A	C	0.0456349	1008
20	rs817358	A	G	0.0664683	1008
20	rs6062602	T	A	0.0168651	1008
20	rs112219537	G	A	0.00396825	1008
20	rs817359	A	C	0.0456349	1008
20	rs817360	G	A	0.0456349	1008
20	rs843851	A	G	0.0456349	1008
20	rs2427581	G	A	0.0456349	1008
20	rs113450630	C	T	0.00396825	1008
20	rs2427582	T	C	0.0456349	1008
20	rs147510995	C	T	0.0119048	1008
20	rs73626409	G	C	0.0704365	1008
20	rs146412923	G	A	0.0674603	1008
20	rs6011248	C	A	0.0456349	1008
20	rs2427584	C	T	0.0456349	1008
20	rs147493817	C	T	0.0198413	1008
20	rs201650022	C	T	0.014881	1008
20	rs6090031	T	C	0.954365	1008
20	rs112790215	G	A	0.0198413	1008
20	rs6062604	T	C	0.954365	1008
20	rs2152968	A	G	0.954365	1008
20	rs2185031	C	T	0.954365	1008
20	rs2022012	T	C	0.954365	1008
20	rs4809388	C	T	0.0168651	1008
20	rs75100087	C	T	0.00396825	1008
20	rs79439888	G	A	0.0386905	1008
20	rs6090033	T	C	0.954365	1008
20	rs2022415	C	T	0.954365	1008
20	rs6011254	G	A	0.0456349	1008
20	rs2427585	T	C	0.046627	1008
20	rs2427586	C	A	0.0456349	1008
20	rs8124378	G	A	0.0456349	1008
20	rs56228814	C	T	0.0168651	1008
20	rs2427587	G	A	0.0456349	1008
20	rs73153123	G	A	0.0168651	1008
20	rs2427590	T	C	0.0456349	1008
20	rs816913	T	C	0.0456349	1008
20	rs816914	T	C	0.0456349	1008
20	rs816915	C	T	0.0456349	1008
20	rs816916	G	A	0.0456349	1008
20	rs816917	G	A	0.0456349	1008
20	rs7263974	G	A	0.449405	1008
```
