## Supplementary material for "Characterization of shared and ancestry-specific signals driving complex traits using multi-ancestry fine-mapping": s2_ref.bim

```
20	rs6011532	0	61651223	G	C
20	rs61546182	0	61651259	G	T
20	rs2427487	0	61651342	C	A
20	rs141219673	0	61651900	C	T
20	rs6011534	0	61652201	G	A
20	rs6011535	0	61652235	T	G
20	rs117081348	0	61652604	G	A
20	rs6010810	0	61652930	A	G
20	rs116102988	0	61653080	C	G
20	rs148904489	0	61653275	C	T
20	rs6011536	0	61653679	T	C
20	rs6010811	0	61654055	T	G
20	rs1555314	0	61654321	C	T
20	rs1555315	0	61654405	C	T
20	rs62197303	0	61654430	G	A
20	rs6090198	0	61654883	A	G
20	rs79296110	0	61655355	G	A
20	rs6011538	0	61655587	G	C
20	rs73921619	0	61655766	C	T
20	rs910940	0	61655995	G	A
20	rs62197304	0	61656064	C	T
20	rs6011540	0	61656097	A	G
20	rs6062772	0	61656294	A	G
20	rs910941	0	61656342	G	A
20	rs747128	0	61656398	G	A
20	rs747129	0	61656414	T	G
20	rs872885	0	61656872	C	T
20	rs910942	0	61657028	C	T
20	rs910943	0	61657066	A	G
20	rs745982	0	61657092	C	T
20	rs60890030	0	61657116	G	A
20	rs6011542	0	61657250	G	A
20	rs62197305	0	61657594	C	T
20	rs1116450	0	61658210	T	C
20	rs3899032	0	61658542	G	A
20	rs4586690	0	61658595	G	T
20	rs75157881	0	61658625	T	C
20	rs6011544	0	61658782	T	C
20	rs57767914	0	61659108	C	G
20	rs6089824	0	61659207	A	G
20	rs62197307	0	61659832	T	G
20	rs6011545	0	61660038	G	A
20	rs56927818	0	61660085	A	T
20	rs62197308	0	61660705	T	C
20	rs4809455	0	61660781	G	C
20	rs4809456	0	61660849	C	A
20	rs4809459	0	61661345	C	T
20	rs4809460	0	61661355	T	C
20	rs4809462	0	61661560	A	G
20	rs6122344	0	61661738	C	T
20	rs6122345	0	61661766	C	G
20	rs6122346	0	61661822	C	G
20	rs6122347	0	61661866	C	T
20	rs6010812	0	61662563	G	A
20	rs116081712	0	61662588	A	G
20	rs57684920	0	61662639	G	A
20	rs4991763	0	61662941	C	T
20	rs4997812	0	61663153	T	G
20	rs4997813	0	61663154	T	G
20	rs6062393	0	61663230	G	A
20	rs6062773	0	61663262	G	C
20	rs6090203	0	61663632	G	A
20	rs6062775	0	61663650	T	C
20	rs6062776	0	61663736	A	G
20	rs6062777	0	61663748	G	A
20	rs79735536	0	61663763	A	G
20	rs6122348	0	61663921	C	T
20	rs6062778	0	61663959	A	G
20	rs73145759	0	61664084	C	T
20	rs6122349	0	61664096	T	C
20	rs6122086	0	61664528	T	C
20	rs6122087	0	61664553	T	C
20	rs73145761	0	61664822	C	T
20	rs144453287	0	61664824	G	A
20	rs2872542	0	61664872	C	T
20	rs2872543	0	61665017	G	A
20	rs2314130	0	61665129	G	T
20	rs1060491	0	61665817	C	A
20	rs1060490	0	61665871	A	G
20	rs1060489	0	61665921	C	T
20	rs7273917	0	61665975	G	A
20	rs7267951	0	61665979	A	G
20	rs7273930	0	61666017	G	A
20	rs6011548	0	61666063	C	T
20	rs9679865	0	61666132	C	G
20	rs9680064	0	61666168	G	A
20	rs13041507	0	61666180	T	C
20	rs6062780	0	61666648	T	C
20	rs2277769	0	61666805	C	T
20	rs2277768	0	61666823	T	C
20	rs2277767	0	61666937	G	A
20	rs74780896	0	61667109	A	T
20	rs6062781	0	61667128	G	A
20	rs3746748	0	61667526	C	T
20	rs3746747	0	61667631	T	C
20	rs6011552	0	61667894	T	C
20	rs6062395	0	61667904	A	G
20	rs6062396	0	61667949	T	C
20	rs6062397	0	61668268	A	G
20	rs6122352	0	61668284	T	C
20	rs6090206	0	61668363	G	A
20	rs6089825	0	61668447	C	T
20	rs6089826	0	61668595	G	A
20	rs6089827	0	61668845	C	T
20	rs6089828	0	61668998	C	T
20	rs6089829	0	61669036	A	G
20	rs62207535	0	61669187	A	G
20	rs10854168	0	61669550	A	G
20	rs73145783	0	61670038	A	G
20	rs140765683	0	61670243	G	C
20	rs117958432	0	61670506	C	T
20	rs4809465	0	61671156	G	C
20	rs4809467	0	61671688	A	G
20	rs6122354	0	61673122	G	A
20	rs4809468	0	61673566	T	C
20	rs76550775	0	61675116	G	A
20	rs117221466	0	61675192	G	A
20	rs4809268	0	61675249	C	G
20	rs6011559	0	61675620	C	T
20	rs73921629	0	61676036	G	C
20	rs4809270	0	61676709	C	A
20	rs6011563	0	61678337	T	G
20	rs77591303	0	61679197	C	T
20	rs8117291	0	61680815	G	A
20	rs68092355	0	61682128	G	A
20	rs111814166	0	61682281	G	A
20	rs367768034	0	61682722	C	T
20	rs13043919	0	61682756	C	T
20	rs12329470	0	61683486	C	T
20	rs4809471	0	61684287	G	A
20	rs4809472	0	61684513	G	A
20	rs2281551	0	61684805	G	T
20	rs6122089	0	61686386	G	A
20	rs6122358	0	61686488	G	C
20	rs6062786	0	61686582	G	A
20	rs75969336	0	61686597	T	A
20	rs6011567	0	61687027	A	G
20	rs193247174	0	61687601	A	G
20	rs6062787	0	61688888	G	T
20	rs6122359	0	61689134	A	C
20	rs1555312	0	61690092	T	C
20	rs6090216	0	61690841	C	T
20	rs6011572	0	61691380	A	G
20	rs1555313	0	61691829	G	T
20	rs1006573	0	61691968	C	T
20	rs12625245	0	61692261	C	T
20	rs73310366	0	61692468	C	T
20	rs189724228	0	61692856	C	T
20	rs111169791	0	61692991	C	A
20	rs114628563	0	61693181	G	A
20	rs62651369	0	61693192	G	C
20	rs34960540	0	61693454	T	C
20	rs35608106	0	61693456	G	A
20	rs6062788	0	61693606	G	A
20	rs78029770	0	61693735	G	A
20	rs78938764	0	61694087	G	C
20	rs6011574	0	61694230	C	T
20	rs4809475	0	61694598	A	G
20	rs4809271	0	61694846	C	T
20	rs6011576	0	61694898	T	C
20	rs4809476	0	61695735	T	C
20	rs910926	0	61696149	A	G
20	rs910927	0	61696208	A	C
20	rs6011579	0	61696594	G	A
20	rs6011580	0	61696626	C	A
20	rs7345644	0	61696709	C	T
20	rs1884729	0	61697306	C	T
20	rs6062401	0	61697824	G	A
20	rs6062790	0	61697833	C	T
20	rs6090217	0	61697933	C	T
20	rs79608915	0	61698185	G	C
20	rs59957255	0	61698371	C	T
20	rs4809478	0	61698442	G	C
20	rs6122360	0	61698520	G	A
20	rs6011581	0	61698889	G	A
20	rs8116033	0	61699635	T	C
20	rs8124644	0	61699728	C	T
20	rs143853875	0	61700710	G	A
20	rs147247318	0	61700847	G	T
20	rs6122362	0	61701245	C	T
20	rs11698110	0	61701531	T	C
20	rs6062792	0	61702029	G	A
20	rs6011583	0	61702052	C	T
20	rs6062794	0	61702310	G	T
20	rs6090219	0	61702771	C	A
20	rs6090220	0	61702847	T	G
20	rs7269650	0	61703118	T	G
20	rs6011584	0	61703229	A	G
20	rs7270735	0	61704249	C	A
20	rs35406833	0	61704520	G	C
20	rs11696718	0	61704687	T	C
20	rs2872535	0	61705400	G	C
20	rs6062795	0	61705516	C	T
20	rs2208159	0	61705727	T	A
20	rs2208160	0	61705739	G	A
20	rs12625378	0	61705952	G	T
20	rs6090221	0	61706107	G	A
20	rs6090223	0	61706149	A	G
20	rs6090224	0	61706178	G	A
20	rs6011588	0	61706197	C	T
20	rs6090225	0	61706461	A	G
20	rs6090226	0	61706522	G	A
20	rs6090227	0	61706588	G	T
20	rs117036344	0	61706913	G	A
20	rs1117666	0	61706999	C	T
20	rs6011589	0	61707028	C	T
20	rs140179380	0	61707062	T	C
20	rs140669664	0	61707401	C	G
20	rs6011590	0	61707431	C	T
20	rs6010827	0	61707757	T	C
20	rs6010828	0	61707761	A	G
20	rs12624808	0	61707792	C	T
20	rs6011591	0	61707830	A	G
20	rs6011593	0	61707998	A	G
20	rs78665867	0	61708041	G	A
20	rs6011594	0	61708573	T	G
20	rs6010829	0	61708650	C	T
20	rs6011595	0	61708655	C	A
20	rs4809273	0	61708958	T	C
20	rs4809481	0	61708993	A	T
20	rs4809482	0	61709005	C	G
20	rs1116928	0	61709031	A	G
20	rs6010833	0	61709127	T	C
20	rs6010835	0	61709326	T	C
20	rs6011597	0	61709388	G	A
20	rs62206566	0	61709904	C	T
20	rs62206567	0	61710076	T	C
20	rs62206568	0	61710312	C	G
20	rs62206569	0	61710355	C	T
20	rs62206570	0	61710463	A	C
20	rs58769569	0	61710649	A	G
20	rs62206571	0	61710853	A	G
20	rs62206572	0	61710869	G	T
20	rs62206573	0	61710888	T	C
20	rs62206574	0	61711016	C	T
20	rs62206575	0	61711105	A	G
20	rs74721148	0	61711153	T	C
20	rs79515916	0	61711181	A	G
20	rs78168443	0	61711204	A	G
20	rs62206576	0	61711322	C	A
20	rs112147947	0	61711430	T	C
20	rs62206577	0	61711484	T	C
20	rs62206578	0	61711616	A	C
20	rs77448481	0	61711649	C	T
20	rs62206579	0	61712047	G	A
20	rs62206580	0	61712164	A	G
20	rs62206581	0	61712221	C	T
20	rs62206582	0	61712443	C	A
20	rs6090229	0	61712518	A	C
20	rs11905394	0	61712719	A	T
20	rs11905871	0	61712773	T	G
20	rs6011600	0	61712990	G	A
20	rs11906969	0	61713104	G	A
20	rs7265275	0	61713394	C	T
20	rs8120764	0	61714079	A	G
20	rs6090232	0	61717425	C	T
20	rs4809484	0	61717712	T	G
20	rs80078366	0	61717867	G	A
20	rs6010839	0	61718322	G	A
20	rs80064666	0	61718482	C	T
20	rs6011605	0	61718931	T	C
20	rs6090233	0	61719310	G	C
20	rs11699464	0	61719561	G	T
20	rs76252179	0	61719571	A	G
20	rs73919004	0	61719848	C	T
20	rs35168953	0	61720089	T	C
20	rs4809486	0	61720365	T	A
20	rs910928	0	61720769	C	T
20	rs113320880	0	61721021	C	T
20	rs182111927	0	61721097	C	G
20	rs910930	0	61721100	G	C
20	rs34346006	0	61721926	G	C
20	rs2427488	0	61721930	T	A
20	rs1000122	0	61722408	A	G
20	rs141720457	0	61723253	G	A
20	rs66523027	0	61723417	C	T
20	rs6010841	0	61723570	T	C
20	rs6062806	0	61723692	G	A
20	rs6062404	0	61723706	T	C
20	rs2427490	0	61723916	G	C
20	rs77671766	0	61724030	C	T
20	rs2427491	0	61724121	T	C
20	rs2427492	0	61724235	T	C
20	rs2427493	0	61724479	C	T
20	rs188718388	0	61726290	G	A
20	rs6011608	0	61726981	A	G
20	rs12625159	0	61727060	C	G
20	rs6090236	0	61727549	T	C
20	rs6089837	0	61728414	A	G
20	rs2427494	0	61728509	G	C
20	rs6122090	0	61729025	G	T
20	rs3810462	0	61729026	G	T
20	rs4809276	0	61729198	G	A
20	rs183715798	0	61729487	G	A
20	rs6011612	0	61730708	T	C
20	rs6062808	0	61730820	G	A
20	rs6011613	0	61731627	T	C
20	rs6010843	0	61731883	G	A
20	rs55769613	0	61732358	A	C
20	rs2427496	0	61732538	T	C
20	rs6122371	0	61733262	C	A
20	rs34536346	0	61733409	T	C
20	rs73312551	0	61733641	T	C
20	rs74177992	0	61733718	T	C
20	rs111435192	0	61734190	G	A
20	rs2427497	0	61734404	G	A
20	rs3746746	0	61735112	A	C
20	rs750696	0	61735303	C	T
20	rs750697	0	61735419	G	A
20	rs750698	0	61735509	T	G
20	rs750699	0	61735660	C	T
20	rs8118853	0	61736386	T	A
20	rs8114857	0	61736393	C	T
20	rs910932	0	61736684	C	G
20	rs16983533	0	61736875	G	A
20	rs2427499	0	61737201	A	G
20	rs2427500	0	61737520	G	C
20	rs12481355	0	61737644	G	A
20	rs6010845	0	61737658	G	C
20	rs7264108	0	61737841	C	T
20	rs2427501	0	61737961	T	C
20	rs59349391	0	61737998	G	A
20	rs6090239	0	61738114	T	C
20	rs6090241	0	61738167	G	A
20	rs6090242	0	61738232	C	A
20	rs13044229	0	61738288	A	C
20	rs58949691	0	61738310	A	C
20	rs6090243	0	61738386	G	A
20	rs6011617	0	61738592	G	A
20	rs1884331	0	61738706	A	G
20	rs6122372	0	61739347	G	A
20	rs6010846	0	61739394	C	T
20	rs6062809	0	61739404	C	T
20	rs6122373	0	61739896	T	C
20	rs34005439	0	61739941	G	A
20	rs35523716	0	61739990	T	C
20	rs6122374	0	61740404	A	T
20	rs13036885	0	61740812	G	A
20	rs6011618	0	61740930	T	C
20	rs6062810	0	61741652	T	C
20	rs2427502	0	61741656	G	A
20	rs13042839	0	61742135	G	A
20	rs6062408	0	61743765	G	A
20	rs1884333	0	61744242	C	T
20	rs1884334	0	61744283	G	A
20	rs6011620	0	61744722	C	T
20	rs16983539	0	61745539	C	T
20	rs6122375	0	61745906	C	G
20	rs6122093	0	61747343	G	A
20	rs9305097	0	61747465	C	T
20	rs6122094	0	61747634	C	G
20	rs2427505	0	61749118	A	G
20	rs6010850	0	61749153	G	A
20	rs6122095	0	61749364	G	C
20	rs8116038	0	61749531	C	T
20	rs6122096	0	61749569	C	A
20	rs56237650	0	61749690	C	T
20	rs6062409	0	61749835	G	A
20	rs2427506	0	61749863	C	T
20	rs2427507	0	61750107	C	A
20	rs6090251	0	61750984	C	T
20	rs2224098	0	61751353	G	A
20	rs2224099	0	61751786	G	A
20	rs6122376	0	61751874	C	T
20	rs6090253	0	61751933	C	T
20	rs6122378	0	61753074	C	T
20	rs118055993	0	61753593	A	T
20	rs75226991	0	61753794	C	T
20	rs13040734	0	61753969	G	C
20	rs6090254	0	61754048	T	C
20	rs6062816	0	61754227	C	T
20	rs6122379	0	61754228	G	A
20	rs6089842	0	61754323	G	A
20	rs2207746	0	61754782	G	A
20	rs2427512	0	61755271	C	T
20	rs2427513	0	61755392	C	A
20	rs2427514	0	61756131	G	C
20	rs6122097	0	61756190	T	C
20	rs6011623	0	61756326	C	T
20	rs6062817	0	61756553	C	T
20	rs6011625	0	61756896	C	T
20	rs2427515	0	61757006	A	G
20	rs6062411	0	61757047	C	T
20	rs2427516	0	61757326	G	C
20	rs2427517	0	61757340	T	C
20	rs6011626	0	61757512	T	A
20	rs78435144	0	61757559	C	G
20	rs67894665	0	61757768	A	G
20	rs6010852	0	61758345	C	G
20	rs6062412	0	61758917	G	A
20	rs2064613	0	61759067	A	C
20	rs1884336	0	61760306	G	A
20	rs2427520	0	61760927	T	C
20	rs4809494	0	61761084	A	G
20	rs118081685	0	61762681	G	A
20	rs4809495	0	61763189	A	G
20	rs1474942	0	61763504	C	T
20	rs377714749	0	61763643	C	G
20	rs1474943	0	61763886	C	A
20	rs2427521	0	61764346	T	C
20	rs2427522	0	61764423	G	A
20	rs59137006	0	61764547	A	G
20	rs73149545	0	61764606	G	A
20	rs6090256	0	61764608	C	T
20	rs139763689	0	61765442	C	T
20	rs6010855	0	61765447	A	G
20	rs6089843	0	61765464	G	A
20	rs13038640	0	61765522	T	C
20	rs6122380	0	61766984	G	C
20	rs6011631	0	61767335	C	G
20	rs6089844	0	61767415	A	G
20	rs6089845	0	61767574	T	C
20	rs4809496	0	61767785	G	A
20	rs2024772	0	61768026	C	T
20	rs2427524	0	61768527	G	A
20	rs1535154	0	61769065	A	C
20	rs1980540	0	61770613	A	G
20	rs1980541	0	61770646	T	C
20	rs1980542	0	61770676	G	A
20	rs6011635	0	61770886	G	C
20	rs13044529	0	61770894	C	T
20	rs6011636	0	61770971	A	G
20	rs6011637	0	61770990	C	A
20	rs76375654	0	61771090	T	A
20	rs736378	0	61771183	T	C
20	rs736379	0	61771317	G	T
20	rs736380	0	61771381	G	A
20	rs736381	0	61771389	C	T
20	rs1807051	0	61771794	T	C
20	rs6122382	0	61772031	A	C
20	rs1997988	0	61772453	T	C
20	rs77685588	0	61772516	C	T
20	rs1997989	0	61772758	T	C
20	rs6090259	0	61773101	A	T
20	rs6011640	0	61773902	A	G
20	rs141697834	0	61774204	T	G
20	rs7273077	0	61774233	A	G
20	rs150558784	0	61774381	C	A
20	rs62207366	0	61775289	T	C
20	rs6062413	0	61775297	T	C
20	rs6062820	0	61776300	T	C
20	rs6062821	0	61776485	G	A
20	rs62207367	0	61779384	A	C
20	rs6090265	0	61779486	C	T
20	rs76642953	0	61779588	T	C
20	rs6090266	0	61779696	G	A
20	rs62207369	0	61780193	T	C
20	rs4809497	0	61781705	G	A
20	rs4809498	0	61783492	T	G
20	rs62207372	0	61784206	A	G
20	rs62207373	0	61784270	T	C
20	rs137985835	0	61784751	C	T
20	rs6122383	0	61785659	G	T
20	rs117644766	0	61785769	G	C
20	rs147277260	0	61786389	C	G
20	rs60873529	0	61786509	G	C
20	rs6122384	0	61786685	T	G
20	rs6122098	0	61786728	C	G
20	rs730477	0	61786758	G	A
20	rs1884337	0	61787349	C	T
20	rs73619460	0	61787430	A	G
20	rs62207375	0	61787821	T	G
20	rs6010863	0	61788956	A	C
20	rs58504004	0	61789021	C	T
20	rs6011647	0	61789232	C	A
20	rs6062415	0	61789531	C	G
20	rs6062827	0	61789557	G	A
20	rs138643042	0	61790017	G	A
20	rs2144456	0	61790616	G	A
20	rs140830482	0	61790877	C	T
20	rs6062828	0	61791453	C	G
20	rs78889597	0	61792410	C	T
20	rs6122385	0	61792902	C	T
20	rs6089850	0	61793778	T	C
20	rs62207378	0	61794245	A	C
20	rs2064610	0	61796239	T	G
20	rs1535155	0	61796545	C	G
20	rs190877671	0	61798092	C	T
20	rs6090270	0	61798755	T	C
20	rs6122388	0	61798992	G	C
20	rs34464515	0	61799018	A	T
20	rs111590347	0	61799459	G	A
20	rs6011648	0	61800425	G	A
20	rs6089853	0	61800685	G	A
20	rs6062830	0	61800907	A	C
20	rs6062832	0	61801239	G	A
20	rs6090271	0	61801476	G	T
20	rs6090272	0	61802001	T	C
20	rs6122389	0	61802225	C	T
20	rs879919	0	61802829	G	T
20	rs58844557	0	61803716	C	T
20	rs142167053	0	61804389	C	T
20	rs6090273	0	61805174	G	A
20	rs6122390	0	61805264	C	T
20	rs6011651	0	61805636	A	C
20	rs6062834	0	61807062	C	T
20	rs6011653	0	61808584	A	G
20	rs1884338	0	61808730	A	C
20	rs35418153	0	61810418	G	A
20	rs2064611	0	61811720	A	G
20	rs6062835	0	61812494	G	A
20	rs2064612	0	61812932	T	C
20	rs73149598	0	61813313	G	C
20	rs117392710	0	61813384	G	A
20	rs117653388	0	61813385	G	C
20	rs34756804	0	61813389	C	T
20	rs151015967	0	61813921	C	A
20	rs59215669	0	61813936	C	T
20	rs143601087	0	61814423	G	A
20	rs6090275	0	61815005	A	G
20	rs6090276	0	61815017	C	T
20	rs6090277	0	61815873	A	C
20	rs6090278	0	61816492	C	T
20	rs3859580	0	61816552	C	T
20	rs6090279	0	61816789	G	A
20	rs6090280	0	61816951	T	C
20	rs35358261	0	61817001	C	T
20	rs6089856	0	61817385	C	T
20	rs6090281	0	61817589	C	T
20	rs6090282	0	61818379	G	A
20	rs6090283	0	61818750	C	T
20	rs6090284	0	61819340	T	A
20	rs12480272	0	61819971	A	C
20	rs139240392	0	61820144	G	A
20	rs12479846	0	61820201	C	T
20	rs6089857	0	61820744	G	A
20	rs4809500	0	61821068	G	A
20	rs6062841	0	61821172	A	G
20	rs6011654	0	61821264	G	A
20	rs16983568	0	61821519	G	A
20	rs6010866	0	61821994	T	C
20	rs4809501	0	61823158	T	C
20	rs6089858	0	61823202	T	C
20	rs6089859	0	61823461	C	T
20	rs7360599	0	61823727	A	G
20	rs2024768	0	61824110	C	G
20	rs7361774	0	61824899	T	C
20	rs6062843	0	61826127	T	G
20	rs6062844	0	61826132	A	G
20	rs6090289	0	61826524	A	G
20	rs73611769	0	61827754	T	C
20	rs3787511	0	61830133	G	A
20	rs3787510	0	61830767	A	G
20	rs6090293	0	61831003	C	T
20	rs6090294	0	61831089	C	T
20	rs112750048	0	61831228	T	G
20	rs56136897	0	61831511	G	A
20	rs150159580	0	61831531	G	A
20	rs6090295	0	61832217	C	A
20	rs8119244	0	61832800	A	G
20	rs6122393	0	61833263	G	A
20	rs6122394	0	61833514	G	A
20	rs6122103	0	61834695	G	A
20	rs6090296	0	61835933	T	C
20	rs11906847	0	61836263	G	A
20	rs6090298	0	61837107	C	T
20	rs13042920	0	61837201	G	A
20	rs6090300	0	61837559	C	T
20	rs6090302	0	61837732	C	G
20	rs6122104	0	61837875	T	C
20	rs6090303	0	61837923	T	C
20	rs6122398	0	61838046	T	C
20	rs6122400	0	61838637	T	G
20	rs6090305	0	61839585	A	C
20	rs6090306	0	61839633	T	C
20	rs55973972	0	61840663	G	A
20	rs4809503	0	61840878	C	T
20	rs6122401	0	61841217	C	G
20	rs6090307	0	61841612	C	T
20	rs6090308	0	61842011	G	A
20	rs6089861	0	61842260	G	T
20	rs4809504	0	61842847	C	T
20	rs11906654	0	61843727	A	G
20	rs6090309	0	61844796	T	C
20	rs4809505	0	61845953	C	T
20	rs6090310	0	61847068	C	G
20	rs73151455	0	61848067	G	C
20	rs6011668	0	61848623	T	C
20	rs6089862	0	61849105	G	C
20	rs6090311	0	61849162	A	G
20	rs6011669	0	61849463	C	G
20	rs6062848	0	61849859	G	A
20	rs6011670	0	61850563	C	T
20	rs6011671	0	61850694	G	C
20	rs13042429	0	61851472	C	G
20	rs68041888	0	61851699	G	A
20	rs35906948	0	61851989	A	G
20	rs34536332	0	61852159	G	T
20	rs6010873	0	61852629	T	C
20	rs62207404	0	61853144	A	C
20	rs13042373	0	61853343	T	G
20	rs1884327	0	61855024	G	T
20	rs1884328	0	61855068	T	C
20	rs1884329	0	61855499	T	C
20	rs1884330	0	61855890	A	G
20	rs6090314	0	61857552	G	A
20	rs138775984	0	61858459	C	T
20	rs6122403	0	61859051	C	A
20	rs6062851	0	61859365	G	A
20	rs6062852	0	61859384	T	C
20	rs144858563	0	61859468	C	T
20	rs6062420	0	61859502	C	T
20	rs186439742	0	61859570	C	T
20	rs6062422	0	61861103	T	G
20	rs2024769	0	61861341	T	C
20	rs141849725	0	61861943	C	T
20	rs6011684	0	61861974	T	C
20	rs6090317	0	61862300	A	G
20	rs2145164	0	61863226	G	A
20	rs4809280	0	61864136	C	G
20	rs911055	0	61864990	T	C
20	rs2314249	0	61865584	G	A
20	rs73151481	0	61866407	C	T
20	rs73151482	0	61866454	T	G
20	rs3810465	0	61866903	G	A
20	rs3810466	0	61867081	C	G
20	rs3810467	0	61867206	G	A
20	rs6011691	0	61867454	A	G
20	rs6011692	0	61867828	G	A
20	rs6010876	0	61867940	C	T
20	rs4809511	0	61868017	T	C
20	rs9808612	0	61868348	T	C
20	rs6090320	0	61868397	T	C
20	rs6090321	0	61868493	C	G
20	rs6062855	0	61869223	T	C
20	rs6010878	0	61869607	C	A
20	rs2273487	0	61869826	C	T
20	rs744590	0	61870075	C	T
20	rs744591	0	61870167	C	A
20	rs744592	0	61870220	T	C
20	rs1075557	0	61870465	A	G
20	rs1075556	0	61870634	A	G
20	rs1077019	0	61870727	G	C
20	rs2273492	0	61871222	C	T
20	rs2273493	0	61871277	T	C
20	rs6122406	0	61871525	C	T
20	rs6062856	0	61871997	C	T
20	rs6089864	0	61872127	C	G
20	rs6090327	0	61872136	T	C
20	rs6089865	0	61872208	G	C
20	rs6089866	0	61872309	T	C
20	rs1047826	0	61872905	A	G
20	rs6122408	0	61872971	C	T
20	rs1047822	0	61873039	T	C
20	rs1047819	0	61873080	T	A
20	rs6122409	0	61873405	G	A
20	rs6122107	0	61873432	T	C
20	rs3818202	0	61874348	T	C
20	rs13037647	0	61874387	T	C
20	rs13044567	0	61874435	C	T
20	rs77865472	0	61874680	C	T
20	rs45469101	0	61875007	C	T
20	rs2236186	0	61875497	A	C
20	rs41282998	0	61875513	A	G
20	rs2236187	0	61875629	C	T
20	rs2236188	0	61875632	A	G
20	rs2236189	0	61875649	C	G
20	rs73153507	0	61875909	C	T
20	rs60374846	0	61876443	G	A
20	rs59415062	0	61876837	A	G
20	rs57427136	0	61876845	C	T
20	rs79895489	0	61876874	C	T
20	rs150221074	0	61877342	T	G
20	rs11906127	0	61877576	A	G
20	rs11906597	0	61877587	T	C
20	rs34406003	0	61877875	C	T
20	rs12481193	0	61877940	G	A
20	rs35423938	0	61877957	G	A
20	rs79732218	0	61878004	G	A
20	rs73153515	0	61878297	G	A
20	rs41309937	0	61878357	G	A
20	rs2236190	0	61878431	C	T
20	rs2236191	0	61878446	A	G
20	rs2236192	0	61878454	G	T
20	rs2236193	0	61878632	G	A
20	rs4809512	0	61878649	T	G
20	rs13038098	0	61878830	C	T
20	rs872808	0	61878950	A	C
20	rs2236194	0	61879009	G	T
20	rs11086158	0	61879752	C	A
20	rs3818203	0	61879872	G	C
20	rs78017705	0	61880073	G	A
20	rs117617608	0	61880143	C	T
20	rs1129659	0	61880169	T	G
20	rs2273497	0	61880274	A	G
20	rs117569246	0	61880317	C	T
20	rs8183862	0	61880513	C	T
20	rs6090332	0	61880807	G	A
20	rs6010882	0	61880906	T	C
20	rs927081	0	61881296	A	G
20	rs2295535	0	61881559	G	A
20	rs6011700	0	61881862	G	A
20	rs141978190	0	61882487	T	C
20	rs150272245	0	61882488	G	C
20	rs6010883	0	61882641	C	T
20	rs143943533	0	61882661	T	C
20	rs6062865	0	61882684	C	T
20	rs139671687	0	61882838	C	T
20	rs6011701	0	61882889	T	C
20	rs6122412	0	61882988	C	T
20	rs6122413	0	61883070	T	C
20	rs58229940	0	61883358	C	T
20	rs75829408	0	61883367	C	T
20	rs6062866	0	61883807	C	T
20	rs117851394	0	61883818	A	G
20	rs6122415	0	61883840	A	C
20	rs2295537	0	61884656	C	T
20	rs2295538	0	61884674	G	T
20	rs6010884	0	61884802	C	T
20	rs73153545	0	61884902	G	C
20	rs2295539	0	61884971	A	T
20	rs149519714	0	61885580	G	C
20	rs6090334	0	61886033	G	C
20	rs6062867	0	61886123	T	C
20	rs6062868	0	61886202	C	T
20	rs6122416	0	61886564	G	A
20	rs6062869	0	61886584	C	T
20	rs911054	0	61886839	C	G
20	rs910894	0	61887555	G	A
20	rs910893	0	61887778	G	A
20	rs75560134	0	61887806	C	T
20	rs879897	0	61887869	G	A
20	rs910892	0	61887895	C	T
20	rs112221121	0	61888621	G	A
20	rs62207452	0	61888957	T	C
20	rs56740598	0	61890034	C	T
20	rs6011704	0	61890829	T	C
20	rs6122109	0	61891066	A	C
20	rs6062427	0	61891414	G	A
20	rs4809513	0	61892057	T	C
20	rs2281565	0	61892498	C	T
20	rs2281566	0	61892512	C	A
20	rs2281567	0	61892546	G	A
20	rs3589	0	61892896	C	T
20	rs77240833	0	61893131	C	T
20	rs11086159	0	61893282	T	A
20	rs111734334	0	61893870	A	G
20	rs73153560	0	61894614	A	G
20	rs6062428	0	61894858	A	G
20	rs183881538	0	61895032	G	T
20	rs113561502	0	61895183	G	A
20	rs1973952	0	61895311	T	C
20	rs73153562	0	61895443	C	T
20	rs6011707	0	61895759	T	C
20	rs720607	0	61895909	A	G
20	rs1406961	0	61895920	A	C
20	rs75509697	0	61896393	A	G
20	rs6062429	0	61896471	C	A
20	rs6089870	0	61897024	G	A
20	rs79234849	0	61897536	A	G
20	rs6011708	0	61897715	G	A
20	rs6011709	0	61897772	C	T
20	rs6089871	0	61898628	A	C
20	rs75267973	0	61899008	A	C
20	rs77784205	0	61899070	G	A
20	rs6010886	0	61899627	G	C
20	rs4809514	0	61899630	G	T
20	rs4809515	0	61899714	A	C
20	rs911058	0	61899862	A	G
20	rs56098076	0	61899870	G	C
20	rs911059	0	61899887	A	G
20	rs911062	0	61899996	A	G
20	rs148922919	0	61900038	G	A
20	rs4809281	0	61900071	C	G
20	rs911064	0	61900305	C	T
20	rs75937109	0	61901100	A	G
20	rs75563442	0	61901166	G	C
20	rs117534198	0	61901264	G	A
20	rs75787260	0	61901312	G	A
20	rs3810468	0	61902147	C	T
20	rs79934742	0	61902363	A	G
20	rs112542810	0	61902828	A	G
20	rs112097263	0	61903504	G	A
20	rs116894147	0	61903806	C	A
20	rs117299529	0	61903836	T	C
20	rs2273498	0	61904107	G	A
20	rs4809517	0	61904625	C	T
20	rs141973122	0	61904727	C	T
20	rs77044240	0	61905015	G	C
20	rs76290944	0	61905116	A	G
20	rs3787134	0	61905967	A	G
20	rs6090339	0	61906188	G	A
20	rs4809518	0	61906696	A	T
20	rs6011712	0	61907075	T	C
20	rs927132	0	61907619	A	G
20	rs118130353	0	61907762	C	T
20	rs11542296	0	61907982	C	T
20	rs147651218	0	61908054	G	A
20	rs76055528	0	61908951	G	A
20	rs6011715	0	61909041	A	G
20	rs77333411	0	61910024	C	G
20	rs6090340	0	61910658	G	A
20	rs75047314	0	61911006	G	C
20	rs3787135	0	61911357	G	A
20	rs79810965	0	61911590	C	T
20	rs10211726	0	61911832	G	A
20	rs112477890	0	61911965	C	T
20	rs76208191	0	61912327	C	T
20	rs2236195	0	61912715	T	C
20	rs6011719	0	61913303	G	A
20	rs13433339	0	61913621	G	T
20	rs75356513	0	61913842	C	G
20	rs78115653	0	61914361	C	G
20	rs911065	0	61914465	A	G
20	rs78423273	0	61915374	C	T
20	rs11086161	0	61915375	G	T
20	rs13042357	0	61916379	C	T
20	rs78818145	0	61917425	G	A
20	rs911066	0	61917636	T	C
20	rs75986756	0	61918092	G	C
20	rs8115872	0	61918286	T	G
20	rs77114045	0	61918421	A	G
20	rs4809282	0	61918796	C	G
20	rs4809520	0	61918799	T	C
20	rs13865	0	61919481	C	T
20	rs80253539	0	61921371	T	C
20	rs79425062	0	61921375	G	A
20	rs1543449	0	61921532	T	C
20	rs77578431	0	61922431	C	T
20	rs4809283	0	61922918	T	C
20	rs6090344	0	61922957	G	A
20	rs4809284	0	61923157	C	T
20	rs75978194	0	61923831	T	A
20	rs75211224	0	61924034	G	C
20	rs6062879	0	61924424	G	A
20	rs76186321	0	61925906	G	C
20	rs4809522	0	61926370	T	G
20	rs4809523	0	61926723	T	C
20	rs4809525	0	61926823	G	A
20	rs111980331	0	61927052	G	A
20	rs6090346	0	61927240	G	A
20	rs112920247	0	61927475	G	A
20	rs56060304	0	61927899	G	A
20	rs112364255	0	61928682	T	C
20	rs41298356	0	61929419	G	A
20	rs6090349	0	61929519	A	T
20	rs4809526	0	61930017	G	A
20	rs111674249	0	61930766	A	G
20	rs75941628	0	61930954	C	T
20	rs6089874	0	61933829	C	T
20	rs7263455	0	61933893	G	A
20	rs74827289	0	61934657	G	C
20	rs753686	0	61937296	C	T
20	rs34493170	0	61938608	G	A
20	rs61732285	0	61940280	A	C
20	rs41306372	0	61940591	A	G
20	rs6010896	0	61941279	G	A
20	rs6010897	0	61941327	A	G
20	rs7347209	0	61941586	C	T
20	rs6011727	0	61942178	G	T
20	rs116632570	0	61942429	G	A
20	rs111950139	0	61942656	T	C
20	rs3746376	0	61942783	A	G
20	rs6090356	0	61943132	A	G
20	rs4809528	0	61943661	C	T
20	rs4809288	0	61943735	A	G
20	rs4809530	0	61944193	T	C
20	rs112180615	0	61944768	T	C
20	rs75513393	0	61945411	T	C
20	rs147670144	0	61945439	G	C
20	rs58626340	0	61945704	T	C
20	rs755041	0	61945759	A	G
20	rs73155403	0	61945863	G	C
20	rs117624667	0	61946026	A	G
20	rs2008172	0	61946320	A	G
20	rs117593835	0	61946323	C	T
20	rs113536487	0	61946503	T	C
20	rs6011730	0	61947082	T	C
20	rs73619472	0	61947262	G	A
20	rs76279601	0	61947318	T	C
20	rs3746378	0	61947693	G	C
20	rs3746380	0	61947830	C	T
20	rs115605588	0	61948121	C	T
20	rs6011731	0	61948489	A	G
20	rs3803935	0	61948647	C	T
20	rs11697902	0	61949505	T	C
20	rs6062890	0	61949703	G	A
20	rs55690903	0	61949874	A	G
20	rs76694523	0	61949916	G	A
20	rs74397198	0	61950071	G	A
20	rs7265034	0	61950145	A	C
20	rs3746381	0	61950792	C	T
20	rs117137118	0	61951572	G	A
20	rs6062891	0	61951789	C	T
20	rs3746382	0	61952137	A	G
20	rs11700044	0	61954126	C	T
20	rs6062894	0	61954675	C	T
20	rs149264271	0	61954950	T	C
20	rs77410289	0	61956068	C	T
20	rs2314251	0	61956782	T	C
20	rs4809534	0	61957212	C	A
20	rs4809535	0	61957218	A	G
20	rs41309941	0	61957430	G	A
20	rs3746383	0	61957750	G	T
20	rs2273494	0	61959642	G	A
20	rs2180614	0	61960671	T	C
20	rs911043	0	61961660	G	T
20	rs6122425	0	61963292	C	A
20	rs6122426	0	61963369	C	G
20	rs6062897	0	61963973	G	T
20	rs118071531	0	61964314	C	T
20	rs76915687	0	61964417	G	T
20	rs138805217	0	61965836	G	A
20	rs6011757	0	61965976	G	A
20	rs9680065	0	61967037	G	A
20	rs143632959	0	61967353	G	A
20	rs4603829	0	61968892	C	T
20	rs4809538	0	61970176	G	A
20	rs73155457	0	61970613	A	G
20	rs4809540	0	61970805	G	C
20	rs139843034	0	61971204	A	G
20	rs13039634	0	61971279	A	G
20	rs4809291	0	61971384	C	T
20	rs6122427	0	61972906	A	G
20	rs75861798	0	61973438	C	T
20	rs79951118	0	61973542	G	A
20	rs4522666	0	61974480	G	A
20	rs45543134	0	61974986	C	A
20	rs45620536	0	61975084	A	G
20	rs45600338	0	61975091	A	G
20	rs45624232	0	61977335	A	G
20	rs2236196	0	61977556	G	A
20	rs182964504	0	61978326	C	A
20	rs3787137	0	61979100	G	A
20	rs3787138	0	61979224	G	A
20	rs6062439	0	61979560	G	C
20	rs6062899	0	61979793	G	A
20	rs45602242	0	61980011	G	A
20	rs45579033	0	61980104	G	A
20	rs6062900	0	61980125	C	T
20	rs6062901	0	61980261	G	A
20	rs141787401	0	61980592	G	T
20	rs3899053	0	61980813	C	G
20	rs3827020	0	61980991	T	C
20	rs1044397	0	61981104	C	T
20	rs1044396	0	61981134	G	A
20	rs2229959	0	61981554	C	A
20	rs1044393	0	61982124	A	G
20	rs55781913	0	61982611	T	C
20	rs6010916	0	61982820	C	T
20	rs4809541	0	61982881	C	T
20	rs45577639	0	61983311	G	A
20	rs45568836	0	61983549	C	T
20	rs6011776	0	61983756	C	T
20	rs45461993	0	61983901	G	A
20	rs45577732	0	61983934	C	G
20	rs6011778	0	61984132	A	G
20	rs6011779	0	61984317	C	T
20	rs45602340	0	61984330	G	C
20	rs6011780	0	61986261	T	C
20	rs45473291	0	61986863	C	G
20	rs2273500	0	61986949	T	C
20	rs4809543	0	61986950	G	A
20	rs2273501	0	61987129	C	T
20	rs2273502	0	61987822	C	T
20	rs45449494	0	61987930	A	G
20	rs3787140	0	61989111	T	C
20	rs3787141	0	61989394	T	C
20	rs3827021	0	61989578	C	T
20	rs45623037	0	61989658	G	C
20	rs6011783	0	61989753	C	T
20	rs3787142	0	61990182	C	T
20	rs6011788	0	61990583	G	C
20	rs2273505	0	61990878	C	T
20	rs2273506	0	61990939	G	A
20	rs3818204	0	61991141	G	A
20	rs45568238	0	61991354	C	G
20	rs45509292	0	61991661	G	C
20	rs6090385	0	61991720	C	A
20	rs45497800	0	61991833	C	T
20	rs11697662	0	61992005	C	T
20	rs11698563	0	61992285	A	C
20	rs13043186	0	61992838	A	G
20	rs12624510	0	61992894	G	A
20	rs6122429	0	61993206	C	T
20	rs13044526	0	61993385	G	A
20	rs45474898	0	61993641	C	T
20	rs13040954	0	61993713	C	G
20	rs7261696	0	61993790	A	G
20	rs2093107	0	61993942	A	G
20	rs7267689	0	61993953	G	C
20	rs755204	0	61994165	G	A
20	rs755203	0	61994264	G	A
20	rs3810471	0	61994665	C	T
20	rs11086163	0	61995222	G	C
20	rs6011794	0	61995322	C	T
20	rs58580020	0	61996346	A	C
20	rs117589312	0	61996546	G	A
20	rs910895	0	61996706	A	G
20	rs7267923	0	61996901	A	G
20	rs59073906	0	61997135	G	A
20	rs58253278	0	61997156	T	C
20	rs73157403	0	61997382	C	T
20	rs112265183	0	61997501	G	A
20	rs62206948	0	61997773	C	T
20	rs62206949	0	61997901	T	G
20	rs11696339	0	61997968	G	A
20	rs79736047	0	61997996	T	C
20	rs62206951	0	61998152	C	T
20	rs72629023	0	61998174	G	T
20	rs62206952	0	61998792	A	T
20	rs192528102	0	61998851	C	T
20	rs62206953	0	61998884	C	T
20	rs62206954	0	61998992	G	A
20	rs6089899	0	61999308	G	A
20	rs6122430	0	61999769	G	A
20	rs76729398	0	62000053	G	A
20	rs735501	0	62000202	T	C
20	rs6010920	0	62001508	G	A
20	rs1107953	0	62001546	C	T
20	rs12624321	0	62001744	C	T
20	rs4809549	0	62002109	G	C
20	rs75710580	0	62003204	C	T
20	rs60367095	0	62003447	A	T
20	rs57619853	0	62003492	T	C
20	rs34555947	0	62004939	G	A
20	rs34638379	0	62004986	C	A
20	rs34668034	0	62005045	C	T
20	rs35318934	0	62005458	G	C
20	rs6089900	0	62005638	C	G
20	rs7266872	0	62005888	G	A
20	rs34331917	0	62007620	T	C
20	rs34938277	0	62008191	A	G
20	rs34214119	0	62008246	G	C
20	rs59613943	0	62008309	G	A
20	rs6062914	0	62008596	G	A
20	rs6090392	0	62008975	G	T
20	rs6010922	0	62010341	T	C
20	rs73619475	0	62010637	G	A
20	rs140569866	0	62010663	C	T
20	rs911047	0	62010682	G	A
20	rs911048	0	62010821	C	A
20	rs71325435	0	62011379	C	T
20	rs34034920	0	62011855	A	G
20	rs911049	0	62012183	C	T
20	rs911050	0	62012393	T	C
20	rs911051	0	62012435	G	A
20	rs911052	0	62012437	C	T
20	rs911053	0	62012775	G	C
20	rs62207987	0	62013272	G	T
20	rs62207988	0	62013681	T	C
20	rs7272809	0	62014305	G	T
20	rs73157488	0	62014686	G	A
20	rs6122434	0	62014997	G	A
20	rs73157491	0	62015123	C	T
20	rs77454415	0	62015238	G	T
20	rs6011802	0	62015391	T	G
20	rs141859810	0	62015472	G	A
20	rs62207989	0	62015547	A	G
20	rs11696493	0	62015570	G	A
20	rs74779678	0	62015968	G	A
20	rs74774099	0	62016035	A	G
20	rs6122115	0	62016971	A	G
20	rs117747221	0	62017084	A	G
20	rs78113641	0	62017378	G	A
20	rs13037292	0	62017948	C	A
20	rs12625056	0	62017998	G	C
20	rs6062916	0	62018051	C	T
20	rs6011805	0	62018747	A	G
20	rs6011808	0	62018920	C	T
20	rs118038166	0	62019031	G	A
20	rs13043012	0	62019089	C	G
20	rs13045852	0	62019106	T	C
20	rs57413639	0	62019215	C	T
20	rs79743487	0	62019262	G	A
20	rs13037770	0	62019273	G	A
20	rs117257049	0	62019807	T	C
20	rs6011809	0	62019932	G	T
20	rs144919540	0	62021292	A	G
20	rs79017952	0	62021492	G	A
20	rs75303605	0	62021554	A	G
20	rs141994254	0	62021984	A	C
20	rs117698861	0	62022262	C	T
20	rs144323601	0	62022310	A	G
20	rs62207992	0	62022727	G	A
20	rs62207993	0	62022799	T	C
20	rs6122435	0	62022805	T	C
20	rs62207994	0	62022977	A	G
20	rs62207995	0	62023182	G	A
20	rs62207996	0	62023517	C	T
20	rs75905128	0	62023879	G	C
20	rs1535243	0	62024275	A	G
20	rs117664298	0	62025749	T	C
20	rs115051759	0	62025827	G	A
20	rs117129712	0	62026398	C	T
20	rs62207998	0	62026448	C	T
20	rs77969051	0	62026480	G	A
20	rs964099	0	62026990	G	A
20	rs4395296	0	62027042	G	A
20	rs13040963	0	62027516	A	T
20	rs2038440	0	62028046	A	G
20	rs2038441	0	62028063	A	C
20	rs2038442	0	62028210	G	A
20	rs4809552	0	62028308	C	T
20	rs8119606	0	62028353	C	T
20	rs12625971	0	62029016	T	C
20	rs12625977	0	62029070	T	C
20	rs12625980	0	62029114	T	C
20	rs6122437	0	62029224	C	G
20	rs67154078	0	62029334	A	G
20	rs73619476	0	62029339	C	A
20	rs66497410	0	62029583	T	A
20	rs6010927	0	62029711	G	A
20	rs117397394	0	62030055	C	T
20	rs35471257	0	62030870	G	A
20	rs12624447	0	62031046	A	G
20	rs3746372	0	62032035	C	A
20	rs6089905	0	62032619	G	T
20	rs34839288	0	62032623	A	G
20	rs6122438	0	62032671	G	A
20	rs6122439	0	62032790	C	A
20	rs6090403	0	62032935	C	T
20	rs7265714	0	62033142	A	G
20	rs12479841	0	62033208	C	G
20	rs2281568	0	62033616	G	A
20	rs3746371	0	62034175	C	T
20	rs3746369	0	62034258	C	A
20	rs3746368	0	62034373	C	T
20	rs3746367	0	62035103	C	T
20	rs13038614	0	62035603	C	A
20	rs12625113	0	62035706	G	T
20	rs11698085	0	62036301	G	C
20	rs45490998	0	62036304	G	A
20	rs114805896	0	62037089	G	A
20	rs13039706	0	62037492	C	G
20	rs6122440	0	62037749	G	A
20	rs1801475	0	62038277	T	G
20	rs1801471	0	62038378	A	T
20	rs139587368	0	62038381	C	T
20	rs3746364	0	62038757	C	T
20	rs3746363	0	62038810	G	C
20	rs3746362	0	62038866	G	C
20	rs3746361	0	62038923	G	C
20	rs28378948	0	62039195	C	G
20	rs34821017	0	62039616	A	G
20	rs2236197	0	62040022	T	C
20	rs2236198	0	62040172	G	A
20	rs4809553	0	62040955	G	T
20	rs6062444	0	62044352	A	C
20	rs3787131	0	62044369	T	G
20	rs61737409	0	62044847	G	A
20	rs2281569	0	62045300	G	A
20	rs117067974	0	62045527	C	G
20	rs117242768	0	62045605	G	T
20	rs2281570	0	62045709	C	T
20	rs13040636	0	62047575	G	A
20	rs3865527	0	62047925	T	C
20	rs7271899	0	62047947	C	A
20	rs8123680	0	62048086	C	T
20	rs3865528	0	62048087	G	C
20	rs117588853	0	62048329	C	T
20	rs6089908	0	62048654	C	T
20	rs3865529	0	62048710	C	G
20	rs3895449	0	62048756	G	A
20	rs6090411	0	62048947	G	A
20	rs184556451	0	62049428	G	A
20	rs4809297	0	62049495	T	G
20	rs3787130	0	62049687	G	A
20	rs3787129	0	62049793	G	C
20	rs73157644	0	62050005	A	C
20	rs6011822	0	62050044	A	G
20	rs6011823	0	62050063	C	A
20	rs35612393	0	62050260	A	G
20	rs12480084	0	62050279	A	G
20	rs35268259	0	62050296	A	G
20	rs4809298	0	62050379	G	A
20	rs4809299	0	62050583	T	G
20	rs12481298	0	62051097	G	A
20	rs6122118	0	62051455	C	G
20	rs6062925	0	62051865	G	A
20	rs12626055	0	62051974	G	A
20	rs34659510	0	62052040	C	T
20	rs4809554	0	62052254	T	C
20	rs3787128	0	62052695	T	C
20	rs3787127	0	62052766	G	A
20	rs3787126	0	62052998	G	A
20	rs75164100	0	62053017	A	G
20	rs3787125	0	62053035	A	C
20	rs3827019	0	62053117	T	G
20	rs3827018	0	62053131	G	A
20	rs13045620	0	62053173	C	T
20	rs4809555	0	62053199	G	A
20	rs76345851	0	62053325	C	T
20	rs117491878	0	62053482	T	C
20	rs372454574	0	62053671	A	G
20	rs3893041	0	62053754	C	T
20	rs6089909	0	62054901	G	A
20	rs12479476	0	62054912	C	A
20	rs3787123	0	62055037	C	T
20	rs3787122	0	62055054	G	A
20	rs3787121	0	62055105	C	T
20	rs6090414	0	62055160	C	G
20	rs3787120	0	62055200	C	A
20	rs45464194	0	62055337	G	A
20	rs6089910	0	62055417	G	A
20	rs2302514	0	62055739	C	T
20	rs6062927	0	62056013	G	A
20	rs3827017	0	62056123	C	T
20	rs73918912	0	62056148	G	A
20	rs3787119	0	62056327	G	C
20	rs3787118	0	62056333	C	G
20	rs80351187	0	62056349	G	A
20	rs79477279	0	62056466	T	C
20	rs6010933	0	62056929	C	T
20	rs6062447	0	62058372	C	G
20	rs6089911	0	62058680	A	G
20	rs6062929	0	62058731	A	G
20	rs2314634	0	62058752	C	G
20	rs6062930	0	62058987	A	G
20	rs12479906	0	62059065	G	A
20	rs12480811	0	62059116	C	T
20	rs6062448	0	62059249	G	A
20	rs2270240	0	62059422	G	A
20	rs6062931	0	62059505	G	A
20	rs117768093	0	62059949	G	A
20	rs535683109	0	62060003	T	A
20	rs73918913	0	62060172	G	A
20	rs192464526	0	62060197	C	T
20	rs6122446	0	62060764	C	T
20	rs12480834	0	62061589	G	A
20	rs6089912	0	62061645	T	A
20	rs73146513	0	62062883	G	A
20	rs61313879	0	62062957	C	T
20	rs76167471	0	62064471	G	A
20	rs34102417	0	62064534	C	A
20	rs4809557	0	62064562	A	G
20	rs4809558	0	62064958	G	A
20	rs3746360	0	62064961	A	T
20	rs6011829	0	62065420	C	T
20	rs6011830	0	62065460	G	A
20	rs1108457	0	62066057	G	A
20	rs4809559	0	62066413	G	C
20	rs78665256	0	62066423	A	C
20	rs6090419	0	62066521	C	G
20	rs6122447	0	62066793	G	T
20	rs11699830	0	62066954	G	A
20	rs73146523	0	62067148	T	C
20	rs4809560	0	62067609	G	A
20	rs10427486	0	62067656	G	A
20	rs192438995	0	62067701	G	A
20	rs148154357	0	62067774	C	T
20	rs148475092	0	62068642	C	T
20	rs6062934	0	62068904	C	T
20	rs6062936	0	62069266	G	A
20	rs6089913	0	62069611	C	T
20	rs149214389	0	62069759	C	T
20	rs914476	0	62070301	C	T
20	rs2297384	0	62070404	C	T
20	rs6090421	0	62070437	A	G
20	rs74434764	0	62070491	G	C
20	rs2297385	0	62070966	G	A
20	rs932961	0	62071658	G	A
20	rs6062938	0	62071943	A	G
20	rs67561917	0	62072077	G	A
20	rs4809561	0	62072156	G	A
20	rs12625423	0	62072293	G	A
20	rs66486741	0	62072308	G	A
20	rs35932225	0	62073055	G	A
20	rs932960	0	62073062	G	A
20	rs11907614	0	62073234	G	A
20	rs57575955	0	62073425	C	T
20	rs11908609	0	62075098	T	C
20	rs4809562	0	62075203	C	T
20	rs8124672	0	62075267	A	G
20	rs11905861	0	62075311	G	A
20	rs11908643	0	62075320	T	C
20	rs7273219	0	62075336	A	G
20	rs2297386	0	62076263	G	A
20	rs150299233	0	62076285	G	A
20	rs4809302	0	62076338	G	A
20	rs77332976	0	62076351	G	A
20	rs6062939	0	62076743	C	A
20	rs56393578	0	62077399	A	G
20	rs4809563	0	62077530	C	A
20	rs2297387	0	62078360	G	A
20	rs6062941	0	62078487	T	C
20	rs79611465	0	62078522	C	T
20	rs2282148	0	62079590	G	C
20	rs2282149	0	62079739	G	A
20	rs2282150	0	62079859	G	A
20	rs3746358	0	62080646	A	G
20	rs6062451	0	62081653	G	A
20	rs6062944	0	62082957	G	A
20	rs870240	0	62084516	G	A
20	rs870239	0	62084720	T	C
20	rs6062945	0	62084809	C	T
20	rs6122121	0	62084973	G	A
20	rs2314582	0	62085061	G	A
20	rs4142630	0	62085117	G	A
20	rs6010942	0	62085187	A	G
20	rs6062946	0	62085222	C	T
20	rs55762580	0	62085374	T	G
20	rs55955109	0	62085389	C	T
20	rs78561607	0	62085434	C	T
20	rs55949115	0	62085738	G	A
20	rs4809565	0	62085978	T	C
20	rs13039070	0	62086466	C	T
20	rs6089915	0	62087683	A	G
20	rs61058914	0	62087875	A	G
20	rs34064618	0	62087909	A	T
20	rs117610893	0	62088081	T	C
20	rs78423969	0	62089696	C	T
20	rs34018948	0	62089757	G	A
20	rs6062453	0	62090153	T	C
20	rs151208929	0	62090628	C	T
20	rs191141197	0	62090806	A	C
20	rs6062947	0	62090881	A	T
20	rs6122452	0	62091058	C	G
20	rs914463	0	62091445	T	G
20	rs6062948	0	62091494	T	A
20	rs6122453	0	62091807	C	A
20	rs6122454	0	62092342	G	A
20	rs11698827	0	62092395	A	C
20	rs11905417	0	62093693	T	G
20	rs6122122	0	62095030	C	G
20	rs6122456	0	62095558	C	A
20	rs62208042	0	62095753	G	A
20	rs55980089	0	62095805	C	T
20	rs73148410	0	62095862	G	A
20	rs4809304	0	62096259	G	A
20	rs6011841	0	62096651	C	G
20	rs34199109	0	62096741	C	T
20	rs6122457	0	62096980	G	A
20	rs6010943	0	62097470	C	T
20	rs8113956	0	62097991	G	A
20	rs12480417	0	62098002	C	T
20	rs73918932	0	62098483	C	G
20	rs6011845	0	62098506	C	A
20	rs56303951	0	62098923	G	A
20	rs10211695	0	62099220	G	A
20	rs884851	0	62099296	C	T
20	rs914464	0	62099386	T	C
20	rs6122458	0	62099507	C	A
20	rs6122459	0	62099508	C	G
20	rs6062949	0	62099647	G	A
20	rs2872682	0	62100027	A	G
20	rs914465	0	62100066	G	A
20	rs6122460	0	62100105	G	A
20	rs4989188	0	62100217	G	A
20	rs914467	0	62100266	T	G
20	rs57946378	0	62100628	G	A
20	rs4809568	0	62100956	C	T
20	rs28672823	0	62101092	G	A
20	rs6011848	0	62101173	T	C
20	rs12624394	0	62101306	A	G
20	rs4809305	0	62101547	A	C
20	rs4809569	0	62101613	C	T
20	rs4809570	0	62101615	T	C
20	rs4809306	0	62101630	A	T
20	rs12481658	0	62101968	C	A
20	rs2001453	0	62102341	C	T
20	rs869022	0	62102375	T	C
20	rs869021	0	62102403	A	G
20	rs11697970	0	62102735	T	G
20	rs373231767	0	62102773	C	G
20	rs375324793	0	62103317	C	G
20	rs185287315	0	62103904	C	A
20	rs3761131	0	62104706	G	A
20	rs11086166	0	62104831	G	A
20	rs11699394	0	62105500	C	G
20	rs3761130	0	62105528	G	C
20	rs3761129	0	62105531	G	A
20	rs11699416	0	62105598	C	T
20	rs73148432	0	62105880	C	T
20	rs11908673	0	62106235	A	G
20	rs6062951	0	62106720	C	G
20	rs6011850	0	62107329	A	C
20	rs6062952	0	62107992	G	A
20	rs6122463	0	62108278	A	G
20	rs73148437	0	62108589	C	T
20	rs73148438	0	62108891	T	G
20	rs310602	0	62109170	A	G
20	rs3787116	0	62109405	G	A
20	rs3810474	0	62109740	C	T
20	rs73148442	0	62110175	G	A
20	rs3746356	0	62110277	C	T
20	rs73148501	0	62110967	A	G
20	rs77210774	0	62110975	G	A
20	rs114782989	0	62111515	C	T
20	rs6011853	0	62111572	T	C
20	rs56763926	0	62111787	C	T
20	rs140576558	0	62112015	C	T
20	rs4809307	0	62112099	T	C
20	rs62209269	0	62113220	C	T
20	rs62209270	0	62113398	C	T
20	rs73619481	0	62114335	G	A
20	rs117561364	0	62114614	C	T
20	rs1741593	0	62114773	G	C
20	rs1555339	0	62114874	A	G
20	rs140756502	0	62114980	G	A
20	rs144719255	0	62114991	G	A
20	rs142841590	0	62115005	G	A
20	rs12624930	0	62115009	C	T
20	rs62209271	0	62115386	C	T
20	rs117604196	0	62115630	C	T
20	rs1741623	0	62115643	A	G
20	rs1757776	0	62115660	C	G
20	rs1757777	0	62115811	G	A
20	rs180972394	0	62115896	G	A
20	rs56369067	0	62116156	C	T
20	rs73150407	0	62116619	C	T
20	rs55972054	0	62117067	G	C
20	rs34565737	0	62117330	G	A
20	rs8114282	0	62117518	T	C
20	rs67227039	0	62117887	G	A
20	rs62209273	0	62117946	A	G
20	rs1757778	0	62118023	G	C
20	rs1757779	0	62118068	T	C
20	rs76103521	0	62118768	G	C
20	rs34788300	0	62118872	C	T
20	rs1412161	0	62118936	C	G
20	rs35948122	0	62118964	G	A
20	rs1741621	0	62119121	A	C
20	rs62209278	0	62119232	G	A
20	rs1741620	0	62119253	C	A
20	rs12480610	0	62119318	G	A
20	rs7265428	0	62119875	T	C
20	rs1757783	0	62120569	G	A
20	rs310604	0	62120940	G	A
20	rs1757785	0	62120948	C	T
20	rs12625703	0	62120965	G	A
20	rs310605	0	62121142	A	T
20	rs310606	0	62121314	C	G
20	rs310608	0	62121726	T	C
20	rs76041667	0	62122211	G	T
20	rs310609	0	62122230	A	G
20	rs1741619	0	62122585	T	C
20	rs73150420	0	62122606	G	A
20	rs1613590	0	62122936	A	G
20	rs4809575	0	62123030	T	G
20	rs12480745	0	62124459	G	T
20	rs12480788	0	62124948	G	A
20	rs2750399	0	62125082	G	A
20	rs310614	0	62125233	A	G
20	rs310615	0	62125402	C	T
20	rs13039831	0	62125432	C	T
20	rs310616	0	62125739	C	T
20	rs55845303	0	62125802	A	T
20	rs310617	0	62126185	A	G
20	rs2274860	0	62126299	C	T
20	rs2750395	0	62126745	G	A
20	rs310618	0	62127121	T	C
20	rs3818681	0	62127326	G	A
20	rs310619	0	62127521	G	A
20	rs114885918	0	62127584	G	A
20	rs1555338	0	62127618	C	T
20	rs80333868	0	62127756	C	G
20	rs8126435	0	62127818	G	T
20	rs910948	0	62128433	A	G
20	rs79025396	0	62128445	A	G
20	rs1741618	0	62128580	T	C
20	rs1741617	0	62128621	T	C
20	rs79344784	0	62128632	C	T
20	rs6122128	0	62128735	T	C
20	rs111678800	0	62129506	C	G
20	rs1741616	0	62129566	C	A
20	rs74982598	0	62129583	G	T
20	rs77737217	0	62129687	C	T
20	rs1757693	0	62129808	G	A
20	rs12479532	0	62131304	A	G
20	rs1741615	0	62131619	T	G
20	rs1741614	0	62131968	A	G
20	rs910946	0	62132357	C	T
20	rs6010950	0	62132378	T	G
20	rs7261840	0	62132425	C	T
20	rs6011855	0	62132623	G	A
20	rs6011856	0	62132625	G	A
20	rs731619	0	62132661	T	C
20	rs6090435	0	62132711	G	A
20	rs880445	0	62133073	G	A
20	rs880446	0	62133177	G	A
20	rs880447	0	62133276	G	C
20	rs1741611	0	62133549	G	A
20	rs56788675	0	62133666	G	A
20	rs8124050	0	62133676	T	C
20	rs1574387	0	62134228	G	C
20	rs73619483	0	62134404	G	A
20	rs7269690	0	62134513	C	G
20	rs7269925	0	62134893	C	T
20	rs8124500	0	62135091	A	G
20	rs8117000	0	62135094	G	A
20	rs8122040	0	62135110	C	G
20	rs1757696	0	62135146	G	C
20	rs8126186	0	62135282	T	C
20	rs8124610	0	62135291	A	G
20	rs8114877	0	62135451	T	C
20	rs8118447	0	62135550	G	A
20	rs8123461	0	62135554	C	T
20	rs1741610	0	62135595	C	T
20	rs8114985	0	62135662	T	C
20	rs59750623	0	62135840	G	A
20	rs56814286	0	62135874	C	T
20	rs60309534	0	62135883	T	C
20	rs8115224	0	62136136	T	C
20	rs8118762	0	62136139	G	C
20	rs8126334	0	62136202	A	G
20	rs8115339	0	62136279	T	C
20	rs8118860	0	62136308	G	A
20	rs8120195	0	62136419	G	A
20	rs57582687	0	62136646	A	G
20	rs58431031	0	62136694	C	T
20	rs60271882	0	62136768	G	A
20	rs57927138	0	62137162	C	G
20	rs60014702	0	62137274	T	C
20	rs57643088	0	62137304	G	C
20	rs57222124	0	62137324	C	T
20	rs1619876	0	62137355	G	A
20	rs1619011	0	62137463	G	A
20	rs60647545	0	62137478	G	A
20	rs73918968	0	62137521	T	C
20	rs57494572	0	62137525	C	T
20	rs10485825	0	62137648	A	G
20	rs1757697	0	62137971	A	G
20	rs11907372	0	62137976	G	A
20	rs74889656	0	62138189	C	A
20	rs114307720	0	62138205	T	C
20	rs11905899	0	62138310	A	T
20	rs6090437	0	62139025	C	T
20	rs6122466	0	62139177	A	G
20	rs1741609	0	62139441	T	C
20	rs1757698	0	62139497	A	G
20	rs77844575	0	62139572	C	T
20	rs6011859	0	62139723	G	A
20	rs1757699	0	62139793	G	A
20	rs1741608	0	62139907	G	A
20	rs80277060	0	62139925	G	A
20	rs2150807	0	62140229	T	C
20	rs2150808	0	62140289	A	G
20	rs6062958	0	62140600	G	A
20	rs76092935	0	62140784	T	G
20	rs144188143	0	62141089	C	T
20	rs1741607	0	62141199	C	T
20	rs1757702	0	62141259	G	A
20	rs1757703	0	62141509	A	G
20	rs147090348	0	62141833	C	T
20	rs1741606	0	62141970	C	T
20	rs114156274	0	62142080	T	C
20	rs1741605	0	62142483	C	T
20	rs1757774	0	62142524	T	C
20	rs73622812	0	62142649	A	G
20	rs73622813	0	62142808	C	T
20	rs144167732	0	62142854	C	T
20	rs8184393	0	62143013	C	T
20	rs8183483	0	62143147	G	A
20	rs6011863	0	62144813	A	G
20	rs433166	0	62144846	C	G
20	rs76207710	0	62144953	G	A
20	rs393449	0	62145144	G	A
20	rs417635	0	62145164	C	T
20	rs114119149	0	62146768	T	A
20	rs73622816	0	62146805	G	C
20	rs115296093	0	62146957	T	A
20	rs78281601	0	62147113	G	T
20	rs16983774	0	62147258	G	A
20	rs73622817	0	62147411	G	A
20	rs113471392	0	62147516	G	A
20	rs6010952	0	62147896	C	T
20	rs115855286	0	62147899	A	G
20	rs8125543	0	62147926	A	G
20	rs380158	0	62148124	A	T
20	rs115468178	0	62148354	C	G
20	rs6011867	0	62148596	C	G
20	rs60594622	0	62148646	C	T
20	rs2314639	0	62148912	C	T
20	rs6122469	0	62149036	T	C
20	rs310620	0	62149176	C	G
20	rs59561424	0	62149268	C	G
20	rs2145166	0	62149840	G	A
20	rs310621	0	62149997	A	G
20	rs80340538	0	62150018	G	A
20	rs57457685	0	62150052	G	A
20	rs3746354	0	62150058	C	T
20	rs113264400	0	62150128	T	C
20	rs79858660	0	62150335	C	T
20	rs137937460	0	62150378	G	A
20	rs117526123	0	62150606	T	C
20	rs310622	0	62151315	G	A
20	rs310623	0	62151814	C	G
20	rs8125175	0	62151858	G	A
20	rs310624	0	62151972	C	G
20	rs527552373	0	62152076	C	T
20	rs34528028	0	62152403	C	T
20	rs73622818	0	62152508	G	A
20	rs72629024	0	62152519	C	G
20	rs310626	0	62152819	G	A
20	rs73622819	0	62153616	C	T
20	rs382241	0	62153673	T	G
20	rs6090443	0	62153786	G	A
20	rs396823	0	62153828	A	G
20	rs446127	0	62154391	G	T
20	rs387098	0	62154594	A	G
20	rs437427	0	62154924	G	A
20	rs427230	0	62155111	C	T
20	rs74558549	0	62155191	G	A
20	rs428035	0	62155482	G	T
20	rs138212619	0	62155668	G	A
20	rs73324428	0	62155835	A	G
20	rs78117224	0	62156071	A	T
20	rs440684	0	62156177	G	A
20	rs375990	0	62156484	T	C
20	rs436336	0	62156597	G	A
20	rs409015	0	62156651	G	T
20	rs117649221	0	62157488	G	C
20	rs431976	0	62157545	G	A
20	rs13039229	0	62157646	A	C
20	rs400162	0	62157780	A	T
20	rs373818	0	62157993	T	G
20	rs78416294	0	62158629	G	A
20	rs186332	0	62159468	C	T
20	rs4809578	0	62159496	A	T
20	rs310644	0	62159504	T	C
20	rs94991	0	62161421	G	A
20	rs6011874	0	62161422	G	A
20	rs310643	0	62161713	C	T
20	rs310642	0	62161998	A	C
20	rs191090	0	62162340	T	C
20	rs66899053	0	62162917	G	A
20	rs56210557	0	62164524	G	A
20	rs113862030	0	62164868	C	T
20	rs310641	0	62166195	T	C
20	rs310640	0	62166313	C	T
20	rs310639	0	62166682	T	G
20	rs4809308	0	62167704	G	A
20	rs385261	0	62167770	C	T
20	rs310645	0	62167839	C	A
20	rs112881290	0	62169478	T	C
20	rs310646	0	62170027	C	G
20	rs310647	0	62170091	G	A
20	rs148477487	0	62170261	A	G
20	rs310649	0	62170690	G	A
20	rs310650	0	62171298	G	T
20	rs310651	0	62171345	C	G
20	rs3761128	0	62171372	G	A
20	rs310652	0	62171421	G	C
20	rs13036739	0	62171507	G	A
20	rs310653	0	62171556	T	C
20	rs6122130	0	62172219	G	A
20	rs310654	0	62172269	C	A
20	rs310655	0	62172281	C	T
20	rs310657	0	62173561	C	G
20	rs56130722	0	62173562	G	T
20	rs310658	0	62173741	G	A
20	rs404613	0	62173925	T	G
20	rs378483	0	62173927	G	A
20	rs146503573	0	62174463	G	A
20	rs4809309	0	62174724	G	A
20	rs6011894	0	62174867	T	C
20	rs6090449	0	62176133	A	G
20	rs180894744	0	62176259	G	A
20	rs35183165	0	62176291	A	G
20	rs6090450	0	62176363	G	A
20	rs117758170	0	62177641	G	A
20	rs310659	0	62177836	C	T
20	rs367981	0	62178425	C	T
20	rs426028	0	62179332	G	A
20	rs6010965	0	62179445	T	G
20	rs76293719	0	62179555	C	T
20	rs139229905	0	62179658	C	T
20	rs6089922	0	62180117	G	A
20	rs73152224	0	62180379	G	A
20	rs73152226	0	62180380	C	A
20	rs73622824	0	62180819	C	T
20	rs310613	0	62181000	G	C
20	rs310612	0	62181508	A	G
20	rs7273746	0	62181576	T	C
20	rs310611	0	62182755	G	A
20	rs310610	0	62182802	G	A
20	rs137966967	0	62183206	A	G
20	rs116956557	0	62183451	C	T
20	rs4809580	0	62184170	C	T
20	rs73152239	0	62184816	C	A
20	rs62206964	0	62185011	T	C
20	rs1122187	0	62186269	C	T
20	rs969635	0	62186501	A	G
20	rs56075534	0	62186719	G	A
20	rs3746348	0	62187187	T	C
20	rs734750	0	62187439	T	C
20	rs6122476	0	62189030	G	A
20	rs6122477	0	62189093	T	C
20	rs73611739	0	62190146	T	C
20	rs11551683	0	62190180	A	G
20	rs310627	0	62190345	G	A
20	rs310628	0	62190412	G	A
20	rs3810477	0	62191321	A	G
20	rs114036943	0	62191410	T	C
20	rs3810478	0	62191475	T	G
20	rs3810479	0	62191558	G	A
20	rs11551685	0	62191937	G	A
20	rs3810480	0	62192374	C	T
20	rs11551684	0	62193019	C	T
20	rs3810481	0	62193445	G	A
20	rs3810482	0	62193587	T	C
20	rs3810483	0	62194030	G	C
20	rs3810484	0	62194103	A	G
20	rs3810485	0	62194128	G	A
20	rs79267778	0	62194464	G	A
20	rs3810486	0	62194713	A	C
20	rs310630	0	62195087	A	G
20	rs3827022	0	62195220	C	T
20	rs3827023	0	62195672	C	T
20	rs3810487	0	62196033	C	T
20	rs310631	0	62196253	C	A
20	rs34830600	0	62197370	G	A
20	rs45519633	0	62197619	C	T
20	rs415304	0	62198236	G	A
20	rs3827025	0	62198686	G	A
20	rs3810490	0	62198713	G	A
20	rs422888	0	62199100	G	A
20	rs3810491	0	62199126	C	G
20	rs6089923	0	62200471	C	G
20	rs6090457	0	62200576	G	A
20	rs6089924	0	62200738	G	A
20	rs1757752	0	62200860	A	G
20	rs6089925	0	62200929	G	A
20	rs392273	0	62201270	A	C
20	rs406488	0	62201430	T	A
20	rs749079	0	62201784	T	C
20	rs3746346	0	62202301	A	G
20	rs34681475	0	62203748	G	A
20	rs6089926	0	62203950	C	T
20	rs13042172	0	62203960	A	G
20	rs6090460	0	62208411	C	T
20	rs310667	0	62210749	G	A
20	rs116142445	0	62211169	A	G
20	rs6090461	0	62211185	C	T
20	rs115110681	0	62211234	G	A
20	rs114350246	0	62211235	G	A
20	rs310669	0	62212154	G	A
20	rs310670	0	62212392	G	C
20	rs310672	0	62212928	C	T
20	rs310674	0	62213810	C	T
20	rs75215502	0	62214376	C	T
20	rs8126295	0	62215372	G	A
20	rs1556456	0	62216289	T	C
20	rs311500	0	62216808	C	T
20	rs914558	0	62216976	A	G
20	rs117883455	0	62218445	G	A
20	rs13038448	0	62218453	C	T
20	rs13043255	0	62218916	G	C
20	rs6089929	0	62219679	C	T
20	rs3810492	0	62219740	G	A
20	rs311497	0	62221249	A	G
20	rs2297427	0	62221364	G	A
20	rs2297428	0	62221766	C	T
20	rs1291170	0	62222211	T	G
20	rs454132	0	62222392	G	A
20	rs3787112	0	62222411	G	A
20	rs118092102	0	62222539	T	C
20	rs3787111	0	62222657	C	A
20	rs6122482	0	62222702	C	G
20	rs160395	0	62223107	C	T
20	rs149462	0	62223238	C	T
20	rs2236501	0	62223268	G	A
20	rs186368	0	62223270	T	C
20	rs143224533	0	62223778	C	G
20	rs2236502	0	62224083	C	T
20	rs2236503	0	62224595	G	A
20	rs2236504	0	62224762	C	T
20	rs188719	0	62224797	C	T
20	rs311493	0	62225094	G	T
20	rs117501635	0	62225496	C	T
20	rs16983844	0	62225508	G	A
20	rs3787109	0	62226165	G	A
20	rs311491	0	62226500	G	A
20	rs311490	0	62226859	G	A
20	rs57156419	0	62227276	C	T
20	rs1151620	0	62227593	G	A
20	rs6090469	0	62228192	A	G
20	rs4809310	0	62228745	G	A
20	rs2297429	0	62229072	C	T
20	rs2297430	0	62229244	T	C
20	rs414897	0	62229337	G	A
20	rs381331	0	62229989	G	A
20	rs3787107	0	62230576	G	A
20	rs453481	0	62230706	G	A
20	rs445328	0	62230933	G	A
20	rs432717	0	62230974	G	A
20	rs58850142	0	62231454	G	A
20	rs117821105	0	62231760	C	T
20	rs6122484	0	62231831	G	C
20	rs384683	0	62232342	T	C
20	rs34533955	0	62233020	A	C
20	rs35897249	0	62233638	G	A
20	rs4809311	0	62233764	G	T
20	rs4809312	0	62234240	C	T
20	rs766915	0	62234273	A	G
20	rs6090470	0	62234858	C	A
20	rs6011922	0	62235050	G	A
20	rs6122488	0	62235052	G	A
20	rs12624749	0	62235200	G	A
20	rs6090471	0	62236148	T	C
20	rs4444600	0	62236440	T	C
20	rs13044853	0	62236715	G	A
20	rs13040623	0	62237732	G	A
20	rs4809584	0	62237989	T	C
20	rs6122134	0	62238083	T	A
20	rs4809313	0	62238086	G	A
20	rs35690311	0	62240430	C	A
20	rs2872810	0	62241931	T	C
20	rs2777939	0	62243810	C	T
20	rs6062976	0	62244443	T	C
20	rs6011925	0	62244770	G	A
20	rs6090475	0	62245397	C	A
20	rs13044479	0	62245686	T	C
20	rs13041830	0	62245790	C	T
20	rs6011927	0	62245826	C	G
20	rs11696202	0	62246292	G	C
20	rs6011928	0	62246541	A	G
20	rs6062977	0	62246727	C	G
20	rs6011929	0	62246792	G	A
20	rs4809314	0	62247794	A	T
20	rs6122491	0	62247961	C	T
20	rs6090476	0	62248001	G	A
20	rs2777932	0	62248015	G	C
20	rs4809585	0	62249275	A	G
20	rs4809586	0	62249402	C	T
20	rs6010973	0	62249407	C	A
20	rs909342	0	62251525	T	C
20	rs914563	0	62251629	A	G
20	rs3761126	0	62252044	C	T
20	rs6089940	0	62252695	C	T
20	rs9679894	0	62252836	C	T
20	rs2039369	0	62253821	C	T
20	rs6010975	0	62254657	C	T
20	rs6011934	0	62254934	A	G
20	rs1412314	0	62255945	G	A
20	rs6062978	0	62256590	A	G
20	rs6089941	0	62257548	A	G
20	rs35096459	0	62258892	C	G
20	rs6122136	0	62260636	A	C
20	rs34105796	0	62260686	A	G
20	rs67114507	0	62263003	C	T
20	rs6062980	0	62263128	G	A
20	rs4809317	0	62263747	G	A
20	rs6062292	0	62264325	G	T
20	rs4809318	0	62264760	G	A
20	rs2738769	0	62265340	C	A
20	rs6010978	0	62265396	G	T
20	rs148490822	0	62267432	C	T
20	rs35143638	0	62268124	C	T
20	rs6089946	0	62268149	A	G
20	rs2738773	0	62268327	T	A
20	rs71325458	0	62268333	A	G
20	rs186565323	0	62268573	G	A
20	rs6062468	0	62268955	C	T
20	rs2777933	0	62269731	G	C
20	rs2738775	0	62269839	T	C
20	rs879471	0	62269942	C	T
20	rs117478639	0	62269997	T	C
20	rs191814064	0	62270062	G	T
20	rs2777934	0	62270078	C	T
20	rs2777935	0	62270487	C	T
20	rs909333	0	62270637	T	G
20	rs914561	0	62270905	T	C
20	rs909334	0	62270930	C	A
20	rs1059250	0	62271380	A	G
20	rs2259797	0	62272248	T	C
20	rs2150910	0	62272658	T	C
20	rs13042091	0	62273130	C	T
20	rs3787105	0	62274317	T	C
20	rs58675328	0	62274548	G	T
20	rs141932828	0	62275529	G	C
20	rs73135821	0	62275845	C	T
20	rs6062293	0	62276869	C	T
20	rs6062294	0	62276984	G	A
20	rs6062473	0	62277062	T	G
20	rs7262218	0	62277763	A	C
20	rs4809319	0	62277922	A	G
20	rs11907042	0	62278268	G	A
20	rs6062475	0	62278387	G	A
20	rs6089949	0	62280682	C	T
20	rs146274673	0	62280816	T	A
20	rs78577441	0	62281243	G	T
20	rs6010989	0	62281338	C	T
20	rs147522398	0	62281505	G	C
20	rs4809320	0	62282439	G	A
20	rs76636901	0	62282821	C	T
20	rs3787104	0	62283348	C	A
20	rs61395596	0	62285947	C	T
20	rs3761125	0	62286870	C	T
20	rs6062477	0	62287600	C	T
20	rs6089759	0	62288319	T	G
20	rs3761124	0	62288752	T	C
20	rs75094645	0	62289137	C	T
20	rs3746342	0	62289588	C	A
20	rs6122022	0	62289595	C	A
20	rs3746341	0	62289614	G	C
20	rs2872811	0	62290193	G	T
20	rs2297432	0	62290663	C	T
20	rs6089953	0	62291008	A	G
20	rs6062295	0	62291174	A	G
20	rs6010994	0	62291438	T	C
20	rs143190905	0	62291767	G	T
20	rs2738778	0	62291830	C	T
20	rs6062296	0	62292137	C	T
20	rs2297433	0	62293460	T	C
20	rs2297434	0	62294015	C	T
20	rs6010998	0	62294402	A	T
20	rs3787103	0	62295701	A	G
20	rs3787102	0	62295943	C	T
20	rs6122140	0	62296129	G	A
20	rs6062482	0	62296214	G	C
20	rs193026985	0	62298403	A	G
20	rs11696198	0	62298404	G	A
20	rs7261546	0	62298673	C	G
20	rs2738780	0	62299814	T	C
20	rs56227019	0	62300806	A	C
20	rs3848669	0	62300811	G	T
20	rs3848670	0	62301009	G	A
20	rs3859579	0	62301795	A	G
20	rs141357621	0	62301845	C	T
20	rs6062298	0	62301970	G	A
20	rs6062484	0	62301980	T	C
20	rs6062485	0	62302113	A	T
20	rs6062299	0	62302254	G	C
20	rs6062486	0	62302539	G	A
20	rs6011016	0	62302650	C	G
20	rs4809219	0	62303115	C	A
20	rs6011018	0	62303622	T	G
20	rs6062300	0	62303794	G	A
20	rs2297436	0	62304178	G	C
20	rs4809321	0	62304299	T	G
20	rs67311561	0	62304762	A	G
20	rs28557323	0	62304830	C	T
20	rs111340639	0	62304892	A	G
20	rs2297437	0	62305274	G	A
20	rs2777937	0	62305947	C	T
20	rs8124478	0	62306190	A	G
20	rs2777938	0	62306208	C	T
20	rs3787100	0	62306410	A	G
20	rs56053617	0	62306757	C	T
20	rs3787099	0	62307517	A	G
20	rs3787098	0	62307761	C	T
20	rs6122023	0	62307762	G	A
20	rs79981941	0	62307938	C	A
20	rs6062487	0	62308245	A	T
20	rs6089763	0	62308354	C	T
20	rs6089956	0	62308364	C	A
20	rs35902944	0	62308395	G	C
20	rs34538116	0	62308430	C	T
20	rs6011026	0	62308486	A	G
20	rs73137724	0	62308517	T	C
20	rs2738782	0	62308570	A	G
20	rs2738783	0	62308612	T	G
20	rs112353589	0	62309297	C	A
20	rs114703330	0	62309392	T	C
20	rs41309367	0	62309554	C	T
20	rs6010620	0	62309839	A	G
20	rs4809322	0	62310517	C	T
20	rs8114049	0	62310806	C	T
20	rs6062301	0	62310810	T	C
20	rs6010621	0	62310872	T	G
20	rs62207047	0	62310963	C	T
20	rs2297438	0	62311098	G	A
20	rs2297439	0	62311128	T	G
20	rs77552606	0	62311129	T	C
20	rs2297440	0	62312299	T	C
20	rs79669929	0	62312439	C	T
20	rs4809323	0	62312497	A	G
20	rs7361098	0	62312755	G	A
20	rs78430218	0	62313878	C	T
20	rs75031349	0	62314054	A	G
20	rs3787092	0	62315593	C	T
20	rs3787091	0	62315594	G	T
20	rs6122146	0	62316182	C	T
20	rs3787090	0	62316447	C	T
20	rs3787089	0	62316630	C	T
20	rs3787088	0	62316634	T	G
20	rs4809324	0	62318220	T	C
20	rs77755108	0	62318668	T	G
20	rs6062490	0	62318856	G	C
20	rs2738785	0	62319464	T	C
20	rs2777940	0	62319561	C	G
20	rs2777941	0	62319604	A	C
20	rs6062492	0	62320242	G	A
20	rs16983884	0	62320674	C	T
20	rs79210260	0	62320929	C	T
20	rs6062302	0	62320968	T	C
20	rs2236506	0	62321655	G	A
20	rs3208007	0	62322288	T	C
20	rs6011033	0	62322699	A	G
20	rs117617076	0	62323386	A	C
20	rs3848672	0	62324289	C	T
20	rs139816191	0	62324425	C	G
20	rs564861842	0	62324773	G	A
20	rs3208008	0	62326110	A	C
20	rs115303435	0	62326159	G	A
20	rs41309931	0	62326579	G	T
20	rs2297441	0	62327582	G	A
20	rs2257440	0	62328267	C	T
20	rs2258056	0	62328453	T	C
20	rs909341	0	62328742	C	T
20	rs1291205	0	62328829	C	G
20	rs6062496	0	62329099	G	A
20	rs1291206	0	62329169	G	A
20	rs1291207	0	62329412	G	A
20	rs1291209	0	62330439	T	C
20	rs1295810	0	62330484	G	A
20	rs1048665	0	62331989	T	G
20	rs2738788	0	62332436	A	G
20	rs6122147	0	62332537	C	T
20	rs1623866	0	62333022	G	A
20	rs2236508	0	62333115	G	A
20	rs2257885	0	62334220	G	A
20	rs1291210	0	62335293	A	C
20	rs6062497	0	62336258	C	T
20	rs6011040	0	62337406	A	G
20	rs6062498	0	62339059	C	G
20	rs6062501	0	62341931	T	G
20	rs3761123	0	62342468	G	A
20	rs2750480	0	62342654	G	A
20	rs3761121	0	62342695	T	C
20	rs2872881	0	62342801	G	A
20	rs2750481	0	62343140	A	G
20	rs2750482	0	62343164	T	C
20	rs2315007	0	62343845	T	C
20	rs2315008	0	62343956	T	G
20	rs2315009	0	62344140	C	G
20	rs35046559	0	62344480	A	G
20	rs35201382	0	62344694	T	C
20	rs67468102	0	62344883	G	C
20	rs2750483	0	62345470	A	G
20	rs62217797	0	62346045	A	G
20	rs2259858	0	62346459	A	T
20	rs4809327	0	62348190	C	T
20	rs4809328	0	62348327	C	T
20	rs145533562	0	62348374	G	A
20	rs4809329	0	62348460	C	T
20	rs6062504	0	62348907	A	G
20	rs6089961	0	62349491	G	A
20	rs4809330	0	62349586	A	G
20	rs2738758	0	62349625	C	G
20	rs76002041	0	62350607	A	G
20	rs2263805	0	62351150	T	C
20	rs6062304	0	62351539	A	T
20	rs6062506	0	62352389	T	G
20	rs1291213	0	62352626	C	T
20	rs8125514	0	62352637	G	A
20	rs6011057	0	62354144	C	T
20	rs1758205	0	62355756	G	A
20	rs2263806	0	62356538	G	A
20	rs6011058	0	62356627	C	T
20	rs6062507	0	62357330	G	A
20	rs2427528	0	62357454	G	A
20	rs34251386	0	62357471	G	A
20	rs6122154	0	62359345	C	T
20	rs2427529	0	62359564	T	A
20	rs2427530	0	62361737	G	A
20	rs2427531	0	62362116	G	C
20	rs6062509	0	62362563	G	T
20	rs6122158	0	62363096	G	A
20	rs67616625	0	62363487	A	G
20	rs56057703	0	62363512	C	T
20	rs117317595	0	62364137	T	G
20	rs6011066	0	62364180	G	A
20	rs1151622	0	62365556	A	G
20	rs2427534	0	62366478	A	G
20	rs1151623	0	62368606	T	C
20	rs2236510	0	62368804	C	T
20	rs2236511	0	62369161	C	G
20	rs914559	0	62369300	C	G
20	rs1151624	0	62369895	A	G
20	rs1056441	0	62370349	T	C
20	rs6122159	0	62370732	G	T
20	rs1741708	0	62372041	G	T
20	rs6062510	0	62372148	G	C
20	rs4809221	0	62372706	G	A
20	rs2253823	0	62372956	C	T
20	rs2253829	0	62373079	G	C
20	rs6122026	0	62373137	G	A
20	rs8957	0	62373707	G	T
20	rs2256814	0	62373983	G	A
20	rs1058319	0	62374389	C	T
20	rs143699471	0	62374408	T	C
20	rs6742	0	62374441	T	C
20	rs2427537	0	62376227	T	C
20	rs2281925	0	62376503	G	A
20	rs2296763	0	62376939	A	C
20	rs35982738	0	62378121	C	T
20	rs5019252	0	62378349	C	T
20	rs12625387	0	62378364	C	T
20	rs73622886	0	62378954	C	T
20	rs6011076	0	62379006	T	C
20	rs73622887	0	62379339	C	T
20	rs11697610	0	62379531	A	G
20	rs2872979	0	62379747	C	T
20	rs12053646	0	62379748	G	A
20	rs2315646	0	62379750	T	G
20	rs2315647	0	62379853	C	G
20	rs1887406	0	62379990	G	C
20	rs2315648	0	62380098	G	C
20	rs932824	0	62380315	A	G
20	rs932825	0	62380328	C	T
20	rs932826	0	62380516	A	C
20	rs932827	0	62380527	C	T
20	rs12625413	0	62380542	T	C
20	rs6089970	0	62381979	C	T
20	rs116895501	0	62382076	A	G
20	rs4809332	0	62382991	A	G
20	rs4809222	0	62383796	C	G
20	rs2281926	0	62384309	G	C
20	rs2281927	0	62384580	G	C
20	rs2281928	0	62384604	G	C
20	rs4809334	0	62384972	G	A
20	rs13041528	0	62385446	G	C
20	rs7273624	0	62385479	G	A
20	rs12481497	0	62385541	G	A
20	rs4299387	0	62385558	T	C
20	rs6089971	0	62385846	G	A
20	rs2093118	0	62385932	G	T
20	rs6011081	0	62385976	G	A
20	rs6122160	0	62386767	C	T
20	rs6122161	0	62386887	C	A
20	rs4809335	0	62387094	C	T
20	rs11696871	0	62387417	G	A
20	rs4809223	0	62387549	C	G
20	rs4809224	0	62387830	T	A
20	rs6011085	0	62388206	C	T
20	rs6089769	0	62388547	A	G
20	rs6089973	0	62388627	C	T
20	rs6010639	0	62388673	G	A
20	rs6089770	0	62391014	C	T
20	rs6122028	0	62391453	C	T
20	rs6122029	0	62391613	G	A
20	rs6062309	0	62391842	A	G
20	rs6011089	0	62391943	A	G
20	rs73622889	0	62392169	G	C
20	rs6010641	0	62392553	T	C
20	rs6010642	0	62392652	T	C
20	rs6062513	0	62392891	G	C
20	rs6010644	0	62393090	G	A
20	rs2315649	0	62393107	C	T
20	rs6011091	0	62393480	T	A
20	rs6010646	0	62393583	A	C
20	rs62217844	0	62394196	C	G
20	rs6089771	0	62394388	A	G
20	rs7274760	0	62394704	A	G
20	rs6010647	0	62395638	A	C
20	rs6512287	0	62395721	A	G
20	rs6089979	0	62395764	A	G
20	rs6062514	0	62396221	G	T
20	rs7271043	0	62396925	G	A
20	rs6011094	0	62397796	C	T
20	rs6011095	0	62397811	C	T
20	rs6011096	0	62398015	T	C
20	rs6011097	0	62398825	G	A
20	rs6011098	0	62398935	C	T
20	rs77269470	0	62399109	C	T
20	rs2315654	0	62399641	C	T
20	rs6010648	0	62400021	T	C
20	rs12480190	0	62401114	C	T
20	rs10485826	0	62401115	G	A
20	rs6089982	0	62401143	C	T
20	rs6089984	0	62401898	G	A
20	rs6512289	0	62402072	G	A
20	rs12479927	0	62402488	T	C
20	rs73143503	0	62402628	G	A
20	rs6089986	0	62402860	G	A
20	rs4809336	0	62402941	A	G
20	rs4809337	0	62402956	C	T
20	rs6010649	0	62404188	C	G
20	rs6062519	0	62404232	T	C
20	rs6062520	0	62404352	A	G
20	rs6062521	0	62404416	T	C
20	rs6062522	0	62404469	G	C
20	rs62217849	0	62404745	G	T
20	rs6011105	0	62404838	G	A
20	rs4809340	0	62404933	G	A
20	rs59496954	0	62405116	G	A
20	rs6122166	0	62405863	G	C
20	rs6089988	0	62405960	T	C
20	rs181550576	0	62405985	G	C
20	rs4809225	0	62406545	C	T
20	rs145847442	0	62406581	G	A
20	rs3810493	0	62406641	C	T
20	rs3810494	0	62406749	C	T
20	rs3810495	0	62406819	A	G
20	rs3810496	0	62406886	T	C
20	rs3827026	0	62407104	C	T
20	rs11698493	0	62407617	C	G
20	rs4809226	0	62407879	G	A
20	rs6122168	0	62408691	G	C
20	rs13042220	0	62408749	G	A
20	rs62219891	0	62408774	C	T
20	rs13043476	0	62408781	C	T
20	rs6512290	0	62409394	G	A
20	rs6122169	0	62409453	C	T
20	rs6122170	0	62409477	G	T
20	rs6122171	0	62409510	A	G
20	rs7363352	0	62409689	C	G
20	rs7361427	0	62409691	A	G
20	rs6062314	0	62409713	C	T
20	rs6122172	0	62409888	C	T
20	rs4809341	0	62409915	T	C
20	rs12710317	0	62410024	A	G
20	rs12710318	0	62410049	G	A
20	rs66581209	0	62410070	T	G
20	rs6089774	0	62411102	G	A
20	rs67840723	0	62411407	T	C
20	rs6089994	0	62411440	C	A
20	rs6122173	0	62412100	A	G
20	rs6011109	0	62412658	G	A
20	rs6011110	0	62412904	G	A
20	rs6122030	0	62413209	T	C
20	rs4809343	0	62413663	C	A
20	rs4809344	0	62413734	C	G
20	rs6062527	0	62413838	G	C
20	rs6122174	0	62413844	C	T
20	rs6011111	0	62413993	C	A
20	rs6089775	0	62414424	C	T
20	rs6089776	0	62414548	T	C
20	rs2148803	0	62414708	A	G
20	rs6122175	0	62415064	C	A
20	rs6089995	0	62415693	T	C
20	rs11700159	0	62416324	C	T
20	rs35960945	0	62416325	G	A
20	rs11698179	0	62416358	A	G
20	rs4425138	0	62416442	G	A
20	rs2315655	0	62416741	C	G
20	rs141153393	0	62417023	G	T
20	rs6122177	0	62417030	T	C
20	rs6122179	0	62417181	G	A
20	rs6010650	0	62417502	A	C
20	rs6089777	0	62417735	A	G
20	rs6089996	0	62417754	G	A
20	rs6010651	0	62418243	A	C
20	rs6062529	0	62418331	C	T
20	rs2315656	0	62418337	G	A
20	rs6062530	0	62418385	T	G
20	rs67047102	0	62419213	C	T
20	rs6062317	0	62421012	G	A
20	rs755017	0	62421622	A	G
20	rs74454561	0	62421823	C	T
20	rs2281929	0	62422080	T	C
20	rs76484331	0	62422504	C	A
20	rs747514	0	62422619	A	C
20	rs4456758	0	62422675	T	C
20	rs6062319	0	62422805	C	T
20	rs55643250	0	62423164	C	T
20	rs67542556	0	62423362	A	G
20	rs11697546	0	62424017	C	T
20	rs11698037	0	62424393	C	T
20	rs62219892	0	62424528	G	A
20	rs6011116	0	62425472	G	A
20	rs6011117	0	62425714	C	T
20	rs6011118	0	62425966	A	G
20	rs66493913	0	62426005	G	A
20	rs67415541	0	62426149	A	C
20	rs66486049	0	62426150	G	C
20	rs2180631	0	62426393	C	T
20	rs4809229	0	62426688	T	C
20	rs6011119	0	62427085	C	T
20	rs4538263	0	62427187	G	A
20	rs6010653	0	62427211	G	C
20	rs67796606	0	62427354	A	G
20	rs75004420	0	62427703	G	A
20	rs6011121	0	62428104	C	G
20	rs6062533	0	62429101	G	A
20	rs57620666	0	62429794	G	A
20	rs73624722	0	62429977	A	G
20	rs190770309	0	62429999	G	A
20	rs6010655	0	62430238	T	G
20	rs6010656	0	62430449	T	A
20	rs139848472	0	62430476	C	A
20	rs6010657	0	62430685	G	A
20	rs11906437	0	62431510	C	A
20	rs11908487	0	62431547	A	G
20	rs11086127	0	62431785	G	A
20	rs71325468	0	62431824	G	C
20	rs11906513	0	62431973	C	A
20	rs11908565	0	62432000	A	G
20	rs11905140	0	62432023	T	C
20	rs11906517	0	62432030	C	G
20	rs67549383	0	62432154	G	T
20	rs66780440	0	62432179	G	A
20	rs6011123	0	62432495	T	C
20	rs6010658	0	62432533	C	A
20	rs142921369	0	62432705	C	T
20	rs8115058	0	62432709	A	G
20	rs6011124	0	62432886	T	C
20	rs6011125	0	62433459	A	G
20	rs4809345	0	62433862	A	G
20	rs73323366	0	62433922	G	A
20	rs187159660	0	62434044	G	A
20	rs6011126	0	62435007	C	T
20	rs35490707	0	62435209	C	T
20	rs6011127	0	62435258	G	A
20	rs11697082	0	62435465	G	A
20	rs11697261	0	62435627	C	T
20	rs67835080	0	62436305	C	T
20	rs67078803	0	62436320	T	C
20	rs73624724	0	62436398	T	C
20	rs6122033	0	62436704	G	A
20	rs6010659	0	62437022	A	G
20	rs75021022	0	62437084	C	A
20	rs57498343	0	62437140	G	A
20	rs58150746	0	62437195	G	A
20	rs79386254	0	62437371	A	G
20	rs141335934	0	62437525	C	T
20	rs66859979	0	62437674	T	C
20	rs4809348	0	62437988	A	G
20	rs4809351	0	62438176	G	C
20	rs9798571	0	62438415	G	A
20	rs6011128	0	62438758	C	T
20	rs6011129	0	62438825	G	C
20	rs73624728	0	62438870	G	T
20	rs6011130	0	62438871	C	T
20	rs145014381	0	62438945	G	A
20	rs6011131	0	62438993	C	T
20	rs4809352	0	62439108	C	A
20	rs4809353	0	62439216	T	C
20	rs4809354	0	62439223	C	T
20	rs4809230	0	62439274	G	A
20	rs6011132	0	62439541	C	G
20	rs6011133	0	62439542	A	G
20	rs73323382	0	62439648	C	T
20	rs11698072	0	62439682	T	C
20	rs11699536	0	62439874	G	T
20	rs11699646	0	62439902	C	T
20	rs6010660	0	62439995	G	C
20	rs6010661	0	62440143	T	C
20	rs6011135	0	62440248	G	T
20	rs6011137	0	62440526	C	T
20	rs67416152	0	62440681	C	T
20	rs6011138	0	62440700	T	C
20	rs6011139	0	62440737	C	T
20	rs6011140	0	62441008	A	G
20	rs6011141	0	62441080	C	T
20	rs6011142	0	62441216	T	G
20	rs11700177	0	62441261	G	A
20	rs6010663	0	62441298	C	G
20	rs77654264	0	62441391	C	T
20	rs6010664	0	62441456	A	G
20	rs11086128	0	62441459	G	A
20	rs6062322	0	62441599	A	T
20	rs6010665	0	62441600	T	C
20	rs6011143	0	62441624	C	G
20	rs6011144	0	62441767	C	T
20	rs6011145	0	62441955	T	C
20	rs6122185	0	62441959	C	T
20	rs6011146	0	62442056	G	A
20	rs6011148	0	62442500	C	A
20	rs113033986	0	62442559	G	A
20	rs6011149	0	62443239	G	A
20	rs4809356	0	62443763	G	A
20	rs6062536	0	62443779	G	A
20	rs4809233	0	62443823	C	T
20	rs116856933	0	62444222	G	C
20	rs6062323	0	62444408	A	G
20	rs11697876	0	62444662	T	C
20	rs17753004	0	62445068	G	A
20	rs6010669	0	62445688	C	T
20	rs4809357	0	62445824	G	A
20	rs4809358	0	62446181	T	C
20	rs6062324	0	62446351	G	A
20	rs4809359	0	62446354	G	A
20	rs1887407	0	62446569	G	A
20	rs4809360	0	62446622	C	T
20	rs117861539	0	62447063	G	T
20	rs66682622	0	62447602	T	G
20	rs4809361	0	62447662	T	C
20	rs751861	0	62447978	A	G
20	rs751860	0	62448126	G	A
20	rs2004748	0	62448196	G	A
20	rs2004749	0	62448201	T	C
20	rs4369919	0	62448790	G	A
20	rs4578911	0	62448938	A	G
20	rs2315657	0	62449008	G	A
20	rs6062541	0	62449320	C	T
20	rs6011152	0	62449449	C	T
20	rs11700372	0	62449616	A	G
20	rs6011153	0	62450502	G	C
20	rs6011154	0	62450653	C	A
20	rs11698713	0	62450660	G	A
20	rs6011155	0	62450664	T	C
20	rs4809362	0	62450780	A	C
20	rs6062543	0	62451079	T	C
20	rs139223530	0	62451612	A	G
20	rs6011156	0	62451654	A	G
20	rs6011157	0	62451760	C	T
20	rs6011158	0	62451961	G	T
20	rs6011160	0	62452347	A	G
20	rs12481524	0	62452662	C	A
20	rs6010671	0	62452840	T	G
20	rs77739857	0	62452999	C	T
20	rs4809234	0	62454472	A	G
20	rs4809364	0	62454528	C	A
20	rs61653788	0	62454706	C	G
20	rs4809236	0	62454969	A	G
20	rs4809365	0	62455009	C	T
20	rs4809366	0	62455192	C	A
20	rs11086129	0	62455464	C	T
20	rs60086020	0	62455610	T	G
20	rs6011163	0	62455784	A	G
20	rs116870978	0	62455923	G	A
20	rs146864653	0	62455962	C	T
20	rs6011164	0	62455988	T	C
20	rs6011168	0	62456686	A	G
20	rs73325349	0	62456913	T	C
20	rs11700373	0	62458395	C	T
20	rs67675495	0	62459052	G	C
20	rs67563752	0	62459058	T	C
20	rs6062546	0	62459171	C	T
20	rs12479805	0	62459663	C	G
20	rs6011171	0	62460055	C	A
20	rs11697257	0	62460468	G	C
20	rs6122036	0	62460490	A	G
20	rs6011173	0	62460780	C	T
20	rs4809367	0	62461305	C	T
20	rs8118848	0	62461572	G	A
20	rs4809368	0	62461582	A	G
20	rs6011174	0	62463347	A	G
20	rs146027698	0	62463389	G	A
20	rs6011175	0	62463515	C	G
20	rs6010674	0	62463591	C	T
20	rs7344617	0	62463858	G	C
20	rs6011176	0	62464735	G	C
20	rs67517207	0	62465488	A	T
20	rs60022917	0	62465663	G	A
20	rs66788614	0	62465709	C	T
20	rs11086130	0	62465930	A	G
20	rs755920	0	62466059	T	C
20	rs6011178	0	62468374	C	G
20	rs79873740	0	62468531	C	T
20	rs73325382	0	62468584	G	A
20	rs6010675	0	62468726	T	C
20	rs76821912	0	62468972	T	C
20	rs66887040	0	62468975	C	T
20	rs66791168	0	62469707	C	T
20	rs8115050	0	62469865	G	A
20	rs6090007	0	62469998	T	C
20	rs6090008	0	62470104	C	T
20	rs4809369	0	62470785	G	A
20	rs11905851	0	62470849	C	T
20	rs11908253	0	62470851	T	C
20	rs4809370	0	62470872	C	T
20	rs11905798	0	62471198	G	A
20	rs11905801	0	62471233	G	A
20	rs2244441	0	62471527	T	C
20	rs11697746	0	62471606	G	A
20	rs6011179	0	62471797	T	A
20	rs6011180	0	62471908	C	A
20	rs8120289	0	62472696	G	A
20	rs73624750	0	62473114	C	T
20	rs2247297	0	62473704	A	G
20	rs6010678	0	62473876	G	C
20	rs6010679	0	62473923	C	T
20	rs6011182	0	62474022	G	A
20	rs8121155	0	62474185	T	C
20	rs2749790	0	62474359	T	G
20	rs6011183	0	62474640	C	T
20	rs73325392	0	62475297	A	C
20	rs73325395	0	62475451	G	A
20	rs2427538	0	62475603	C	T
20	rs11697094	0	62475645	C	A
20	rs2427539	0	62475881	G	A
20	rs6010682	0	62476548	A	G
20	rs6010683	0	62476633	C	T
20	rs117934721	0	62477615	C	G
20	rs66641436	0	62480243	T	C
20	rs2248123	0	62480404	G	A
20	rs4809238	0	62480649	T	C
20	rs4809239	0	62480814	A	G
20	rs2427541	0	62481008	C	G
20	rs6062547	0	62481460	T	C
20	rs12624502	0	62482220	C	T
20	rs12624434	0	62482223	G	A
20	rs12624512	0	62482273	C	G
20	rs2427542	0	62482282	C	G
20	rs117575649	0	62482522	C	T
20	rs75569315	0	62482916	A	G
20	rs6011184	0	62483066	C	T
20	rs2478981	0	62483910	T	G
20	rs1923031	0	62483911	T	C
20	rs1923032	0	62483993	A	G
20	rs6011186	0	62484008	C	T
20	rs2474646	0	62484041	C	T
20	rs1819142	0	62484325	T	C
20	rs7270958	0	62484630	G	A
20	rs74692781	0	62485652	A	G
20	rs73149500	0	62487300	G	A
20	rs6011187	0	62487951	G	A
20	rs6062549	0	62488216	G	A
20	rs6062550	0	62488635	G	A
20	rs6011190	0	62489027	G	A
20	rs6062551	0	62489789	G	A
20	rs6062552	0	62491203	A	G
20	rs73151706	0	62491229	G	C
20	rs2281536	0	62492433	C	A
20	rs2281535	0	62492568	T	C
20	rs45471398	0	62492595	A	C
20	rs6011193	0	62492772	C	G
20	rs2281534	0	62492922	T	A
20	rs74444574	0	62493978	G	A
20	rs2236152	0	62494027	G	C
20	rs3795149	0	62495462	G	A
20	rs3795150	0	62495822	T	C
20	rs143717710	0	62496292	G	A
20	rs8122494	0	62496511	C	A
20	rs4809373	0	62496661	G	C
20	rs4809374	0	62496843	C	A
20	rs4809375	0	62497022	G	A
20	rs8122498	0	62497263	G	C
20	rs6062557	0	62497644	G	A
20	rs79459029	0	62498685	G	T
20	rs59164198	0	62499029	G	A
20	rs6062327	0	62499309	T	A
20	rs73624764	0	62499504	G	A
20	rs6062559	0	62499663	T	C
20	rs6062560	0	62499725	A	G
20	rs58286154	0	62499824	A	G
20	rs8116909	0	62500374	C	T
20	rs12481244	0	62501206	A	G
20	rs6062561	0	62501687	T	C
20	rs6062562	0	62502618	A	G
20	rs6062328	0	62503273	T	C
20	rs6062563	0	62503279	A	G
20	rs6011196	0	62504309	G	A
20	rs117813095	0	62506274	C	G
20	rs2236149	0	62506947	C	T
20	rs2236150	0	62506968	C	T
20	rs3795151	0	62508021	T	C
20	rs6122204	0	62508754	C	T
20	rs6011198	0	62509525	G	A
20	rs73151731	0	62509607	G	A
20	rs6062564	0	62509950	C	T
20	rs6062565	0	62512368	G	A
20	rs6062566	0	62512402	A	G
20	rs6122205	0	62512996	A	G
20	rs77521039	0	62513079	C	T
20	rs75733902	0	62513300	C	T
20	rs4809377	0	62513523	C	T
20	rs4809378	0	62513736	C	T
20	rs6062567	0	62513883	C	T
20	rs2236151	0	62514259	A	T
20	rs147147332	0	62515767	A	G
20	rs3795152	0	62516193	C	T
20	rs143455729	0	62516513	G	A
20	rs3795153	0	62517201	C	T
20	rs4809241	0	62517549	A	G
20	rs4809243	0	62517760	T	C
20	rs147105293	0	62517904	C	T
20	rs3795154	0	62518441	C	T
20	rs3795155	0	62518689	C	G
20	rs3795156	0	62518729	A	G
20	rs3795157	0	62518766	C	T
20	rs6062569	0	62520671	T	C
20	rs6010690	0	62520674	G	T
20	rs11556473	0	62521657	A	G
20	rs8567	0	62522315	A	G
20	rs7000	0	62522466	A	G
20	rs78301106	0	62522710	C	G
20	rs6010691	0	62524100	T	C
20	rs73151751	0	62524313	C	G
20	rs6062570	0	62524957	T	A
20	rs6011207	0	62525667	T	C
20	rs73151756	0	62525777	G	C
20	rs6122208	0	62526024	T	G
20	rs61541144	0	62527305	G	A
20	rs140010409	0	62528562	A	G
20	rs4809379	0	62529431	A	G
20	rs6011208	0	62529699	C	T
20	rs6011209	0	62529758	C	T
20	rs6011210	0	62529923	A	G
20	rs6011211	0	62529985	G	A
20	rs6062330	0	62530630	C	T
20	rs4809244	0	62530746	C	T
20	rs6062573	0	62530955	G	A
20	rs150629571	0	62531091	C	T
20	rs6011212	0	62531182	T	C
20	rs6062331	0	62532061	A	G
20	rs6062332	0	62532111	C	T
20	rs77076179	0	62532725	T	C
20	rs817371	0	62532982	G	C
20	rs817372	0	62533129	G	C
20	rs817373	0	62533190	G	A
20	rs817374	0	62533435	T	G
20	rs817375	0	62533814	T	C
20	rs144516018	0	62534104	C	T
20	rs817376	0	62535185	C	T
20	rs817377	0	62535594	A	C
20	rs6122210	0	62535741	C	T
20	rs112813285	0	62537170	C	T
20	rs817378	0	62537288	A	G
20	rs4809246	0	62538462	T	C
20	rs817379	0	62539255	C	A
20	rs79742651	0	62540003	A	C
20	rs817381	0	62540460	A	G
20	rs817382	0	62540473	C	T
20	rs151251129	0	62540542	G	A
20	rs817383	0	62540651	T	G
20	rs140462409	0	62540838	A	T
20	rs145637561	0	62540842	C	T
20	rs11908339	0	62541190	G	A
20	rs817384	0	62541267	A	C
20	rs817385	0	62541348	T	C
20	rs817386	0	62541418	T	C
20	rs4809247	0	62541982	G	A
20	rs117115549	0	62542011	G	A
20	rs181706202	0	62542047	A	T
20	rs6011220	0	62542082	A	G
20	rs73624787	0	62543075	G	A
20	rs8183934	0	62543649	C	T
20	rs6062576	0	62544258	C	T
20	rs6122211	0	62544294	A	C
20	rs4809382	0	62544714	A	G
20	rs2427544	0	62544861	C	T
20	rs6062578	0	62545085	G	C
20	rs6062579	0	62545095	A	G
20	rs6011222	0	62546062	T	G
20	rs6062581	0	62546072	G	T
20	rs2065993	0	62546351	G	A
20	rs146893858	0	62546496	G	A
20	rs2247381	0	62546616	A	G
20	rs73916669	0	62546949	A	G
20	rs2427546	0	62547032	T	C
20	rs2427547	0	62547097	A	G
20	rs6062583	0	62547318	G	A
20	rs2427548	0	62547349	C	T
20	rs2427549	0	62547409	C	T
20	rs2427550	0	62547575	C	A
20	rs2427551	0	62547621	A	G
20	rs2427552	0	62547660	G	A
20	rs6062584	0	62547747	C	T
20	rs6011225	0	62548551	A	C
20	rs7409760	0	62548593	T	C
20	rs2427553	0	62549214	C	A
20	rs6062586	0	62549225	C	T
20	rs6122041	0	62549355	T	C
20	rs147968118	0	62549535	C	T
20	rs2427554	0	62549565	G	A
20	rs6011226	0	62549781	T	A
20	rs4809249	0	62550666	C	T
20	rs2427555	0	62550717	C	T
20	rs4809383	0	62550780	C	T
20	rs6062587	0	62551700	C	T
20	rs2427559	0	62551898	G	A
20	rs2427560	0	62551988	G	T
20	rs2427561	0	62552222	T	G
20	rs2427562	0	62552262	A	G
20	rs6062333	0	62552515	T	C
20	rs111359627	0	62552607	C	T
20	rs6122213	0	62552716	T	G
20	rs7264220	0	62553433	C	T
20	rs6090020	0	62553498	C	T
20	rs76284561	0	62553950	G	A
20	rs2427563	0	62554709	T	C
20	rs6062588	0	62554749	C	T
20	rs73136572	0	62554813	T	C
20	rs2427565	0	62555487	C	A
20	rs142921725	0	62555934	C	T
20	rs4809384	0	62556254	T	C
20	rs6011229	0	62558234	A	G
20	rs817361	0	62558259	T	C
20	rs2427567	0	62559022	G	A
20	rs2427568	0	62559027	C	G
20	rs817363	0	62560508	C	T
20	rs113987077	0	62560701	C	T
20	rs2295436	0	62560898	C	T
20	rs2295439	0	62561092	C	T
20	rs11554629	0	62564027	T	G
20	rs79245733	0	62564960	C	T
20	rs3206771	0	62565622	C	T
20	rs749724	0	62565799	T	C
20	rs749723	0	62565833	C	T
20	rs3810500	0	62566991	C	G
20	rs817365	0	62568408	T	C
20	rs817366	0	62568569	G	A
20	rs817367	0	62568584	T	C
20	rs865307	0	62568704	A	G
20	rs817368	0	62569286	C	T
20	rs817369	0	62569794	G	C
20	rs3752313	0	62569982	G	T
20	rs182356648	0	62570554	C	T
20	rs817370	0	62573064	T	C
20	rs2297807	0	62575853	T	C
20	rs2275293	0	62576419	A	G
20	rs1884652	0	62576472	T	C
20	rs56139491	0	62576568	G	A
20	rs2252258	0	62576991	G	A
20	rs117986959	0	62578581	C	T
20	rs6011235	0	62579209	G	A
20	rs817310	0	62580642	C	G
20	rs817311	0	62580728	A	G
20	rs56166058	0	62580879	G	A
20	rs76766334	0	62581009	C	T
20	rs6062597	0	62581453	G	A
20	rs817313	0	62582387	T	G
20	rs2320225	0	62582464	A	G
20	rs117267354	0	62583838	G	A
20	rs2427574	0	62584526	C	A
20	rs817316	0	62584814	A	G
20	rs817317	0	62585553	A	T
20	rs817318	0	62586262	T	C
20	rs6122043	0	62586589	A	G
20	rs79599197	0	62586807	T	C
20	rs748251	0	62589377	G	A
20	rs79864192	0	62592903	T	G
20	rs73147087	0	62592905	A	G
20	rs73147088	0	62593086	G	A
20	rs2297808	0	62593580	G	T
20	rs7273242	0	62594160	T	C
20	rs2275294	0	62594247	G	A
20	rs41278228	0	62594831	G	A
20	rs817323	0	62594836	G	A
20	rs817324	0	62594899	G	A
20	rs817325	0	62595169	A	G
20	rs6062599	0	62595547	C	T
20	rs817326	0	62595990	T	C
20	rs139142804	0	62597571	C	T
20	rs45486695	0	62597666	C	T
20	rs817329	0	62597694	T	G
20	rs817330	0	62598815	C	T
20	rs817331	0	62599141	C	T
20	rs3810501	0	62599442	C	T
20	rs3810502	0	62599471	G	C
20	rs817332	0	62599612	C	T
20	rs817333	0	62600044	C	T
20	rs817334	0	62600621	G	A
20	rs190413265	0	62601735	G	T
20	rs141385312	0	62602868	T	C
20	rs113119033	0	62602952	T	C
20	rs817336	0	62603060	C	G
20	rs817338	0	62604201	T	C
20	rs150512578	0	62604358	G	A
20	rs1093456	0	62604361	G	A
20	rs1093457	0	62604816	T	C
20	rs817340	0	62606024	C	A
20	rs41278232	0	62606617	G	A
20	rs817341	0	62606765	C	T
20	rs817343	0	62607160	C	T
20	rs817344	0	62607620	C	G
20	rs843850	0	62607659	G	T
20	rs817345	0	62607976	G	A
20	rs817346	0	62608078	T	G
20	rs817347	0	62609394	G	A
20	rs817348	0	62609670	A	G
20	rs817349	0	62609766	C	T
20	rs817351	0	62610447	T	C
20	rs817352	0	62611631	C	T
20	rs817353	0	62612398	G	C
20	rs186249212	0	62612640	C	T
20	rs45566234	0	62612675	G	A
20	rs817354	0	62613109	A	G
20	rs817355	0	62614338	A	G
20	rs817356	0	62614929	T	C
20	rs817357	0	62615844	A	C
20	rs817358	0	62617655	A	G
20	rs6062602	0	62619172	T	A
20	rs112219537	0	62620029	G	A
20	rs817359	0	62620057	A	C
20	rs817360	0	62620523	G	A
20	rs843851	0	62622061	A	G
20	rs2427581	0	62622765	G	A
20	rs113450630	0	62623703	C	T
20	rs2427582	0	62624125	T	C
20	rs147510995	0	62624366	C	T
20	rs73626409	0	62624504	G	C
20	rs146412923	0	62626063	G	A
20	rs6011248	0	62626152	C	A
20	rs2427584	0	62626937	C	T
20	rs147493817	0	62627770	C	T
20	rs201650022	0	62629523	C	T
20	rs6090031	0	62630149	T	C
20	rs112790215	0	62631570	G	A
20	rs6062604	0	62633845	T	C
20	rs2152968	0	62634359	A	G
20	rs2185031	0	62634687	C	T
20	rs2022012	0	62635274	T	C
20	rs4809388	0	62635542	C	T
20	rs75100087	0	62636139	C	T
20	rs79439888	0	62636879	G	A
20	rs6090033	0	62637208	T	C
20	rs2022415	0	62638081	C	T
20	rs6011254	0	62638992	G	A
20	rs2427585	0	62639274	T	C
20	rs2427586	0	62640114	C	A
20	rs8124378	0	62640559	G	A
20	rs56228814	0	62640582	C	T
20	rs2427587	0	62641209	G	A
20	rs73153123	0	62641994	G	A
20	rs2427590	0	62642057	T	C
20	rs816913	0	62644409	T	C
20	rs816914	0	62644437	T	C
20	rs816915	0	62645116	C	T
20	rs816916	0	62645967	G	A
20	rs816917	0	62646273	G	A
20	rs7263974	0	62648796	G	A
```
