## Supplementary material for "Characterization of shared and ancestry-specific signals driving complex traits using multi-ancestry fine-mapping": susiex_nc3.cs80.cs

```
CS_ID	SNP	BP	REF_ALLELE	ALT_ALLELE	REF_FRQ	BETA	SE	-LOG10P	CS_PIP	OVRL_PIP
1	rs57457685	62150052	A,A	G,G	0.889662,0.960318	0.0345404,-0.0207036	0.00631051,0.0218976	7.35527,0.462915	0.147171	0.147193
1	rs113264400	62150128	C,C	T,T	0.944334,0.994048	0.0479395,-0.0544335	0.00862346,0.0555718	7.56698,0.485022	0.0666714	0.0667316
1	rs76608763	62146582	A,NA	G,NA	0.947316,NA	0.0470855,NA	0.0088502,NA	6.9846,NA	0.0624877	0.0626271
1	rs78337647	62138334	T,NA	C,NA	0.946322,NA	0.0463015,NA	0.00877248,NA	6.88416,NA	0.0537359	0.053863
1	rs80340538	62150018	A,A	G,G	0.945328,0.994048	0.0471282,-0.0600175	0.00869693,0.0555718	7.2222,0.552622	0.033881	0.0339301
1	rs427230	62155111	T,T	C,C	0.907555,0.992063	0.0359004,-0.053095	0.00682591,0.0481747	6.84013,0.567988	0.0247707	0.0249153
1	rs8124500	62135091	G,G	A,A	0.889662,0.960318	0.032192,-0.0227731	0.00631051,0.0218976	6.47202,0.525278	0.024479	0.0244953
1	rs8117000	62135094	A,A	G,G	0.888668,0.960318	0.0320247,-0.0227128	0.00628579,0.0218976	6.45698,0.523416	0.0238485	0.023865
1	rs3746354	62150058	T,T	C,C	0.872763,0.949405	0.0303355,-0.0130221	0.00593314,0.019504	6.49856,0.297268	0.020091	0.0201133
1	rs8126334	62136202	G,G	A,A	0.889662,0.960318	0.0318512,-0.0227205	0.00631051,0.0218976	6.34868,0.523653	0.0188736	0.0188894
1	rs8120195	62136419	A,A	G,G	0.889662,0.960318	0.0318512,-0.0226535	0.00631051,0.0218976	6.34868,0.521589	0.0188234	0.0188392
1	rs60647545	62137478	A,A	G,G	0.889662,0.960318	0.031939,-0.0205069	0.00631051,0.0218976	6.38036,0.457149	0.0185517	0.0185671
1	rs7269925	62134893	T,T	C,C	0.889662,0.960318	0.0318096,-0.0227731	0.00631051,0.0218976	6.33371,0.525278	0.0183305	0.0183462
1	rs8118860	62136308	A,A	G,G	0.889662,0.960318	0.0318096,-0.0227205	0.00631051,0.0218976	6.33371,0.523653	0.0182921	0.0183077
1	rs8115339	62136279	C,C	T,T	0.889662,0.960318	0.0318096,-0.0227205	0.00631051,0.0218976	6.33371,0.523653	0.0182921	0.0183077
1	rs57582687	62136646	G,G	A,A	0.889662,0.960318	0.0318512,-0.021453	0.00631051,0.0218976	6.34868,0.48514	0.0179724	0.0179878
1	rs60271882	62136768	A,A	G,G	0.889662,0.960318	0.0318512,-0.0212639	0.00631051,0.0218976	6.34868,0.479494	0.0178464	0.0178618
1	rs57494572	62137525	T,T	C,C	0.889662,0.96131	0.0318096,-0.0214618	0.00631051,0.0221651	6.33371,0.477675	0.0173469	0.0173623
1	rs8115224	62136136	C,C	T,T	0.889662,0.960318	0.0317264,-0.0227814	0.00631051,0.0218976	6.30382,0.525532	0.0172262	0.0172418
1	rs8118762	62136139	C,C	G,G	0.889662,0.960318	0.0317264,-0.0227205	0.00631051,0.0218976	6.30382,0.523653	0.0171844	0.0172
1	rs57927138	62137162	G,G	C,C	0.889662,0.960318	0.0318096,-0.0208245	0.00631051,0.0218976	6.33371,0.466472	0.0170206	0.0170358
1	rs57643088	62137304	C,C	G,G	0.889662,0.960318	0.0318096,-0.0206352	0.00631051,0.0218976	6.33371,0.460906	0.0169051	0.0169203
1	rs8123461	62135554	T,T	C,C	0.889662,0.960318	0.0316802,-0.0227766	0.00631051,0.0218976	6.28725,0.525384	0.0166368	0.0166523
1	rs8124610	62135291	G,G	A,A	0.889662,0.960318	0.0316802,-0.0225903	0.00631051,0.0218976	6.28725,0.519642	0.0165141	0.0165295
1	rs10485825	62137648	G,G	A,A	0.888668,0.960318	0.0316435,-0.0206352	0.00628579,0.0218976	6.31875,0.460906	0.0164186	0.0164339
1	rs8114985	62135662	C,C	T,T	0.889662,0.960318	0.0316386,-0.0227159	0.00631051,0.0218976	6.27236,0.523511	0.0160882	0.0161035
1	rs8118447	62135550	A,A	G,G	0.889662,0.960318	0.0316386,-0.0227113	0.00631051,0.0218976	6.27236,0.52337	0.0160853	0.0161006
1	rs60014702	62137274	C,C	T,T	0.889662,0.96131	0.0317264,-0.0208872	0.00631051,0.0221651	6.30382,0.460906	0.0159613	0.0159764
1	rs7269690	62134513	G,G	C,C	0.889662,0.960318	0.031597,-0.0219619	0.00631051,0.0218976	6.25748,0.500461	0.015143	0.0151582
2	rs1741708	62372041	T,T	G,G	0.808151,0.37996	0.00974938,0.0315036	0.00502127,0.00880693	1.28247,3.45921	0.0349898	0.0350561
2	rs6122159	62370732	T,T	G,G	0.807157,0.378968	0.0096359,0.0312252	0.00501139,0.0088114	1.26356,3.40394	0.0307597	0.0308214
2	rs2253829	62373079	C,C	G,G	0.806163,0.378968	0.0093695,0.0303292	0.00500161,0.0088114	1.21447,3.23857	0.0184469	0.0184946
2	rs2253823	62372956	T,T	C,C	0.806163,0.37996	0.0093695,0.0302155	0.00500161,0.00880693	1.21447,3.22066	0.0178121	0.017861
2	rs1151624	62369895	G,G	A,A	0.193837,0.621032	-0.00946842,-0.0300855	0.00500161,0.0088114	1.23397,3.19432	0.0176979	0.0177439
2	rs4809472	61684513	A,A	G,G	0.385686,0.303571	0.0149395,-0.0185486	0.00406188,0.00929682	3.62878,1.337	0.0153848	0.0204344
2	rs1058319	62374389	T,T	C,C	0.885686,0.375992	0.0137901,0.0286113	0.0062137,0.00882508	1.57732,2.92564	0.0141128	0.0141909
2	rs2872881	62342801	A,A	G,G	0.805169,0.37004	0.00890944,0.0298208	0.00499191,0.00885365	1.12902,3.12112	0.0126459	0.0126839
2	rs2750481	62343140	G,G	A,A	0.805169,0.37004	0.00890944,0.0297225	0.00499191,0.00885365	1.12902,3.10366	0.01222	0.0122573
2	rs2750482	62343164	C,C	T,T	0.805169,0.37004	0.0088596,0.0297225	0.00499191,0.00885365	1.11957,3.10366	0.0119529	0.0119898
2	rs1291213	62352626	T,T	C,C	0.808151,0.37004	0.00926222,0.0289423	0.00502127,0.00885365	1.18644,2.96682	0.0109787	0.0110137
2	rs62197303	61654430	A,A	G,G	0.880716,0.99504	-0.0124692,0.205267	0.00610001,0.0608454	1.38784,3.12962	0.0107079	0.0209661
2	rs2750480	62342654	A,A	G,G	0.805169,0.37004	0.00877359,0.0294796	0.00499191,0.00885365	1.10335,3.0607	0.0105785	0.0106133
2	rs35046559	62344480	G,G	A,A	0.799205,0.37004	0.008272,0.029676	0.00493553,0.00885365	1.02809,3.09541	0.0105312	0.0105667
2	rs2259858	62346459	T,T	A,A	0.800199,0.37004	0.00841925,0.0294969	0.00494472,0.00885365	1.05243,3.06376	0.0102802	0.0103149
2	rs6122158	62363096	A,A	G,G	0.808151,0.37004	0.00950574,0.0282613	0.00502127,0.00885365	1.23399,2.84996	0.0097776	0.00981045
2	rs2427531	62362116	C,C	G,G	0.808151,0.37004	0.0093616,0.028353	0.00502127,0.00885365	1.20574,2.86556	0.00942957	0.00946191
2	rs12625245	61692261	T,T	C,C	0.925447,0.751984	-0.027309,0.00679028	0.00752717,0.00989826	3.5443,0.30741	0.00905643	0.0106398
2	rs78029770	61693735	A,A	G,G	0.918489,0.749008	-0.0264443,0.00606969	0.00722595,0.00985893	3.59761,0.269118	0.00895922	0.0105471
2	rs2263805	62351150	C,C	T,T	0.806163,0.37004	0.00897169,0.0288116	0.00500161,0.00885365	1.13756,2.9442	0.00893676	0.00896847
2	rs2315009	62344140	G,G	C,C	0.798211,0.37004	0.00814502,0.0293982	0.00492643,0.00885365	1.00761,3.04639	0.00855854	0.00859044
2	rs3865529	62048710	G,G	C,C	0.792247,0.293651	0.0132024,0.0205316	0.00487344,0.00938594	2.17086,1.54201	0.00835935	0.0121995
2	rs67468102	62344883	C,C	G,G	0.798211,0.37004	0.00814502,0.0292995	0.00492643,0.00885365	1.00761,3.02908	0.0082732	0.00830453
2	rs1758205	62355756	A,A	G,G	0.806163,0.37004	0.00907158,0.0283593	0.00500161,0.00885365	1.15665,2.86662	0.00803131	0.00806123
2	rs2750483	62345470	G,G	A,A	0.798211,0.37004	0.00814502,0.0292009	0.00492643,0.00885365	1.00761,3.01181	0.00799835	0.00802912
2	rs35201382	62344694	C,C	T,T	0.797217,0.37004	0.00798654,0.029445	0.0049174,0.00885365	0.981524,3.05462	0.00768867	0.00771942
2	rs34251386	62357471	A,A	G,G	0.806163,0.37004	0.00903298,0.0281685	0.00500161,0.00885365	1.14926,2.83422	0.0074113	0.00744004
2	rs2427530	62361737	A,A	G,G	0.806163,0.369048	0.00908245,0.0280763	0.00500161,0.00885857	1.15874,2.816	0.00731925	0.00734787
2	rs2427529	62359564	A,A	T,T	0.806163,0.37004	0.00908245,0.028019	0.00500161,0.00885365	1.15874,2.80897	0.0072137	0.00724202
2	rs6122098	61786728	G,G	C,C	0.464215,0.390873	-0.0139198,0.0103244	0.00396447,0.00876055	3.3505,0.622342	0.00697598	0.0112478
2	rs67616625	62363487	G,G	A,A	0.806163,0.37004	0.00917647,0.0277769	0.00500161,0.00885365	1.17685,2.76831	0.00695335	0.00698108
2	rs2263806	62356538	A,A	G,G	0.806163,0.371032	0.00903298,0.0279058	0.00500161,0.00884878	1.14926,2.79249	0.00682987	0.00685758
2	rs6122154	62359345	T,T	C,C	0.806163,0.37004	0.00898351,0.0279727	0.00500161,0.00885365	1.13981,2.80116	0.00679823	0.00682578
2	rs6089961	62349491	A,A	G,G	0.799205,0.37004	0.00820976,0.0286145	0.00493553,0.00885365	1.01668,2.91026	0.0065714	0.00659921
2	rs2738758	62349625	G,G	C,C	0.799205,0.37004	0.00820976,0.0285678	0.00493553,0.00885365	1.01668,2.90226	0.00646956	0.00649715
2	rs1151622	62365556	G,G	A,A	0.806163,0.369048	0.00927545,0.0273082	0.00500161,0.00885857	1.19607,2.68794	0.00622966	0.00625589
2	rs914559	62369300	G,G	C,C	0.191849,0.62996	-0.00941001,-0.0272406	0.00502127,0.00885365	1.21519,2.67931	0.0061846	0.00621107
2	rs2427534	62366478	G,G	A,A	0.805169,0.369048	0.00925747,0.0274987	0.00499191,0.00885857	1.19607,2.71942	0.00612726	0.00615353
2	rs1151623	62368606	C,C	T,T	0.195825,0.630952	-0.00904747,-0.0275942	0.0049823,0.00885857	1.15875,2.73527	0.0059511	0.00597714
2	rs79608915	61698185	C,C	G,G	0.918489,0.750992	-0.0256098,0.00606635	0.00722595,0.00988505	3.40463,0.268072	0.00585851	0.00694736
2	rs909341	62328742	T,T	C,C	0.798211,0.353175	0.00597761,0.0307252	0.00492643,0.00894365	0.647844,3.22794	0.00571876	0.00574973
2	rs2872542	61664872	T,T	C,C	0.395626,0.22619	0.0144473,-0.015055	0.00404338,0.0102176	3.45244,0.85191	0.00549202	0.00728187
2	rs373156399	62255688	G,NA	A,NA	0.99006,NA	-0.0665473,NA	0.01993,NA	3.07538,NA	0.00546117	0.00957198
2	rs2236510	62368804	T,T	C,C	0.806163,0.373016	0.00932495,0.0267573	0.00500161,0.00883916	1.20574,2.6075	0.00543698	0.00546201
2	rs1295810	62330484	A,A	G,G	0.798211,0.354167	0.00621982,0.0303677	0.00492643,0.00893797	0.684547,3.16763	0.0054302	0.00546
2	rs1623866	62333022	A,A	G,G	0.797217,0.354167	0.00649388,0.0301272	0.0049174,0.00893797	0.729001,3.12506	0.00538757	0.00541653
2	rs79541508	61724233	C,NA	G,NA	0.899602,NA	0.0211891,NA	0.00657888,NA	2.89332,NA	0.00528384	0.00770935
2	rs2236508	62333115	A,A	G,G	0.797217,0.354167	0.00639709,0.0301272	0.0049174,0.00893797	0.713792,3.12506	0.00520178	0.00523041
2	rs191608364	61716894	T,NA	G,NA	0.983101,NA	-0.0491257,NA	0.0153396,NA	2.86574,NA	0.00518664	0.00762532
2	rs1291210	62335293	C,C	A,A	0.794235,0.353175	0.00585177,0.0306491	0.00489079,0.00894365	0.635437,3.21432	0.00515603	0.00518575
2	rs1048665	62331989	G,G	T,T	0.795229,0.350198	0.00595469,0.0305947	0.00489958,0.00896099	0.649298,3.19405	0.00507045	0.00510012
2	rs2257885	62334220	A,A	G,G	0.795229,0.353175	0.00581367,0.0306027	0.00489958,0.00894365	0.628194,3.20604	0.00492682	0.0049561
2	rs2257440	62328267	T,T	C,C	0.796223,0.352183	0.0058729,0.0303603	0.00490845,0.00894938	0.635437,3.15945	0.00469653	0.00472483
2	rs2256814	62373983	A,A	G,G	0.832008,0.378968	0.00876565,0.0284315	0.00528849,0.0088114	1.01136,2.90226	0.00458614	0.00461431
2	rs1291209	62330439	C,C	T,T	0.796223,0.353175	0.00582419,0.0302436	0.00490845,0.00894365	0.628194,3.14223	0.00451022	0.00453794
2	rs4809319	62277922	G,G	A,A	0.193837,0.72123	-0.00882547,-0.0284605	0.00500161,0.0095333	1.1099,2.54786	0.00449447	0.00456033
2	rs1291205	62328829	G,G	C,C	0.796223,0.353175	0.00582419,0.0302436	0.00490845,0.00894365	0.628194,3.14223	0.00446187	0.00448938
2	rs310653	62171556	C,C	T,T	0.554672,0.00496	0.0173411,0.0367287	0.00397815,0.0608474	4.88402,0.262731	0.00444449	0.0126308
2	rs2258056	62328453	C,C	T,T	0.795229,0.353175	0.00557063,0.0302948	0.00489958,0.00894365	0.592515,3.15129	0.00423837	0.00426559
2	rs1056441	62370349	C,C	T,T	0.277336,0.624008	-0.00371105,-0.0314686	0.0044164,0.00882508	0.397131,3.44042	0.00408689	0.00412194
2	rs310645	62167839	A,A	C,C	0.554672,0.00496	0.0171101,0.0413052	0.00397815,0.0608474	4.7695,0.30343	0.00399504	0.0114432
2	rs59215669	61813936	T,T	C,C	0.799205,0.632937	-0.016361,0.00857812	0.00493553,0.00886855	3.03782,0.477011	0.0036828	0.0058089
2	rs1291206	62329169	A,A	G,G	0.796223,0.357143	0.00577548,0.029545	0.00490845,0.00892123	0.620987,3.03288	0.00353274	0.00355767
2	rs1291207	62329412	A,A	G,G	0.797217,0.357143	0.00578601,0.029545	0.0049174,0.00892123	0.620987,3.03288	0.00350701	0.00353194
2	rs118015498	62062576	A,NA	G,NA	0.960239,NA	0.0318651,NA	0.0101186,NA	2.78586,NA	0.00339322	0.006535
2	rs2297441	62327582	A,A	G,G	0.203777,0.652778	-0.00572601,-0.0295785	0.00490845,0.00897877	0.613702,3.00579	0.00331191	0.0033363
2	rs73146504	62058700	A,NA	G,NA	0.960239,NA	0.0315903,NA	0.0101186,NA	2.74564,NA	0.00311753	0.00600328
2	rs143853875	61700710	A,A	G,G	0.919483,0.751984	-0.024175,0.00696236	0.00726648,0.00989826	3.05645,0.317123	0.00308719	0.0037109
2	rs116102988	61653080	G,G	C,C	0.914513,0.785714	-0.0213903,0.0163177	0.00707122,0.0104178	2.60441,0.930814	0.00298752	0.00354876
2	rs3208008	62326110	C,C	A,A	0.202783,0.644841	-0.0055392,-0.0293268	0.0049174,0.00893234	0.585068,2.98872	0.0029629	0.00298701
2	rs6062510	62372148	C,C	G,G	0.280318,0.625992	-0.00342005,-0.0308236	0.00440194,0.00883443	0.359328,3.31447	0.0029628	0.0029931
2	rs6011583	61702052	T,T	C,C	0.919483,0.75496	-0.0239307,0.00742829	0.00726648,0.00993854	3.00428,0.342171	0.00284668	0.00342722
2	rs6011535	61652235	G,G	T,T	0.914513,0.784722	-0.0210828,0.016338	0.00707122,0.0104003	2.54235,0.934791	0.0026279	0.00312654
2	rs6062498	62339059	G,G	C,C	0.292247,0.640873	-0.00233611,-0.0311866	0.00434734,0.00891032	0.228401,3.3324	0.00259791	0.00262832
2	rs6011574	61694230	T,T	C,C	0.920477,0.75	-0.0239581,0.00620677	0.0073078,0.00987194	2.98135,0.276112	0.00257157	0.00310097
2	rs78938764	61694087	C,C	G,G	0.920477,0.75	-0.0239581,0.00612694	0.0073078,0.00987194	2.98135,0.27178	0.00255867	0.00308623
2	rs75969336	61686597	A,A	T,T	0.915507,0.790675	-0.0231815,0.00992933	0.00710883,0.0105074	2.95451,0.462603	0.00251768	0.00300889
2	rs11086161	61915375	T,T	G,G	0.648111,0.502976	0.0101312,-0.0214562	0.00414011,0.0085495	1.84158,1.91775	0.00234032	0.00315637
2	rs41304832	62375508	A,NA	G,NA	0.986084,NA	-0.050004,NA	0.0168779,NA	2.51576,NA	0.00231816	0.00417088
2	rs4809320	62282439	A,A	G,G	0.195825,0.720238	-0.00858631,-0.0264266	0.0049823,0.00952293	1.07148,2.25811	0.00224389	0.00228544
2	rs141753432	61928837	T,NA	G,NA	0.987078,NA	0.0508464,NA	0.0175062,NA	2.43432,NA	0.00224244	0.00391642
2	rs4809498	61783492	G,G	T,T	0.527833,0.599206	0.00922543,-0.0206097	0.00396044,0.00872277	1.7025,1.74136	0.00219209	0.00336232
2	rs74780896	61667109	T,T	A,A	0.914513,0.78869	-0.0223394,0.00989864	0.00707122,0.010471	2.80078,0.462826	0.00213705	0.00256525
2	rs117014821	61665812	T,NA	C,NA	0.985089,NA	0.0530038,NA	0.0163138,NA	2.93627,NA	0.00212892	0.00324656
2	rs2064611	61811720	G,G	A,A	0.702783,0.618056	-0.0125664,0.0105364	0.00432606,0.00879811	2.43477,0.636231	0.00211616	0.0027583
2	rs12624808	61707792	T,T	C,C	0.919483,0.757937	-0.0233032,0.00731081	0.00726648,0.00997981	2.8724,0.333644	0.00210332	0.00254978
2	rs3761123	62342468	A,A	G,G	0.280318,0.634921	-0.00337356,-0.0299339	0.00440194,0.00887871	0.353156,3.1262	0.00209253	0.00211662
2	rs6011040	62337406	G,G	A,A	0.292247,0.64881	-0.000653981,-0.0315598	0.00434734,0.00895516	0.0553084,3.37185	0.00209011	0.00212537
2	rs6062497	62336258	T,T	C,C	0.293241,0.650794	-0.000793211,-0.0315056	0.00434302,0.00896686	0.0679932,3.35444	0.00202797	0.00206155
2	rs2427487	61651342	A,A	C,C	0.092445,0.217262	0.0200869,-0.0163279	0.00682592,0.0103658	2.48769,0.93848	0.00201438	0.00242074
2	rs190874773	61743809	A,NA	G,NA	0.989066,NA	0.055224,NA	0.0190121,NA	2.43459,NA	0.00201023	0.00428537
2	rs6089953	62291008	G,G	A,A	0.206759,0.713294	-0.00635136,-0.0284557	0.00488208,0.00945258	0.713826,2.58346	0.00200716	0.00204266
2	rs2315007	62343845	C,C	T,T	0.28827,0.634921	-0.00277038,-0.0300983	0.00436498,0.00887871	0.279315,3.15548	0.00197232	0.00199675
2	rs60873529	61786509	C,C	G,G	0.533797,0.668651	0.0123631,-0.0102742	0.00396336,0.00908156	2.7417,0.588521	0.00194562	0.00295396
2	rs8117291	61680815	A,A	G,G	0.915507,0.787698	-0.0226865,0.0096383	0.00710883,0.0104531	2.84885,0.447937	0.00194397	0.00233996
2	rs2315008	62343956	G,G	T,T	0.28827,0.634921	-0.00277038,-0.0300525	0.00436498,0.00887871	0.279315,3.1473	0.00194088	0.00196509
2	rs79296110	61655355	A,A	G,G	0.914513,0.801587	-0.0210828,0.0145586	0.00707122,0.0107187	2.54235,0.758489	0.0019331	0.00230488
2	rs6010994	62291438	C,C	T,T	0.206759,0.712302	-0.00644488,-0.0281829	0.00488208,0.00944284	0.728628,2.54674	0.00193275	0.00196739
2	rs4809221	62372706	A,A	G,G	0.279324,0.627976	-0.00318636,-0.0298167	0.00440672,0.00884395	0.328237,3.1262	0.00190494	0.00192983
2	rs6090276	61815017	T,T	C,C	0.821074,0.633929	-0.0163101,0.00844067	0.00515836,0.00887361	2.80478,0.466613	0.00188117	0.0029202
2	rs76550775	61675116	A,A	G,G	0.915507,0.787698	-0.0225961,0.00958938	0.00710883,0.0104531	2.82975,0.444967	0.00185809	0.00223894
2	rs6011590	61707431	T,T	C,C	0.918489,0.757937	-0.0230375,0.00690697	0.00722595,0.00997981	2.84412,0.310799	0.00184781	0.00224568
2	rs4809327	62348190	T,T	C,C	0.281312,0.634921	-0.00327239,-0.0296119	0.00439719,0.00887871	0.340316,3.0693	0.00183934	0.00186192
2	rs4991763	61662941	T,T	C,C	0.914513,0.787698	-0.021887,0.0104059	0.00707122,0.0104531	2.70627,0.495529	0.00181862	0.00219047
2	rs116081712	61662588	G,G	A,A	0.914513,0.787698	-0.0218401,0.0105462	0.00707122,0.0104531	2.69657,0.504426	0.00180295	0.0021719
2	rs78665867	61708041	A,A	G,G	0.919483,0.757937	-0.0229615,0.00700407	0.00726648,0.00997981	2.80185,0.316242	0.00176347	0.0021475
2	rs117958432	61670506	T,T	C,C	0.915507,0.786706	-0.0224582,0.00971961	0.00710883,0.0104354	2.80078,0.4539	0.00173282	0.00209754
2	rs4809330	62349586	G,G	A,A	0.285288,0.634921	-0.00334499,-0.0292351	0.00437857,0.00887871	0.351738,3.00338	0.00171936	0.00174063
2	rs6011563	61678337	G,G	T,T	0.914513,0.786706	-0.0225665,0.00856812	0.00707122,0.0104354	2.84885,0.385516	0.00171809	0.00207918
2	rs6062304	62351539	T,T	A,A	0.280318,0.634921	-0.00346654,-0.0292721	0.00440194,0.00887871	0.365536,3.00982	0.00170557	0.00172695
2	rs76756170	62179698	C,NA	A,NA	0.957256,NA	-0.0212114,NA	0.00977441,NA	1.52288,NA	0.0016918	0.00294317
2	rs6062506	62352389	G,G	T,T	0.280318,0.634921	-0.00346654,-0.0292215	0.00440194,0.00887871	0.365536,3.00102	0.00167647	0.00169765
2	rs8125514	62352637	A,A	G,G	0.280318,0.634921	-0.00351302,-0.029171	0.00440194,0.00887871	0.371781,2.99224	0.00166913	0.00169016
2	rs4809329	62348460	T,T	C,C	0.287276,0.634921	-0.00314674,-0.0292215	0.00436947,0.00887871	0.326588,3.00102	0.00165408	0.00167515
2	rs6011058	62356627	T,T	C,C	0.27833,0.634921	-0.00361384,-0.0289659	0.00441154,0.00887871	0.384382,2.95674	0.00163746	0.00165797
2	rs60890030	61657116	A,A	G,G	0.914513,0.78869	-0.0213468,0.0117869	0.00707122,0.010471	2.59559,0.584517	0.00162479	0.00195887
2	rs77591303	61679197	T,T	C,C	0.915507,0.787698	-0.0222772,0.00968722	0.00710883,0.0104531	2.76296,0.450915	0.00162216	0.00196058
2	rs535683109	62060003	NA,A	NA,T	NA,0.992063	NA,-0.141789	NA,0.0481747	NA,2.48838	0.00161503	0.0028637
2	rs61546182	61651259	T,T	G,G	0.907555,0.799603	-0.0200433,0.0153339	0.00682591,0.0106787	2.47874,0.820955	0.00159989	0.00191738
2	rs75097987	62611904	T,NA	C,NA	0.979125,NA	0.053535,NA	0.0138296,NA	3.9651,NA	0.0015793	0.0113992
2	rs6011542	61657250	A,A	G,G	0.914513,0.78869	-0.0212154,0.0118784	0.00707122,0.010471	2.56902,0.590704	0.00154748	0.00186778
2	rs6011057	62354144	T,T	C,C	0.280318,0.634921	-0.00346654,-0.0289779	0.00440194,0.00887871	0.365536,2.95882	0.00154364	0.00156391
2	rs3761124	62288752	C,C	T,T	0.209742,0.71131	-0.00642684,-0.0275758	0.00485638,0.00943317	0.731168,2.46047	0.00154333	0.00157415
2	rs1117666	61706999	T,T	C,C	0.928429,0.757937	-0.0248548,0.00781223	0.00767004,0.00997981	2.9233,0.362768	0.00151704	0.00183144
2	rs4809328	62348327	T,T	C,C	0.28827,0.634921	-0.00281703,-0.0292721	0.00436498,0.00887871	0.285095,3.00982	0.00149962	0.00152056
2	rs6062504	62348907	G,G	A,A	0.28827,0.634921	-0.00281703,-0.029125	0.00436498,0.00887871	0.285095,2.98427	0.00142648	0.00144688
2	rs6062509	62362563	T,T	G,G	0.27833,0.634921	-0.00384664,-0.0281882	0.00441154,0.00887871	0.416533,2.8241	0.0013518	0.00136995
2	rs58844557	61803716	T,T	C,C	0.807157,0.62996	-0.0160378,0.0080889	0.00501139,0.00885365	2.86234,0.442596	0.00133504	0.00220788
2	rs80078366	61717867	A,A	G,G	0.929423,0.758929	-0.0250534,0.00534227	0.00771974,0.00999379	2.93072,0.226978	0.00133406	0.00163245
2	rs77448481	61711649	T,T	C,C	0.928429,0.756944	-0.0245041,0.00765314	0.00767004,0.00996594	2.85407,0.354058	0.0012977	0.00157399
2	rs6010811	61654055	G,G	T,T	0.327038,0.667659	-0.0105789,0.0246537	0.00421449,0.00907473	1.91835,2.18093	0.00126674	0.00207769
2	rs576998298	62597320	T,NA	C,NA	0.998012,NA	0.153198,NA	0.044387,NA	3.25364,NA	0.00125668	0.0115551
2	rs2297433	62293460	C,C	T,T	0.208748,0.71131	-0.00629688,-0.0269365	0.00486487,0.00943317	0.708761,2.36686	0.0012553	0.00128233
2	rs6010998	62294402	T,T	A,A	0.208748,0.71131	-0.00619803,-0.0270331	0.00486487,0.00943317	0.693254,2.38088	0.00124449	0.00127156
2	rs6011536	61653679	C,C	T,T	0.327038,0.667659	-0.0105361,0.0246537	0.00421449,0.00907473	1.90586,2.18093	0.00124221	0.00203686
2	rs6122398	61838046	C,C	T,T	0.689861,0.626984	-0.0120042,0.0103424	0.00427445,0.00883916	2.3028,0.616228	0.00121527	0.00161339
2	rs6090295	61832217	A,A	C,C	0.696819,0.631944	-0.0120804,0.0102331	0.00430159,0.00886353	2.3028,0.605046	0.00118914	0.00157293
2	rs6122104	61837875	C,C	T,T	0.689861,0.626984	-0.0119599,0.0103424	0.00427445,0.00883916	2.28885,0.616228	0.00117787	0.00156519
2	rs41309365	61950654	A,NA	G,NA	0.95328,NA	-0.0314497,NA	0.0093687,NA	3.10334,NA	0.00115574	0.00263799
2	rs6011747	61964667	G,NA	A,NA	0.950298,NA	-0.0308782,NA	0.00909753,NA	3.16212,NA	0.00115132	0.00257656
2	rs79990778	61778005	C,NA	T,NA	0.968191,NA	0.0310905,NA	0.0112664,NA	2.23751,NA	0.00113644	0.00233435
2	rs6090303	61837923	C,C	T,T	0.696819,0.62996	-0.0120458,0.00987754	0.00430159,0.00885365	2.29198,0.577453	0.00112579	0.00148635
2	rs67561917	62072077	A,A	G,G	0.857853,0.868056	0.0174693,0.00935641	0.00566193,0.0126309	2.69191,0.338337	0.00111706	0.00170142
2	rs310614	62125233	G,G	A,A	0.263419,0.387897	-0.0121983,-0.00544302	0.00448855,0.00877269	2.18213,0.271678	0.00110729	0.00312242
2	rs6090300	61837559	T,T	C,C	0.696819,0.630952	-0.0120458,0.00978369	0.00430159,0.00885857	2.29198,0.569593	0.00110613	0.00146216
2	rs2427521	61764346	C,C	T,T	0.419483,0.60119	0.00997004,-0.0126979	0.00400659,0.00873	1.89172,0.836234	0.00110072	0.0018109
2	rs6011066	62364180	A,A	G,G	0.280318,0.634921	-0.00346654,-0.0278998	0.00440194,0.00887871	0.365536,2.77569	0.00108022	0.00109704
2	rs55973972	61840663	A,A	G,G	0.696819,0.631944	-0.011865,0.0106062	0.00430159,0.00886353	2.23578,0.635529	0.00107837	0.00142967
2	rs1741617	62128621	C,C	T,T	0.720676,0.830357	0.0209196,-0.000326632	0.00440672,0.0113894	5.6856,0.0100516	0.00107475	0.00684745
2	rs62206637	61736815	A,NA	G,NA	0.967197,NA	0.0269799,NA	0.0111,NA	1.8218,NA	0.00107258	0.00190603
2	rs1741618	62128580	C,C	T,T	0.706759,0.830357	0.0200757,-0.000653036	0.00434302,0.0113894	5.42125,0.0203256	0.00106767	0.00605598
2	rs7360599	61823727	G,G	A,A	0.694831,0.632937	-0.012196,0.00852582	0.00429368,0.00886855	2.34632,0.473178	0.00106051	0.00138802
2	rs6090280	61816951	C,C	T,T	0.693837,0.633929	-0.0120567,0.0086277	0.00428977,0.00887361	2.30579,0.480294	0.00105878	0.00138694
2	rs6122401	61841217	G,G	C,C	0.687873,0.627976	-0.0116205,0.0111777	0.00426697,0.00884395	2.18961,0.685554	0.00105476	0.00141171
2	rs8957	62373707	T,T	G,G	0.252485,0.628968	-0.00227459,-0.0291734	0.00455105,0.00884878	0.20956,3.00982	0.00105442	0.00107618
2	rs6090296	61835933	C,C	T,T	0.689861,0.626984	-0.0117782,0.0104416	0.00427445,0.00883916	2.23207,0.624359	0.0010501	0.00140098
2	rs6090289	61826524	G,G	A,A	0.690855,0.623016	-0.0117443,0.0103901	0.00427824,0.00882048	2.21833,0.62194	0.00103615	0.00138267
2	rs73149598	61813313	C,C	G,G	0.828032,0.628968	-0.0155343,0.008559	0.00523953,0.00884878	2.51876,0.477011	0.0010323	0.00160062
2	rs1741616	62129566	A,A	C,C	0.719682,0.829365	0.0208083,-0.000830698	0.00440194,0.0113631	5.64251,0.026077	0.00102925	0.00652492
2	rs1757693	62129808	A,A	G,G	0.779324,0.856151	0.0132688,0.0069011	0.00476763,0.0121808	2.26888,0.243353	0.00102814	0.002744
2	rs6011016	62302650	G,G	C,C	0.207753,0.71627	-0.00634012,-0.0261136	0.00487344,0.00948227	0.713826,2.23002	0.00102486	0.00104834
2	rs13042357	61916379	T,T	C,C	0.597416,0.378968	0.0108077,-0.0139543	0.00403156,0.0088114	2.13401,0.945887	0.00102119	0.00139044
2	rs3787511	61830133	A,A	G,G	0.696819,0.636905	-0.011853,0.0101172	0.00430159,0.00888906	2.23207,0.59337	0.00101309	0.00134262
2	rs2150910	62272658	C,C	T,T	0.093439,0.320437	-0.0174544,-0.0121097	0.00679324,0.00916045	1.9919,0.730063	0.000997259	0.00111876
2	rs6090293	61831003	T,T	C,C	0.696819,0.636905	-0.0118084,0.0102175	0.00430159,0.00888906	2.21833,0.601412	0.000994585	0.00131948
2	rs80064666	61718482	T,T	C,C	0.928429,0.659722	-0.0246037,0.00141182	0.00767004,0.00902206	2.87363,0.057669	0.000990334	0.00123367
2	rs6010855	61765447	G,G	A,A	0.420477,0.602183	0.00996679,-0.0121772	0.00400528,0.00873368	1.89172,0.787191	0.000990251	0.00163876
2	rs2427522	61764423	A,A	G,G	0.420477,0.602183	0.00996679,-0.0121564	0.00400528,0.00873368	1.89172,0.785283	0.000987219	0.00163356
2	rs4809529	61944104	T,NA	C,NA	0.949304,NA	-0.030181,NA	0.00901262,NA	3.09058,NA	0.000982172	0.00220578
2	rs6011600	61712990	A,A	G,G	0.928429,0.755952	-0.0238618,0.00732758	0.00767004,0.00995218	2.72949,0.335771	0.000977023	0.00119416
2	rs80179791	61811998	A,NA	G,NA	0.985089,NA	0.0461642,NA	0.0163138,NA	2.33177,NA	0.000969898	0.00207423
2	rs139241158	61944679	G,NA	A,NA	0.949304,NA	-0.0301334,NA	0.00901262,NA	3.0823,NA	0.000968153	0.00217351
2	rs56352802	61964628	G,NA	A,NA	0.950298,NA	-0.0302812,NA	0.00909753,NA	3.05893,NA	0.000961394	0.0021423
2	rs6010839	61718322	A,A	G,G	0.927435,0.633929	-0.0244604,0.000944946	0.00762141,0.00887361	2.87617,0.0384868	0.000955458	0.00119014
2	rs910948	62128433	G,G	A,A	0.706759,0.830357	0.0198995,-0.00163553	0.00434302,0.0113894	5.33664,0.0526565	0.000947041	0.00530979
2	rs6090302	61837732	G,G	C,C	0.689861,0.626984	-0.0116408,0.0103424	0.00427445,0.00883916	2.18961,0.616228	0.000943296	0.00126194
2	rs4809321	62304299	G,G	T,T	0.208748,0.717262	-0.00639101,-0.0257028	0.00486487,0.00949232	0.723666,2.16915	0.000939801	0.000962065
2	rs6011532	61651223	C,C	G,G	0.315109,0.670635	-0.00912713,0.0260213	0.00425597,0.00909539	1.495,2.37428	0.000938573	0.00150368
2	rs4809497	61781705	A,A	G,G	0.526839,0.608135	0.00899941,-0.0175139	0.00396001,0.00875659	1.63729,1.34207	0.000933168	0.00145015
2	rs3787100	62306410	G,G	A,A	0.207753,0.715278	-0.00624674,-0.0258421	0.00487344,0.00947229	0.699154,2.19596	0.000927624	0.000949855
2	rs2297808	62593580	T,T	G,G	0.983101,0.967262	0.0515749,0.085103	0.0153396,0.0240217	3.11169,3.40233	0.00092565	0.278534
2	rs6011746	61964452	G,NA	C,NA	0.94831,NA	-0.0297987,NA	0.00893021,NA	3.07193,NA	0.000918015	0.00205119
2	rs11906847	61836263	A,A	G,G	0.696819,0.62996	-0.0117282,0.00997187	0.00430159,0.00885365	2.19374,0.584963	0.000914186	0.00121509
2	rs1535154	61769065	C,C	A,A	0.419483,0.603175	0.00988163,-0.011866	0.00400659,0.00873739	1.86487,0.758351	0.000911915	0.00149835
2	rs4809539	61970773	A,NA	G,NA	0.951292,NA	-0.0302284,NA	0.00918509,NA	3.00077,NA	0.00090137	0.00193953
2	rs6062944	62082957	A,A	G,G	0.860835,0.85119	0.0176631,0.00269297	0.00571235,0.0120109	2.70169,0.0848152	0.000895244	0.00136057
2	rs142252418	62404871	A,NA	C,NA	0.982107,NA	-0.0391874,NA	0.014915,NA	2.06528,NA	0.000874276	0.00160579
2	rs6122393	61833263	A,A	G,G	0.696819,0.635913	-0.0115914,0.0102999	0.00430159,0.00888386	2.15209,0.608547	0.000872349	0.00116295
2	rs6089856	61817385	T,T	C,C	0.694831,0.633929	-0.0118872,0.00872697	0.00429368,0.00887361	2.24942,0.487617	0.000867776	0.00114448
2	rs6122390	61805264	T,T	C,C	0.707753,0.62996	-0.0113234,0.0103942	0.00434734,0.00885365	2.03638,0.619076	0.000867644	0.00115125
2	rs35183165	62176291	G,G	A,A	0.450298,0.989087	-0.0103581,-0.0391277	0.00397398,0.0411453	2.03869,0.466454	0.000865843	0.00214188
2	rs3848669	62300811	T,T	G,G	0.209742,0.714286	-0.00633288,-0.0255252	0.00485638,0.0094624	0.716197,2.1558	0.000861676	0.000883122
2	rs6062787	61688888	T,T	G,G	0.616302,0.327381	0.012064,-0.0197212	0.00406582,0.00910944	2.52208,1.51721	0.000861563	0.00145276
2	rs6090281	61817589	T,T	C,C	0.694831,0.633929	-0.0118432,0.0088251	0.00429368,0.00887361	2.23578,0.4949	0.000850708	0.00112312
2	rs76725394	61961908	C,NA	T,NA	0.94831,NA	-0.029487,NA	0.00893021,NA	3.01764,NA	0.000839767	0.00187187
2	rs6090198	61654883	G,G	A,A	0.327038,0.68254	-0.0104932,0.023623	0.00421449,0.00918321	1.89342,1.99571	0.000835863	0.00135956
2	rs56927818	61660085	T,T	A,A	0.918489,0.809524	-0.0208085,0.00877127	0.00722595,0.010886	2.40004,0.376344	0.000834359	0.00102014
2	rs6090278	61816492	T,T	C,C	0.672962,0.62996	-0.0119275,0.00880755	0.00421449,0.00885365	2.33224,0.495071	0.000833528	0.00111974
2	rs66486741	62072308	A,A	G,G	0.856859,0.868056	0.0171136,0.00602029	0.00564551,0.0126309	2.6136,0.198168	0.000831684	0.00127604
2	rs181706202	62542047	NA,T	NA,A	NA,0.967262	NA,0.0620129	NA,0.0240217	NA,2.00717	0.000822577	0.0013112
2	rs1555312	61690092	C,C	T,T	0.615308,0.324405	0.0115216,-0.0208214	0.00406384,0.00913095	2.33911,1.64609	0.000821835	0.00136662
2	rs6090284	61819340	A,A	T,T	0.694831,0.633929	-0.0116142,0.00896987	0.00429368,0.00887361	2.16548,0.505722	0.000817887	0.00108166
2	rs6062301	62310810	C,C	T,T	0.206759,0.71131	-0.00555333,-0.0265205	0.00488208,0.00943317	0.592894,2.30693	0.000809918	0.000828239
2	rs2297438	62311098	A,A	G,G	0.206759,0.71131	-0.00550602,-0.026566	0.00488208,0.00943317	0.586024,2.31345	0.000807557	0.00082591
2	rs6089858	61823202	C,C	T,T	0.809145,0.634921	-0.0151873,0.00775456	0.00503123,0.00887871	2.59526,0.417424	0.000806892	0.00127158
2	rs4809219	62303115	A,A	C,C	0.209742,0.71627	-0.00618721,-0.025528	0.00485638,0.00948227	0.693254,2.14883	0.000806883	0.000827485
2	rs147285816	61966545	A,NA	G,NA	0.949304,NA	-0.0295129,NA	0.00901262,NA	2.97549,NA	0.000804765	0.0017982
2	rs1555314	61654321	T,T	C,C	0.327038,0.683532	-0.0105361,0.0234038	0.00421449,0.00919092	1.90586,1.96322	0.000800818	0.00130476
2	rs4809536	61959227	C,NA	T,NA	0.94831,NA	-0.0292908,NA	0.00893021,NA	2.98372,NA	0.000792161	0.00176315
2	rs6090273	61805174	A,A	G,G	0.823062,0.630952	-0.014855,0.00842636	0.00518099,0.00885857	2.38288,0.466613	0.000788438	0.00123514
2	rs73622886	62378954	T,T	C,C	0.841948,0.411706	0.00964115,0.0220755	0.00541997,0.00868585	1.12338,1.95718	0.000783946	0.000800228
2	rs6122103	61834695	A,A	G,G	0.696819,0.630952	-0.0114546,0.0102706	0.00430159,0.00885857	2.11083,0.608547	0.00077875	0.00104411
2	rs78970060	62018024	A,NA	G,NA	0.929423,NA	-0.0243031,NA	0.00771974,NA	2.78438,NA	0.000777002	0.00217461
2	rs6011018	62303622	G,G	T,T	0.209742,0.715278	-0.00618721,-0.0253582	0.00485638,0.00947229	0.693254,2.12923	0.000776592	0.00079688
2	rs6010621	62310872	G,G	T,T	0.206759,0.71131	-0.00540664,-0.0265205	0.00488208,0.00943317	0.571702,2.30693	0.000772262	0.000790289
2	rs911065	61914465	G,G	A,A	0.475149,0.623016	-0.00871138,0.0186728	0.00395919,0.00882048	1.55617,1.4652	0.00077177	0.00109428
2	rs6090265	61779486	T,T	C,C	0.417495,0.594246	0.00984166,-0.0135823	0.00400926,0.0087054	1.85081,0.92552	0.000766746	0.00127745
2	rs74341857	62015867	A,NA	G,NA	0.927435,NA	-0.02412,NA	0.00762141,NA	2.8091,NA	0.00076608	0.00216061
2	rs62206635	61731714	C,NA	A,NA	0.960239,NA	0.0237854,NA	0.0101186,NA	1.72724,NA	0.000763444	0.0013959
2	rs6089859	61823461	T,T	C,C	0.809145,0.634921	-0.0150935,0.00770996	0.00503123,0.00887871	2.5686,0.414319	0.000760303	0.00119932
2	rs2738783	62308612	G,G	T,T	0.17495,0.419643	-0.00750196,-0.0218892	0.00520406,0.00866195	0.825571,1.93922	0.000744817	0.000795529
2	rs6089853	61800685	A,A	G,G	0.82505,0.623016	-0.0151529,0.00839013	0.00520406,0.00882048	2.4444,0.466613	0.000739023	0.00116773
2	rs117766792	62015324	C,NA	G,NA	0.927435,NA	-0.023954,NA	0.00762141,NA	2.77667,NA	0.00072353	0.00203324
2	rs310640	62166313	T,T	C,C	0.973161,0.986111	0.0341711,-0.0931803	0.0122339,0.0365264	2.28236,1.96899	0.000723276	0.00150936
2	rs117811591	62015518	T,NA	C,NA	0.927435,NA	-0.0239105,NA	0.00762141,NA	2.76821,NA	0.000712833	0.00200129
2	rs4809537	61962539	T,NA	C,NA	0.949304,NA	-0.0290918,NA	0.00901262,NA	2.90413,NA	0.000711769	0.00158533
2	rs187264389	62021440	G,NA	A,NA	0.981113,NA	0.0376036,NA	0.0145245,NA	2.01654,NA	0.000710609	0.00138946
2	rs6010620	62309839	G,G	A,A	0.205765,0.707341	-0.00561064,-0.0259196	0.00489079,0.00939524	0.599798,2.23647	0.000710031	0.000727482
2	rs118022919	61960013	T,NA	C,NA	0.94831,NA	-0.0289171,NA	0.00893021,NA	2.91967,NA	0.000709755	0.0015753
2	rs79012842	61958936	T,NA	C,NA	0.94831,NA	-0.0289171,NA	0.00893021,NA	2.91967,NA	0.000709755	0.0015753
2	rs150129155	61958550	T,NA	C,NA	0.94831,NA	-0.0289171,NA	0.00893021,NA	2.91967,NA	0.000709755	0.0015753
2	rs6090221	61706107	A,A	G,G	0.564612,0.897817	0.00451345,0.0389103	0.00398773,0.014113	0.588877,2.23415	0.000707263	0.00101106
2	rs8119244	61832800	G,G	A,A	0.811133,0.635913	-0.0147368,0.0088376	0.00505144,0.00888386	2.45219,0.495071	0.000703013	0.00111857
2	rs6089857	61820744	A,A	G,G	0.809145,0.634921	-0.014955,0.0076604	0.00503123,0.00887871	2.5295,0.410881	0.000697906	0.00110249
2	rs6122394	61833514	A,A	G,G	0.811133,0.636905	-0.0146919,0.00884277	0.00505144,0.00888906	2.43983,0.495071	0.000685008	0.00108984
2	rs79943078	62023130	T,NA	C,NA	0.927435,NA	-0.0237919,NA	0.00762141,NA	2.74522,NA	0.000684596	0.00191707
2	rs117255010	61953366	A,NA	G,NA	0.949304,NA	-0.0289514,NA	0.00901262,NA	2.88052,NA	0.000683528	0.0015208
2	rs6089861	61842260	T,T	G,G	0.811133,0.632937	-0.0145527,0.00963908	0.00505144,0.00886855	2.40171,0.557381	0.000683518	0.00109314
2	rs76993110	62025140	A,NA	G,NA	0.927435,NA	-0.0237839,NA	0.00762141,NA	2.74366,NA	0.000682723	0.00191149
2	rs117049320	61955393	A,NA	G,NA	0.949304,NA	-0.0289419,NA	0.00901262,NA	2.87892,NA	0.000681658	0.00151653
2	rs6090266	61779696	A,A	G,G	0.525845,0.602183	0.00892085,-0.0155216	0.00395959,0.00873368	1.61509,1.12187	0.000675621	0.00102983
2	rs6062879	61924424	A,A	G,G	0.599404,0.374008	0.0105372,-0.0123796	0.00403484,0.00883443	2.04513,0.792832	0.000670587	0.000929516
2	rs118145054	62592444	T,NA	C,NA	0.980119,NA	0.0493503,NA	0.0141639,NA	3.30665,NA	0.000670182	0.00422841
2	rs2777941	62319604	C,C	A,A	0.202783,0.707341	-0.00482181,-0.0267083	0.0049174,0.00939524	0.485705,2.34944	0.000669305	0.000687672
2	rs310641	62166195	C,C	T,T	0.973161,0.986111	0.0337235,-0.0931462	0.0122339,0.0365264	2.2335,1.96783	0.000669035	0.00139173
2	rs6122359	61689134	C,C	A,A	0.612326,0.326389	0.0110615,-0.0206915	0.00405803,0.00911656	2.19288,1.63399	0.000667699	0.00111043
2	rs310657	62173561	G,G	C,C	0.974155,0.986111	0.0352201,-0.091344	0.0124606,0.0365264	2.32738,1.90684	0.000656192	0.00138451
2	rs7361098	62312755	A,A	G,G	0.203777,0.71131	-0.00485976,-0.0266616	0.00490845,0.00943317	0.491962,2.32717	0.000654297	0.000671594
2	rs112246653	61952242	A,NA	C,NA	0.949304,NA	-0.028767,NA	0.00901262,NA	2.84968,NA	0.000648374	0.00144057
2	rs6122438	62032671	A,A	G,G	0.622266,0.094246	0.00425359,0.0452758	0.00407811,0.0146307	0.527341,2.70531	0.000648245	0.00127232
2	rs6090298	61837107	T,T	C,C	0.811133,0.630952	-0.0146425,0.00861529	0.00505144,0.00885857	2.42627,0.480457	0.000646761	0.00103228
2	rs310646	62170027	G,G	C,C	0.974155,0.986111	0.035306,-0.0907567	0.0124606,0.0365264	2.33674,1.88718	0.000643345	0.00135866
2	rs6090307	61841612	T,T	C,C	0.811133,0.632937	-0.0144584,0.00954566	0.00505144,0.00886855	2.37605,0.550104	0.000641203	0.00102636
2	rs7361774	61824899	C,C	T,T	0.815109,0.634921	-0.0147725,0.00776149	0.005093,0.00887871	2.42886,0.417906	0.000631384	0.000988078
2	rs4809323	62312497	G,G	A,A	0.203777,0.71131	-0.00481259,-0.026566	0.00490845,0.00943317	0.485646,2.31345	0.00062854	0.00064552
2	rs2297440	62312299	C,C	T,T	0.203777,0.71131	-0.00481259,-0.026566	0.00490845,0.00943317	0.485646,2.31345	0.00062854	0.00064552
2	rs11906654	61843727	G,G	A,A	0.811133,0.631944	-0.0145527,0.00886267	0.00505144,0.00886353	2.40171,0.498451	0.000627455	0.00100259
2	rs115606156	61972381	T,NA	C,NA	0.949304,NA	-0.0286034,NA	0.00901262,NA	2.82244,NA	0.000623219	0.00134611
2	rs77311359	62019463	T,NA	C,NA	0.927435,NA	-0.023491,NA	0.00762141,NA	2.68729,NA	0.000618478	0.00172065
2	rs6090305	61839585	C,C	A,A	0.811133,0.630952	-0.0144584,0.00919619	0.00505144,0.00885857	2.37605,0.524013	0.000617226	0.000987929
2	rs6090283	61818750	T,T	C,C	0.810139,0.634921	-0.0147072,0.00766782	0.00504129,0.00887871	2.45219,0.411395	0.000609537	0.000965886
2	rs6090275	61815005	G,G	A,A	0.718688,0.632937	-0.0109724,0.010127	0.00439719,0.00886855	1.90018,0.596032	0.000605994	0.000847933
2	rs1887406	62379990	C,C	G,G	0.83996,0.394841	0.00704663,0.0237282	0.00539257,0.00874495	0.718274,2.17649	0.000605203	0.000618207
2	rs6062413	61775297	C,C	T,T	0.415507,0.59623	0.00984838,-0.0119966	0.004012,0.00871223	1.85081,0.77336	0.000600803	0.000996884
2	rs3787121	62055105	T,T	C,C	0.857853,0.888889	0.01474,0.0113258	0.00566193,0.0136019	2.03471,0.392506	0.000599266	0.000916639
2	rs138500944	61946337	G,NA	C,NA	0.949304,NA	-0.028479,NA	0.00901262,NA	2.80183,NA	0.000597516	0.00132468
2	rs6062302	62320968	C,C	T,T	0.205765,0.701389	-0.00432027,-0.0268324	0.00489079,0.00934051	0.423603,2.39041	0.000596777	0.000613921
2	rs2281568	62033616	A,A	G,G	0.621272,0.094246	0.00421115,0.0448463	0.00407601,0.0146307	0.520668,2.6625	0.000596066	0.00116948
2	rs3787119	62056327	C,C	G,G	0.857853,0.888889	0.01474,0.0111144	0.00566193,0.0136019	2.03471,0.383145	0.000592973	0.000907451
2	rs310650	62171298	T,T	G,G	0.974155,0.986111	0.0348902,-0.0904642	0.0124606,0.0365264	2.29162,1.87743	0.000589943	0.00124216
2	rs12481368	62558127	T,NA	C,NA	0.913519,NA	-0.0187438,NA	0.00703429,NA	2.1131,NA	0.000583819	0.00119812
2	rs736378	61771183	C,C	T,T	0.417495,0.600198	0.0096136,-0.0125729	0.00400926,0.00872637	1.78274,0.824943	0.00057616	0.00096467
2	rs78281551	62010722	A,NA	G,NA	0.935388,NA	-0.0228714,NA	0.00804241,NA	2.35093,NA	0.000572298	0.00144532
2	rs80319673	61973748	T,NA	A,NA	0.954274,NA	-0.0294471,NA	0.00946506,NA	2.72963,NA	0.000570656	0.0012806
2	rs117986959	62578581	NA,T	NA,C	NA,0.97123	NA,0.062116	NA,0.0255725	NA,1.81988	0.000566115	0.000893117
2	rs142052598	61680334	T,NA	C,NA	0.994036,NA	0.0664579,NA	0.0256781,NA	2.01547,NA	0.000564352	0.00117777
2	rs56136897	61831511	A,A	G,G	0.818091,0.637897	-0.0146826,0.00817021	0.00512521,0.0088943	2.37955,0.44574	0.000563784	0.000890371
2	rs1997989	61772758	C,C	T,T	0.415507,0.594246	0.00984838,-0.0114579	0.004012,0.0087054	1.85081,0.725585	0.000555569	0.000917864
2	rs112370660	62541917	T,NA	C,NA	0.981113,NA	0.0333012,NA	0.0145245,NA	1.66031,NA	0.000553303	0.0010428
2	rs117512776	62505223	T,NA	C,NA	0.983101,NA	-0.0388686,NA	0.0153396,NA	1.94765,NA	0.00055017	0.00101819
2	rs2236195	61912715	C,C	T,T	0.476143,0.627976	-0.00879677,0.0168702	0.00395881,0.00884395	1.58041,1.24834	0.000546983	0.000777136
3	rs2297808	62593580	T,T	G,G	0.983101,0.967262	0.0515749,0.085103	0.0153396,0.0240217	3.11169,3.40233	0.277846	0.278534
3	rs560566057	62274129	T,NA	C,NA	0.989066,NA	0.0952048,NA	0.0190121,NA	6.25874,NA	0.189596	0.19006
3	rs41309935	62275684	A,NA	G,NA	0.989066,NA	0.0944822,NA	0.0190121,NA	6.17331,NA	0.161527	0.161963
3	rs576998298	62597320	T,NA	C,NA	0.998012,NA	0.153198,NA	0.044387,NA	3.25364,NA	0.010292	0.0115551
3	rs62197303	61654430	A,A	G,G	0.880716,0.99504	-0.0124692,0.205267	0.00610001,0.0608454	1.38784,3.12962	0.010286	0.0209661
3	rs147156005	62169293	G,NA	C,NA	0.993042,NA	0.110794,NA	0.0237851,NA	5.49605,NA	0.0101724	0.010887
3	rs75097987	62611904	T,NA	C,NA	0.979125,NA	0.053535,NA	0.0138296,NA	3.9651,NA	0.00978072	0.0113992
3	rs310653	62171556	C,C	T,T	0.554672,0.00496	0.0173411,0.0367287	0.00397815,0.0608474	4.88402,0.262731	0.00778564	0.0126308
3	rs310645	62167839	A,A	C,C	0.554672,0.00496	0.0171101,0.0413052	0.00397815,0.0608474	4.7695,0.30343	0.00710947	0.0114432
3	rs148687704	62548126	G,NA	C,NA	0.992048,NA	0.092717,NA	0.0222601,NA	4.50706,NA	0.00675357	0.00709126
3	rs4809472	61684513	A,A	G,G	0.385686,0.303571	0.0149395,-0.0185486	0.00406188,0.00929682	3.62878,1.337	0.0050156	0.0204344
3	rs1741617	62128621	C,C	T,T	0.720676,0.830357	0.0209196,-0.000326632	0.00440672,0.0113894	5.6856,0.0100516	0.00495202	0.00684745
3	rs1741616	62129566	A,A	C,C	0.719682,0.829365	0.0208083,-0.000830698	0.00440194,0.0113631	5.64251,0.026077	0.0047328	0.00652492
3	rs1741618	62128580	C,C	T,T	0.706759,0.830357	0.0200757,-0.000653036	0.00434302,0.0113894	5.42125,0.0203256	0.00445258	0.00605598
3	rs6122098	61786728	G,G	C,C	0.464215,0.390873	-0.0139198,0.0103244	0.00396447,0.00876055	3.3505,0.622342	0.00423912	0.0112478
3	rs373156399	62255688	G,NA	A,NA	0.99006,NA	-0.0665473,NA	0.01993,NA	3.07538,NA	0.00408947	0.00957198
3	rs910948	62128433	G,G	A,A	0.706759,0.830357	0.0198995,-0.00163553	0.00434302,0.0113894	5.33664,0.0526565	0.0039004	0.00530979
3	rs3865529	62048710	G,G	C,C	0.792247,0.293651	0.0132024,0.0205316	0.00487344,0.00938594	2.17086,1.54201	0.00384429	0.0121995
3	rs118145054	62592444	T,NA	C,NA	0.980119,NA	0.0493503,NA	0.0141639,NA	3.30665,NA	0.00354391	0.00422841
3	rs118015498	62062576	A,NA	G,NA	0.960239,NA	0.0318651,NA	0.0101186,NA	2.78586,NA	0.00310781	0.006535
3	rs73146504	62058700	A,NA	G,NA	0.960239,NA	0.0315903,NA	0.0101186,NA	2.74564,NA	0.0028536	0.00600328
3	rs79541508	61724233	C,NA	G,NA	0.899602,NA	0.0211891,NA	0.00657888,NA	2.89332,NA	0.00238888	0.00770935
3	rs191608364	61716894	T,NA	G,NA	0.983101,NA	-0.0491257,NA	0.0153396,NA	2.86574,NA	0.00238799	0.00762532
3	rs190874773	61743809	A,NA	G,NA	0.989066,NA	0.055224,NA	0.0190121,NA	2.43459,NA	0.00225364	0.00428537
3	rs144898052	62382181	A,NA	G,NA	0.992048,NA	0.0783332,NA	0.0222601,NA	3.36333,NA	0.00220369	0.00228971
3	rs59215669	61813936	T,T	C,C	0.799205,0.632937	-0.016361,0.00857812	0.00493553,0.00886855	3.03782,0.477011	0.0021169	0.0058089
3	rs310614	62125233	G,G	A,A	0.263419,0.387897	-0.0121983,-0.00544302	0.00448855,0.00877269	2.18213,0.271678	0.00201452	0.00312242
3	rs41304832	62375508	A,NA	G,NA	0.986084,NA	-0.050004,NA	0.0168779,NA	2.51576,NA	0.00184157	0.00417088
3	rs2872542	61664872	T,T	C,C	0.395626,0.22619	0.0144473,-0.015055	0.00404338,0.0102176	3.45244,0.85191	0.00176865	0.00728187
3	rs1757693	62129808	A,A	G,G	0.779324,0.856151	0.0132688,0.0069011	0.00476763,0.0121808	2.26888,0.243353	0.00171492	0.002744
3	rs141753432	61928837	T,NA	G,NA	0.987078,NA	0.0508464,NA	0.0175062,NA	2.43432,NA	0.00165514	0.00391642
3	rs78029770	61693735	A,A	G,G	0.918489,0.749008	-0.0264443,0.00606969	0.00722595,0.00985893	3.59761,0.269118	0.00157682	0.0105471
3	rs12625245	61692261	T,T	C,C	0.925447,0.751984	-0.027309,0.00679028	0.00752717,0.00989826	3.5443,0.30741	0.00157174	0.0106398
3	rs41278204	62521774	T,NA	C,NA	0.988072,NA	0.0636189,NA	0.0182119,NA	3.32134,NA	0.0015447	0.0017384
3	rs41309365	61950654	A,NA	G,NA	0.95328,NA	-0.0314497,NA	0.0093687,NA	3.10334,NA	0.00143151	0.00263799
3	rs6011747	61964667	G,NA	A,NA	0.950298,NA	-0.0308782,NA	0.00909753,NA	3.16212,NA	0.0013728	0.00257656
3	rs78970060	62018024	A,NA	G,NA	0.929423,NA	-0.0243031,NA	0.00771974,NA	2.78438,NA	0.00135647	0.00217461
3	rs74341857	62015867	A,NA	G,NA	0.927435,NA	-0.02412,NA	0.00762141,NA	2.8091,NA	0.00135147	0.00216061
3	rs35183165	62176291	G,G	A,A	0.450298,0.989087	-0.0103581,-0.0391277	0.00397398,0.0411453	2.03869,0.466454	0.00127476	0.00214188
3	rs117766792	62015324	C,NA	G,NA	0.927435,NA	-0.023954,NA	0.00762141,NA	2.77667,NA	0.00126932	0.00203324
3	rs76756170	62179698	C,NA	A,NA	0.957256,NA	-0.0212114,NA	0.00977441,NA	1.52288,NA	0.00125031	0.00294317
3	rs117811591	62015518	T,NA	C,NA	0.927435,NA	-0.0239105,NA	0.00762141,NA	2.76821,NA	0.00124873	0.00200129
3	rs535683109	62060003	NA,A	NA,T	NA,0.992063	NA,-0.141789	NA,0.0481747	NA,2.48838	0.00122504	0.0028637
3	rs79943078	62023130	T,NA	C,NA	0.927435,NA	-0.0237919,NA	0.00762141,NA	2.74522,NA	0.00119451	0.00191707
3	rs76993110	62025140	A,NA	G,NA	0.927435,NA	-0.0237839,NA	0.00762141,NA	2.74366,NA	0.00119092	0.00191149
3	rs79990778	61778005	C,NA	T,NA	0.968191,NA	0.0310905,NA	0.0112664,NA	2.23751,NA	0.00118069	0.00233435
3	rs4809529	61944104	T,NA	C,NA	0.949304,NA	-0.030181,NA	0.00901262,NA	3.09058,NA	0.00117767	0.00220578
3	rs139241158	61944679	G,NA	A,NA	0.949304,NA	-0.0301334,NA	0.00901262,NA	3.0823,NA	0.00116013	0.00217351
3	rs4809498	61783492	G,G	T,T	0.527833,0.599206	0.00922543,-0.0206097	0.00396044,0.00872277	1.7025,1.74136	0.00113954	0.00336232
3	rs56352802	61964628	G,NA	A,NA	0.950298,NA	-0.0302812,NA	0.00909753,NA	3.05893,NA	0.00113774	0.0021423
3	rs148195991	62517997	T,NA	C,NA	0.955268,NA	0.03201,NA	0.00956466,NA	3.08735,NA	0.00109071	0.00131124
3	rs6011746	61964452	G,NA	C,NA	0.94831,NA	-0.0297987,NA	0.00893021,NA	3.07193,NA	0.00108981	0.00205119
3	rs80179791	61811998	A,NA	G,NA	0.985089,NA	0.0461642,NA	0.0163138,NA	2.33177,NA	0.00108139	0.00207423
3	rs79608915	61698185	C,C	G,G	0.918489,0.750992	-0.0256098,0.00606635	0.00722595,0.00988505	3.40463,0.268072	0.00107774	0.00694736
3	rs310618	62127121	C,C	T,T	0.672962,0.735119	0.0181885,0.000512587	0.00421449,0.00968721	4.79832,0.0187249	0.00107551	0.00168123
3	rs117014821	61665812	T,NA	C,NA	0.985089,NA	0.0530038,NA	0.0163138,NA	2.93627,NA	0.00107006	0.00324656
3	rs77311359	62019463	T,NA	C,NA	0.927435,NA	-0.023491,NA	0.00762141,NA	2.68729,NA	0.00106832	0.00172065
3	rs74506932	62325297	T,NA	C,NA	0.984095,NA	0.0566705,NA	0.0158037,NA	3.47376,NA	0.0010581	0.00111435
3	rs6090276	61815017	T,T	C,C	0.821074,0.633929	-0.0163101,0.00844067	0.00515836,0.00887361	2.80478,0.466613	0.00103053	0.0029202
3	rs4809539	61970773	A,NA	G,NA	0.951292,NA	-0.0302284,NA	0.00918509,NA	3.00077,NA	0.00100124	0.00193953
3	rs60873529	61786509	C,C	G,G	0.533797,0.668651	0.0123631,-0.0102742	0.00396336,0.00908156	2.7417,0.588521	0.000993278	0.00295396
3	rs76725394	61961908	C,NA	T,NA	0.94831,NA	-0.029487,NA	0.00893021,NA	3.01764,NA	0.000992924	0.00187187
3	rs147285816	61966545	A,NA	G,NA	0.949304,NA	-0.0295129,NA	0.00901262,NA	2.97549,NA	0.000956479	0.0017982
3	rs4809536	61959227	C,NA	T,NA	0.94831,NA	-0.0292908,NA	0.00893021,NA	2.98372,NA	0.000934243	0.00176315
3	rs1574387	62134228	C,C	G,G	0.462227,0.002976	0.0177403,0.101245	0.00396563,0.0784755	5.11379,0.705535	0.000879926	0.00251517
3	rs58844557	61803716	T,T	C,C	0.807157,0.62996	-0.0160378,0.0080889	0.00501139,0.00885365	2.86234,0.442596	0.000862254	0.00220788
3	rs78281551	62010722	A,NA	G,NA	0.935388,NA	-0.0228714,NA	0.00804241,NA	2.35093,NA	0.000856364	0.00144532
3	rs4809537	61962539	T,NA	C,NA	0.949304,NA	-0.0290918,NA	0.00901262,NA	2.90413,NA	0.000841265	0.00158533
3	rs79012842	61958936	T,NA	C,NA	0.94831,NA	-0.0289171,NA	0.00893021,NA	2.91967,NA	0.000832987	0.0015753
3	rs118022919	61960013	T,NA	C,NA	0.94831,NA	-0.0289171,NA	0.00893021,NA	2.91967,NA	0.000832987	0.0015753
```
