## Supplementary material for "Characterization of shared and ancestry-specific signals driving complex traits using multi-ancestry fine-mapping": susiex_nc3.cs80.snp

```
BP	SNP	PIP(CS1)	LogBF(CS1,Pop1)	LogBF(CS1,Pop2)	PIP(CS2)	LogBF(CS2,Pop1)	LogBF(CS2,Pop2)	PIP(CS3)	LogBF(CS3,Pop1)	LogBF(CS3,Pop2)
61651223	rs6011532	1.42998e-05	-0.267791	2.09139	0.000938573	-0.466634	2.51591	0.000551348	-0.322774	2.00006
61651259	rs61546182	6.7406e-06	1.60196	-0.530457	0.00159989	2.9073	-0.3247	0.000311258	1.70865	-0.603109
61651264	rs144858078	4.17967e-07	-1.709	-2.33819e-10	2.22988e-05	-1.69056	-2.33819e-10	1.89096e-05	-1.69541	-2.33819e-10
61651342	rs2427487	8.61915e-06	1.6182	-0.300858	0.00201438	2.92645	-0.113474	0.000398568	1.72515	-0.372348
61651900	rs141219673	6.59185e-07	-1.2081e-10	-1.2534	3.51361e-05	-1.2081e-10	-1.23586	2.94278e-05	-1.2081e-10	-1.25314
61652201	rs6011534	4.64175e-07	-1.48697	-0.117167	2.36788e-05	-1.67189	0.0413804	1.63724e-05	-1.65596	-0.183523
61652235	rs6011535	9.8365e-06	1.76453	-0.315072	0.0026279	3.1994	-0.120548	0.000490121	1.94202	-0.382446
61652274	rs62197301	7.43507e-07	-1.13302	-2.33819e-10	5.35095e-05	-0.81523	-2.33819e-10	4.66435e-05	-0.792548	-2.33819e-10
61652396	rs78385765	8.84319e-07	-0.959582	-2.33819e-10	6.48398e-05	-0.62317	-2.33819e-10	5.85352e-05	-0.565454	-2.33819e-10
61652604	rs117081348	8.3186e-07	-1.2081e-10	-1.02074	3.93744e-05	-1.2081e-10	-1.12197	3.5014e-05	-1.2081e-10	-1.07933
61652930	rs6010810	5.78195e-07	-1.66755	0.28306	3.21831e-05	-1.73062	0.406972	2.60918e-05	-1.69396	0.320505
61653080	rs116102988	1.10261e-05	1.87863	-0.315011	0.00298752	3.33474	-0.127629	0.000551903	2.05896	-0.380666
61653275	rs148904489	6.23026e-07	-1.2081e-10	-1.30981	3.28523e-05	-1.2081e-10	-1.30307	2.78998e-05	-1.2081e-10	-1.30646
61653400	rs142847906	4.10979e-07	-1.72586	-2.33819e-10	2.17551e-05	-1.71524	-2.33819e-10	1.84827e-05	-1.71825	-2.33819e-10
61653679	rs6011536	2.05055e-05	0.421375	1.76267	0.00124221	0.165491	2.16407	0.00077514	0.321721	1.69624
61654055	rs6010811	2.09369e-05	0.442196	1.76267	0.00126674	0.18504	2.16407	0.000791064	0.342056	1.69624
61654321	rs1555314	1.31342e-05	0.421375	1.3172	0.000800818	0.165491	1.72505	0.000491219	0.321721	1.24009
61654405	rs1555315	3.23517e-07	-1.73142	-0.233725	2.02234e-05	-1.57944	-0.208809	1.49704e-05	-1.70208	-0.226927
61654430	rs62197303	8.40958e-05	-0.269477	3.86479	0.0107079	0.390534	4.09311	0.010286	0.50791	4.09555
61654883	rs6090198	1.36883e-05	0.400651	1.37924	0.000835863	0.146042	1.78733	0.000510456	0.301484	1.29874
61655355	rs79296110	7.31584e-06	1.76453	-0.61113	0.0019331	3.1994	-0.427607	0.000365182	1.94202	-0.676704
61655362	rs183709347	8.41249e-07	-1.00951	-2.33819e-10	6.35055e-05	-0.643963	-2.33819e-10	5.62075e-05	-0.606032	-2.33819e-10
61655587	rs6011538	3.2814e-07	-1.73113	-0.219826	2.10193e-05	-1.5549	-0.19475	1.53533e-05	-1.69077	-0.212984
61655766	rs73921619	1.8178e-07	-1.70269	-0.838909	1.17766e-05	-1.65091	-0.678068	9.05128e-06	-1.64154	-0.790637
61655995	rs910940	2.14627e-07	-1.73147	-0.644028	1.22061e-05	-1.57976	-0.71339	1.03025e-05	-1.70018	-0.602522
61656064	rs62197304	1.92976e-07	-1.68058	-0.801255	1.27364e-05	-1.61603	-0.634596	9.76754e-06	-1.60487	-0.751145
61656097	rs6011540	1.888e-06	0.055482	-0.25661	0.000333358	0.991725	0.0224032	0.000121564	0.48146	-0.316101
61656294	rs6062772	3.23068e-07	-1.73129	-0.235249	2.00011e-05	-1.58895	-0.21035	1.49051e-05	-1.70492	-0.228455
61656342	rs910941	3.41597e-07	-1.73093	-0.179838	2.09591e-05	-1.59821	-0.15431	1.56936e-05	-1.70895	-0.172872
61656398	rs747128	1.87705e-07	-1.68058	-0.828949	1.23358e-05	-1.61603	-0.666547	9.48798e-06	-1.60487	-0.780184
61656414	rs747129	2.80428e-06	-0.496572	0.691074	0.000136472	-0.859887	0.98092	8.47358e-05	-0.7939	0.598356
61656872	rs872885	3.37171e-07	-1.72525	-0.198556	1.92919e-05	-1.66216	-0.173239	1.5096e-05	-1.729	-0.191648
61657028	rs910942	1.54392e-06	0.026145	-0.428465	0.000248871	0.928526	-0.206681	9.81796e-05	0.417808	-0.466091
61657066	rs910943	1.36134e-06	-0.0166596	-0.511515	0.000223584	0.91451	-0.299812	8.89986e-05	0.400848	-0.547309
61657092	rs745982	3.37354e-07	-1.73103	-0.192235	2.15277e-05	-1.5589	-0.166846	1.57785e-05	-1.69112	-0.185308
61657116	rs60890030	6.39811e-06	1.86239	-0.843032	0.00162479	3.31549	-0.717452	0.000328233	2.04232	-0.883673
61657250	rs6011542	6.14296e-06	1.81351	-0.834845	0.00154748	3.25754	-0.708239	0.000314648	1.99222	-0.875848
61657542	rs77330793	1.04771e-06	-0.790041	-2.33819e-10	7.87953e-05	-0.428236	-2.33819e-10	7.15941e-05	-0.364069	-2.33819e-10
61657594	rs62197305	2.08942e-07	-1.57681	-0.82553	1.36373e-05	-1.51968	-0.662597	1.05222e-05	-1.505	-0.776597
61658210	rs1116450	1.60215e-06	0.177821	-0.543117	0.000265286	1.13095	-0.345235	0.000106447	0.610451	-0.577882
61658542	rs3899032	1.55769e-06	0.155191	-0.548628	0.000255432	1.09928	-0.351416	9.91408e-05	0.544726	-0.583267
61658595	rs4586690	1.62296e-06	0.196236	-0.548628	0.000268589	1.14951	-0.351416	0.00010371	0.589788	-0.583267
61658625	rs75157881	6.48795e-07	-1.2081e-10	-1.26928	3.30908e-05	-1.2081e-10	-1.29583	2.92549e-05	-1.2081e-10	-1.25903
61658782	rs6011544	1.64375e-06	0.21802	-0.557685	0.000273045	1.17613	-0.361578	0.000105283	0.613686	-0.592115
61659108	rs57767914	1.80055e-07	-1.65359	-0.897551	1.18534e-05	-1.57622	-0.746253	9.11888e-06	-1.57244	-0.852294
61659207	rs6089824	1.65282e-06	0.21802	-0.552179	0.000274738	1.17613	-0.355399	0.000105851	0.613686	-0.586736
61659832	rs62197307	1.22351e-07	-1.72738	-1.21013	6.13533e-06	-1.72975	-1.25128	5.36428e-06	-1.73008	-1.22524
61660038	rs6011545	1.69389e-07	-1.66197	-0.950235	1.09895e-05	-1.59005	-0.808105	8.50281e-06	-1.58681	-0.907874
61660085	rs56927818	3.50456e-06	1.50953	-1.09211	0.000834359	2.93788	-1.00631	0.000182432	1.6783	-1.10701
61660705	rs62197308	1.76591e-07	-1.67881	-0.891747	1.20465e-05	-1.61284	-0.693477	8.9166e-06	-1.60954	-0.837631
61660766	rs150436772	4.31936e-07	-1.67612	-2.33819e-10	2.16134e-05	-1.72178	-2.33819e-10	1.83893e-05	-1.72331	-2.33819e-10
61660781	rs4809455	1.46426e-06	0.133769	-0.589066	0.000240559	1.07303	-0.385154	9.34713e-05	0.52119	-0.618617
61660849	rs4809456	1.47218e-06	0.133769	-0.583672	0.000242032	1.07303	-0.379049	9.39664e-05	0.52119	-0.613334
61661345	rs4809459	1.46139e-06	0.133769	-0.591023	0.000240679	1.07303	-0.384653	9.33763e-05	0.52119	-0.619634
61661355	rs4809460	1.4306e-06	0.112471	-0.591023	0.000234472	1.0469	-0.384653	9.12156e-05	0.497778	-0.619634
61661560	rs4809462	1.41676e-06	0.10617	-0.594439	0.000248199	1.11038	-0.39124	9.58193e-05	0.551262	-0.623879
61661738	rs6122344	1.48183e-06	0.148818	-0.592183	0.000262372	1.16336	-0.388684	0.000100703	0.598766	-0.62167
61661766	rs6122345	1.94342e-06	0.981335	-1.15353	6.365e-05	0.425755	-1.06744	5.87581e-05	0.647149	-1.2088
61661822	rs6122346	1.54381e-06	0.189794	-0.592183	0.000276042	1.21415	-0.388684	0.000105401	0.644357	-0.62167
61661866	rs6122347	1.56064e-06	0.189794	-0.581346	0.000279449	1.21415	-0.376416	0.000106525	0.644357	-0.611056
61662563	rs6010812	1.81466e-06	0.36273	-0.603477	0.000337309	1.42739	-0.401482	0.000126292	0.836248	-0.632729
61662588	rs116081712	7.00781e-06	2.04885	-0.938468	0.00180295	3.53602	-0.833927	0.000362607	2.23333	-0.975088
61662639	rs57684920	1.69061e-06	0.345719	-0.657274	0.000313054	1.41389	-0.462606	0.000118585	0.825928	-0.685381
61662941	rs4991763	7.05619e-06	2.06682	-0.949554	0.00181862	3.55722	-0.84648	0.000365474	2.25173	-0.985613
61662989	rs139950162	3.64883e-06	0.457763	-2.33819e-10	0.000270157	0.803913	-2.33819e-10	0.000237027	0.833094	-2.33819e-10
61663153	rs4997812	1.78494e-06	0.36273	-0.619991	0.000331049	1.42739	-0.420214	0.000124267	0.836248	-0.648896
61663154	rs4997813	1.749e-06	0.342388	-0.619991	0.000322877	1.4024	-0.420214	0.000121499	0.813718	-0.648896
61663230	rs6062393	1.749e-06	0.342388	-0.619991	0.000322877	1.4024	-0.420214	0.000121499	0.813718	-0.648896
61663262	rs6062773	1.74619e-06	0.342388	-0.621596	0.00032293	1.4024	-0.420049	0.000121445	0.813718	-0.649337
61663632	rs6090203	1.68233e-06	0.319905	-0.636369	0.000308373	1.37474	-0.438524	0.000116736	0.788805	-0.663967
61663650	rs6062775	1.68233e-06	0.319905	-0.636369	0.000308373	1.37474	-0.438524	0.000116736	0.788805	-0.663967
61663736	rs6062776	1.68578e-06	0.319905	-0.634319	0.000309001	1.37474	-0.436489	0.000116859	0.788805	-0.66292
61663748	rs6062777	1.51266e-06	0.211542	-0.634319	0.000270335	1.24106	-0.436489	0.000103616	0.668534	-0.66292
61663763	rs79735536	3.40284e-07	-1.01723	-0.897385	1.82553e-05	-0.87653	-1.0141	1.79146e-05	-0.847399	-0.902067
61663921	rs6122348	1.67694e-06	0.319905	-0.639577	0.000307159	1.37474	-0.442467	0.000116259	0.788805	-0.668067
61663959	rs6062778	1.68513e-06	0.319905	-0.634709	0.000310853	1.37474	-0.430513	0.000116685	0.788805	-0.664412
61664084	rs73145759	3.37258e-07	-1.01723	-0.906316	1.81177e-05	-0.87653	-1.02167	1.77562e-05	-0.847399	-0.910947
61664096	rs6122349	2.00579e-07	-1.63626	-0.806932	1.42554e-05	-1.53456	-0.603389	1.06136e-05	-1.53172	-0.741222
61664528	rs6122086	1.79577e-06	0.394131	-0.645339	0.00036049	1.5414	-0.44902	0.00013394	0.936018	-0.673704
61664553	rs6122087	1.82514e-06	0.415568	-0.650555	0.000337565	1.48163	-0.454957	0.000126613	0.884859	-0.678809
61664822	rs73145761	3.72608e-07	-0.957168	-0.866704	1.96611e-05	-0.828435	-0.988013	1.95779e-05	-0.789123	-0.871556
61664824	rs144453287	6.21554e-07	-1.2081e-10	-1.31218	3.2573e-05	-1.2081e-10	-1.31161	2.77504e-05	-1.2081e-10	-1.31183
61664872	rs2872542	3.11439e-05	3.08213	-0.480158	0.00549202	4.07831	-0.262349	0.00176865	3.35477	-0.511879
61665017	rs2872543	1.76372e-06	0.376288	-0.645505	0.000328332	1.44404	-0.445101	0.000124076	0.851258	-0.665447
61665129	rs2314130	1.68857e-06	0.376288	-0.68905	0.000311741	1.44404	-0.496954	0.000118032	0.851258	-0.715387
61665812	rs117014821	5.00155e-05	3.07569	-2.33819e-10	0.00212892	2.86828	-2.33819e-10	0.00107006	2.34039	-2.33819e-10
61665817	rs1060491	1.61574e-06	0.325525	-0.682375	0.000294388	1.37913	-0.489321	0.00011214	0.793519	-0.708854
61665871	rs1060490	1.54165e-06	0.278487	-0.682275	0.000275846	1.31396	-0.489208	0.000105567	0.733022	-0.708757
61665921	rs1060489	1.63778e-06	0.344072	-0.687374	0.000297264	1.39457	-0.495037	0.000112948	0.805589	-0.713747
61665975	rs7273917	1.95121e-06	0.476353	-0.644547	0.000370258	1.57178	-0.45267	0.000132145	0.919451	-0.670634
61665979	rs7267951	1.63778e-06	0.344072	-0.687374	0.000297264	1.39457	-0.495037	0.000112948	0.805589	-0.713747
61666017	rs7273930	1.60424e-06	0.344072	-0.708066	0.000290305	1.39457	-0.518726	0.000110684	0.805589	-0.733994
61666063	rs6011548	1.62045e-06	0.344072	-0.698015	0.000293667	1.39457	-0.507213	0.000111778	0.805589	-0.72416
61666132	rs9679865	1.61231e-06	0.344072	-0.703051	0.000291978	1.39457	-0.512979	0.000111228	0.805589	-0.729087
61666168	rs9680064	1.6496e-06	0.366937	-0.703051	0.000300283	1.42261	-0.512979	0.000114075	0.830862	-0.729087
61666180	rs13041507	1.69549e-06	0.366937	-0.675608	0.000311576	1.42261	-0.47606	0.000116986	0.830862	-0.703888
61666648	rs6062780	1.68796e-06	0.389929	-0.703051	0.000308863	1.45079	-0.512979	0.00011701	0.856262	-0.729087
61666805	rs2277769	1.69648e-06	0.389929	-0.698015	0.00031065	1.45079	-0.507213	0.000117588	0.856262	-0.72416
61666823	rs2277768	1.41105e-06	0.25612	-0.748429	0.000248742	1.28641	-0.565086	9.6531e-05	0.708248	-0.773466
61666937	rs2277767	1.62045e-06	0.344072	-0.698015	0.000293667	1.39457	-0.507213	0.000111778	0.805589	-0.72416
61667109	rs74780896	8.07224e-06	2.24238	-0.990589	0.00213705	3.76403	-0.891933	0.000421041	2.43146	-1.02381
61667128	rs6062781	1.62949e-06	0.344072	-0.692452	0.000295542	1.39457	-0.500846	0.000112388	0.805589	-0.718716
61667526	rs3746748	1.83418e-06	0.457328	-0.687374	0.000341474	1.53322	-0.495037	0.000127994	0.930645	-0.713747
61667631	rs3746747	1.70459e-06	0.480818	-0.78414	0.000313365	1.56189	-0.609612	0.000119319	0.956544	-0.809826
61667894	rs6011552	1.79424e-06	0.486645	-0.73871	0.000336632	1.57781	-0.553904	0.000126896	0.97225	-0.763964
61667904	rs6062395	1.87772e-06	0.463124	-0.669707	0.000354001	1.54906	-0.474851	0.000132278	0.946275	-0.696454
61667949	rs6062396	1.86687e-06	0.457328	-0.669707	0.000348437	1.53322	-0.474851	0.000130226	0.930645	-0.696454
61668109	rs144550690	4.33464e-07	-1.67259	-2.33819e-10	2.18546e-05	-1.71068	-2.33819e-10	1.88332e-05	-1.69946	-2.33819e-10
61668268	rs6062397	1.88515e-06	0.457328	-0.659965	0.000355101	1.53322	-0.455907	0.000131382	0.930645	-0.687618
61668284	rs6122352	1.89337e-06	0.457328	-0.655613	0.000354952	1.53322	-0.456326	0.000132137	0.930645	-0.68189
61668363	rs6090206	1.94138e-06	0.480818	-0.654064	0.000365029	1.56189	-0.457006	0.000135706	0.956544	-0.681138
61668447	rs6089825	1.94138e-06	0.480818	-0.654064	0.000365029	1.56189	-0.457006	0.000135706	0.956544	-0.681138
61668595	rs6089826	1.93124e-06	0.480818	-0.659299	0.000362857	1.56189	-0.462975	0.000135012	0.956544	-0.686264
61668845	rs6089827	1.95264e-06	0.480818	-0.648282	0.000367442	1.56189	-0.450416	0.000136476	0.956544	-0.675476
61668904	rs77747537	1.49015e-06	-0.43777	-2.33819e-10	0.000113152	-0.0663546	-2.33819e-10	0.000106098	0.0292774	-2.33819e-10
61668998	rs6089828	1.81016e-06	0.333196	-0.576423	0.000367182	1.47957	-0.368804	0.000126237	0.808146	-0.605066
61669036	rs6089829	1.93905e-06	0.401978	-0.576423	0.000400013	1.56521	-0.368804	0.000136235	0.884368	-0.605066
61669187	rs62207535	1.93671e-06	0.525801	-0.701455	0.00036528	1.61673	-0.511152	0.000136137	1.00611	-0.727526
61669550	rs10854168	1.44244e-06	0.349846	-0.820154	0.000206101	1.17621	-0.642928	8.0645e-05	0.599825	-0.844849
61670038	rs73145783	2.84758e-07	-1.16129	-0.931471	1.46835e-05	-1.06547	-1.04289	1.45208e-05	-1.02355	-0.935955
61670165	rs11086153	1.60472e-06	-0.363696	-2.33819e-10	0.000118715	-0.0183621	-2.33819e-10	8.42339e-05	-0.201484	-2.33819e-10
61670243	rs140765683	2.37748e-06	-1.2081e-10	0.0293983	0.000134808	-1.2081e-10	0.108763	0.000103198	-1.2081e-10	0.00157264
61670506	rs117958432	8.01167e-06	2.2637	-1.01944	0.00173282	3.58581	-0.9234	0.000357342	2.2805	-1.03689
61671156	rs4809465	1.65708e-06	0.493146	-0.824734	0.000247384	1.36916	-0.653313	9.75026e-05	0.793148	-0.84835
61671688	rs4809467	1.6326e-06	0.539631	-0.886104	0.000247963	1.424	-0.705809	9.61149e-05	0.842652	-0.912189
61672669	rs76848387	2.61697e-06	0.125374	-2.33819e-10	0.00024812	0.718821	-2.33819e-10	0.000238784	0.840479	-2.33819e-10
61673122	rs6122354	1.20867e-06	-0.464428	-0.182694	6.46037e-05	-0.430914	-0.195905	4.59038e-05	-0.541284	-0.267251
61673566	rs4809468	2.14003e-06	0.701347	-0.77717	0.000335716	1.61412	-0.592946	0.00012733	1.01464	-0.802935
61675116	rs76550775	8.49366e-06	2.31784	-1.01517	0.00185809	3.64825	-0.916035	0.000373066	2.33476	-1.04808
61675192	rs117221466	6.2221e-07	-1.2081e-10	-1.31112	3.25544e-05	-1.2081e-10	-1.31218	2.77409e-05	-1.2081e-10	-1.31218
61675249	rs4809268	2.14951e-06	0.749991	-0.821398	0.000336499	1.67113	-0.647618	0.000128239	1.06631	-0.847492
61675340	rs112422087	2.72225e-06	0.164816	-2.33819e-10	0.000259612	0.764098	-2.33819e-10	0.000250121	0.886861	-2.33819e-10
61675356	rs142900963	4.94795e-07	-1.54026	-2.33819e-10	2.94118e-05	-1.41369	-2.33819e-10	2.44275e-05	-1.43937	-2.33819e-10
61675620	rs6011559	1.91e-06	0.635961	-0.825504	0.00029627	1.54535	-0.64917	0.000114343	0.954181	-0.850063
61676036	rs73921629	1.755e-07	-1.5766	-1.00016	1.18238e-05	-1.48845	-0.836527	9.084e-06	-1.48047	-0.948092
61676709	rs4809270	2.10434e-06	0.701347	-0.793988	0.000335554	1.61412	-0.59343	0.000123305	1.01464	-0.835057
61677534	rs80063927	4.09467e-07	-1.72954	-2.33819e-10	2.16303e-05	-1.721	-2.33819e-10	1.8333e-05	-1.72638	-2.33819e-10
61677550	rs75060833	5.45723e-07	-1.44229	-2.33819e-10	3.37031e-05	-1.2775	-2.33819e-10	3.06053e-05	-1.21391	-2.33819e-10
61678337	rs6011563	8.23126e-06	2.34833	-1.07704	0.00171809	3.64812	-0.994242	0.000353492	2.3397	-1.10692
61679007	rs11698703	1.00935e-06	-0.827336	-2.33819e-10	5.55585e-05	-0.777654	-2.33819e-10	4.3543e-05	-0.861332	-2.33819e-10
61679197	rs77591303	7.55062e-06	2.19316	-1.00818	0.00162216	3.50439	-0.907971	0.000331427	2.20982	-1.04149
61679383	rs117446928	5.4581e-07	-1.44213	-2.33819e-10	3.37098e-05	-1.2773	-2.33819e-10	3.06119e-05	-1.21369	-2.33819e-10
61679475	rs144370541	4.14152e-07	-1.71817	-2.33819e-10	2.21015e-05	-1.69945	-2.33819e-10	1.8809e-05	-1.70075	-2.33819e-10
61679974	rs11699290	4.08665e-07	-1.73151	-2.33819e-10	2.24797e-05	-1.68248	-2.33819e-10	1.83407e-05	-1.72596	-2.33819e-10
61680334	rs142052598	9.04856e-06	1.36596	-2.33819e-10	0.000564352	1.54059	-2.33819e-10	0.000604722	1.76969	-2.33819e-10
61680815	rs8117291	8.83327e-06	2.35356	-1.01168	0.00194397	3.68941	-0.912013	0.000387935	2.37055	-1.0448
61681216	rs62208970	4.10731e-07	-1.72646	-2.33819e-10	2.14055e-05	-1.73144	-2.33819e-10	1.82416e-05	-1.73138	-2.33819e-10
61681388	rs62208971	1.36003e-06	-0.529138	-2.33819e-10	3.89393e-05	-1.13309	-2.33819e-10	5.61063e-05	-0.607834	-2.33819e-10
61681411	rs78181292	4.88134e-07	-1.55381	-2.33819e-10	2.92081e-05	-1.42064	-2.33819e-10	2.62435e-05	-1.36766	-2.33819e-10
61681854	rs62208972	1.32958e-06	-0.55178	-2.33819e-10	9.7052e-05	-0.219843	-2.33819e-10	8.48154e-05	-0.194605	-2.33819e-10
61682128	rs68092355	3.00944e-07	-1.72274	-0.314741	1.722e-05	-1.71022	-0.238802	1.30721e-05	-1.72028	-0.344316
61682281	rs111814166	2.62949e-07	-1.11915	-1.05329	1.38962e-05	-1.02	-1.14348	1.34828e-05	-0.976683	-1.05698
61682722	rs367768034	6.52385e-07	-1.2081e-10	-1.26376	3.50185e-05	-1.2081e-10	-1.23921	2.85909e-05	-1.2081e-10	-1.28199
61682756	rs13043919	5.14778e-07	-1.60064	0.0999731	2.97012e-05	-1.43026	0.0263615	2.36284e-05	-1.53532	0.0626868
61683486	rs12329470	3.69087e-07	-1.72867	-0.104695	2.06208e-05	-1.64022	-0.128569	1.61746e-05	-1.71887	-0.132771
61683862	rs140880350	1.04212e-06	-0.795386	-2.33819e-10	6.60631e-05	-0.60448	-2.33819e-10	5.55374e-05	-0.618024	-2.33819e-10
61684076	rs62208973	4.08685e-07	-1.73146	-2.33819e-10	2.15098e-05	-1.72658	-2.33819e-10	1.83943e-05	-1.72304	-2.33819e-10
61684287	rs4809471	1.37933e-06	0.258574	-0.773619	0.00020189	1.10146	-0.58883	8.05784e-05	0.55362	-0.799471
61684513	rs4809472	0.00011339	3.45172	0.442471	0.0153848	4.21257	0.633482	0.0050156	3.51413	0.371099
61684805	rs2281551	2.69023e-07	-1.13721	-1.01239	2.76135e-05	-0.587013	-0.889771	1.50658e-05	-0.940092	-0.98256
61685821	rs78583161	4.40649e-07	-1.65615	-2.33819e-10	2.15731e-05	-1.72364	-2.33819e-10	1.86154e-05	-1.71109	-2.33819e-10
61686386	rs6122089	2.11907e-06	0.687154	-0.772821	0.000319607	1.56001	-0.588008	0.000121876	0.975336	-0.807416
61686488	rs6122358	2.60126e-06	0.874551	-0.7552	0.000404108	1.77804	-0.571448	0.000151294	1.17338	-0.789241
61686582	rs6062786	2.13912e-06	0.687154	-0.763402	0.000323112	1.56001	-0.5771	0.000122992	0.975336	-0.798302
61686597	rs75969336	1.10432e-05	2.55183	-0.986663	0.00251768	3.91745	-0.881446	0.00048141	2.56923	-1.02759
61687027	rs6011567	1.76661e-07	-1.59064	-0.979529	1.16659e-05	-1.51629	-0.822127	9.0172e-06	-1.5053	-0.930652
61687601	rs193247174	2.62222e-06	-1.2081e-10	0.127377	0.000155636	-1.2081e-10	0.252429	0.00011484	-1.2081e-10	0.108462
61688888	rs6062787	1.93753e-05	1.51585	0.61151	0.000861563	1.06466	0.898998	0.000572346	1.1789	0.535759
61689134	rs6122359	1.3501e-05	0.957115	0.809	0.000667699	0.592512	1.11624	0.000429537	0.696518	0.731107
61690092	rs1555312	1.7332e-05	1.2013	0.814611	0.000821835	0.777722	1.13873	0.000527907	0.893418	0.74042
61690841	rs6090216	2.01744e-06	-0.319944	0.185128	0.000137846	-0.313622	0.444669	7.75929e-05	-0.400897	0.117292
61691380	rs6011572	1.80004e-05	-0.606703	2.66045	0.000544363	-1.18639	2.69092	0.000731298	-0.806453	2.76619
61691415	rs117040101	7.24211e-07	-1.15932	-2.33819e-10	4.28991e-05	-1.03624	-2.33819e-10	3.18627e-05	-1.17365	-2.33819e-10
61691829	rs1555313	7.76236e-07	-1.43808	0.348133	9.7455e-05	-0.670701	0.455002	5.45744e-05	-1.01978	0.384261
61691968	rs1006573	1.07116e-05	1.49375	0.0409318	0.000539293	1.21314	0.282025	0.000464981	1.56016	-0.0532442
61692090	rs62208974	1.09059e-06	-0.749922	-2.33819e-10	3.34329e-05	-1.28555	-2.33819e-10	4.53397e-05	-0.820898	-2.33819e-10
61692261	rs12625245	2.61965e-05	3.58248	-1.15349	0.00905643	5.38017	-1.06403	0.00157174	3.9108	-1.18595
61692468	rs73310366	2.00044e-07	-1.4449	-1.00096	9.3815e-06	-1.48801	-1.06834	9.0017e-06	-1.4685	-0.96917
61692856	rs189724228	6.21598e-07	-1.2081e-10	-1.31211	3.25863e-05	-1.2081e-10	-1.3112	2.7833e-05	-1.2081e-10	-1.30886
61692924	rs111174523	8.09541e-07	-1.04793	-2.33819e-10	6.31079e-05	-0.650243	-2.33819e-10	5.46491e-05	-0.634148	-2.33819e-10
61692991	rs111169791	2.03927e-07	-1.41028	-1.01636	9.2682e-06	-1.48655	-1.08195	8.87684e-06	-1.46629	-0.985345
61693181	rs114628563	1.73261e-07	-1.49358	-1.09603	7.95242e-06	-1.5585	-1.16311	7.58661e-06	-1.54141	-1.06729
61693192	rs62651369	2.97289e-06	0.11617	0.13672	0.000155273	-0.213209	0.463302	0.00011399	0.0484765	0.0525514
61693454	rs34960540	1.88647e-06	-0.624047	0.422108	0.000316981	0.459305	0.504448	0.000126741	-0.223606	0.430672
61693456	rs35608106	1.96667e-06	-0.593119	0.432816	0.000334694	0.502719	0.515407	0.000132812	-0.187552	0.441406
61693606	rs6062788	1.77271e-06	-0.806467	0.542332	0.00011361	-0.94545	0.883132	7.40471e-05	-0.788276	0.457896
61693735	rs78029770	2.54113e-05	3.58497	-1.18642	0.00895922	5.41433	-1.10898	0.00157682	3.94378	-1.21569
61694087	rs78938764	8.27789e-06	2.46153	-1.18459	0.00255867	4.15831	-1.10616	0.000520645	2.83351	-1.21353
61694090	rs62208975	8.15925e-07	-1.04008	-2.33819e-10	6.3734e-05	-0.640371	-2.33819e-10	5.51953e-05	-0.624203	-2.33819e-10
61694230	rs6011574	8.31077e-06	2.46153	-1.18063	0.00257157	4.15831	-1.10113	0.000522465	2.83351	-1.21004
61694521	rs62208976	8.15925e-07	-1.04008	-2.33819e-10	6.3734e-05	-0.640371	-2.33819e-10	5.51953e-05	-0.624203	-2.33819e-10
61694598	rs4809475	1.69947e-06	-0.894854	0.588527	0.000224329	-0.0566585	0.674683	9.92973e-05	-0.634454	0.597491
61694619	rs113401326	7.11142e-07	-1.17753	-2.33819e-10	5.35226e-05	-0.814986	-2.33819e-10	4.62897e-05	-0.800163	-2.33819e-10
61694846	rs4809271	1.41245e-06	-0.866356	0.375038	9.12575e-05	-1.00058	0.719175	5.94638e-05	-0.848761	0.299047
61694898	rs6011576	1.43405e-06	0.620695	-1.09684	0.000236854	1.6529	-0.980542	8.03861e-05	0.88389	-1.13213
61695032	rs73147707	1.04397e-06	-0.793611	-2.33819e-10	8.61797e-05	-0.338655	-2.33819e-10	6.7207e-05	-0.427304	-2.33819e-10
61695614	rs62208446	7.68282e-07	-1.10024	-2.33819e-10	5.90738e-05	-0.716302	-2.33819e-10	5.11303e-05	-0.700705	-2.33819e-10
61695735	rs4809476	3.66135e-07	-1.53797	-0.30343	2.12703e-05	-1.67739	-0.0603867	1.3823e-05	-1.63314	-0.375612
61696149	rs910926	1.30899e-06	-0.90353	0.336145	8.47737e-05	-1.03158	0.676477	5.54024e-05	-0.881504	0.261045
61696208	rs910927	3.82635e-07	-1.48202	-0.315296	2.22897e-05	-1.61735	-0.0736098	1.46765e-05	-1.56179	-0.387045
61696474	rs62208447	7.56782e-07	-1.11532	-2.33819e-10	5.79533e-05	-0.735452	-2.33819e-10	5.01531e-05	-0.720002	-2.33819e-10
61696524	rs113248227	5.33322e-07	-1.46527	-2.33819e-10	3.25821e-05	-1.31133	-2.33819e-10	2.83818e-05	-1.28933	-2.33819e-10
61696594	rs6011579	1.77767e-07	-1.50899	-1.05494	8.22895e-06	-1.5716	-1.11583	7.79871e-06	-1.55516	-1.02596
61696626	rs6011580	1.77501e-07	-1.50899	-1.05643	8.2182e-06	-1.5716	-1.11713	7.78641e-06	-1.55516	-1.02754
61696709	rs7345644	1.77524e-07	-1.50433	-1.06097	8.21817e-06	-1.56765	-1.12109	7.78148e-06	-1.551	-1.03233
61697306	rs1884729	2.33492e-06	-0.00249199	0.0138264	0.000124427	-0.314682	0.343311	9.12128e-05	-0.0591841	-0.0627018
61697824	rs6062401	1.60301e-06	-0.823382	0.458621	0.000109003	-0.930343	0.826628	7.0395e-05	-0.763808	0.38285
61697833	rs6062790	2.39735e-06	-0.0419406	0.0796611	0.000135285	-0.318571	0.430862	9.76803e-05	-0.0564483	0.00306711
61697933	rs6090217	1.53301e-06	-0.697636	0.288227	0.000243345	0.306007	0.393383	9.68179e-05	-0.36241	0.300161
61698185	rs79608915	1.7552e-05	3.22073	-1.19221	0.00585851	4.99102	-1.11046	0.00107774	3.56723	-1.21969
61698371	rs59957255	1.69688e-07	-1.69013	-0.920303	8.11911e-06	-1.70445	-0.996418	7.81348e-06	-1.69451	-0.884725
61698442	rs4809478	1.1855e-06	-0.96691	0.300432	8.18679e-05	-1.03565	0.645671	4.90854e-05	-0.960907	0.219387
61698445	rs191913897	4.28015e-07	-1.68524	-2.33819e-10	2.27046e-05	-1.67252	-2.33819e-10	1.9636e-05	-1.65772	-2.33819e-10
61698520	rs6122360	1.94543e-06	-0.119468	-0.0516926	0.000108665	-0.382869	0.276046	7.21959e-05	-0.223885	-0.131812
61698841	rs79277914	5.20159e-07	-1.49027	-2.33819e-10	3.47313e-05	-1.24745	-2.33819e-10	3.00397e-05	-1.23256	-2.33819e-10
61698889	rs6011581	1.49665e-06	-0.957146	0.523729	0.000105818	-1.04655	0.913185	6.02731e-05	-0.958683	0.422487
61699148	rs62208448	7.70578e-07	-1.09726	-2.33819e-10	5.92978e-05	-0.712518	-2.33819e-10	5.13256e-05	-0.696891	-2.33819e-10
61699334	rs62208449	8.74673e-07	-0.97055	-2.33819e-10	2.917e-05	-1.42195	-2.33819e-10	3.95248e-05	-0.958154	-2.33819e-10
61699392	rs62208450	7.45036e-07	-1.13097	-2.33819e-10	5.68106e-05	-0.755367	-2.33819e-10	4.91566e-05	-0.740071	-2.33819e-10
61699635	rs8116033	1.56152e-06	-0.906972	0.515984	0.000110479	-1.00479	0.914522	6.35093e-05	-0.908949	0.425054
61699728	rs8124644	4.19424e-07	-1.56928	-0.136235	2.56342e-05	-1.68851	0.137344	1.56661e-05	-1.66511	-0.218477
61700710	rs143853875	1.00628e-05	2.61919	-1.14699	0.00308719	4.27902	-1.03909	0.000615591	2.96924	-1.18173
61700723	rs113653729	7.6488e-07	-1.10468	-2.33819e-10	5.6733e-05	-0.756733	-2.33819e-10	5.01591e-05	-0.719882	-2.33819e-10
61700847	rs147247318	6.34038e-07	-1.2081e-10	-1.29229	3.28839e-05	-1.2081e-10	-1.30211	2.79652e-05	-1.2081e-10	-1.30412
61700859	rs1884731	5.06405e-07	-1.51706	-2.33819e-10	2.48575e-05	-1.58193	-2.33819e-10	2.15162e-05	-1.56627	-2.33819e-10
61701241	rs142377122	4.11634e-07	-1.72427	-2.33819e-10	2.25397e-05	-1.67981	-2.33819e-10	1.9688e-05	-1.65507	-2.33819e-10
61701245	rs6122362	2.21415e-06	-0.234973	0.193198	0.000132102	-0.491752	0.580239	8.22714e-05	-0.329685	0.104627
61701531	rs11698110	1.25797e-06	-1.07682	0.469672	8.95937e-05	-1.16053	0.860727	5.15447e-05	-1.07437	0.38174
61701987	rs4809272	5.11122e-07	-1.50779	-2.33819e-10	2.50511e-05	-1.57417	-2.33819e-10	2.16923e-05	-1.55812	-2.33819e-10
61702029	rs6062792	2.04182e-06	-0.30459	0.181784	0.000122358	-0.550369	0.562233	7.76106e-05	-0.390821	0.107444
61702052	rs6011583	9.41776e-06	2.52211	-1.11616	0.00284668	4.16481	-1.00599	0.000572778	2.8683	-1.15289
61702310	rs6062794	1.99592e-06	-0.287412	0.141873	0.000119034	-0.534737	0.519052	7.47165e-05	-0.374169	0.0527895
61702737	rs4809479	5.1119e-07	-1.50766	-2.33819e-10	2.51351e-05	-1.57082	-2.33819e-10	2.18167e-05	-1.55241	-2.33819e-10
61702771	rs6090219	3.60671e-07	-1.6245	-0.23193	2.24849e-05	-1.71088	0.0286381	1.38743e-05	-1.69572	-0.309326
61702847	rs6090220	1.38743e-06	-0.970302	0.46111	9.49965e-05	-1.0693	0.828048	5.58993e-05	-0.980627	0.369097
61703118	rs7269650	5.60094e-07	-1.32048	-0.0958173	6.59754e-05	-0.589138	-0.0166698	3.41367e-05	-1.01075	-0.0939559
61703229	rs6011584	4.0566e-07	-1.32839	-0.410494	2.17527e-05	-1.57168	-0.143669	1.38396e-05	-1.51926	-0.488289
61703780	rs141431084	8.02571e-07	-1.05658	-2.33819e-10	6.06161e-05	-0.69053	-2.33819e-10	5.2755e-05	-0.669422	-2.33819e-10
61704124	rs77083424	7.8936e-07	-1.07318	-2.33819e-10	5.93779e-05	-0.711168	-2.33819e-10	5.16666e-05	-0.690269	-2.33819e-10
61704249	rs7270735	8.1233e-07	-0.856419	-0.188074	0.000124393	0.147162	-0.118803	5.37735e-05	-0.445685	-0.204616
61704520	rs35406833	8.48803e-07	-0.856521	-0.144052	0.000127284	0.124786	-0.0734584	5.53448e-05	-0.460582	-0.160916
61704687	rs11696718	9.46631e-07	-0.738058	-0.153433	0.000154019	0.325107	-0.0831188	6.48727e-05	-0.292426	-0.170229
61704831	rs62208452	5.44087e-07	-1.44529	-2.33819e-10	2.19258e-05	-1.70743	-2.33819e-10	2.20337e-05	-1.54251	-2.33819e-10
61705218	rs57032950	4.58429e-07	-1.61659	-2.33819e-10	2.33217e-05	-1.6457	-2.33819e-10	2.0008e-05	-1.63895	-2.33819e-10
61705400	rs2872535	2.41158e-06	1.23811	-1.19447	0.000309158	2.03215	-1.09339	0.000114485	1.32903	-1.22366
61705516	rs6062795	9.2283e-07	-0.759844	-0.157111	4.66668e-05	-1.14676	0.194705	3.15283e-05	-0.939731	-0.244466
61705727	rs2208159	8.75225e-07	-0.775854	-0.194065	4.39978e-05	-1.1634	0.152454	2.98275e-05	-0.959665	-0.279984
61705739	rs2208160	8.61376e-07	-0.791804	-0.194065	4.34607e-05	-1.17569	0.152454	2.94032e-05	-0.973993	-0.279984
61705760	rs118147872	4.11273e-07	-1.72514	-2.33819e-10	2.38652e-05	-1.62267	-2.33819e-10	1.96044e-05	-1.65933	-2.33819e-10
61705873	rs62208453	8.3629e-07	-1.01542	-2.33819e-10	6.37854e-05	-0.639566	-2.33819e-10	5.55415e-05	-0.617951	-2.33819e-10
61705952	rs12625378	1.01685e-06	-1.57267	0.752729	8.86135e-05	-1.24902	0.938216	4.77202e-05	-1.52065	0.750924
61706107	rs6090221	6.33419e-06	-1.0306	2.03991	0.000707263	-0.512544	2.27886	0.000297683	-0.980901	2.04185
61706149	rs6090223	9.82278e-07	-1.59284	0.738311	8.36887e-05	-1.29115	0.923163	4.56844e-05	-1.54984	0.736512
61706178	rs6090224	8.35973e-07	-0.841881	-0.173923	0.000129836	0.175406	-0.104224	5.60863e-05	-0.417621	-0.190569
61706197	rs6011588	1.49915e-07	-1.61387	-1.12046	7.15624e-06	-1.64505	-1.18205	6.67741e-06	-1.63877	-1.09759
61706461	rs6090225	9.91961e-07	-1.57599	0.731269	8.61491e-05	-1.25482	0.915811	4.6529e-05	-1.52448	0.729474
61706522	rs6090226	9.98334e-07	-1.56958	0.731269	8.71162e-05	-1.24366	0.915811	4.68736e-05	-1.5171	0.729474
61706588	rs6090227	8.47716e-07	-0.81378	-0.188074	0.00013182	0.205154	-0.118803	5.66914e-05	-0.392843	-0.204616
61706824	rs62208454	8.65172e-07	-0.981472	-2.33819e-10	6.65104e-05	-0.597731	-2.33819e-10	5.7938e-05	-0.575708	-2.33819e-10
61706913	rs117036344	6.34461e-07	-1.2081e-10	-1.29162	3.42083e-05	-1.2081e-10	-1.26262	2.80725e-05	-1.2081e-10	-1.30029
61706999	rs1117666	9.08755e-06	2.47377	-1.10351	0.00151704	3.50838	-0.978946	0.000305787	2.22726	-1.13945
61707028	rs6011589	5.88903e-07	-1.71055	0.344413	4.70917e-05	-1.50761	0.564613	2.65949e-05	-1.6793	0.324939
61707062	rs140179380	9.42118e-07	-1.2081e-10	-0.896269	4.81532e-05	-1.2081e-10	-0.920701	4.2636e-05	-1.2081e-10	-0.882383
61707401	rs140669664	6.24115e-07	-1.2081e-10	-1.30806	3.27493e-05	-1.2081e-10	-1.30621	2.79886e-05	-1.2081e-10	-1.30329
61707430	rs74932031	7.3033e-07	-1.1509	-2.33819e-10	5.38693e-05	-0.808529	-2.33819e-10	4.68258e-05	-0.788647	-2.33819e-10
61707431	rs6011590	6.63163e-06	2.21134	-1.15613	0.00184781	3.77311	-1.04645	0.000391981	2.52311	-1.18698
61707757	rs6010827	5.97015e-07	-1.71281	0.360348	4.70083e-05	-1.51512	0.570353	2.70135e-05	-1.6829	0.344155
61707761	rs6010828	5.97015e-07	-1.71281	0.360348	4.70083e-05	-1.51512	0.570353	2.70135e-05	-1.6829	0.344155
61707792	rs12624808	7.23256e-06	2.27555	-1.1336	0.00210332	3.87346	-1.01728	0.000440174	2.6188	-1.16672
61707830	rs6011591	6.0095e-07	-1.71281	0.366918	4.73371e-05	-1.51512	0.577322	2.71907e-05	-1.6829	0.350692
61707998	rs6011593	6.02307e-07	-1.71055	0.366918	4.7694e-05	-1.50761	0.577322	2.72887e-05	-1.6793	0.350692
61708041	rs78665867	6.24229e-06	2.14556	-1.15085	0.00176347	3.71952	-1.03957	0.000378475	2.48331	-1.18225
61708169	rs62206565	8.3629e-07	-1.01542	-2.33819e-10	6.37854e-05	-0.639566	-2.33819e-10	5.55415e-05	-0.617951	-2.33819e-10
61708287	rs79025083	7.1969e-07	-1.16558	-2.33819e-10	5.28804e-05	-0.827058	-2.33819e-10	4.5957e-05	-0.807376	-2.33819e-10
61708326	rs79874881	4.5681e-07	-1.62013	-2.33819e-10	2.31915e-05	-1.6513	-2.33819e-10	1.98631e-05	-1.64622	-2.33819e-10
61708573	rs6011594	5.94933e-07	-1.71055	0.354599	4.70747e-05	-1.50761	0.564253	2.69562e-05	-1.6793	0.338433
61708650	rs6010829	5.96352e-07	-1.70817	0.354599	4.74359e-05	-1.49996	0.564253	2.70567e-05	-1.67558	0.338433
61708655	rs6011595	5.96352e-07	-1.70817	0.354599	4.74359e-05	-1.49996	0.564253	2.70567e-05	-1.67558	0.338433
61708958	rs4809273	5.93965e-07	-1.70566	0.348076	4.74762e-05	-1.49219	0.557332	2.69854e-05	-1.67173	0.331943
61708993	rs4809481	5.93965e-07	-1.70566	0.348076	4.74762e-05	-1.49219	0.557332	2.69854e-05	-1.67173	0.331943
61709005	rs4809482	5.96034e-07	-1.7087	0.354599	4.72454e-05	-1.50399	0.564253	2.69933e-05	-1.67793	0.338433
61709031	rs1116928	6.64329e-07	-1.2081e-10	-1.24562	3.66912e-05	-1.2081e-10	-1.19255	2.95053e-05	-1.2081e-10	-1.25051
61709127	rs6010833	6.01379e-07	-1.70566	0.36048	4.81051e-05	-1.49219	0.570493	2.73206e-05	-1.67173	0.344286
61709326	rs6010835	6.03811e-07	-1.70817	0.367028	4.80655e-05	-1.49996	0.577439	2.73935e-05	-1.67558	0.350802
61709388	rs6011597	6.07387e-07	-1.70817	0.372933	4.83675e-05	-1.49996	0.583703	2.75549e-05	-1.67558	0.356678
61709904	rs62206566	3.73302e-07	-1.18007	-0.641942	3.32023e-05	-0.845402	-0.447068	2.47054e-05	-0.82592	-0.602138
61709988	rs60203779	4.43531e-07	-1.64963	-2.33819e-10	2.26739e-05	-1.67387	-2.33819e-10	1.9429e-05	-1.66831	-2.33819e-10
61710060	rs6011599	4.55522e-07	-1.62296	-2.33819e-10	2.31941e-05	-1.65119	-2.33819e-10	1.98943e-05	-1.64465	-2.33819e-10
61710076	rs62206567	3.7256e-07	-1.17285	-0.651154	3.31585e-05	-0.836253	-0.457537	2.46997e-05	-0.816671	-0.61162
61710312	rs62206568	3.67145e-07	-1.17285	-0.665795	3.26107e-05	-0.836253	-0.474197	2.43301e-05	-0.816671	-0.626696
61710355	rs62206569	4.95586e-07	-1.19509	-0.343572	4.555e-05	-0.864466	-0.111813	3.2919e-05	-0.845193	-0.295837
61710463	rs62206570	5.48879e-07	-1.0919	-0.344623	5.18108e-05	-0.734507	-0.112983	3.74992e-05	-0.713848	-0.296914
61710649	rs58769569	1.45614e-07	-1.66752	-1.09592	8.26553e-06	-1.63752	-1.04548	6.51894e-06	-1.6564	-1.10397
61710853	rs62206571	4.88599e-07	-1.18796	-0.364896	4.48853e-05	-0.855413	-0.135565	3.25038e-05	-0.836041	-0.317684
61710869	rs62206572	4.95863e-07	-1.16558	-0.372521	4.57855e-05	-0.827058	-0.144065	3.31887e-05	-0.807376	-0.325497
61710888	rs62206573	5.8365e-07	-1.18796	-0.187135	5.46719e-05	-0.855413	0.0616736	3.899e-05	-0.836041	-0.135734
61711016	rs62206574	5.5546e-07	-1.07565	-0.348952	5.2617e-05	-0.714248	-0.117803	3.81053e-05	-0.693381	-0.301348
61711105	rs62206575	5.97785e-07	-1.17285	-0.178321	5.62749e-05	-0.836253	0.0714121	4.01125e-05	-0.816671	-0.126721
61711153	rs74721148	5.89883e-07	-1.18796	-0.176513	5.53173e-05	-0.855413	0.073409	3.94158e-05	-0.836041	-0.124873
61711181	rs79515916	5.84702e-07	-1.18796	-0.185335	5.47807e-05	-0.855413	0.0636624	3.90619e-05	-0.836041	-0.133894
61711204	rs78168443	5.81173e-07	-1.20217	-0.177183	5.4287e-05	-0.873472	0.0726683	3.86762e-05	-0.854299	-0.125559
61711322	rs62206576	5.66561e-07	-1.17285	-0.231967	5.30333e-05	-0.836253	0.0120836	3.79709e-05	-0.816671	-0.18159
61711430	rs112147947	5.61603e-07	-1.18007	-0.233534	5.24592e-05	-0.845402	0.0103485	3.75611e-05	-0.82592	-0.183193
61711484	rs62206577	5.60215e-07	-1.18007	-0.236007	5.23157e-05	-0.845402	0.00760988	3.74662e-05	-0.82592	-0.185723
61711616	rs62206578	5.5973e-07	-1.17429	-0.242651	5.33072e-05	-0.819269	0.000251042	3.78367e-05	-0.809281	-0.192521
61711649	rs77448481	7.95798e-06	2.34424	-1.10671	0.0012977	3.36367	-0.990405	0.000268692	2.10161	-1.14312
61712047	rs62206579	5.52563e-07	-1.17285	-0.256983	5.15837e-05	-0.836253	-0.0156304	3.70114e-05	-0.816671	-0.207186
61712164	rs62206580	5.44202e-07	-1.17285	-0.272231	5.07189e-05	-0.836253	-0.0325384	3.64383e-05	-0.816671	-0.222791
61712221	rs62206581	5.44202e-07	-1.17285	-0.272231	5.07189e-05	-0.836253	-0.0325384	3.64383e-05	-0.816671	-0.222791
61712443	rs62206582	5.48172e-07	-1.16558	-0.272231	5.11874e-05	-0.827058	-0.0325384	3.67786e-05	-0.807376	-0.222791
61712518	rs6090229	3.74511e-07	-1.34305	-0.475727	4.54307e-05	-0.590095	-0.388807	2.22646e-05	-1.02972	-0.502362
61712719	rs11905394	3.35756e-07	-1.4388	-0.489212	3.79461e-05	-0.761224	-0.397699	1.92536e-05	-1.1639	-0.513484
61712773	rs11905871	3.355e-07	-1.44485	-0.483932	3.76213e-05	-0.770092	-0.397429	1.92104e-05	-1.16919	-0.510436
61712990	rs6011600	6.20268e-06	2.11231	-1.12397	0.000977023	3.10394	-1.01452	0.00021115	1.87678	-1.1593
61713104	rs11906969	3.19971e-07	-1.44877	-0.527404	3.71161e-05	-0.743056	-0.437982	1.88078e-05	-1.14971	-0.551101
61713394	rs7265275	3.18671e-07	-1.44492	-0.535317	3.79071e-05	-0.713616	-0.446335	1.89387e-05	-1.13498	-0.558893
61713921	rs118137988	4.85123e-07	-1.56	-2.33819e-10	2.90179e-05	-1.42718	-2.33819e-10	2.45491e-05	-1.43441	-2.33819e-10
61714040	rs58926663	4.73456e-07	-1.58434	-2.33819e-10	2.3193e-05	-1.65124	-2.33819e-10	2.02393e-05	-1.62745	-2.33819e-10
61714079	rs8120764	1.58048e-06	-0.457138	0.0782195	6.91487e-05	-1.00643	0.447602	4.29548e-05	-0.857163	-0.0177692
61714561	rs6010837	4.6019e-07	-1.61276	-2.33819e-10	2.33069e-05	-1.64634	-2.33819e-10	2.01425e-05	-1.63225	-2.33819e-10
61714591	rs6010838	4.6019e-07	-1.61276	-2.33819e-10	2.33069e-05	-1.64634	-2.33819e-10	2.01425e-05	-1.63225	-2.33819e-10
61714807	rs58911999	4.61744e-07	-1.60939	-2.33819e-10	2.33737e-05	-1.64348	-2.33819e-10	2.02048e-05	-1.62916	-2.33819e-10
61714905	rs6090230	3.73802e-06	0.481912	-2.33819e-10	9.60596e-05	-0.230121	-2.33819e-10	8.25806e-05	-0.221307	-2.33819e-10
61715138	rs112965972	7.66262e-07	-1.10288	-2.33819e-10	4.23741e-05	-1.04855	-2.33819e-10	3.90661e-05	-0.969826	-2.33819e-10
61715382	rs60642033	4.61038e-07	-1.61092	-2.33819e-10	2.32056e-05	-1.65069	-2.33819e-10	2.01165e-05	-1.63354	-2.33819e-10
61715457	rs74929126	4.61744e-07	-1.60939	-2.33819e-10	2.33737e-05	-1.64348	-2.33819e-10	2.02048e-05	-1.62916	-2.33819e-10
61715681	rs11908471	4.5716e-07	-1.61937	-2.33819e-10	2.31773e-05	-1.65192	-2.33819e-10	2.00214e-05	-1.63828	-2.33819e-10
61715715	rs74784878	4.61744e-07	-1.60939	-2.33819e-10	2.33737e-05	-1.64348	-2.33819e-10	2.02048e-05	-1.62916	-2.33819e-10
61716120	rs16983525	4.63326e-07	-1.60597	-2.33819e-10	2.34417e-05	-1.64057	-2.33819e-10	2.02681e-05	-1.62603	-2.33819e-10
61716320	rs16983527	4.63326e-07	-1.60597	-2.33819e-10	2.34417e-05	-1.64057	-2.33819e-10	2.02681e-05	-1.62603	-2.33819e-10
61716640	rs11905163	4.66571e-07	-1.59899	-2.33819e-10	2.35817e-05	-1.63462	-2.33819e-10	2.03984e-05	-1.61963	-2.33819e-10
61716876	rs35251950	4.66571e-07	-1.59899	-2.33819e-10	2.35817e-05	-1.63462	-2.33819e-10	2.03984e-05	-1.61963	-2.33819e-10
61716894	rs191608364	6.35515e-05	3.31521	-2.33819e-10	0.00518664	3.75875	-2.33819e-10	0.00238799	3.14313	-2.33819e-10
61716943	rs78184683	4.64934e-07	-1.6025	-2.33819e-10	2.35111e-05	-1.63762	-2.33819e-10	2.03327e-05	-1.62285	-2.33819e-10
61717425	rs6090232	1.81347e-07	-1.53691	-1.00707	8.40701e-06	-1.71361	-0.95241	6.69562e-06	-1.69422	-1.0394
61717506	rs7273675	4.82558e-07	-1.5653	-2.33819e-10	2.41993e-05	-1.60877	-2.33819e-10	2.09563e-05	-1.59264	-2.33819e-10
61717712	rs4809484	5.8502e-07	-0.516757	-0.855997	2.13187e-05	-1.00169	-0.733813	1.79404e-05	-0.863748	-0.884279
61717867	rs80078366	8.24729e-06	2.50097	-1.22773	0.00133406	3.56211	-1.16122	0.00029055	2.28057	-1.24388
61718322	rs6010839	6.70225e-06	2.37465	-1.30885	0.000955458	3.37078	-1.30368	0.000228207	2.10551	-1.31034
61718362	rs75852803	4.08675e-07	-1.73148	-2.33819e-10	2.16507e-05	-1.72005	-2.33819e-10	1.82878e-05	-1.72884	-2.33819e-10
61718482	rs80064666	6.78747e-06	2.38294	-1.30451	0.000990334	3.40274	-1.29979	0.000236794	2.13973	-1.30762
61718931	rs6011605	5.57721e-07	-0.527235	-0.893306	2.0462e-05	-0.997458	-0.779061	1.75679e-05	-0.852777	-0.916233
61719091	rs6062804	8.22734e-06	1.27082	-2.33819e-10	0.000422143	1.25025	-2.33819e-10	0.000278092	0.992869	-2.33819e-10
61719150	rs79652951	4.62888e-07	-1.60692	-2.33819e-10	2.34229e-05	-1.64138	-2.33819e-10	2.02506e-05	-1.6269	-2.33819e-10
61719310	rs6090233	3.96537e-07	-1.05416	-0.707474	5.62063e-05	-0.119297	-0.646764	2.6084e-05	-0.648411	-0.725349
61719561	rs11699464	3.40263e-07	-1.65326	-0.261422	2.23117e-05	-1.36519	-0.324784	1.65629e-05	-1.53436	-0.293551
61719571	rs76252179	5.63922e-07	-1.27454	-0.134948	5.04654e-05	-0.993082	0.119282	3.51585e-05	-0.992834	-0.0823816
61719848	rs73919004	6.82312e-07	-1.21173	-0.00717783	6.28737e-05	-0.913797	0.259836	4.33663e-05	-0.913536	0.0481369
61719898	rs79180821	5.1164e-07	-1.50678	-2.33819e-10	3.53596e-05	-1.22952	-2.33819e-10	2.70363e-05	-1.3379	-2.33819e-10
61720089	rs35168953	3.85e-07	-1.13829	-0.65287	5.1795e-05	-0.250606	-0.59719	2.47773e-05	-0.755534	-0.669621
61720365	rs4809486	2.63483e-07	-1.09366	-1.07675	1.84343e-05	-0.940739	-0.940138	1.42027e-05	-0.907572	-1.07408
61720533	rs7354476	9.42204e-07	-0.896178	-2.33819e-10	5.71356e-05	-0.749663	-2.33819e-10	4.54573e-05	-0.818307	-2.33819e-10
61720721	rs75915999	4.65505e-07	-1.60128	-2.33819e-10	2.35357e-05	-1.63657	-2.33819e-10	2.03556e-05	-1.62173	-2.33819e-10
61720769	rs910928	2.19794e-07	-1.53349	-0.818216	2.2905e-05	-0.916716	-0.747019	1.22908e-05	-1.28458	-0.841652
61721021	rs113320880	5.14581e-07	-1.40472	-0.0963309	4.49426e-05	-1.11713	0.127424	3.40555e-05	-1.06666	-0.0404282
61721097	rs182111927	7.1792e-07	-1.2081e-10	-1.16804	3.91855e-05	-1.2081e-10	-1.12678	3.2602e-05	-1.2081e-10	-1.15071
61721100	rs910930	4.47081e-07	-1.19465	-0.447014	5.91447e-05	-0.331709	-0.383394	2.84465e-05	-0.82084	-0.466218
61721926	rs34346006	2.28175e-07	-1.27626	-1.03803	1.00465e-05	-1.48789	-0.999977	8.45033e-06	-1.4355	-1.06538
61721930	rs2427488	1.92335e-07	-1.41049	-1.07468	8.58631e-06	-1.60575	-1.03917	7.21078e-06	-1.55942	-1.10008
61722027	rs2427489	7.91966e-07	-1.06988	-2.33819e-10	5.57559e-05	-0.774107	-2.33819e-10	5.29205e-05	-0.666291	-2.33819e-10
61722408	rs1000122	2.12095e-07	-1.45012	-0.937248	1.02263e-05	-1.59457	-0.87556	8.18049e-06	-1.56027	-0.973062
61723021	rs76460391	4.83104e-07	-1.56417	-2.33819e-10	2.70406e-05	-1.49775	-2.33819e-10	2.26432e-05	-1.51522	-2.33819e-10
61723253	rs141720457	8.6073e-07	-1.2081e-10	-0.986619	4.27469e-05	-1.2081e-10	-1.03979	3.92773e-05	-1.2081e-10	-0.964436
61723417	rs66523027	1.92604e-07	-1.48987	-0.993891	8.36794e-06	-1.69461	-0.976075	6.97868e-06	-1.67122	-1.021
61723436	rs75017690	5.77921e-07	-1.38496	-2.33819e-10	2.74054e-05	-1.48435	-2.33819e-10	2.3852e-05	-1.46321	-2.33819e-10
61723570	rs6010841	1.1457e-07	-1.69964	-1.30357	6.13352e-06	-1.69497	-1.28635	5.42832e-06	-1.64927	-1.29418
61723692	rs6062806	1.21443e-07	-1.70669	-1.23827	6.5547e-06	-1.72126	-1.19365	5.42279e-06	-1.70923	-1.23524
61723706	rs6062404	1.66732e-07	-1.34444	-1.28357	7.98978e-06	-1.44001	-1.27691	7.30654e-06	-1.34818	-1.29813
61723741	rs73147766	6.83253e-07	-1.21754	-2.33819e-10	2.60293e-05	-1.53587	-2.33819e-10	2.52739e-05	-1.40531	-2.33819e-10
61723916	rs2427490	2.22511e-07	-1.03582	-1.30361	1.18378e-05	-1.04153	-1.28227	8.74701e-06	-1.16367	-1.3027
61724030	rs77671766	8.28159e-07	0.170181	-1.19538	3.93309e-05	0.109335	-1.23242	3.09879e-05	-0.064841	-1.13664
61724090	rs137933658	4.72843e-07	-1.58564	-2.33819e-10	2.34903e-05	-1.6385	-2.33819e-10	2.04608e-05	-1.61657	-2.33819e-10
61724121	rs2427491	1.62519e-07	-1.58631	-1.0673	7.4954e-06	-1.71459	-1.06621	6.3197e-06	-1.70115	-1.09026
61724233	rs79541508	4.96353e-05	3.06806	-2.33819e-10	0.00528384	3.77732	-2.33819e-10	0.00238888	3.1435	-2.33819e-10
61724235	rs2427492	1.1864e-07	-1.7145	-1.2538	6.18417e-06	-1.72081	-1.25229	5.56466e-06	-1.68912	-1.22953
61724303	rs141697420	7.23258e-07	-1.16063	-2.33819e-10	4.22738e-05	-1.05092	-2.33819e-10	3.57438e-05	-1.0587	-2.33819e-10
61724479	rs2427493	2.93205e-07	-1.72992	-0.333603	1.70296e-05	-1.72491	-0.235225	1.27537e-05	-1.72772	-0.361536
61725719	rs73312526	5.96574e-07	-1.3532	-2.33819e-10	3.00022e-05	-1.39382	-2.33819e-10	2.5819e-05	-1.38397	-2.33819e-10
61725931	rs73312527	5.7723e-07	-1.38616	-2.33819e-10	2.90834e-05	-1.42492	-2.33819e-10	2.50168e-05	-1.41553	-2.33819e-10
61726290	rs188718388	6.78189e-07	-1.2081e-10	-1.22497	3.52103e-05	-1.2081e-10	-1.23375	2.99795e-05	-1.2081e-10	-1.23457
61726373	rs35033100	9.14935e-07	-0.925547	-2.33819e-10	2.92303e-05	-1.41988	-2.33819e-10	2.91021e-05	-1.26427	-2.33819e-10
61726981	rs6011608	1.68243e-07	-1.44669	-1.1723	8.03752e-06	-1.50646	-1.20451	7.65767e-06	-1.45306	-1.14632
61727060	rs12625159	1.21611e-07	-1.64255	-1.30102	6.49651e-06	-1.62385	-1.29997	5.47931e-06	-1.64024	-1.29386
61727307	rs6011609	4.08954e-07	-1.7308	-2.33819e-10	2.33195e-05	-1.6458	-2.33819e-10	1.91643e-05	-1.68203	-2.33819e-10
61727549	rs6090236	1.22302e-07	-1.71971	-1.21819	6.35251e-06	-1.70757	-1.23867	5.56187e-06	-1.70802	-1.21113
61727804	rs73312531	4.10209e-07	-1.72773	-2.33819e-10	2.1762e-05	-1.71492	-2.33819e-10	1.85019e-05	-1.71721	-2.33819e-10
61728414	rs6089837	1.40842e-07	-1.73065	-1.06611	7.80349e-06	-1.71083	-1.02969	6.29532e-06	-1.71807	-1.07721
61728509	rs2427494	1.24376e-07	-1.7311	-1.18999	6.74204e-06	-1.72277	-1.16396	5.52951e-06	-1.72721	-1.19777
61729025	rs6122090	1.24782e-06	-1.2081e-10	-0.615244	5.925e-05	-1.2081e-10	-0.713324	5.35545e-05	-1.2081e-10	-0.654381
61729026	rs3810462	1.40657e-06	-1.2081e-10	-0.495487	6.62293e-05	-1.2081e-10	-0.601967	6.01704e-05	-1.2081e-10	-0.537901
61729198	rs4809276	1.13694e-07	-1.7299	-1.28099	6.02808e-06	-1.73145	-1.26721	5.04678e-06	-1.73147	-1.28486
61729487	rs183715798	1.68211e-06	-1.2081e-10	-0.316594	8.8499e-05	-1.2081e-10	-0.312099	7.13445e-05	-1.2081e-10	-0.367562
61729926	rs6011611	4.10829e-07	-1.72622	-2.33819e-10	2.28596e-05	-1.66572	-2.33819e-10	1.88244e-05	-1.69993	-2.33819e-10
61729932	rs143516202	4.0892e-07	-1.73088	-2.33819e-10	2.15203e-05	-1.72609	-2.33819e-10	1.82929e-05	-1.72857	-2.33819e-10
61730600	rs59105371	4.27793e-07	-1.68576	-2.33819e-10	2.50698e-05	-1.57343	-2.33819e-10	2.01907e-05	-1.62986	-2.33819e-10
61730708	rs6011612	1.18149e-07	-1.73153	-1.24093	6.41365e-06	-1.71591	-1.22075	5.2875e-06	-1.72289	-1.24684
61730820	rs6062808	1.26368e-07	-1.72999	-1.17521	6.52206e-06	-1.73136	-1.18853	5.66535e-06	-1.73152	-1.16919
61731627	rs6011613	1.14406e-07	-1.72875	-1.2759	6.20896e-06	-1.70994	-1.25915	5.19182e-06	-1.7182	-1.2698
61731714	rs62206635	5.66817e-06	0.898222	-2.33819e-10	0.000763444	1.84275	-2.33819e-10	0.000627276	1.80631	-2.33819e-10
61731883	rs6010843	1.13774e-07	-1.69835	-1.31183	5.83238e-06	-1.7229	-1.30876	4.9635e-06	-1.72195	-1.31102
61732088	rs34598275	5.43395e-07	-1.44656	-2.33819e-10	2.67851e-05	-1.50724	-2.33819e-10	2.01888e-05	-1.62995	-2.33819e-10
61732358	rs55769613	1.3096e-07	-1.72821	-1.1413	7.1049e-06	-1.7141	-1.12021	5.99588e-06	-1.71944	-1.12457
61732376	rs59128025	5.08856e-07	-1.51224	-2.33819e-10	2.43304e-05	-1.60336	-2.33819e-10	2.11259e-05	-1.58458	-2.33819e-10
61732377	rs57132522	5.42208e-07	-1.44875	-2.33819e-10	2.55646e-05	-1.55388	-2.33819e-10	2.22691e-05	-1.53188	-2.33819e-10
61732538	rs2427496	1.7039e-07	-1.36584	-1.24047	7.46751e-06	-1.52713	-1.2574	6.63855e-06	-1.50113	-1.24106
61732547	rs142383238	5.6546e-07	-1.40676	-2.33819e-10	2.85249e-05	-1.44431	-2.33819e-10	2.4529e-05	-1.43523	-2.33819e-10
61733262	rs6122371	2.61272e-07	-1.06307	-1.11577	1.03574e-05	-1.30691	-1.15048	8.43427e-06	-1.39226	-1.11052
61733409	rs34536346	6.61428e-07	-0.188603	-1.0614	2.43701e-05	-0.496623	-1.10511	1.50638e-05	-0.865544	-1.05724
61733641	rs73312551	2.40834e-07	-1.5078	-0.752493	9.98873e-06	-1.69007	-0.803562	8.85247e-06	-1.69334	-0.761042
61733718	rs74177992	1.14501e-07	-1.69711	-1.3067	5.83335e-06	-1.72286	-1.30864	4.9918e-06	-1.72061	-1.30668
61734190	rs111435192	1.48622e-07	-1.44442	-1.29858	6.97887e-06	-1.54625	-1.30595	5.19874e-06	-1.68694	-1.29972
61734404	rs2427497	1.64459e-07	-1.34313	-1.29861	7.96893e-06	-1.42656	-1.29298	6.2271e-06	-1.50399	-1.30218
61734477	rs185003036	4.60802e-07	-1.61143	-2.33819e-10	2.75012e-05	-1.48086	-2.33819e-10	2.11014e-05	-1.58574	-2.33819e-10
61734879	rs113149575	6.20297e-07	-1.3142	-2.33819e-10	3.6016e-05	-1.21113	-2.33819e-10	2.73045e-05	-1.32803	-2.33819e-10
61735112	rs3746746	1.12519e-07	-1.70915	-1.31213	5.77982e-06	-1.73076	-1.30995	5.09708e-06	-1.69439	-1.31202
61735187	rs59691792	8.78183e-07	-0.966544	-2.33819e-10	4.70684e-05	-0.943488	-2.33819e-10	4.13792e-05	-0.912303	-2.33819e-10
61735303	rs750696	4.69636e-07	-0.353079	-1.23936	1.79158e-05	-0.653513	-1.2559	1.4522e-05	-0.720969	-1.23845
61735419	rs750697	1.31403e-07	-1.55496	-1.31117	6.42291e-06	-1.62312	-1.3121	4.97019e-06	-1.72012	-1.3115
61735482	rs142974289	5.12089e-07	-1.5059	-2.33819e-10	2.74874e-05	-1.48136	-2.33819e-10	2.33062e-05	-1.48636	-2.33819e-10
61735509	rs750698	1.1262e-07	-1.70823	-1.31214	6.05361e-06	-1.68443	-1.31001	5.4831e-06	-1.62134	-1.31207
61735660	rs750699	1.27019e-07	-1.58814	-1.31192	6.26206e-06	-1.64875	-1.31183	4.93251e-06	-1.72727	-1.31196
61736386	rs8118853	1.28649e-07	-1.57768	-1.30963	6.26015e-06	-1.65858	-1.3023	4.96594e-06	-1.7223	-1.31018
61736393	rs8114857	1.25505e-07	-1.60314	-1.30891	6.16202e-06	-1.67576	-1.30093	4.94253e-06	-1.72767	-1.30954
61736684	rs910932	1.19968e-07	-1.67611	-1.28106	6.21104e-06	-1.68341	-1.28535	5.71631e-06	-1.60927	-1.28249
61736711	rs2427498	6.46806e-07	-1.27235	-2.33819e-10	3.14525e-05	-1.34661	-2.33819e-10	2.34498e-05	-1.48022	-2.33819e-10
61736811	rs8122742	6.77193e-07	-1.22644	-2.33819e-10	3.57106e-05	-1.21964	-2.33819e-10	3.11446e-05	-1.19644	-2.33819e-10
61736815	rs62206637	7.01199e-06	1.11098	-2.33819e-10	0.00107258	2.18273	-2.33819e-10	0.000827343	2.08314	-2.33819e-10
61736840	rs77440124	8.75591e-07	-0.969501	-2.33819e-10	3.75061e-05	-1.17059	-2.33819e-10	2.86173e-05	-1.28107	-2.33819e-10
61736875	rs16983533	1.3097e-07	-1.57449	-1.29494	7.49466e-06	-1.47483	-1.30607	5.95474e-06	-1.556	-1.29489
61736879	rs146984017	4.20088e-07	-1.70393	-2.33819e-10	2.25507e-05	-1.67932	-2.33819e-10	1.96601e-05	-1.65649	-2.33819e-10
61737201	rs2427499	1.16498e-07	-1.67767	-1.30885	5.77225e-06	-1.73151	-1.31051	4.92765e-06	-1.73104	-1.30918
61737520	rs2427500	1.62645e-07	-1.34145	-1.31138	9.85142e-06	-1.19565	-1.31183	9.17112e-06	-1.10767	-1.31136
61737644	rs12481355	1.20831e-07	-1.68067	-1.26934	6.68779e-06	-1.60269	-1.29211	5.68221e-06	-1.627	-1.27075
61737658	rs6010845	1.47209e-07	-1.49443	-1.25812	7.38369e-06	-1.52812	-1.2677	6.94815e-06	-1.43591	-1.26069
61737841	rs7264108	1.19593e-07	-1.68678	-1.27353	6.60356e-06	-1.61253	-1.29495	5.60902e-06	-1.63584	-1.27487
61737961	rs2427501	1.18564e-07	-1.68968	-1.27926	6.54753e-06	-1.6173	-1.2987	5.55376e-06	-1.64011	-1.28049
61737998	rs59349391	1.12665e-07	-1.71658	-1.3034	5.87102e-06	-1.73148	-1.29358	5.11864e-06	-1.70158	-1.30062
61738114	rs6090239	1.21185e-07	-1.71492	-1.23216	6.39049e-06	-1.69406	-1.24622	5.30653e-06	-1.73083	-1.23532
61738167	rs6090241	1.22396e-07	-1.72471	-1.21243	6.28e-06	-1.73081	-1.22691	5.63323e-06	-1.69145	-1.21495
61738232	rs6090242	1.23576e-07	-1.71738	-1.21017	6.31157e-06	-1.72789	-1.22482	5.75735e-06	-1.67189	-1.21271
61738288	rs13044229	1.1056e-07	-1.7315	-1.30734	5.79686e-06	-1.72658	-1.31119	4.97338e-06	-1.72333	-1.30765
61738310	rs58949691	1.462e-07	-1.49694	-1.26249	9.75317e-06	-1.24669	-1.27081	7.30617e-06	-1.38077	-1.26559
61738386	rs6090243	4.26874e-07	-0.493962	-1.19395	2.25098e-05	-0.473528	-1.20761	2.17392e-05	-0.360507	-1.19546
61738592	rs6011617	1.20691e-07	-1.72358	-1.22758	6.2055e-06	-1.7304	-1.23925	5.57041e-06	-1.68889	-1.22872
61738706	rs1884331	1.19382e-07	-1.71045	-1.25161	6.13554e-06	-1.72618	-1.25481	5.18624e-06	-1.72621	-1.26286
61738974	rs6090244	9.01283e-07	-0.940581	-2.33819e-10	4.30721e-05	-1.03221	-2.33819e-10	3.05477e-05	-1.21579	-2.33819e-10
61739115	rs6090245	9.43813e-07	-0.894472	-2.33819e-10	4.49824e-05	-0.988819	-2.33819e-10	3.17105e-05	-1.17843	-2.33819e-10
61739347	rs6122372	1.19237e-07	-1.66803	-1.29526	6.79116e-06	-1.5708	-1.30866	5.69924e-06	-1.59815	-1.2966
61739394	rs6010846	1.23644e-07	-1.72913	-1.19787	6.3158e-06	-1.73143	-1.2206	5.66389e-06	-1.7038	-1.19717
61739404	rs6062809	1.16239e-07	-1.7068	-1.28195	6.0495e-06	-1.73003	-1.26508	5.15436e-06	-1.71323	-1.28201
61739840	rs6090246	9.95624e-07	-0.84103	-2.33819e-10	4.20642e-05	-1.05589	-2.33819e-10	2.99927e-05	-1.23413	-2.33819e-10
61739896	rs6122373	1.19599e-07	-1.66978	-1.29048	6.70993e-06	-1.5835	-1.30801	5.6851e-06	-1.60908	-1.28815
61739941	rs34005439	1.21076e-07	-1.68641	-1.26157	6.25552e-06	-1.72242	-1.2392	5.16791e-06	-1.72538	-1.26723
61739990	rs35523716	1.19021e-07	-1.70534	-1.25976	6.2235e-06	-1.73145	-1.23531	5.28677e-06	-1.70398	-1.2659
61740404	rs6122374	1.19945e-07	-1.66786	-1.28951	6.73014e-06	-1.58054	-1.30795	5.71099e-06	-1.6064	-1.28629
61740812	rs13036885	2.14199e-06	-0.535386	0.460477	6.14223e-05	-1.0552	0.377884	6.41721e-05	-0.892185	0.418672
61740930	rs6011618	3.40142e-07	-0.604963	-1.31007	1.37628e-05	-0.862421	-1.3107	1.03326e-05	-0.990715	-1.30906
61741652	rs6062810	1.30147e-06	0.117027	-0.690176	5.09071e-05	-0.220425	-0.644664	4.16137e-05	-0.213339	-0.693313
61741656	rs2427502	1.68291e-06	0.664306	-0.980425	5.58671e-05	0.120418	-0.892532	5.66758e-05	0.384636	-0.982369
61741734	rs62206638	4.27813e-07	-1.68571	-2.33819e-10	2.23035e-05	-1.69034	-2.33819e-10	2.02113e-05	-1.62884	-2.33819e-10
61742135	rs13042839	7.89908e-07	-0.00493	-1.06755	1.73007e-05	-0.916575	-1.02777	1.36363e-05	-0.949711	-1.07264
61743320	rs76209084	8.13887e-07	-1.04258	-2.33819e-10	5.97731e-05	-0.704534	-2.33819e-10	5.86481e-05	-0.563526	-2.33819e-10
61743465	rs78160282	8.13887e-07	-1.04258	-2.33819e-10	5.97731e-05	-0.704534	-2.33819e-10	5.86481e-05	-0.563526	-2.33819e-10
61743622	rs117372933	4.08743e-07	-1.73131	-2.33819e-10	2.18243e-05	-1.71207	-2.33819e-10	1.90921e-05	-1.6858	-2.33819e-10
61743765	rs6062408	2.60894e-06	1.22519	-1.10289	4.87628e-05	0.155149	-1.06327	4.2224e-05	0.211065	-1.10316
61743809	rs190874773	2.6143e-05	2.42694	-2.33819e-10	0.00201023	2.81091	-2.33819e-10	0.00225364	3.08522	-2.33819e-10
61743855	rs17333388	3.8409e-06	0.509061	-2.33819e-10	9.84157e-05	-0.205889	-2.33819e-10	8.29608e-05	-0.216713	-2.33819e-10
61743888	rs1884332	4.09407e-07	-1.72969	-2.33819e-10	2.18994e-05	-1.70863	-2.33819e-10	1.94703e-05	-1.66619	-2.33819e-10
61743917	rs138328054	4.80886e-07	-1.56877	-2.33819e-10	2.79038e-05	-1.46633	-2.33819e-10	2.30754e-05	-1.49631	-2.33819e-10
61744242	rs1884333	1.38879e-07	-1.50471	-1.30609	6.1635e-06	-1.67186	-1.30458	5.2637e-06	-1.66913	-1.30512
61744283	rs1884334	1.40995e-07	-1.48958	-1.30609	6.23387e-06	-1.66051	-1.30458	5.33054e-06	-1.65651	-1.30512
61744309	rs75751227	7.88766e-07	-1.07393	-2.33819e-10	5.75236e-05	-0.742894	-2.33819e-10	5.6296e-05	-0.604459	-2.33819e-10
61744364	rs75397077	8.22708e-07	-1.0318	-2.33819e-10	6.05645e-05	-0.691382	-2.33819e-10	5.94764e-05	-0.549502	-2.33819e-10
61744417	rs77283930	8.01156e-07	-1.05834	-2.33819e-10	5.86324e-05	-0.723802	-2.33819e-10	5.74549e-05	-0.584081	-2.33819e-10
61744722	rs6011620	6.43302e-07	-0.197664	-1.08012	2.60995e-05	-0.502434	-1.03074	2.14156e-05	-0.496348	-1.07461
61744840	rs140399226	9.47726e-07	-0.890334	-2.33819e-10	5.93344e-05	-0.711901	-2.33819e-10	5.00385e-05	-0.722288	-2.33819e-10
61745282	rs78145828	5.0495e-07	-1.51994	-2.33819e-10	2.40381e-05	-1.61545	-2.33819e-10	2.0698e-05	-1.60505	-2.33819e-10
61745286	rs74792005	7.93124e-07	-1.06842	-2.33819e-10	5.79135e-05	-0.73614	-2.33819e-10	5.67034e-05	-0.597248	-2.33819e-10
61745539	rs16983539	1.56005e-06	0.645612	-1.03754	4.01089e-05	-0.108882	-0.994608	3.10411e-05	-0.163574	-1.03619
61745689	rs4809488	4.10433e-07	-1.72719	-2.33819e-10	2.20929e-05	-1.69983	-2.33819e-10	1.97606e-05	-1.65139	-2.33819e-10
61745906	rs6122375	1.20512e-06	0.510417	-1.16048	3.80404e-05	-0.0325714	-1.12387	4.00192e-05	0.212958	-1.15868
61746786	rs6090249	4.52939e-07	-1.62864	-2.33819e-10	2.22002e-05	-1.69499	-2.33819e-10	1.84082e-05	-1.72228	-2.33819e-10
61747075	rs6062815	4.09764e-07	-1.72882	-2.33819e-10	2.19886e-05	-1.70456	-2.33819e-10	1.96103e-05	-1.65903	-2.33819e-10
61747343	rs6122093	1.04426e-06	0.377429	-1.17076	3.56895e-05	-0.0824791	-1.13775	3.77056e-05	0.16313	-1.1684
61747465	rs9305097	1.40604e-07	-1.48669	-1.31177	6.21988e-06	-1.65577	-1.31157	5.32449e-06	-1.65128	-1.31148
61747522	rs6010849	4.09764e-07	-1.72882	-2.33819e-10	2.19886e-05	-1.70456	-2.33819e-10	1.96103e-05	-1.65903	-2.33819e-10
61747634	rs6122094	3.53503e-07	-0.713221	-1.16329	1.34093e-05	-1.06968	-1.12946	1.21887e-05	-0.973712	-1.16086
61749118	rs2427505	2.27792e-07	-1.14755	-1.16842	1.29613e-05	-1.09435	-1.13877	9.40993e-06	-1.22549	-1.16783
61749126	rs113262616	5.6025e-07	-1.41602	-2.33819e-10	4.00443e-05	-1.1051	-2.33819e-10	3.4961e-05	-1.08085	-2.33819e-10
61749153	rs6010850	2.14943e-07	-1.25635	-1.11768	1.26773e-05	-1.17084	-1.08443	9.00077e-06	-1.3254	-1.11237
61749364	rs6122095	3.65958e-07	-0.685796	-1.15609	2.79074e-05	-0.342761	-1.12344	1.97807e-05	-0.499216	-1.15116
61749447	rs74682736	5.95666e-07	-1.35472	-2.33819e-10	4.36082e-05	-1.01985	-2.33819e-10	3.81328e-05	-0.994007	-2.33819e-10
61749531	rs8116038	2.75604e-07	-1.02707	-1.09837	1.68562e-05	-0.912182	-1.05819	1.10579e-05	-1.13761	-1.09433
61749569	rs6122096	2.27827e-07	-1.15594	-1.15988	1.30148e-05	-1.10311	-1.1259	9.41704e-06	-1.23329	-1.15927
61749678	rs16983547	5.39834e-07	-1.45314	-2.33819e-10	3.79855e-05	-1.15789	-2.33819e-10	3.31293e-05	-1.13466	-2.33819e-10
61749690	rs56237650	1.14501e-07	-1.69467	-1.30915	6.83255e-06	-1.56568	-1.30771	5.74718e-06	-1.57932	-1.30706
61749820	rs78352539	5.04419e-07	-1.52099	-2.33819e-10	2.57592e-05	-1.5463	-2.33819e-10	1.98342e-05	-1.64767	-2.33819e-10
61749835	rs6062409	1.09795e-06	0.512873	-1.25607	3.27598e-05	-0.0619679	-1.24392	2.18213e-05	-0.291478	-1.26072
61749863	rs2427506	4.42046e-07	-0.425252	-1.22773	2.78965e-05	-0.257459	-1.20913	2.02471e-05	-0.400221	-1.22685
61750107	rs2427507	2.32171e-07	-1.13994	-1.15699	1.32934e-05	-1.08158	-1.12624	9.66061e-06	-1.21253	-1.1545
61750241	rs7263616	1.2664e-06	-0.600464	-2.33819e-10	8.44267e-05	-0.359206	-2.33819e-10	9.00084e-05	-0.135178	-2.33819e-10
61750820	rs6089839	4.72484e-07	-1.5864	-2.33819e-10	2.86326e-05	-1.44054	-2.33819e-10	2.32345e-05	-1.48944	-2.33819e-10
61750984	rs6090251	1.76499e-07	-1.3219	-1.24919	6.86931e-06	-1.61932	-1.24871	6.09958e-06	-1.5872	-1.23966
61751287	rs117754812	7.13194e-07	-1.17465	-2.33819e-10	2.88315e-05	-1.43362	-2.33819e-10	3.02653e-05	-1.22508	-2.33819e-10
61751308	rs2246007	4.33078e-07	-1.67348	-2.33819e-10	2.40237e-05	-1.61605	-2.33819e-10	2.24982e-05	-1.52165	-2.33819e-10
61751353	rs2224098	1.51445e-07	-1.5362	-1.18798	6.68203e-06	-1.70566	-1.19001	5.85097e-06	-1.68283	-1.18564
61751786	rs2224099	1.69457e-07	-1.43312	-1.17868	7.06225e-06	-1.65902	-1.18131	6.25518e-06	-1.62328	-1.17839
61751874	rs6122376	7.47798e-07	-0.0303868	-1.09688	5.37506e-05	0.268522	-1.07926	3.43977e-05	0.00424268	-1.10133
61751933	rs6090253	1.56375e-07	-1.52935	-1.1628	6.92408e-06	-1.70313	-1.15696	6.02179e-06	-1.67938	-1.16031
61752206	rs1884335	4.24415e-07	-1.69369	-2.33819e-10	2.3328e-05	-1.64543	-2.33819e-10	2.16081e-05	-1.56201	-2.33819e-10
61752499	rs56296778	2.31532e-06	0.00290526	-2.33819e-10	0.000163037	0.298884	-2.33819e-10	0.000182114	0.569553	-2.33819e-10
61752671	rs56321019	2.23511e-06	-0.0323541	-2.33819e-10	0.000156932	0.26072	-2.33819e-10	0.000174861	0.528912	-2.33819e-10
61752758	rs185372892	5.32159e-07	-1.46746	-2.33819e-10	2.54305e-05	-1.55914	-2.33819e-10	2.11613e-05	-1.58291	-2.33819e-10
61752810	rs75078107	6.81999e-07	-1.21937	-2.33819e-10	5.29356e-05	-0.826014	-2.33819e-10	4.65842e-05	-0.79382	-2.33819e-10
61752821	rs58971289	4.53696e-07	-1.62697	-2.33819e-10	2.47397e-05	-1.58668	-2.33819e-10	1.98335e-05	-1.64771	-2.33819e-10
61752890	rs2427509	4.26779e-07	-1.68813	-2.33819e-10	2.3522e-05	-1.63715	-2.33819e-10	2.1859e-05	-1.55047	-2.33819e-10
61753074	rs6122378	6.9875e-07	-0.0745016	-1.1206	4.88192e-05	0.192179	-1.09914	3.05924e-05	-0.0897735	-1.12456
61753134	rs6089841	7.26241e-07	-1.15652	-2.33819e-10	5.63988e-05	-0.762642	-2.33819e-10	4.96565e-05	-0.729952	-2.33819e-10
61753272	rs2427510	4.26779e-07	-1.68813	-2.33819e-10	2.3522e-05	-1.63715	-2.33819e-10	2.1859e-05	-1.55047	-2.33819e-10
61753593	rs118055993	1.06651e-06	-1.2081e-10	-0.772257	5.20555e-05	-1.2081e-10	-0.842779	4.86674e-05	-1.2081e-10	-0.750072
61753681	rs4809491	4.24279e-07	-1.69401	-2.33819e-10	2.32962e-05	-1.6468	-2.33819e-10	2.15024e-05	-1.56692	-2.33819e-10
61753794	rs75226991	3.78814e-06	-1.2081e-10	0.495231	0.000158716	-1.2081e-10	0.272025	0.000162561	-1.2081e-10	0.455975
61753819	rs74817560	7.04445e-07	-1.18699	-2.33819e-10	5.52556e-05	-0.783121	-2.33819e-10	4.86621e-05	-0.75018	-2.33819e-10
61753969	rs13040734	9.22858e-07	0.376023	-1.29295	3.01292e-05	-0.0993188	-1.29027	2.09565e-05	-0.297415	-1.29522
61754048	rs6090254	1.63059e-07	-1.50715	-1.14314	7.18916e-06	-1.68934	-1.13318	6.34541e-06	-1.65081	-1.13654
61754113	rs78748903	5.32302e-07	-1.46719	-2.33819e-10	2.92828e-05	-1.41809	-2.33819e-10	2.46624e-05	-1.4298	-2.33819e-10
61754227	rs6062816	9.25825e-07	0.376023	-1.28974	3.02324e-05	-0.0993188	-1.28686	2.10199e-05	-0.297415	-1.2922
61754228	rs6122379	2.47696e-07	-1.09303	-1.13917	1.77519e-05	-0.793486	-1.12511	1.17431e-05	-1.02954	-1.14228
61754323	rs6089842	1.62848e-07	-1.49724	-1.15434	7.09582e-06	-1.68813	-1.14745	6.2996e-06	-1.64725	-1.14735
61754782	rs2207746	1.65685e-07	-1.50715	-1.12716	7.30575e-06	-1.68934	-1.11709	6.44881e-06	-1.65081	-1.12037
61754979	rs2207747	4.23665e-07	-1.69546	-2.33819e-10	2.32657e-05	-1.64811	-2.33819e-10	2.1527e-05	-1.56578	-2.33819e-10
61755260	rs2427511	4.24415e-07	-1.69369	-2.33819e-10	2.3328e-05	-1.64543	-2.33819e-10	2.16081e-05	-1.56201	-2.33819e-10
61755271	rs2427512	6.60511e-07	-0.105306	-1.14608	4.83322e-05	0.215691	-1.13268	3.07467e-05	-0.0588285	-1.15047
61755279	rs118062857	5.27069e-07	-1.47707	-2.33819e-10	2.89691e-05	-1.42886	-2.33819e-10	2.44033e-05	-1.44036	-2.33819e-10
61755392	rs2427513	7.28073e-07	0.104792	-1.25879	2.58442e-05	-0.289686	-1.25332	1.7986e-05	-0.481307	-1.26418
61755467	rs115914930	7.35375e-07	-1.14402	-2.33819e-10	4.47563e-05	-0.993857	-2.33819e-10	3.97827e-05	-0.951649	-2.33819e-10
61755732	rs79787992	7.38991e-07	-1.13911	-2.33819e-10	4.50029e-05	-0.988362	-2.33819e-10	4.00081e-05	-0.945999	-2.33819e-10
61756032	rs6062410	4.20858e-07	-1.7021	-2.33819e-10	2.30276e-05	-1.6584	-2.33819e-10	2.12141e-05	-1.58041	-2.33819e-10
61756131	rs2427514	1.50487e-07	-1.49474	-1.23578	6.61074e-06	-1.67473	-1.23167	5.6032e-06	-1.67829	-1.23345
61756190	rs6122097	6.43918e-07	-0.145626	-1.1312	4.86026e-05	0.205817	-1.11723	3.11662e-05	-0.0599586	-1.13579
61756326	rs6011623	9.65814e-07	0.421087	-1.29252	3.13667e-05	-0.0596319	-1.28971	2.17533e-05	-0.260199	-1.29512
61756508	rs6010851	4.1895e-07	-1.70665	-2.33819e-10	2.28607e-05	-1.66567	-2.33819e-10	2.09918e-05	-1.59095	-2.33819e-10
61756553	rs6062817	1.52544e-07	-1.48227	-1.23468	6.65021e-06	-1.66991	-1.23053	5.63362e-06	-1.674	-1.23233
61756896	rs6011625	1.32364e-07	-1.64511	-1.21373	7.55613e-06	-1.5608	-1.21193	6.3187e-06	-1.56651	-1.22505
61757006	rs2427515	6.48496e-07	-0.117892	-1.15185	4.46191e-05	0.148798	-1.14573	2.89995e-05	-0.108581	-1.15922
61757047	rs6062411	6.75431e-07	0.05894	-1.28799	2.38526e-05	-0.333054	-1.29014	1.71895e-05	-0.498604	-1.29218
61757326	rs2427516	3.22223e-07	-0.756951	-1.2122	2.10731e-05	-0.587467	-1.15962	1.3912e-05	-0.773316	-1.22901
61757340	rs2427517	1.87391e-07	-1.21848	-1.29272	1.87081e-05	-0.565681	-1.30045	1.71793e-05	-0.493749	-1.29763
61757512	rs6011626	5.006e-07	-0.290265	-1.23833	3.51477e-05	0.0117541	-1.24729	2.81227e-05	-0.0475419	-1.25096
61757535	rs2427518	5.25282e-07	-1.48046	-2.33819e-10	2.86042e-05	-1.44154	-2.33819e-10	2.86769e-05	-1.27899	-2.33819e-10
61757559	rs78435144	6.59002e-07	-1.2081e-10	-1.25367	3.344e-05	-1.2081e-10	-1.28534	2.96826e-05	-1.2081e-10	-1.24452
61757768	rs67894665	1.71129e-07	-1.38058	-1.2214	7.46977e-06	-1.56027	-1.22395	6.306e-06	-1.55108	-1.2425
61757865	rs4809493	6.26377e-07	-1.30445	-2.33819e-10	3.93576e-05	-1.1224	-2.33819e-10	4.226e-05	-0.891241	-2.33819e-10
61757980	rs80019664	5.50818e-06	0.869589	-2.33819e-10	0.000213383	0.567999	-2.33819e-10	0.00014958	0.372753	-2.33819e-10
61758345	rs6010852	4.54693e-07	-0.362972	-1.2618	1.4623e-05	-0.846477	-1.26602	1.04981e-05	-1.03399	-1.2499
61758917	rs6062412	5.11075e-07	-0.252535	-1.25535	1.60693e-05	-0.752376	-1.26581	1.17288e-05	-0.932027	-1.241
61759067	rs2064613	1.24543e-07	-1.61718	-1.30257	5.83427e-06	-1.72618	-1.30517	4.9263e-06	-1.73153	-1.30896
61760067	rs2313978	7.06043e-07	-1.18472	-2.33819e-10	4.28064e-05	-1.0384	-2.33819e-10	4.95759e-05	-0.731577	-2.33819e-10
61760306	rs1884336	2.72731e-07	-1.22049	-0.915424	1.85916e-05	-0.934331	-0.938047	1.66089e-05	-0.972662	-0.852481
61760927	rs2427520	1.27141e-07	-1.63182	-1.26728	6.27164e-06	-1.69106	-1.268	5.31405e-06	-1.7204	-1.24433
61761084	rs4809494	1.30219e-06	-0.667559	0.0949649	9.714e-05	-0.208885	-0.010052	8.36197e-05	-0.361795	0.152993
61761724	rs6010853	4.54043e-07	-1.62621	-2.33819e-10	2.61905e-05	-1.52969	-2.33819e-10	2.68869e-05	-1.34344	-2.33819e-10
61762206	rs117862974	4.19026e-07	-1.70647	-2.33819e-10	2.17099e-05	-1.71732	-2.33819e-10	1.87738e-05	-1.70262	-2.33819e-10
61762550	rs62206641	6.29425e-07	-1.29959	-2.33819e-10	3.46475e-05	-1.24986	-2.33819e-10	3.80007e-05	-0.997477	-2.33819e-10
61762681	rs118081685	5.30267e-06	1.60101	-0.769449	0.000399307	1.99955	-0.804912	0.000158622	1.18225	-0.7508
61762832	rs62206642	6.13453e-07	-1.3253	-2.33819e-10	3.38971e-05	-1.27176	-2.33819e-10	3.70273e-05	-1.02343	-2.33819e-10
61763099	rs13037710	2.21919e-06	-0.0395012	-2.33819e-10	6.19652e-05	-0.668517	-2.33819e-10	6.53587e-05	-0.455191	-2.33819e-10
61763189	rs4809495	1.11117e-06	-0.667696	-0.0635358	9.77472e-05	-0.142117	-0.0705885	8.61523e-05	-0.0835634	-0.0954019
61763504	rs1474942	4.87644e-06	0.655112	0.0926596	0.0003852	1.18199	-0.0233122	0.000202314	0.491793	0.182947
61763643	rs377714749	1.55341e-06	-1.2081e-10	-0.396194	7.82278e-05	-1.2081e-10	-0.435465	6.5012e-05	-1.2081e-10	-0.460509
61763886	rs1474943	9.10737e-07	0.220479	-1.15062	4.00184e-05	0.0750833	-1.18083	2.11226e-05	-0.478784	-1.10595
61764346	rs2427521	1.05893e-05	1.77005	-0.246852	0.00110072	2.54293	-0.334294	0.000700378	2.0854	-0.168861
61764423	rs2427522	9.7953e-06	1.76528	-0.32002	0.000987219	2.5162	-0.416403	0.000637194	2.06859	-0.246593
61764467	rs76810442	4.25126e-07	-1.69202	-2.33819e-10	2.17813e-05	-1.71404	-2.33819e-10	1.82443e-05	-1.73123	-2.33819e-10
61764468	rs7262013	5.98866e-07	-1.34936	-2.33819e-10	3.30395e-05	-1.29738	-2.33819e-10	3.58651e-05	-1.05532	-2.33819e-10
61764547	rs59137006	5.44041e-07	-1.12615	-0.319228	4.42868e-05	-0.653412	-0.350992	4.67913e-05	-0.43467	-0.354715
61764606	rs73149545	6.54694e-07	-1.50323	0.243002	4.51725e-05	-1.17756	0.192956	3.81852e-05	-1.20035	0.207716
61764608	rs6090256	1.46234e-06	0.788373	-1.24498	7.28979e-05	0.757978	-1.26401	4.80298e-05	0.453354	-1.21661
61765105	rs62206645	5.95343e-07	-1.35526	-2.33819e-10	3.28324e-05	-1.30367	-2.33819e-10	3.55844e-05	-1.06317	-2.33819e-10
61765442	rs139763689	6.24896e-07	-1.2081e-10	-1.30681	3.30101e-05	-1.2081e-10	-1.29828	2.807e-05	-1.2081e-10	-1.30038
61765447	rs6010855	9.82696e-06	1.76528	-0.316792	0.000990251	2.5162	-0.413336	0.000639329	2.06859	-0.243248
61765464	rs6089843	8.30502e-07	0.122628	-1.145	3.66103e-05	-0.0190052	-1.17575	1.96594e-05	-0.556923	-1.0996
61765522	rs13038640	1.29892e-07	-1.56558	-1.31212	6.51228e-06	-1.61067	-1.31073	5.72545e-06	-1.57918	-1.31098
61766984	rs6122380	8.57355e-07	0.0183981	-1.00895	6.53535e-05	0.424967	-1.04025	5.40994e-05	0.359865	-1.00412
61767335	rs6011631	3.8407e-06	0.559394	-0.0503836	0.000320044	1.12244	-0.149074	0.000167702	0.438096	0.0490088
61767415	rs6089844	3.8414e-06	0.60835	-0.0991575	0.000313487	1.14717	-0.194499	0.00016232	0.454698	-0.000209697
61767431	rs62206647	5.78767e-07	-1.3835	-2.33819e-10	3.18573e-05	-1.33382	-2.33819e-10	3.42638e-05	-1.10099	-2.33819e-10
61767574	rs6089845	4.66431e-06	0.683715	0.0195802	0.000384161	1.23069	-0.0747211	0.000196965	0.527566	0.120381
61767785	rs4809496	4.5748e-06	0.655489	0.0284287	0.000373098	1.19294	-0.066191	0.000191801	0.491819	0.129557
61768026	rs2024772	2.49866e-06	0.0780191	0.00109076	0.000193679	0.563655	-0.0925415	0.000114539	0.00463533	0.101202
61768527	rs2427524	7.34419e-07	-0.576627	-0.568692	5.01811e-05	-0.281089	-0.598362	3.49773e-05	-0.541777	-0.538604
61768569	rs62207364	5.62873e-07	-1.41135	-2.33819e-10	3.08736e-05	-1.36519	-2.33819e-10	3.29512e-05	-1.14005	-2.33819e-10
61768818	rs78453736	5.82059e-07	-1.37783	-2.33819e-10	3.2051e-05	-1.32776	-2.33819e-10	3.45261e-05	-1.09336	-2.33819e-10
61768922	rs181724232	4.08665e-07	-1.7315	-2.33819e-10	2.15345e-05	-1.72544	-2.33819e-10	1.85245e-05	-1.71599	-2.33819e-10
61769065	rs1535154	8.82991e-06	1.71281	-0.371306	0.000911915	2.47965	-0.459193	0.000578145	2.02562	-0.300875
61769073	rs73149556	4.18526e-07	-1.70766	-2.33819e-10	2.55561e-05	-1.55421	-2.33819e-10	2.09218e-05	-1.59429	-2.33819e-10
61770485	rs75175692	5.31094e-07	-1.46946	-2.33819e-10	2.81589e-05	-1.45723	-2.33819e-10	2.90738e-05	-1.26525	-2.33819e-10
61770613	rs1980540	3.03794e-06	0.321177	-0.046641	0.000191585	0.601375	-0.141134	0.000111383	0.034127	0.0437625
61770646	rs1980541	3.92737e-06	0.621049	-0.0897237	0.000298174	1.08515	-0.182563	0.000154837	0.408139	-0.000845505
61770676	rs1980542	4.65584e-06	0.671292	0.0301868	0.000348459	1.1401	-0.0816714	0.000182652	0.456066	0.116436
61770886	rs6011635	3.8958e-06	0.672565	-0.149311	0.000300965	1.15172	-0.239814	0.000154519	0.46782	-0.0625879
61770894	rs13044529	4.35008e-06	0.618135	0.0154142	0.000326727	1.07545	-0.081412	0.000170721	0.39698	0.10797
61770971	rs6011636	4.02441e-06	0.671292	-0.115557	0.000307293	1.1401	-0.20739	0.00015815	0.456066	-0.0276062
61770990	rs6011637	4.66445e-06	0.696616	0.00670921	0.00035534	1.16778	-0.089793	0.000183879	0.480233	0.0989661
61771090	rs76375654	8.78955e-07	-1.2081e-10	-0.965666	4.23614e-05	-1.2081e-10	-1.04885	4.04565e-05	-1.2081e-10	-0.934854
61771183	rs736378	8.48185e-06	1.54162	-0.240335	0.00057616	1.88775	-0.326455	0.000380256	1.46554	-0.159774
61771243	rs35575634	6.01239e-07	-1.34541	-2.33819e-10	3.56337e-05	-1.2218	-2.33819e-10	2.51914e-05	-1.40858	-2.33819e-10
61771317	rs736379	4.40798e-06	0.697896	-0.0511236	0.000344318	1.17945	-0.132977	0.000175562	0.492052	0.0408609
61771381	rs736380	4.40798e-06	0.697896	-0.0511236	0.000344318	1.17945	-0.132977	0.000175562	0.492052	0.0408609
61771389	rs736381	4.77279e-06	0.643173	0.0831138	0.000363158	1.10281	-0.00305754	0.000187857	0.420814	0.179786
61771527	rs117748363	4.38308e-07	-1.66148	-2.33819e-10	2.39261e-05	-1.62012	-2.33819e-10	2.09276e-05	-1.59401	-2.33819e-10
61771757	rs139098557	5.07556e-07	-1.51479	-2.33819e-10	2.47416e-05	-1.5866	-2.33819e-10	2.44651e-05	-1.43783	-2.33819e-10
61771794	rs1807051	4.67805e-06	0.772121	-0.0658847	0.000368675	1.26065	-0.145823	0.000185898	0.563087	0.0270312
61771841	rs371357860	7.83376e-07	-1.08079	-2.33819e-10	3.11178e-05	-1.35731	-2.33819e-10	2.46865e-05	-1.42883	-2.33819e-10
61772029	rs116846802	4.68067e-07	-1.59579	-2.33819e-10	2.80031e-05	-1.46277	-2.33819e-10	2.28423e-05	-1.50647	-2.33819e-10
61772031	rs6122382	8.63336e-07	-0.0456221	-0.937973	6.06616e-05	0.268979	-0.958758	4.92078e-05	0.197529	-0.936559
61772453	rs1997988	6.50512e-06	1.61325	-0.577306	0.000459588	1.95654	-0.621299	0.000286997	1.53492	-0.510532
61772516	rs77685588	6.22996e-07	-1.2081e-10	-1.30986	3.29412e-05	-1.2081e-10	-1.30036	2.78483e-05	-1.2081e-10	-1.30831
61772758	rs1997989	8.38389e-06	1.70529	-0.415621	0.000555569	2.00619	-0.481292	0.000354116	1.57693	-0.342385
61773101	rs6090259	5.29118e-06	0.89427	-0.0648743	0.000387435	1.32656	-0.1621	0.000194334	0.61025	0.0242457
61773902	rs6011640	7.07675e-07	-0.360561	-0.821854	4.33871e-05	-0.164068	-0.86086	3.07568e-05	-0.396954	-0.812015
61773955	rs62207365	4.9654e-07	-1.53674	-2.33819e-10	2.43042e-05	-1.60444	-2.33819e-10	2.38458e-05	-1.46347	-2.33819e-10
61774204	rs141697834	6.2202e-07	-1.2081e-10	-1.31143	3.26156e-05	-1.2081e-10	-1.3103	2.77848e-05	-1.2081e-10	-1.31059
61774233	rs7273077	2.87298e-07	-1.52725	-0.556626	1.25017e-05	-1.60996	-0.659261	1.3924e-05	-1.47425	-0.527217
61774381	rs150558784	6.22283e-07	-1.2081e-10	-1.311	3.26227e-05	-1.2081e-10	-1.31008	2.77558e-05	-1.2081e-10	-1.31164
61774831	rs117422183	4.71088e-07	-1.58936	-2.33819e-10	2.3665e-05	-1.63109	-2.33819e-10	2.01268e-05	-1.63303	-2.33819e-10
61775289	rs62207366	2.51189e-07	-1.51928	-0.698917	1.11609e-05	-1.59026	-0.79241	1.25343e-05	-1.44306	-0.663554
61775297	rs6062413	9.16282e-06	1.70529	-0.32678	0.000600803	2.00619	-0.403017	0.00038716	1.57693	-0.25317
61776300	rs6062820	5.5354e-06	0.922214	-0.047694	0.000425272	1.40694	-0.149301	0.000214348	0.68684	0.0456784
61776360	rs117225024	4.12185e-07	-1.72293	-2.33819e-10	2.14353e-05	-1.73005	-2.33819e-10	1.84153e-05	-1.7219	-2.33819e-10
61776485	rs6062821	5.70867e-06	0.843117	0.0622241	0.000440182	1.32087	-0.0287723	0.000224306	0.61136	0.166568
61778005	rs79990778	1.86056e-05	2.08682	-2.33819e-10	0.00113644	2.24057	-2.33819e-10	0.00118069	2.43877	-2.33819e-10
61779384	rs62207367	2.28341e-07	-1.55344	-0.760118	1.02636e-05	-1.61786	-0.848626	1.13068e-05	-1.48313	-0.726541
61779486	rs6090265	1.12656e-05	1.68311	-0.097999	0.000766746	2.0198	-0.172734	0.000499837	1.58317	-0.00396961
61779588	rs76642953	2.26584e-07	-1.5575	-0.763784	1.01961e-05	-1.6211	-0.851985	1.12103e-05	-1.48793	-0.730317
61779696	rs6090266	8.88785e-06	1.04246	0.305583	0.000675621	1.53428	0.186261	0.000345565	0.793348	0.416751
61779782	rs74642771	5.33518e-07	-1.46491	-2.33819e-10	2.64231e-05	-1.52085	-2.33819e-10	2.36529e-05	-1.4716	-2.33819e-10
61780144	rs62207368	5.48172e-07	-1.43781	-2.33819e-10	2.82343e-05	-1.45455	-2.33819e-10	2.47869e-05	-1.42477	-2.33819e-10
61780193	rs62207369	1.91528e-07	-1.569	-0.920367	8.77267e-06	-1.63022	-0.993229	9.34084e-06	-1.50157	-0.899111
61781503	rs113932837	5.48854e-07	-1.43657	-2.33819e-10	2.70993e-05	-1.49558	-2.33819e-10	2.43243e-05	-1.44361	-2.33819e-10
61781705	rs4809497	1.36465e-05	1.06647	0.710369	0.000933168	1.48219	0.561305	0.000503824	0.745145	0.842001
61782016	rs62207371	7.17059e-07	-1.16924	-2.33819e-10	3.05632e-05	-1.37529	-2.33819e-10	3.42312e-05	-1.10194	-2.33819e-10
61782663	rs571475955	3.77908e-06	0.492836	-2.33819e-10	0.000253412	0.739926	-2.33819e-10	0.000207372	0.699433	-2.33819e-10
61783097	rs151332180	4.09331e-07	-1.72988	-2.33819e-10	2.14383e-05	-1.72991	-2.33819e-10	1.84188e-05	-1.72171	-2.33819e-10
61783492	rs4809498	3.33088e-05	1.18479	1.48439	0.00219209	1.55836	1.33916	0.00113954	0.790881	1.61241
61784206	rs62207372	1.94379e-07	-1.57309	-0.901505	8.82405e-06	-1.6403	-0.977311	9.4978e-06	-1.51154	-0.872477
61784270	rs62207373	1.91872e-07	-1.60199	-0.885588	8.76083e-06	-1.66188	-0.962923	9.3298e-06	-1.54586	-0.856012
61784751	rs137985835	6.24764e-07	-1.2081e-10	-1.30703	3.26711e-05	-1.2081e-10	-1.3086	2.80822e-05	-1.2081e-10	-1.29994
61784924	rs113851410	5.1974e-07	-1.49107	-2.33819e-10	2.73808e-05	-1.48525	-2.33819e-10	2.05586e-05	-1.6118	-2.33819e-10
61785659	rs6122383	2.3978e-06	-0.267516	0.305422	0.000144978	-0.0654539	0.246949	0.000127787	-0.162402	0.377682
61785769	rs117644766	2.55017e-07	-1.41253	-0.790542	1.74417e-05	-1.23633	-0.699899	1.57761e-05	-1.06088	-0.81571
61785935	rs72660211	4.50088e-07	-1.63496	-2.33819e-10	2.6052e-05	-1.535	-2.33819e-10	2.39816e-05	-1.45779	-2.33819e-10
61785995	rs117798910	6.17468e-07	-1.31877	-2.33819e-10	3.62739e-05	-1.20399	-2.33819e-10	3.17085e-05	-1.1785	-2.33819e-10
61786389	rs147277260	2.9051e-07	-0.761869	-1.31089	1.07687e-05	-1.1137	-1.30474	1.06688e-05	-0.964203	-1.30356
61786509	rs60873529	1.70425e-05	2.77583	-0.776761	0.00194562	3.57662	-0.798376	0.000993278	2.94559	-0.679658
61786685	rs6122384	2.00017e-06	1.05853	-1.20194	9.92339e-05	1.00704	-1.20465	0.000101968	1.17026	-1.18069
61786728	rs6122098	6.29597e-05	4.09827	-0.792419	0.00697598	4.85662	-0.801477	0.00423912	4.43723	-0.720204
61786758	rs730477	1.08032e-06	-0.0416251	-0.71776	5.64783e-05	-0.03754	-0.723693	4.08329e-05	-0.282268	-0.643324
61787349	rs1884337	7.18329e-07	-0.563506	-0.603965	5.00574e-05	-0.341742	-0.540177	4.00604e-05	-0.394041	-0.550652
61787430	rs73619460	1.7788e-06	-1.2081e-10	-0.260705	8.51129e-05	-1.2081e-10	-0.351111	8.20269e-05	-1.2081e-10	-0.228034
61787821	rs62207375	4.0293e-07	-0.886259	-0.859378	2.85834e-05	-0.622484	-0.819779	2.19693e-05	-0.703151	-0.842284
61788956	rs6010863	3.8382e-07	-0.966904	-0.827323	2.65739e-05	-0.714459	-0.800702	2.09413e-05	-0.792676	-0.800684
61789021	rs58504004	3.01453e-07	-1.72463	-0.311152	2.06657e-05	-1.71751	-0.0491043	1.42432e-05	-1.72069	-0.258109
61789232	rs6011647	2.08131e-07	-1.14744	-1.25879	1.85496e-05	-0.603571	-1.27107	1.44091e-05	-0.711611	-1.25561
61789377	rs13045418	1.15911e-06	-0.688995	-2.33819e-10	3.29708e-05	-1.29947	-2.33819e-10	3.51542e-05	-1.07534	-2.33819e-10
61789531	rs6062415	1.26704e-06	0.0190143	-0.618975	0.000135151	0.709609	-0.598308	6.34429e-05	0.0846746	-0.569616
61789557	rs6062827	1.29442e-06	0.0587332	-0.637315	0.000139023	0.756472	-0.616922	6.48195e-05	0.125127	-0.588602
61790017	rs138643042	8.32797e-07	-1.2081e-10	-1.01961	4.49736e-05	-1.2081e-10	-0.989015	3.82896e-05	-1.2081e-10	-0.989903
61790119	rs77915589	4.54494e-07	-1.62521	-2.33819e-10	2.70051e-05	-1.49906	-2.33819e-10	1.92526e-05	-1.67743	-2.33819e-10
61790441	rs112329898	4.74943e-07	-1.5812	-2.33819e-10	2.81033e-05	-1.4592	-2.33819e-10	1.97268e-05	-1.65311	-2.33819e-10
61790616	rs2144456	3.91966e-07	-0.581491	-1.19173	5.26061e-05	0.383725	-1.21598	2.60486e-05	-0.190968	-1.18415
61790877	rs140830482	1.08577e-06	-1.2081e-10	-0.754352	6.22703e-05	-1.2081e-10	-0.663605	4.62116e-05	-1.2081e-10	-0.80185
61791453	rs6062828	1.09697e-06	-0.0526304	-0.691462	0.000117361	0.633898	-0.663736	5.52663e-05	0.0217369	-0.644655
61791478	rs146641617	1.42448e-06	-0.482839	-2.33819e-10	0.000100515	-0.184778	-2.33819e-10	6.98462e-05	-0.388786	-2.33819e-10
61791624	rs73149586	4.75704e-06	0.722981	-2.33819e-10	0.000217464	0.586942	-2.33819e-10	0.000203152	0.678871	-2.33819e-10
61792410	rs78889597	1.52219e-07	-1.56215	-1.15693	9.34915e-06	-1.43376	-1.12605	6.1616e-06	-1.63919	-1.17756
61792902	rs6122385	1.31737e-06	-0.0931139	-0.467894	0.000123214	0.487943	-0.469108	6.0637e-05	-0.100072	-0.430104
61793425	rs80053669	8.58224e-07	-0.989535	-2.33819e-10	2.4022e-05	-1.61612	-2.33819e-10	2.93319e-05	-1.25641	-2.33819e-10
61793697	rs146451695	4.91034e-07	-1.54789	-2.33819e-10	2.50833e-05	-1.57289	-2.33819e-10	2.26352e-05	-1.51558	-2.33819e-10
61793778	rs6089850	1.63685e-07	-1.50512	-1.14133	1.19109e-05	-1.14357	-1.17407	9.86473e-06	-1.20668	-1.13943
61793942	rs139115783	4.48136e-07	-1.6393	-2.33819e-10	2.20766e-05	-1.70057	-2.33819e-10	1.90251e-05	-1.68932	-2.33819e-10
61794245	rs62207378	6.85644e-07	-0.591084	-0.622957	4.27728e-05	-0.5068	-0.532388	4.57773e-05	-0.186461	-0.624831
61794383	rs117113568	5.90543e-07	-1.36336	-2.33819e-10	2.72095e-05	-1.49152	-2.33819e-10	2.2878e-05	-1.50491	-2.33819e-10
61795351	rs80240127	4.84986e-07	-1.56028	-2.33819e-10	2.88992e-05	-1.43127	-2.33819e-10	2.0031e-05	-1.6378	-2.33819e-10
61795584	rs73149587	4.14188e-07	-1.71808	-2.33819e-10	2.14036e-05	-1.73153	-2.33819e-10	1.8262e-05	-1.73026	-2.33819e-10
61795945	rs74501636	6.65923e-07	-1.24323	-2.33819e-10	3.3094e-05	-1.29574	-2.33819e-10	2.8564e-05	-1.28293	-2.33819e-10
61796228	rs80015650	4.82948e-07	-1.56449	-2.33819e-10	2.87384e-05	-1.43686	-2.33819e-10	1.99688e-05	-1.64091	-2.33819e-10
61796239	rs2064610	2.47521e-07	-1.25524	-0.977667	1.8512e-05	-0.881661	-0.995008	1.48246e-05	-0.968352	-0.970443
61796545	rs1535155	2.48219e-07	-1.23393	-0.996159	1.87053e-05	-0.853276	-1.01301	1.49469e-05	-0.941442	-0.989136
61796621	rs1535156	4.77037e-07	-1.57681	-2.33819e-10	2.82699e-05	-1.45329	-2.33819e-10	1.97897e-05	-1.64992	-2.33819e-10
61798092	rs190877671	7.67288e-07	-1.2081e-10	-1.10154	3.9707e-05	-1.2081e-10	-1.11356	3.5056e-05	-1.2081e-10	-1.07814
61798113	rs111993652	4.56129e-07	-1.62163	-2.33819e-10	2.59836e-05	-1.53763	-2.33819e-10	2.03328e-05	-1.62285	-2.33819e-10
61798243	rs11696798	6.38214e-07	-1.28573	-2.33819e-10	2.34453e-05	-1.64042	-2.33819e-10	2.17165e-05	-1.55701	-2.33819e-10
61798747	rs142063399	1.81357e-06	-0.241347	-2.33819e-10	6.38589e-05	-0.638413	-2.33819e-10	6.01688e-05	-0.537927	-2.33819e-10
61798755	rs6090270	4.85555e-07	-0.446158	-1.11295	2.60486e-05	-0.468984	-1.06614	1.57909e-05	-0.798253	-1.07739
61798992	rs6122388	1.51109e-07	-1.41873	-1.30767	8.96e-06	-1.29243	-1.30989	7.18674e-06	-1.35259	-1.31025
61799018	rs34464515	7.81189e-07	-0.451626	-0.631957	8.02079e-05	0.214251	-0.624718	4.14434e-05	-0.324019	-0.586735
61799459	rs111590347	1.24013e-07	-1.72854	-1.19547	6.88974e-06	-1.64754	-1.21752	5.46636e-06	-1.72849	-1.20798
61800425	rs6011648	7.67071e-07	-0.468584	-0.633236	7.81992e-05	0.193328	-0.629158	4.05978e-05	-0.341806	-0.589562
61800596	rs74645182	4.44706e-07	-1.64699	-2.33819e-10	2.88708e-05	-1.43226	-2.33819e-10	2.00644e-05	-1.63613	-2.33819e-10
61800685	rs6089853	5.34911e-06	1.70396	-0.863675	0.000739023	2.68424	-0.873998	0.000423673	2.2426	-0.828722
61800907	rs6062830	1.86523e-07	-1.20373	-1.31211	1.19737e-05	-1.00037	-1.312	9.47615e-06	-1.07458	-1.31173
61801239	rs6062832	7.56023e-07	-0.451626	-0.664702	7.73717e-05	0.214251	-0.660719	4.00059e-05	-0.324019	-0.622035
61801476	rs6090271	1.79071e-07	-1.24455	-1.31206	1.11003e-05	-1.07605	-1.31207	8.83345e-06	-1.14494	-1.3116
61801790	rs145235220	9.55688e-07	-0.881968	-2.33819e-10	5.95755e-05	-0.707845	-2.33819e-10	5.57223e-05	-0.614701	-2.33819e-10
61802001	rs6090272	1.84793e-07	-1.21326	-1.31191	1.14574e-05	-1.04429	-1.31216	9.09544e-06	-1.11601	-1.3113
61802225	rs6122389	1.00898e-06	-0.221994	-0.60571	0.000113431	0.537658	-0.60155	5.63629e-05	-0.0420986	-0.561172
61802599	rs59541071	4.6477e-07	-1.60286	-2.33819e-10	2.37166e-05	-1.62891	-2.33819e-10	2.04225e-05	-1.61844	-2.33819e-10
61802712	rs60521639	4.67938e-07	-1.59606	-2.33819e-10	2.38612e-05	-1.62284	-2.33819e-10	2.05531e-05	-1.61207	-2.33819e-10
61802829	rs879919	2.06005e-07	-1.11253	-1.30397	1.21795e-05	-1.00472	-1.29061	9.62774e-06	-1.06953	-1.30091
61802994	rs144485705	1.16406e-06	-0.684729	-2.33819e-10	2.9704e-05	-1.40381	-2.33819e-10	3.9585e-05	-0.95663	-2.33819e-10
61803716	rs58844557	1.1754e-05	2.52389	-0.896335	0.00133504	3.30123	-0.899605	0.000862254	2.98863	-0.86416
61804271	rs79565205	7.44742e-07	-1.13136	-2.33819e-10	5.38441e-05	-0.808996	-2.33819e-10	3.6331e-05	-1.04241	-2.33819e-10
61804389	rs142167053	3.38055e-07	-1.56391	-0.357285	1.83234e-05	-1.45644	-0.430467	1.54641e-05	-1.51769	-0.378869
61805174	rs6090273	4.65198e-06	1.56487	-0.86422	0.000788438	2.74105	-0.866089	0.000442405	2.28714	-0.829999
61805264	rs6122390	3.76222e-06	1.11847	-0.63011	0.000867644	2.61115	-0.640464	0.000280091	1.58907	-0.589038
61805636	rs6011651	1.71218e-07	-1.28936	-1.3121	1.05004e-05	-1.13239	-1.31128	8.36203e-06	-1.19922	-1.31216
61806215	rs111567426	4.32266e-07	-1.67536	-2.33819e-10	2.73003e-05	-1.48819	-2.33819e-10	1.94652e-05	-1.66645	-2.33819e-10
61806370	rs76137972	4.34297e-07	-1.67067	-2.33819e-10	2.75652e-05	-1.47854	-2.33819e-10	1.95635e-05	-1.66142	-2.33819e-10
61807062	rs6062834	1.33168e-07	-1.62629	-1.2265	6.7235e-06	-1.67081	-1.21867	6.00501e-06	-1.60779	-1.2347
61808559	rs145213365	5.61397e-07	-1.41397	-2.33819e-10	2.25062e-05	-1.6813	-2.33819e-10	2.16033e-05	-1.56224	-2.33819e-10
61808584	rs6011653	1.71236e-07	-1.2915	-1.30986	1.04555e-05	-1.14058	-1.30738	8.31395e-06	-1.20619	-1.31096
61808730	rs1884338	1.69765e-07	-1.29939	-1.3106	1.06518e-05	-1.12089	-1.30848	8.4421e-06	-1.19038	-1.31147
61809230	rs111794065	4.71042e-07	-1.58945	-2.33819e-10	3.22932e-05	-1.32023	-2.33819e-10	2.2038e-05	-1.54231	-2.33819e-10
61810418	rs35418153	1.229e-06	-0.249398	-0.381042	0.000122949	0.402057	-0.38538	6.36358e-05	-0.151746	-0.330159
61810467	rs113470745	4.4043e-07	-1.65665	-2.33819e-10	2.64142e-05	-1.52119	-2.33819e-10	2.18753e-05	-1.54972	-2.33819e-10
61811288	rs79618571	1.76341e-05	2.03319	-2.33819e-10	0.00025219	0.735093	-2.33819e-10	0.000189983	0.611851	-2.33819e-10
61811553	rs193256034	1.33543e-06	-0.547388	-2.33819e-10	7.72299e-05	-0.448303	-2.33819e-10	7.23786e-05	-0.35317	-2.33819e-10
61811720	rs2064611	7.72171e-06	1.82854	-0.621151	0.00211616	3.50708	-0.644813	0.000635779	2.38113	-0.561364
61811998	rs80179791	2.40354e-05	2.34288	-2.33819e-10	0.000969898	2.0821	-2.33819e-10	0.00108139	2.35093	-2.33819e-10
61812494	rs6062835	1.10823e-06	-0.20531	-0.528567	0.000143713	0.700156	-0.527425	7.07744e-05	0.10758	-0.483164
61812932	rs2064612	1.66293e-07	-1.32939	-1.30126	1.04024e-05	-1.15666	-1.2964	8.22535e-06	-1.22402	-1.30384
61813313	rs73149598	6.38441e-06	1.86215	-0.844931	0.0010323	2.99543	-0.850971	0.000562524	2.50944	-0.812084
61813384	rs117392710	1.44101e-07	-1.47352	-1.30036	8.85132e-06	-1.31583	-1.29869	7.27481e-06	-1.34711	-1.30356
61813385	rs117653388	1.46023e-07	-1.46153	-1.29911	8.99052e-06	-1.30156	-1.29736	7.36046e-06	-1.33647	-1.30249
61813389	rs34756804	1.4669e-07	-1.45341	-1.30267	9.04844e-06	-1.29133	-1.30117	7.41055e-06	-1.32666	-1.30551
61813561	rs113412477	4.21295e-07	-1.70107	-2.33819e-10	2.5769e-05	-1.54592	-2.33819e-10	1.89283e-05	-1.69442	-2.33819e-10
61813897	rs77857658	4.21295e-07	-1.70107	-2.33819e-10	2.5769e-05	-1.54592	-2.33819e-10	1.89283e-05	-1.69442	-2.33819e-10
61813921	rs151015967	6.25916e-07	-1.2081e-10	-1.30518	3.27271e-05	-1.2081e-10	-1.30689	2.80666e-05	-1.2081e-10	-1.3005
61813936	rs59215669	1.70983e-05	2.83602	-0.833687	0.0036828	4.24908	-0.832739	0.0021169	3.83779	-0.815169
61814080	rs76956887	4.20587e-07	-1.70275	-2.33819e-10	2.56614e-05	-1.5501	-2.33819e-10	1.88932e-05	-1.69628	-2.33819e-10
61814423	rs143601087	7.13072e-07	-1.2081e-10	-1.17482	3.67858e-05	-1.2081e-10	-1.18998	3.23236e-05	-1.2081e-10	-1.15929
61814968	rs77617940	4.11042e-07	-1.7257	-2.33819e-10	2.40628e-05	-1.61442	-2.33819e-10	1.84434e-05	-1.72037	-2.33819e-10
61815005	rs6090275	2.93165e-06	0.870923	-0.632001	0.000605994	2.27727	-0.665485	0.000239154	1.4406	-0.598571
61815017	rs6090276	1.04678e-05	2.34908	-0.837422	0.00188117	3.60221	-0.857653	0.00103053	3.11087	-0.80812
61815873	rs6090277	1.93896e-07	-1.24018	-1.23689	1.25398e-05	-1.04451	-1.22167	9.77928e-06	-1.11165	-1.24317
61816391	rs11697487	1.07955e-06	-0.760097	-2.33819e-10	3.07469e-05	-1.3693	-2.33819e-10	3.92475e-05	-0.965193	-2.33819e-10
61816492	rs6090278	4.71954e-06	1.53221	-0.817144	0.000833528	2.76702	-0.836442	0.00028173	1.77648	-0.770611
61816552	rs3859580	8.62743e-07	-0.490873	-0.49341	8.19935e-05	0.104336	-0.492786	4.30402e-05	-0.409883	-0.463065
61816789	rs6090279	4.23193e-06	1.56761	-0.961593	0.000486616	2.36303	-0.970647	0.000274611	1.92014	-0.939866
61816951	rs6090280	4.86918e-06	1.57118	-0.824897	0.00105878	3.01325	-0.843464	0.000323646	1.94521	-0.800642
61817001	rs35358261	1.22804e-07	-1.62884	-1.30497	6.49496e-06	-1.61668	-1.30738	5.50764e-06	-1.61763	-1.31132
61817385	rs6089856	4.45136e-06	1.47077	-0.814203	0.000867776	2.80382	-0.832976	0.000272496	1.76223	-0.789687
61817589	rs6090281	4.38593e-06	1.44528	-0.803518	0.000850708	2.77347	-0.822493	0.000268255	1.7356	-0.778744
61817590	rs141908146	4.8553e-07	-1.55916	-2.33819e-10	2.33305e-05	-1.64533	-2.33819e-10	2.03236e-05	-1.6233	-2.33819e-10
61818379	rs6090282	4.12387e-06	1.53725	-0.957105	0.000521486	2.42781	-0.966217	0.000293168	1.98091	-0.935241
61818750	rs6090283	5.01711e-06	1.70624	-0.930033	0.000609537	2.5571	-0.939489	0.000351551	2.13464	-0.907363
61819340	rs6090284	3.92398e-06	1.31801	-0.787546	0.000817887	2.71845	-0.806819	0.000260066	1.68824	-0.762391
61819533	rs141726786	5.6948e-07	-1.39968	-2.33819e-10	2.24127e-05	-1.68546	-2.33819e-10	2.0735e-05	-1.60326	-2.33819e-10
61819554	rs13045471	1.10115e-06	-0.740288	-2.33819e-10	3.17678e-05	-1.33664	-2.33819e-10	3.37507e-05	-1.11608	-2.33819e-10
61819971	rs12480272	9.79594e-07	-0.537899	-0.319363	8.35707e-05	-0.063415	-0.305982	4.63343e-05	-0.51908	-0.28012
61820144	rs139240392	1.52941e-07	-1.70769	-1.00666	8.0415e-06	-1.70859	-1.00189	6.82262e-06	-1.70899	-1.00585
61820201	rs12479846	9.65061e-07	-0.52176	-0.350448	8.16063e-05	-0.0443459	-0.348837	4.54579e-05	-0.502815	-0.31548
61820685	rs76337261	4.16399e-07	-1.71276	-2.33819e-10	2.44251e-05	-1.59948	-2.33819e-10	1.84959e-05	-1.71753	-2.33819e-10
61820744	rs6089857	5.72952e-06	1.83972	-0.930738	0.000697906	2.69318	-0.940184	0.000399138	2.26231	-0.908088
61820868	rs79559447	1.06204e-06	-0.776454	-2.33819e-10	7.06756e-05	-0.53699	-2.33819e-10	6.90511e-05	-0.400235	-2.33819e-10
61821021	rs76139001	4.22199e-07	-1.69892	-2.33819e-10	2.52586e-05	-1.56592	-2.33819e-10	1.8723e-05	-1.70533	-2.33819e-10
61821068	rs4809500	8.76261e-07	-0.469236	-0.499499	8.48239e-05	0.138103	-0.492616	4.41179e-05	-0.37963	-0.468587
61821172	rs6062841	8.44837e-07	-0.452751	-0.552505	7.827e-05	0.11254	-0.547466	4.01967e-05	-0.399052	-0.542245
61821247	rs79610404	4.16399e-07	-1.71276	-2.33819e-10	2.44251e-05	-1.59948	-2.33819e-10	1.84959e-05	-1.71753	-2.33819e-10
61821264	rs6011654	8.30339e-07	-0.470061	-0.552505	7.66589e-05	0.0917411	-0.547466	3.94926e-05	-0.416723	-0.542245
61821519	rs16983568	8.89874e-07	-0.453821	-0.499499	8.64294e-05	0.156854	-0.492616	4.48273e-05	-0.363678	-0.468587
61821994	rs6010866	1.82411e-07	-1.29451	-1.24363	1.11699e-05	-1.15059	-1.23128	8.69439e-06	-1.221	-1.25141
61822223	rs112139537	7.10292e-07	-1.17872	-2.33819e-10	4.01315e-05	-1.10293	-2.33819e-10	2.81767e-05	-1.29659	-2.33819e-10
61822305	rs113026711	2.31892e-06	0.00445606	-2.33819e-10	6.14434e-05	-0.676974	-2.33819e-10	4.51468e-05	-0.825161	-2.33819e-10
61822479	rs80023733	4.20036e-07	-1.70406	-2.33819e-10	2.4961e-05	-1.57778	-2.33819e-10	1.86374e-05	-1.70991	-2.33819e-10
61822902	rs150305925	5.6261e-07	-1.41181	-2.33819e-10	2.23132e-05	-1.68991	-2.33819e-10	2.058e-05	-1.61076	-2.33819e-10
61822934	rs73151416	4.20913e-07	-1.70197	-2.33819e-10	2.14986e-05	-1.7271	-2.33819e-10	1.83181e-05	-1.72719	-2.33819e-10
61822979	rs76456280	9.22455e-07	-0.917361	-2.33819e-10	5.73033e-05	-0.746732	-2.33819e-10	5.35034e-05	-0.655336	-2.33819e-10
61823158	rs4809501	1.85685e-07	-1.2738	-1.24655	1.14031e-05	-1.12675	-1.23445	8.86662e-06	-1.19863	-1.25416
61823202	rs6089858	6.5346e-06	1.96223	-0.921764	0.000806892	2.82942	-0.931322	0.000458534	2.39181	-0.898854
61823461	rs6089859	6.19122e-06	1.91252	-0.926028	0.000760303	2.77416	-0.935533	0.000433162	2.33927	-0.903241
61823727	rs7360599	5.21155e-06	1.65246	-0.838229	0.00106051	3.01957	-0.848153	0.000322639	1.9519	-0.810447
61823809	rs112813112	4.13912e-07	-1.71875	-2.33819e-10	2.40174e-05	-1.61631	-2.33819e-10	1.84019e-05	-1.72263	-2.33819e-10
61824110	rs2024768	8.84694e-07	-0.436581	-0.522577	8.62369e-05	0.1778	-0.515791	4.45734e-05	-0.345843	-0.492102
61824118	rs112107185	4.1437e-07	-1.71764	-2.33819e-10	2.40962e-05	-1.61303	-2.33819e-10	1.8419e-05	-1.7217	-2.33819e-10
61824507	rs6090286	4.12715e-07	-1.72164	-2.33819e-10	2.14287e-05	-1.73036	-2.33819e-10	1.82408e-05	-1.73142	-2.33819e-10
61824899	rs7361774	4.96412e-06	1.68669	-0.9211	0.000631384	2.58349	-0.930666	0.000351957	2.1266	-0.898171
61826127	rs6062843	1.01877e-06	-0.314429	-0.503616	0.00010134	0.325535	-0.502139	5.16234e-05	-0.219578	-0.471527
61826132	rs6062844	1.03745e-06	-0.296262	-0.503616	0.000103582	0.347411	-0.502139	5.26012e-05	-0.200815	-0.471527
61826524	rs6090289	4.98338e-06	1.40831	-0.638845	0.00103615	2.81127	-0.66309	0.000341893	1.78996	-0.590546
61827754	rs73611769	7.03441e-07	-1.2081e-10	-1.18842	3.63631e-05	-1.2081e-10	-1.20153	3.20617e-05	-1.2081e-10	-1.16742
61830084	rs6011661	4.36666e-07	-1.66523	-2.33819e-10	2.54465e-05	-1.55851	-2.33819e-10	2.10012e-05	-1.5905	-2.33819e-10
61830133	rs3787511	5.16396e-06	1.45807	-0.653016	0.00101309	2.80741	-0.681736	0.000324705	1.77543	-0.627597
61830596	rs145866485	7.00246e-07	-1.19297	-2.33819e-10	2.24014e-05	-1.68597	-2.33819e-10	2.48055e-05	-1.42402	-2.33819e-10
61830767	rs3787510	9.13671e-07	-0.500939	-0.42599	8.81721e-05	0.106301	-0.4221	4.65363e-05	-0.403605	-0.391243
61831003	rs6090293	5.0963e-06	1.43235	-0.640483	0.000994585	2.77671	-0.669477	0.000320126	1.74846	-0.614826
61831089	rs6090294	4.11104e-06	1.4193	-0.842266	0.000464638	2.20903	-0.862858	0.00027048	1.78354	-0.818421
61831228	rs112750048	4.51327e-06	1.5545	-0.884124	0.000524634	2.36006	-0.892448	0.000299488	1.92626	-0.859271
61831511	rs56136897	4.84786e-06	1.62314	-0.881243	0.000563784	2.43661	-0.897026	0.000321925	1.99866	-0.859419
61831531	rs150159580	8.12593e-07	-1.2081e-10	-1.04417	3.98022e-05	-1.2081e-10	-1.11117	3.43483e-05	-1.2081e-10	-1.09853
61832217	rs6090295	5.84575e-06	1.59084	-0.661767	0.00118914	2.96552	-0.679627	0.000378406	1.91458	-0.613692
61832800	rs8119244	5.70832e-06	1.71881	-0.813527	0.000703013	2.5828	-0.822515	0.000410146	2.16816	-0.786731
61833095	rs144290131	4.13989e-07	-1.71856	-2.33819e-10	2.34509e-05	-1.64018	-2.33819e-10	1.92752e-05	-1.67626	-2.33819e-10
61833263	rs6122393	4.56111e-06	1.30869	-0.627763	0.000872349	2.62885	-0.652754	0.000286293	1.6187	-0.596767
61833500	rs114917685	4.11316e-07	-1.72504	-2.33819e-10	2.14641e-05	-1.72871	-2.33819e-10	1.82401e-05	-1.73146	-2.33819e-10
61833514	rs6122394	5.56163e-06	1.69586	-0.816616	0.000685008	2.55714	-0.822799	0.000399548	2.14377	-0.788516
61834092	rs41282994	4.15563e-07	-1.71477	-2.33819e-10	2.45641e-05	-1.5938	-2.33819e-10	1.85312e-05	-1.71563	-2.33819e-10
61834695	rs6122103	4.11393e-06	1.23196	-0.654225	0.00077875	2.53687	-0.674271	0.000261456	1.53814	-0.606951
61835245	rs117568047	4.91449e-07	-1.54704	-2.33819e-10	2.33685e-05	-1.6437	-2.33819e-10	1.99387e-05	-1.64242	-2.33819e-10
61835497	rs117886238	1.05186e-06	-0.786084	-2.33819e-10	2.86449e-05	-1.44012	-2.33819e-10	3.71491e-05	-1.02014	-2.33819e-10
61835933	rs6090296	5.06495e-06	1.42522	-0.639522	0.0010501	2.82197	-0.660421	0.000346182	1.79739	-0.585508
61836263	rs11906847	4.69263e-06	1.38637	-0.67702	0.000914186	2.72179	-0.698846	0.000296484	1.70023	-0.643313
61837107	rs6090298	5.29259e-06	1.67071	-0.841049	0.000646761	2.529	-0.852112	0.000380483	2.11702	-0.81066
61837201	rs13042920	2.85447e-07	-0.883475	-1.20687	1.64502e-05	-0.82735	-1.1674	1.03252e-05	-1.11333	-1.18716
61837559	rs6090300	5.53364e-06	1.57048	-0.696281	0.00110613	2.94131	-0.727781	0.000350898	1.89325	-0.667841
61837732	rs6090302	4.62218e-06	1.34623	-0.652004	0.000943296	2.727	-0.672707	0.000314328	1.71384	-0.598484
61837875	rs6122104	5.56134e-06	1.5312	-0.652004	0.00117787	2.94908	-0.672707	0.000382217	1.90939	-0.598484
61837923	rs6090303	5.57668e-06	1.57048	-0.688532	0.00112579	2.94131	-0.710158	0.000355387	1.89325	-0.655128
61838046	rs6122398	5.70844e-06	1.5573	-0.652004	0.00121527	2.98034	-0.672707	0.000392904	1.93697	-0.598484
61838477	rs6062845	4.16117e-07	-1.71343	-2.33819e-10	2.21818e-05	-1.69582	-2.33819e-10	1.82672e-05	-1.72998	-2.33819e-10
61838637	rs6122400	1.94342e-07	-1.20543	-1.26935	1.20359e-05	-1.0458	-1.2614	9.39555e-06	-1.11978	-1.27507
61839585	rs6090305	5.13793e-06	1.57776	-0.777749	0.000617226	2.4249	-0.794754	0.000365795	2.01811	-0.751121
61839633	rs6090306	4.596e-06	1.48491	-0.796371	0.000467092	2.17252	-0.821085	0.000275879	1.75825	-0.773372
61840663	rs55973972	5.47036e-06	1.46501	-0.602308	0.00107837	2.81568	-0.627563	0.00034621	1.7827	-0.570739
61840878	rs4809503	1.82182e-07	-1.24889	-1.29051	1.12006e-05	-1.09555	-1.28358	8.8022e-06	-1.16672	-1.29336
61841217	rs6122401	5.05693e-06	1.32931	-0.545199	0.00105476	2.738	-0.572021	0.000352274	1.72294	-0.493613
61841612	rs6090307	5.32211e-06	1.57776	-0.74253	0.000641203	2.4249	-0.756644	0.000380084	2.01811	-0.712803
61842011	rs6090308	4.30057e-06	1.39775	-0.775645	0.000488175	2.18492	-0.78934	0.000284028	1.76078	-0.746784
61842260	rs6089861	5.64181e-06	1.62521	-0.731651	0.000683518	2.47806	-0.745899	0.000404258	2.06862	-0.701645
61842663	rs75826864	4.67953e-06	0.706552	-2.33819e-10	0.000189032	0.446827	-2.33819e-10	0.00011583	0.117043	-2.33819e-10
61842847	rs4809504	7.31893e-07	-0.639211	-0.509555	6.5497e-05	-0.104801	-0.508284	3.5281e-05	-0.581799	-0.489938
61843727	rs11906654	5.1828e-06	1.62521	-0.816511	0.000627455	2.47806	-0.83148	0.000370185	2.06862	-0.789697
61844363	rs75318321	4.38761e-07	-1.66045	-2.33819e-10	2.72922e-05	-1.48849	-2.33819e-10	1.93949e-05	-1.67007	-2.33819e-10
61844796	rs6090309	4.72487e-07	-0.294328	-1.29206	2.26115e-05	-0.392431	-1.2842	1.98976e-05	-0.350295	-1.29419
61845914	rs117078593	4.23536e-06	0.606824	-2.33819e-10	0.000172037	0.352618	-2.33819e-10	0.00010621	0.0303394	-2.33819e-10
61845953	rs4809505	8.21918e-07	-0.574777	-0.457982	7.71672e-05	0.0175284	-0.466643	4.2041e-05	-0.480807	-0.415629
61847056	rs45518532	4.25282e-07	-1.69165	-2.33819e-10	2.56644e-05	-1.54998	-2.33819e-10	1.88462e-05	-1.69877	-2.33819e-10
61847068	rs6090310	1.88856e-07	-1.21647	-1.28695	1.1657e-05	-1.05841	-1.28077	9.13493e-06	-1.13169	-1.29129
61848067	rs73151455	2.36545e-06	0.639213	-0.614887	0.000414506	1.88132	-0.64932	0.000150611	0.947003	-0.567387
61848623	rs6011668	1.834e-07	-1.24736	-1.28537	1.18525e-05	-1.04428	-1.27828	9.25424e-06	-1.12054	-1.28946
61849105	rs6089862	2.54306e-06	0.850014	-0.753292	0.000293671	1.67815	-0.790782	0.000181756	1.28467	-0.717084
61849162	rs6090311	3.22126e-06	0.978332	-0.645203	0.000378902	1.84282	-0.700634	0.000231051	1.4373	-0.62974
61849265	rs56946612	4.15505e-07	-1.7149	-2.33819e-10	2.45837e-05	-1.59301	-2.33819e-10	1.85653e-05	-1.71379	-2.33819e-10
61849463	rs6011669	5.81719e-07	-0.954409	-0.424003	4.7431e-05	-0.485075	-0.450739	2.81817e-05	-0.906428	-0.38998
61849859	rs6062848	5.56097e-07	-0.977519	-0.445937	4.54027e-05	-0.507181	-0.472338	2.70778e-05	-0.924034	-0.412333
61850563	rs6011670	1.1688e-07	-1.68453	-1.29872	6.12417e-06	-1.6985	-1.28435	5.06441e-06	-1.72208	-1.29076
61850694	rs6011671	1.8393e-07	-1.22136	-1.30848	1.48365e-05	-0.79095	-1.30705	1.31288e-05	-0.756901	-1.30337
61851022	rs75098556	4.09629e-07	-1.72915	-2.33819e-10	2.3171e-05	-1.65219	-2.33819e-10	1.8374e-05	-1.72415	-2.33819e-10
61851472	rs13042429	1.97521e-07	-1.14741	-1.31115	1.71272e-05	-0.644381	-1.31004	1.49369e-05	-0.619235	-1.31201
61851699	rs68041888	8.06971e-07	-0.684496	-0.366617	8.49707e-05	0.0241511	-0.376934	7.20346e-05	-0.0780578	-0.279877
61851989	rs35906948	4.10404e-07	-0.837647	-0.88961	2.27544e-05	-0.852434	-0.817899	1.687e-05	-0.968825	-0.840721
61852159	rs34536332	6.30771e-07	-1.2081e-10	-1.29746	3.31034e-05	-1.2081e-10	-1.29545	2.79901e-05	-1.2081e-10	-1.30323
61852629	rs6010873	2.01695e-07	-1.12593	-1.31171	1.56708e-05	-0.731131	-1.31216	1.37377e-05	-0.704693	-1.31025
61853108	rs67094809	1.69945e-06	-0.30634	-2.33819e-10	0.000122017	0.00907304	-2.33819e-10	0.000133481	0.258876	-2.33819e-10
61853144	rs62207404	2.92158e-06	-0.637484	0.872963	0.000240236	-0.250298	0.93683	0.000121262	-0.773379	0.936249
61853343	rs13042373	2.02066e-07	-1.13925	-1.29656	1.15166e-05	-1.05347	-1.29783	1.30887e-05	-0.774297	-1.28904
61854452	rs6011674	4.50734e-07	-1.63352	-2.33819e-10	2.1404e-05	-1.73151	-2.33819e-10	1.89678e-05	-1.69234	-2.33819e-10
61854549	rs142623485	5.04492e-07	-1.52085	-2.33819e-10	2.14663e-05	-1.7286	-2.33819e-10	1.85206e-05	-1.7162	-2.33819e-10
61855024	rs1884327	1.86488e-07	-1.22487	-1.29116	1.24861e-05	-0.97222	-1.29825	1.13751e-05	-0.912968	-1.29069
61855068	rs1884328	1.9881e-07	-1.17071	-1.28134	1.29651e-05	-0.941803	-1.29103	1.17655e-05	-0.89427	-1.27564
61855499	rs1884329	2.17891e-07	-1.72976	-0.630646	1.20227e-05	-1.67716	-0.631129	1.03633e-05	-1.73021	-0.566609
61855676	rs6090312	4.50376e-07	-1.63432	-2.33819e-10	2.62899e-05	-1.52591	-2.33819e-10	2.25116e-05	-1.52105	-2.33819e-10
61855766	rs6090313	4.40454e-07	-1.65659	-2.33819e-10	2.7506e-05	-1.48069	-2.33819e-10	2.33539e-05	-1.48432	-2.33819e-10
61855890	rs1884330	1.9385e-07	-1.22027	-1.25704	1.26992e-05	-0.986563	-1.26699	1.17085e-05	-0.924256	-1.25051
61856471	rs75824619	4.74445e-07	-1.58225	-2.33819e-10	2.16784e-05	-1.71877	-2.33819e-10	2.02562e-05	-1.62662	-2.33819e-10
61856646	rs113598198	4.45424e-07	-1.64537	-2.33819e-10	2.30436e-05	-1.6577	-2.33819e-10	1.88188e-05	-1.70023	-2.33819e-10
61856963	rs111839485	4.33924e-07	-1.67153	-2.33819e-10	2.49687e-05	-1.57747	-2.33819e-10	2.117e-05	-1.5825	-2.33819e-10
61857552	rs6090314	7.61262e-07	-0.659694	-0.449728	6.26671e-05	-0.177512	-0.479742	5.13744e-05	-0.305197	-0.390745
61858359	rs73319532	4.42895e-07	-1.65107	-2.33819e-10	2.57777e-05	-1.54558	-2.33819e-10	2.1845e-05	-1.55111	-2.33819e-10
61858380	rs36081892	4.19983e-07	-1.70419	-2.33819e-10	2.16467e-05	-1.72024	-2.33819e-10	1.93759e-05	-1.67105	-2.33819e-10
61858459	rs138775984	6.39561e-07	-1.2081e-10	-1.28362	3.35109e-05	-1.2081e-10	-1.28322	2.87987e-05	-1.2081e-10	-1.27475
61858641	rs6089863	4.32912e-07	-1.67387	-2.33819e-10	2.51334e-05	-1.57089	-2.33819e-10	2.15173e-05	-1.56623	-2.33819e-10
61859051	rs6122403	6.75344e-07	-0.710696	-0.518481	5.47559e-05	-0.247054	-0.54515	4.47415e-05	-0.373771	-0.460409
61859365	rs6062851	1.95421e-07	-1.22094	-1.2483	1.29059e-05	-0.977749	-1.25966	1.1797e-05	-0.919068	-1.24817
61859384	rs6062852	2.08163e-07	-1.19747	-1.2086	1.37456e-05	-0.949291	-1.22508	1.27596e-05	-0.889533	-1.19926
61859468	rs144858563	6.22389e-07	-1.2081e-10	-1.31083	3.26067e-05	-1.2081e-10	-1.31057	2.7849e-05	-1.2081e-10	-1.30828
61859502	rs6062420	2.01483e-07	-1.23193	-1.20676	1.32048e-05	-0.991118	-1.22339	1.2241e-05	-0.93295	-1.19734
61859570	rs186439742	7.83028e-07	-1.2081e-10	-1.08123	3.9836e-05	-1.2081e-10	-1.11032	3.31062e-05	-1.2081e-10	-1.13536
61859596	rs59784306	5.11384e-07	-1.50728	-2.33819e-10	2.22783e-05	-1.69148	-2.33819e-10	2.15968e-05	-1.56254	-2.33819e-10
61859650	rs142056871	5.05596e-07	-1.51866	-2.33819e-10	2.21733e-05	-1.6962	-2.33819e-10	2.13849e-05	-1.5724	-2.33819e-10
61860505	rs56783811	4.92782e-07	-1.54433	-2.33819e-10	2.19533e-05	-1.70617	-2.33819e-10	2.09178e-05	-1.59448	-2.33819e-10
61860939	rs74589786	4.55693e-07	-1.62258	-2.33819e-10	2.14724e-05	-1.72832	-2.33819e-10	1.95929e-05	-1.65991	-2.33819e-10
61861103	rs6062422	1.95101e-07	-1.28828	-1.1826	1.2743e-05	-1.049	-1.20111	1.18211e-05	-0.993018	-1.17218
61861341	rs2024769	1.93113e-07	-1.29853	-1.1826	1.25818e-05	-1.06172	-1.20111	1.16656e-05	-1.00626	-1.17218
61861943	rs141849725	5.24239e-06	-1.2081e-10	0.820134	0.000309187	-1.2081e-10	0.938857	0.000211071	-1.2081e-10	0.717115
61861974	rs6011684	1.89288e-07	-1.31965	-1.18148	1.22675e-05	-1.08806	-1.20008	1.13633e-05	-1.03367	-1.17101
61862300	rs6090317	1.94504e-07	-1.29853	-1.17542	1.26658e-05	-1.06172	-1.19446	1.1753e-05	-1.00626	-1.16472
61863226	rs2145164	2.11004e-07	-1.14126	-1.25126	1.0855e-05	-1.15268	-1.25779	1.21199e-05	-0.890395	-1.24984
61863641	rs1555337	4.48009e-07	-1.63959	-2.33819e-10	2.14226e-05	-1.73064	-2.33819e-10	1.93273e-05	-1.67356	-2.33819e-10
61863955	rs11908424	4.92782e-07	-1.54433	-2.33819e-10	2.19533e-05	-1.70617	-2.33819e-10	2.09178e-05	-1.59448	-2.33819e-10
61864038	rs74388034	7.86212e-07	-1.07717	-2.33819e-10	4.26668e-05	-1.04167	-2.33819e-10	4.05754e-05	-0.931919	-2.33819e-10
61864136	rs4809280	1.69989e-07	-1.72378	-0.884885	9.55181e-06	-1.65364	-0.884719	7.87285e-06	-1.72476	-0.846903
61864990	rs911055	1.82272e-07	-1.3291	-1.2098	1.13813e-05	-1.13388	-1.22924	1.04398e-05	-1.09366	-1.1958
61865026	rs118084004	4.13495e-06	0.58283	-2.33819e-10	0.000168184	0.329969	-2.33819e-10	0.000104022	0.00952001	-2.33819e-10
61865584	rs2314249	4.36507e-06	0.867695	-0.230705	0.000255036	0.99455	-0.248235	0.000182091	0.733794	-0.164371
61866075	rs541850415	5.33647e-07	-1.46466	-2.33819e-10	2.62029e-05	-1.52922	-2.33819e-10	2.2321e-05	-1.52955	-2.33819e-10
61866407	rs73151481	5.06785e-07	-1.00791	-0.508403	3.72251e-05	-0.648753	-0.529354	2.94022e-05	-0.79211	-0.461903
61866454	rs73151482	1.69591e-07	-1.5347	-1.07631	1.26971e-05	-1.32284	-0.930879	1.12596e-05	-1.1666	-1.04726
61866516	rs75320186	5.10758e-07	-1.5085	-2.33819e-10	2.22011e-05	-1.69495	-2.33819e-10	2.09137e-05	-1.59468	-2.33819e-10
61866903	rs3810465	6.76444e-07	-0.810105	-0.417446	5.56536e-05	-0.33417	-0.441773	4.36122e-05	-0.489979	-0.369766
61867081	rs3810466	5.24193e-07	-1.01167	-0.470867	3.86681e-05	-0.637358	-0.502716	3.09707e-05	-0.777164	-0.424876
61867179	rs117472923	1.78465e-06	-0.25742	-2.33819e-10	6.66932e-05	-0.594986	-2.33819e-10	6.15694e-05	-0.514916	-2.33819e-10
61867206	rs3810467	5.38327e-07	-0.992038	-0.463895	3.98862e-05	-0.613182	-0.495877	3.19058e-05	-0.754576	-0.417717
61867454	rs6011691	1.3821e-07	-1.50683	-1.3088	6.00425e-06	-1.69046	-1.31217	5.83952e-06	-1.55875	-1.31168
61867626	rs41282996	4.39182e-07	-1.65949	-2.33819e-10	2.45997e-05	-1.59235	-2.33819e-10	2.1182e-05	-1.58193	-2.33819e-10
61867828	rs6011692	1.44686e-07	-1.50079	-1.26904	6.19474e-06	-1.69131	-1.28008	6.03958e-06	-1.56226	-1.27448
61867896	rs34646256	4.6958e-07	-1.59256	-2.33819e-10	2.34617e-05	-1.63972	-2.33819e-10	2.23243e-05	-1.52941	-2.33819e-10
61867940	rs6010876	1.28099e-07	-1.58204	-1.30955	5.83931e-06	-1.71831	-1.31216	5.43294e-06	-1.63066	-1.31194
61868017	rs4809511	1.84183e-07	-1.37838	-1.15009	1.11852e-05	-1.20202	-1.17848	1.01508e-05	-1.16321	-1.15432
61868348	rs9808612	1.30424e-07	-1.56456	-1.30905	5.83539e-06	-1.71897	-1.31218	5.42239e-06	-1.63277	-1.31178
61868397	rs6090320	2.31742e-07	-1.07728	-1.22149	1.11519e-05	-1.13481	-1.24867	1.23164e-05	-0.89412	-1.23003
61868493	rs6090321	1.75702e-07	-1.36021	-1.21541	1.0713e-05	-1.18942	-1.23421	9.59679e-06	-1.15669	-1.21697
61868819	rs80167718	4.49733e-07	-1.63575	-2.33819e-10	2.49391e-05	-1.57865	-2.33819e-10	2.13082e-05	-1.57599	-2.33819e-10
61869223	rs6062855	1.58684e-07	-1.73152	-0.945966	8.3745e-06	-1.73098	-0.938918	7.24409e-06	-1.72921	-0.92569
61869607	rs6010878	1.9255e-07	-1.29458	-1.18946	1.20661e-05	-1.09393	-1.21077	1.09407e-05	-1.05137	-1.19122
61869826	rs2273487	1.571e-07	-1.73099	-0.956534	8.25225e-06	-1.73151	-0.953099	7.19941e-06	-1.72543	-0.935648
61869956	rs79055277	9.43429e-07	-0.894879	-2.33819e-10	5.89059e-05	-0.719149	-2.33819e-10	6.09087e-05	-0.525705	-2.33819e-10
61870075	rs744590	1.57268e-07	-1.73116	-0.955287	8.29489e-06	-1.73112	-0.948329	7.17883e-06	-1.72868	-0.935267
61870141	rs113297757	4.19236e-07	-1.70597	-2.33819e-10	2.24096e-05	-1.6856	-2.33819e-10	1.91074e-05	-1.68501	-2.33819e-10
61870167	rs744591	1.60271e-07	-1.73148	-0.936052	8.45503e-06	-1.73142	-0.92891	7.32872e-06	-1.72777	-0.915507
61870220	rs744592	1.61807e-07	-1.7315	-0.926489	8.53813e-06	-1.73129	-0.919257	7.39662e-06	-1.72837	-0.905687
61870465	rs1075557	1.75012e-07	-1.7314	-0.84815	9.27301e-06	-1.73136	-0.836622	8.06273e-06	-1.72458	-0.823248
61870634	rs1075556	1.54972e-07	-1.73109	-0.970064	8.19301e-06	-1.72959	-0.962214	7.06111e-06	-1.73081	-0.949668
61870686	rs151009486	9.77634e-07	-0.859265	-2.33819e-10	6.12571e-05	-0.68001	-2.33819e-10	6.35647e-05	-0.483023	-2.33819e-10
61870727	rs1077019	9.6134e-07	-1.06948	0.193406	7.76144e-05	-0.640634	0.197298	6.05613e-05	-0.774996	0.243572
61871222	rs2273492	1.59532e-07	-1.72269	-0.949467	8.62329e-06	-1.7212	-0.919423	7.35612e-06	-1.72166	-0.917892
61871277	rs2273493	6.00599e-07	-0.972192	-0.374279	4.64905e-05	-0.548907	-0.406935	3.78984e-05	-0.655124	-0.345048
61871525	rs6122406	5.05775e-07	-1.14403	-0.374279	3.66966e-05	-0.785472	-0.406935	2.9303e-05	-0.912343	-0.345048
61871997	rs6062856	3.10196e-07	-1.22994	-0.777255	1.73667e-05	-1.21506	-0.725478	1.38581e-05	-1.24746	-0.758751
61872127	rs6089864	1.87197e-07	-1.32995	-1.18229	1.16597e-05	-1.13471	-1.20424	1.05552e-05	-1.09436	-1.1841
61872136	rs6090327	4.48368e-07	-1.20197	-0.436816	3.28879e-05	-0.833631	-0.468354	2.63955e-05	-0.953321	-0.408568
61872208	rs6089865	4.62002e-07	-1.17838	-0.430449	3.37917e-05	-0.812772	-0.462103	2.71065e-05	-0.93321	-0.4021
61872309	rs6089866	4.71341e-07	-1.15837	-0.430449	3.50182e-05	-0.777118	-0.462103	2.80036e-05	-0.900651	-0.4021
61872450	rs73316034	4.18826e-07	-1.70694	-2.33819e-10	2.21735e-05	-1.69619	-2.33819e-10	1.88577e-05	-1.69816	-2.33819e-10
61872905	rs1047826	1.73165e-07	-1.43006	-1.1601	1.03613e-05	-1.27207	-1.18494	9.31246e-06	-1.24105	-1.16268
61872971	rs6122408	6.46351e-07	-1.2081e-10	-1.27306	3.35085e-05	-1.2081e-10	-1.28329	2.91098e-05	-1.2081e-10	-1.26401
61873039	rs1047822	1.94993e-07	-1.36902	-1.10241	9.38523e-06	-1.40164	-1.15431	1.01085e-05	-1.20623	-1.11548
61873080	rs1047819	1.57248e-07	-1.72933	-0.957242	8.69205e-06	-1.70863	-0.924052	7.23528e-06	-1.72919	-0.926924
61873405	rs6122409	1.85774e-07	-1.31759	-1.20228	1.15961e-05	-1.12119	-1.22323	1.04775e-05	-1.08138	-1.20447
61873432	rs6122107	2.63845e-07	-1.35979	-0.809245	1.16518e-05	-1.39641	-0.943223	1.32395e-05	-1.20088	-0.850999
61874197	rs113223646	4.08679e-07	-1.73147	-2.33819e-10	2.14707e-05	-1.7284	-2.33819e-10	1.82466e-05	-1.7311	-2.33819e-10
61874348	rs3818202	2.29144e-07	-1.21906	-1.09099	1.08062e-05	-1.26814	-1.14683	1.1864e-05	-1.05283	-1.10874
61874387	rs13037647	1.77892e-07	-1.43089	-1.13233	1.05632e-05	-1.27282	-1.16489	9.52878e-06	-1.24253	-1.13824
61874435	rs13044567	1.71708e-07	-1.73126	-0.867343	9.57932e-06	-1.69844	-0.837041	7.90536e-06	-1.73121	-0.836328
61874680	rs77865472	6.53941e-07	-1.2081e-10	-1.26138	3.51567e-05	-1.2081e-10	-1.23528	2.96196e-05	-1.2081e-10	-1.24665
61874857	rs139795823	4.68807e-07	-1.59421	-2.33819e-10	2.73878e-05	-1.48499	-2.33819e-10	2.24902e-05	-1.522	-2.33819e-10
61874859	rs73151501	4.08794e-07	-1.73119	-2.33819e-10	2.24123e-05	-1.68548	-2.33819e-10	1.9106e-05	-1.68508	-2.33819e-10
61875007	rs45469101	1.51487e-07	-1.57966	-1.14424	6.43648e-06	-1.71818	-1.21493	6.48335e-06	-1.62443	-1.14141
61875334	rs200194922	4.72047e-07	-1.58732	-2.33819e-10	2.7641e-05	-1.47579	-2.33819e-10	2.26819e-05	-1.51351	-2.33819e-10
61875344	rs61741774	4.13551e-07	-1.71962	-2.33819e-10	2.19179e-05	-1.70778	-2.33819e-10	1.86476e-05	-1.70936	-2.33819e-10
61875497	rs2236186	1.6529e-07	-1.50103	-1.13567	9.65485e-06	-1.35645	-1.17118	8.77386e-06	-1.32266	-1.14064
61875513	rs41282998	1.5559e-07	-1.5516	-1.14558	6.47857e-06	-1.71064	-1.21595	6.60461e-06	-1.60455	-1.14276
61875629	rs2236187	1.99788e-07	-1.40229	-1.04485	9.8069e-06	-1.40178	-1.11022	1.0619e-05	-1.20916	-1.06328
61875632	rs2236188	2.05752e-07	-1.38333	-1.0344	1.00516e-05	-1.38281	-1.10454	1.1137e-05	-1.18535	-1.03946
61875649	rs2236189	2.05208e-07	-1.37391	-1.04646	1.00417e-05	-1.37339	-1.11496	1.1135e-05	-1.17357	-1.05142
61875909	rs73153507	4.62179e-07	-1.10369	-0.504753	3.47017e-05	-0.735321	-0.512981	2.73943e-05	-0.871142	-0.453605
61876001	rs41309939	5.44543e-07	-1.44445	-2.33819e-10	3.01329e-05	-1.38947	-2.33819e-10	2.54663e-05	-1.39773	-2.33819e-10
61876443	rs60374846	4.61786e-07	-1.35939	-0.249911	4.15623e-05	-0.789218	-0.278678	2.72321e-05	-1.10976	-0.22092
61876788	rs113471936	4.16054e-07	-1.71358	-2.33819e-10	2.20999e-05	-1.69952	-2.33819e-10	1.87976e-05	-1.70135	-2.33819e-10
61876837	rs59415062	3.55471e-07	-1.43727	-0.43369	3.0227e-05	-0.943327	-0.443028	1.97541e-05	-1.24011	-0.411604
61876845	rs57427136	5.51314e-07	-1.15126	-0.280833	3.85427e-05	-0.822627	-0.320695	3.08411e-05	-0.938064	-0.268169
61876874	rs79895489	1.38891e-07	-1.62764	-1.18307	6.28493e-06	-1.72971	-1.22723	6.0441e-06	-1.66677	-1.16922
61877342	rs150221074	9.55773e-07	0.148529	-1.03041	3.71261e-05	-0.147889	-1.03288	2.78806e-05	-0.37034	-0.936811
61877440	rs138494427	4.15607e-07	-1.71466	-2.33819e-10	2.1929e-05	-1.70728	-2.33819e-10	1.87426e-05	-1.70428	-2.33819e-10
61877441	rs181552002	4.27826e-07	-1.68568	-2.33819e-10	2.33511e-05	-1.64445	-2.33819e-10	2.12464e-05	-1.5789	-2.33819e-10
61877530	rs185867392	4.41399e-07	-1.65445	-2.33819e-10	2.17533e-05	-1.71533	-2.33819e-10	1.82993e-05	-1.72822	-2.33819e-10
61877576	rs11906127	3.44869e-07	-1.57032	-0.33091	2.47381e-05	-1.22639	-0.36036	1.78172e-05	-1.42688	-0.328036
61877587	rs11906597	3.28344e-07	-1.55675	-0.393584	2.46349e-05	-1.17368	-0.417248	1.71798e-05	-1.41448	-0.376866
61877875	rs34406003	1.59865e-07	-1.7279	-0.942169	8.59411e-06	-1.71219	-0.931821	7.24271e-06	-1.72806	-0.927031
61877940	rs12481193	1.62358e-07	-1.72692	-0.927672	8.70333e-06	-1.71426	-0.917125	7.35765e-06	-1.7271	-0.912244
61877957	rs35423938	1.79445e-07	-1.73061	-0.823918	9.60313e-06	-1.70768	-0.825322	8.23463e-06	-1.72948	-0.797257
61878004	rs79732218	1.28109e-06	-1.2081e-10	-0.588933	7.9353e-05	-1.2081e-10	-0.421183	6.03602e-05	-1.2081e-10	-0.534752
61878194	rs117249615	1.38257e-06	-0.512702	-2.33819e-10	3.20722e-05	-1.3271	-2.33819e-10	4.56759e-05	-0.813511	-2.33819e-10
61878297	rs73153515	8.35161e-07	-1.34349	0.326717	4.92531e-05	-1.13051	0.232389	4.51305e-05	-1.19407	0.368543
61878357	rs41309937	4.1365e-07	-1.67419	-0.0451849	2.19933e-05	-1.57689	-0.127466	2.00024e-05	-1.61664	-0.0225941
61878431	rs2236190	1.80413e-07	-1.72715	-0.822	9.55978e-06	-1.71632	-0.82121	8.34354e-06	-1.72594	-0.787649
61878446	rs2236191	1.91143e-07	-1.36289	-1.12848	1.19131e-05	-1.16917	-1.14828	1.07429e-05	-1.12759	-1.13325
61878454	rs2236192	1.22144e-06	-0.43719	-0.199422	0.000115275	0.185325	-0.23309	7.28173e-05	-0.192072	-0.155056
61878632	rs2236193	1.87122e-07	-1.72722	-0.785414	9.98612e-06	-1.71168	-0.782211	8.65117e-06	-1.72864	-0.748745
61878649	rs4809512	1.81061e-07	-1.73109	-0.814471	9.77481e-06	-1.70164	-0.813641	8.23278e-06	-1.73103	-0.795923
61878743	rs139812644	5.97032e-07	-1.35243	-2.33819e-10	3.58245e-05	-1.21646	-2.33819e-10	2.85882e-05	-1.28209	-2.33819e-10
61878830	rs13038098	3.30027e-07	-1.57306	-0.372163	1.67604e-05	-1.57769	-0.398384	1.44811e-05	-1.62795	-0.33429
61878950	rs872808	1.79843e-07	-1.71384	-0.838473	9.25109e-06	-1.72889	-0.841461	8.2406e-06	-1.71064	-0.815364
61879009	rs2236194	7.40025e-07	-1.24301	0.105296	4.78805e-05	-0.939999	0.013618	4.19873e-05	-1.04542	0.147703
61879074	rs11906010	4.13928e-07	-1.71871	-2.33819e-10	2.15374e-05	-1.7253	-2.33819e-10	1.8323e-05	-1.72692	-2.33819e-10
61879196	rs6090330	5.94914e-07	-1.35598	-2.33819e-10	2.86133e-05	-1.44122	-2.33819e-10	2.5588e-05	-1.39296	-2.33819e-10
61879339	rs9753750	4.16848e-07	-1.71168	-2.33819e-10	2.16483e-05	-1.72016	-2.33819e-10	1.8406e-05	-1.7224	-2.33819e-10
61879447	rs9753638	4.1194e-07	-1.72352	-2.33819e-10	2.14689e-05	-1.72848	-2.33819e-10	1.82744e-05	-1.72958	-2.33819e-10
61879752	rs11086158	1.80764e-07	-1.72817	-0.819041	9.67627e-06	-1.70947	-0.815941	8.34895e-06	-1.7294	-0.783541
61879857	rs41306370	5.49747e-07	-1.43494	-2.33819e-10	2.57865e-05	-1.54524	-2.33819e-10	2.1397e-05	-1.57183	-2.33819e-10
61879872	rs3818203	1.79296e-07	-1.73007	-0.825296	9.62616e-06	-1.71104	-0.819569	8.18802e-06	-1.72847	-0.80394
61880073	rs78017705	1.58788e-07	-1.72773	-0.949097	7.75342e-06	-1.68824	-1.05871	7.24305e-06	-1.73143	-0.923611
61880112	rs7261433	4.16162e-07	-1.71332	-2.33819e-10	2.16215e-05	-1.7214	-2.33819e-10	1.83857e-05	-1.72351	-2.33819e-10
61880143	rs117617608	1.79279e-06	-1.2081e-10	-0.252872	0.000116507	-1.2081e-10	-0.0371344	8.73832e-05	-1.2081e-10	-0.164778
61880169	rs1129659	1.74601e-07	-1.73069	-0.85121	9.45596e-06	-1.70715	-0.841295	7.95696e-06	-1.7297	-0.831331
61880274	rs2273497	1.79669e-07	-1.43627	-1.11701	1.0746e-05	-1.27615	-1.14441	9.71299e-06	-1.24176	-1.11986
61880317	rs117569246	6.33793e-07	-1.2081e-10	-1.29268	3.31318e-05	-1.2081e-10	-1.2946	2.80656e-05	-1.2081e-10	-1.30054
61880380	rs56661567	5.51652e-07	-1.43148	-2.33819e-10	2.58573e-05	-1.54249	-2.33819e-10	2.14514e-05	-1.56929	-2.33819e-10
61880462	rs60595904	5.51652e-07	-1.43148	-2.33819e-10	2.58573e-05	-1.54249	-2.33819e-10	2.14514e-05	-1.56929	-2.33819e-10
61880513	rs8183862	1.82305e-07	-1.73041	-0.808314	9.87126e-06	-1.70028	-0.80518	8.42705e-06	-1.7312	-0.772437
61880561	rs77385168	4.94185e-07	-1.54149	-2.33819e-10	2.793e-05	-1.46539	-2.33819e-10	2.35529e-05	-1.47583	-2.33819e-10
61880807	rs6090332	4.74537e-07	-1.38354	-0.198524	3.95144e-05	-0.881274	-0.237151	2.59278e-05	-1.20957	-0.170198
61880906	rs6010882	4.90324e-07	-1.41405	-0.135283	4.02211e-05	-0.91173	-0.188967	2.67669e-05	-1.22778	-0.12014
61881074	rs78618692	5.27523e-07	-1.47621	-2.33819e-10	3.18209e-05	-1.33497	-2.33819e-10	2.43444e-05	-1.44278	-2.33819e-10
61881296	rs927081	1.98363e-07	-1.47144	-0.982859	1.00847e-05	-1.42818	-1.0559	1.10573e-05	-1.2464	-0.985594
61881559	rs2295535	9.6085e-07	-1.61548	0.7389	5.67183e-05	-1.42493	0.667934	5.18933e-05	-1.48127	0.795375
61881862	rs6011700	2.40249e-07	-1.7272	-0.535522	1.18064e-05	-1.708	-0.61845	1.11834e-05	-1.71089	-0.50976
61882030	rs73153533	4.12729e-07	-1.72161	-2.33819e-10	2.39077e-05	-1.62089	-2.33819e-10	2.03853e-05	-1.62027	-2.33819e-10
61882102	rs79931870	4.13416e-07	-1.71995	-2.33819e-10	2.1519e-05	-1.72615	-2.33819e-10	1.83096e-05	-1.72765	-2.33819e-10
61882190	rs115535877	4.13754e-07	-1.71913	-2.33819e-10	2.15311e-05	-1.72559	-2.33819e-10	1.83184e-05	-1.72717	-2.33819e-10
61882487	rs141978190	1.70299e-07	-1.72527	-0.881581	8.15012e-06	-1.69523	-1.00183	7.77138e-06	-1.73077	-0.853864
61882488	rs150272245	1.69858e-07	-1.72668	-0.882753	8.17234e-06	-1.69151	-1.00282	7.75862e-06	-1.7312	-0.855073
61882641	rs6010883	1.34037e-07	-1.65024	-1.19604	1.07662e-05	-1.33827	-1.08041	8.81779e-06	-1.28138	-1.17694
61882661	rs143943533	1.61826e-07	-1.7212	-0.936681	7.67494e-06	-1.7033	-1.05383	7.22037e-06	-1.72902	-0.929153
61882684	rs6062865	1.86875e-07	-1.72948	-0.784482	1.0016e-05	-1.70674	-0.78417	8.59786e-06	-1.73039	-0.753174
61882714	rs61518438	5.57915e-07	-1.42019	-2.33819e-10	2.60906e-05	-1.53351	-2.33819e-10	2.16309e-05	-1.56096	-2.33819e-10
61882775	rs7267408	4.12392e-07	-1.72243	-2.33819e-10	2.14837e-05	-1.72779	-2.33819e-10	1.82846e-05	-1.72902	-2.33819e-10
61882838	rs139671687	1.64263e-07	-1.72209	-0.920838	7.83273e-06	-1.70177	-1.03501	7.47254e-06	-1.72945	-0.894395
61882889	rs6011701	1.23563e-07	-1.7293	-1.19835	8.3506e-06	-1.5839	-1.08886	6.75716e-06	-1.54745	-1.17703
61882988	rs6122412	6.11772e-07	-1.72784	0.399802	3.22756e-05	-1.63744	0.316657	2.90934e-05	-1.68578	0.421211
61883070	rs6122413	1.93023e-07	-1.72946	-0.752133	1.06865e-05	-1.66992	-0.756192	8.9163e-06	-1.72827	-0.718928
61883358	rs58229940	1.55366e-07	-1.6911	-1.00751	1.00097e-05	-1.46973	-1.0218	7.18247e-06	-1.62913	-1.03431
61883367	rs75829408	1.65316e-07	-1.72453	-0.912009	7.9295e-06	-1.69692	-1.02758	7.5331e-06	-1.7305	-0.885274
61883807	rs6062866	1.8243e-07	-1.72946	-0.808575	1.02178e-05	-1.66992	-0.801035	8.44097e-06	-1.72827	-0.773712
61883818	rs117851394	1.55809e-07	-1.72779	-0.96798	7.63386e-06	-1.68805	-1.07445	7.10281e-06	-1.73144	-0.943153
61883840	rs6122415	1.23518e-07	-1.72485	-1.20317	8.63662e-06	-1.55618	-1.08289	6.97505e-06	-1.51664	-1.1761
61883889	rs77074210	5.40027e-07	-1.45278	-2.33819e-10	2.71862e-05	-1.49238	-2.33819e-10	1.98306e-05	-1.64786	-2.33819e-10
61884193	rs116581887	4.1125e-07	-1.7252	-2.33819e-10	2.14475e-05	-1.72948	-2.33819e-10	1.82602e-05	-1.73036	-2.33819e-10
61884379	rs80026832	4.48696e-07	-1.63805	-2.33819e-10	2.57883e-05	-1.54517	-2.33819e-10	2.12835e-05	-1.57715	-2.33819e-10
61884656	rs2295537	2.05863e-07	-1.66428	-0.752913	1.28995e-05	-1.42587	-0.812033	1.09637e-05	-1.49172	-0.748774
61884674	rs2295538	2.09472e-07	-1.66878	-0.731028	1.31918e-05	-1.42417	-0.791326	1.1255e-05	-1.48746	-0.726809
61884802	rs6010884	1.12165e-07	-1.72408	-1.30035	7.22343e-06	-1.54115	-1.27661	6.31516e-06	-1.50054	-1.29159
61884902	rs73153545	1.35232e-07	-1.54393	-1.29348	8.02928e-06	-1.40513	-1.30686	6.71352e-06	-1.43914	-1.29181
61884971	rs2295539	2.10276e-07	-1.66482	-0.731161	1.32376e-05	-1.41547	-0.796558	1.13497e-05	-1.4797	-0.726188
61885580	rs149519714	1.37033e-07	-1.53101	-1.29317	8.16807e-06	-1.38816	-1.30669	6.82453e-06	-1.42307	-1.29149
61886033	rs6090334	1.11233e-07	-1.73146	-1.30132	6.74698e-06	-1.60472	-1.28127	5.86504e-06	-1.57192	-1.29415
61886123	rs6062867	1.11339e-07	-1.73005	-1.30177	6.93176e-06	-1.57693	-1.28205	6.02632e-06	-1.5442	-1.29474
61886202	rs6062868	3.28197e-07	-1.72904	-0.221745	1.56471e-05	-1.73067	-0.314135	1.4612e-05	-1.7197	-0.233536
61886564	rs6122416	3.53074e-07	-1.72786	-0.149861	1.67491e-05	-1.73143	-0.245315	1.56405e-05	-1.72318	-0.162036
61886584	rs6062869	2.49104e-07	-1.72496	-0.501572	1.33142e-05	-1.72522	-0.481038	1.14062e-05	-1.73153	-0.469399
61886839	rs911054	1.11653e-07	-1.73063	-1.29837	6.90131e-06	-1.58695	-1.27643	6.00784e-06	-1.5516	-1.29041
61887266	rs76183812	4.19244e-07	-1.70595	-2.33819e-10	2.1626e-05	-1.7212	-2.33819e-10	1.84315e-05	-1.72102	-2.33819e-10
61887310	rs116769520	4.20383e-07	-1.70323	-2.33819e-10	2.16638e-05	-1.71945	-2.33819e-10	1.8464e-05	-1.71926	-2.33819e-10
61887555	rs910894	1.12459e-07	-1.73031	-1.2915	6.80688e-06	-1.61137	-1.26579	5.88659e-06	-1.58045	-1.28196
61887640	rs114865282	4.19789e-07	-1.70465	-2.33819e-10	2.16439e-05	-1.72036	-2.33819e-10	1.84469e-05	-1.72018	-2.33819e-10
61887647	rs115609411	4.2148e-07	-1.70063	-2.33819e-10	2.17012e-05	-1.71772	-2.33819e-10	1.84961e-05	-1.71752	-2.33819e-10
61887778	rs910893	1.12901e-07	-1.7247	-1.29318	7.04558e-06	-1.57598	-1.26671	6.10759e-06	-1.54105	-1.2845
61887806	rs75560134	6.3747e-07	-1.2081e-10	-1.28689	3.33808e-05	-1.2081e-10	-1.28711	2.83124e-05	-1.2081e-10	-1.29178
61887869	rs879897	2.59201e-07	-1.64625	-0.540549	1.40054e-05	-1.46924	-0.686407	1.11236e-05	-1.63452	-0.59149
61887895	rs910892	1.12917e-07	-1.72555	-1.2922	7.01544e-06	-1.58014	-1.26684	6.08988e-06	-1.54565	-1.2828
61888132	rs77235784	4.22082e-07	-1.6992	-2.33819e-10	2.1722e-05	-1.71676	-2.33819e-10	1.8514e-05	-1.71656	-2.33819e-10
61888466	rs75636594	8.73178e-06	1.33033	-2.33819e-10	0.000337608	1.0268	-2.33819e-10	0.000199223	0.659345	-2.33819e-10
61888621	rs112221121	2.38006e-07	-1.62158	-0.650522	1.28808e-05	-1.43742	-0.801932	1.1101e-05	-1.61178	-0.616268
61888957	rs62207452	1.13837e-07	-1.7022	-1.30743	7.50554e-06	-1.48856	-1.29089	6.43e-06	-1.47241	-1.30169
61889547	rs141102632	4.32791e-07	-1.67415	-2.33819e-10	2.44628e-05	-1.59793	-2.33819e-10	2.02935e-05	-1.62478	-2.33819e-10
61890034	rs56740598	6.96873e-07	-1.2081e-10	-1.1978	3.79121e-05	-1.2081e-10	-1.15982	3.09487e-05	-1.2081e-10	-1.20275
61890073	rs189170834	4.42523e-07	-1.65191	-2.33819e-10	2.38611e-05	-1.62284	-2.33819e-10	2.02225e-05	-1.62828	-2.33819e-10
61890099	rs59845372	4.65793e-07	-1.60066	-2.33819e-10	2.24029e-05	-1.6859	-2.33819e-10	1.89341e-05	-1.69412	-2.33819e-10
61890533	rs149049261	5.65714e-07	-1.40631	-2.33819e-10	2.31854e-05	-1.65157	-2.33819e-10	2.3151e-05	-1.49304	-2.33819e-10
61890534	rs77907969	4.08735e-07	-1.73133	-2.33819e-10	2.14955e-05	-1.72725	-2.33819e-10	1.85111e-05	-1.71671	-2.33819e-10
61890829	rs6011704	1.24501e-07	-1.64117	-1.27892	6.4674e-06	-1.66244	-1.26588	5.20575e-06	-1.70382	-1.2815
61890903	rs55940436	4.63448e-07	-1.6057	-2.33819e-10	2.23367e-05	-1.68886	-2.33819e-10	1.88835e-05	-1.69679	-2.33819e-10
61891066	rs6122109	1.13138e-07	-1.70584	-1.30995	7.36381e-06	-1.50177	-1.29675	6.31398e-06	-1.48665	-1.30567
61891414	rs6062427	1.18189e-07	-1.65998	-1.31214	6.41257e-06	-1.63201	-1.30482	5.14978e-06	-1.68512	-1.311
61891586	rs11697798	5.48444e-07	-1.43731	-2.33819e-10	2.96813e-05	-1.40457	-2.33819e-10	2.30416e-05	-1.49778	-2.33819e-10
61891671	rs73329118	4.56607e-07	-1.62058	-2.33819e-10	2.21484e-05	-1.69732	-2.33819e-10	1.87407e-05	-1.70439	-2.33819e-10
61892057	rs4809513	1.25117e-07	-1.60935	-1.3058	9.23526e-06	-1.2845	-1.28756	7.94266e-06	-1.26351	-1.29933
61892498	rs2281565	1.39448e-07	-1.70301	-1.1037	9.4857e-06	-1.5121	-1.03321	8.5031e-06	-1.41929	-1.07536
61892512	rs2281566	1.12626e-07	-1.73025	-1.29007	6.13056e-06	-1.72986	-1.25194	5.40706e-06	-1.67008	-1.2773
61892546	rs2281567	1.1112e-07	-1.73065	-1.30314	5.79154e-06	-1.73039	-1.3083	5.08803e-06	-1.70648	-1.30171
61892770	rs139695371	4.26177e-07	-1.68955	-2.33819e-10	2.23424e-05	-1.6886	-2.33819e-10	1.94342e-05	-1.66805	-2.33819e-10
61892816	rs75838425	4.09191e-07	-1.73022	-2.33819e-10	2.15685e-05	-1.72386	-2.33819e-10	1.86204e-05	-1.71083	-2.33819e-10
61892896	rs3589	1.4216e-07	-1.70102	-1.08643	9.72958e-06	-1.50664	-1.01328	8.7174e-06	-1.41279	-1.05697
61893131	rs77240833	2.57645e-07	-1.62802	-0.564794	1.41389e-05	-1.43794	-0.708221	1.10786e-05	-1.61515	-0.614915
61893282	rs11086159	1.10499e-07	-1.72722	-1.31217	5.8265e-06	-1.72809	-1.30458	4.91787e-06	-1.73088	-1.31132
61893389	rs80089062	4.0869e-07	-1.73144	-2.33819e-10	2.14624e-05	-1.72879	-2.33819e-10	1.84567e-05	-1.71966	-2.33819e-10
61893390	rs77015723	4.09297e-07	-1.72996	-2.33819e-10	2.32868e-05	-1.6472	-2.33819e-10	1.84017e-05	-1.72264	-2.33819e-10
61893544	rs78877312	4.0869e-07	-1.73144	-2.33819e-10	2.14624e-05	-1.72879	-2.33819e-10	1.84567e-05	-1.71966	-2.33819e-10
61893870	rs111734334	1.23608e-06	0.455106	-1.07981	7.59024e-05	0.692917	-1.15856	3.90334e-05	0.0896822	-1.06035
61893919	rs73921020	7.19121e-06	1.13621	-2.33819e-10	0.000206644	0.535907	-2.33819e-10	0.000148829	0.367718	-2.33819e-10
61894303	rs140330760	4.13748e-07	-1.71914	-2.33819e-10	2.16788e-05	-1.71875	-2.33819e-10	1.84683e-05	-1.71903	-2.33819e-10
61894430	rs76072886	4.08657e-07	-1.73152	-2.33819e-10	2.14198e-05	-1.73077	-2.33819e-10	1.83939e-05	-1.72306	-2.33819e-10
61894498	rs76591422	4.66456e-06	0.703349	-2.33819e-10	0.000127677	0.0544132	-2.33819e-10	0.000128254	0.218928	-2.33819e-10
61894614	rs73153560	1.54741e-07	-1.40888	-1.29377	8.99642e-06	-1.29124	-1.30702	7.93187e-06	-1.27207	-1.29212
61894858	rs6062428	1.13892e-07	-1.69699	-1.31217	7.81499e-06	-1.43127	-1.30777	6.72355e-06	-1.41899	-1.31048
61895032	rs183881538	7.962e-07	-1.2081e-10	-1.06455	4.09657e-05	-1.2081e-10	-1.08236	3.41394e-05	-1.2081e-10	-1.10463
61895033	rs60079594	4.66181e-07	-1.59983	-2.33819e-10	2.24139e-05	-1.68541	-2.33819e-10	1.89425e-05	-1.69367	-2.33819e-10
61895183	rs113561502	4.80115e-07	-1.52988	-0.0404901	2.5406e-05	-1.28375	-0.276355	2.29804e-05	-1.51206	0.0116226
61895236	rs143186686	4.09783e-07	-1.72877	-2.33819e-10	2.15332e-05	-1.72549	-2.33819e-10	1.86116e-05	-1.7113	-2.33819e-10
61895311	rs1973952	1.44753e-07	-1.51702	-1.25235	8.24787e-06	-1.46917	-1.21597	7.39722e-06	-1.39365	-1.24032
61895443	rs73153562	1.65221e-07	-1.3756	-1.26152	9.54865e-06	-1.25251	-1.28618	8.53147e-06	-1.23252	-1.2588
61895484	rs187014005	4.35436e-07	-1.66805	-2.33819e-10	2.32005e-05	-1.65092	-2.33819e-10	1.96077e-05	-1.65916	-2.33819e-10
61895523	rs79649270	5.10281e-07	-1.50944	-2.33819e-10	2.17851e-05	-1.71386	-2.33819e-10	1.94763e-05	-1.66588	-2.33819e-10
61895544	rs6011706	4.377e-07	-1.66287	-2.33819e-10	2.243e-05	-1.68469	-2.33819e-10	1.95171e-05	-1.66379	-2.33819e-10
61895712	rs78160712	3.23113e-06	0.336187	-2.33819e-10	8.46963e-05	-0.356018	-2.33819e-10	8.41664e-05	-0.202286	-2.33819e-10
61895759	rs6011707	1.43071e-07	-1.5301	-1.25096	8.19005e-06	-1.47797	-1.2142	7.34101e-06	-1.40281	-1.2388
61895909	rs720607	1.42551e-07	-1.5301	-1.2546	8.17473e-06	-1.47797	-1.21608	7.30799e-06	-1.40281	-1.24331
61895920	rs1406961	1.13882e-07	-1.69761	-1.31163	7.80328e-06	-1.43583	-1.30471	6.70158e-06	-1.42431	-1.30842
61896270	rs75118443	4.09247e-07	-1.73008	-2.33819e-10	2.14894e-05	-1.72753	-2.33819e-10	1.8539e-05	-1.7152	-2.33819e-10
61896393	rs75509697	1.01462e-06	-1.2081e-10	-0.822135	5.99727e-05	-1.2081e-10	-0.7012	4.75912e-05	-1.2081e-10	-0.772434
61896461	rs116155435	4.10037e-07	-1.72815	-2.33819e-10	2.15527e-05	-1.72459	-2.33819e-10	1.86419e-05	-1.70967	-2.33819e-10
61896471	rs6062429	1.45832e-07	-1.52304	-1.2389	6.66477e-06	-1.67483	-1.22342	5.68223e-06	-1.6558	-1.24194
61897024	rs6089870	1.53692e-07	-1.45505	-1.2544	8.74595e-06	-1.34549	-1.28101	7.81516e-06	-1.32752	-1.25149
61897536	rs79234849	6.42598e-07	-1.2081e-10	-1.27888	3.39146e-05	-1.2081e-10	-1.27124	2.84804e-05	-1.2081e-10	-1.28586
61897715	rs6011708	1.42822e-07	-1.64389	-1.13891	1.04081e-05	-1.36214	-1.09037	9.75827e-06	-1.24201	-1.11496
61897772	rs6011709	1.28096e-07	-1.58104	-1.31058	5.95092e-06	-1.69953	-1.31201	5.03859e-06	-1.70786	-1.31009
61897955	rs116554570	4.10149e-07	-1.72788	-2.33819e-10	2.1561e-05	-1.7242	-2.33819e-10	1.86546e-05	-1.70899	-2.33819e-10
61897959	rs73921021	9.70846e-06	1.43635	-2.33819e-10	0.000258116	0.75832	-2.33819e-10	0.000189461	0.6091	-2.33819e-10
61898524	rs77305517	4.09646e-07	-1.72911	-2.33819e-10	2.15225e-05	-1.72599	-2.33819e-10	1.85944e-05	-1.71222	-2.33819e-10
61898591	rs183697996	4.39998e-07	-1.65763	-2.33819e-10	2.5803e-05	-1.5446	-2.33819e-10	1.88754e-05	-1.69722	-2.33819e-10
61898628	rs6089871	1.72059e-07	-1.36943	-1.22713	9.67997e-06	-1.34044	-1.18459	8.71601e-06	-1.25702	-1.2129
61898803	rs62208782	6.39498e-07	-1.28372	-2.33819e-10	3.46246e-05	-1.25053	-2.33819e-10	2.6306e-05	-1.36528	-2.33819e-10
61899008	rs75267973	4.2518e-07	-1.6298	-0.0620887	2.36238e-05	-1.42285	-0.209982	2.02144e-05	-1.619	-0.00968269
61899070	rs77784205	4.41961e-07	-1.61061	-0.0425651	2.48635e-05	-1.39004	-0.191646	2.10407e-05	-1.59887	0.0102443
61899269	rs57484476	4.48975e-07	-1.63743	-2.33819e-10	2.19105e-05	-1.70813	-2.33819e-10	1.86149e-05	-1.71112	-2.33819e-10
61899627	rs6010886	1.81427e-07	-1.25615	-1.28739	9.59664e-06	-1.26633	-1.26735	8.51462e-06	-1.21037	-1.28292
61899630	rs4809514	1.13724e-07	-1.72867	-1.28195	6.18988e-06	-1.67775	-1.29442	5.03608e-06	-1.73075	-1.2877
61899714	rs4809515	1.17351e-07	-1.67199	-1.30725	6.20484e-06	-1.65796	-1.3118	5.40335e-06	-1.63905	-1.30901
61899862	rs911058	1.68181e-07	-1.33892	-1.28044	7.29106e-06	-1.51688	-1.29156	6.55498e-06	-1.45849	-1.29637
61899870	rs56098076	3.7284e-07	-0.516175	-1.30708	2.51037e-05	-0.259924	-1.31215	2.20477e-05	-0.230379	-1.31149
61899887	rs911059	5.08171e-06	-0.111671	0.900673	0.000252513	-0.0797896	0.816163	0.000154013	-0.421162	0.823118
61899996	rs911062	2.1723e-06	0.334179	-0.395035	0.00018034	0.736919	-0.337164	9.67197e-05	0.370051	-0.433316
61900038	rs148922919	9.68921e-07	-1.2081e-10	-0.868216	4.81094e-05	-1.2081e-10	-0.921612	4.23209e-05	-1.2081e-10	-0.8898
61900071	rs4809281	5.9579e-07	-1.15257	-0.201938	4.49196e-05	-0.925876	-0.0643394	2.92593e-05	-0.988651	-0.270235
61900305	rs911064	1.99285e-07	-1.15263	-1.29703	7.81998e-06	-1.45913	-1.27927	6.40059e-06	-1.48364	-1.29505
61901100	rs75937109	3.4742e-07	-0.797879	-1.09599	1.31755e-05	-1.16883	-1.0479	1.0679e-05	-1.14619	-1.12062
61901166	rs75563442	3.61529e-07	-0.781944	-1.07211	1.38442e-05	-1.14565	-1.02158	1.12507e-05	-1.11655	-1.09811
61901251	rs117951405	4.57235e-07	-1.6192	-2.33819e-10	2.15486e-05	-1.72478	-2.33819e-10	1.84403e-05	-1.72054	-2.33819e-10
61901264	rs117534198	7.97761e-07	-1.2081e-10	-1.06259	4.24394e-05	-1.2081e-10	-1.04701	3.76643e-05	-1.2081e-10	-1.00637
61901312	rs75787260	3.08387e-07	-0.916963	-1.09608	1.20944e-05	-1.25059	-1.05176	9.919e-06	-1.22419	-1.11644
61902147	rs3810468	6.28867e-07	-1.2081e-10	-1.30048	3.28775e-05	-1.2081e-10	-1.3023	2.79131e-05	-1.2081e-10	-1.30599
61902363	rs79934742	3.30394e-07	-0.848549	-1.09556	1.28065e-05	-1.1977	-1.04744	1.04328e-05	-1.16991	-1.12022
61902828	rs112542810	3.11471e-07	-0.879371	-1.12372	1.21195e-05	-1.22161	-1.07867	9.9143e-06	-1.19444	-1.14667
61903504	rs112097263	3.41325e-07	-0.800925	-1.11064	1.3024e-05	-1.16053	-1.06776	1.07295e-05	-1.1318	-1.13028
61903806	rs116894147	3.22051e-07	-0.848549	-1.12114	1.24043e-05	-1.1977	-1.07934	1.02259e-05	-1.16991	-1.14025
61903836	rs117299529	3.31102e-07	-0.857015	-1.08496	1.29067e-05	-1.21133	-1.02601	1.04155e-05	-1.18415	-1.10763
61904107	rs2273498	3.21358e-07	-0.888705	-1.08314	2.74688e-05	-0.41387	-1.06817	1.63053e-05	-0.819725	-1.02387
61904625	rs4809517	2.99063e-07	-0.887994	-1.15575	1.12436e-05	-1.25756	-1.11773	9.31555e-06	-1.2304	-1.173
61904727	rs141973122	6.21841e-07	-1.2081e-10	-1.31172	3.25682e-05	-1.2081e-10	-1.31175	2.77462e-05	-1.2081e-10	-1.31198
61905015	rs77044240	3.13226e-07	-0.870345	-1.12713	1.16039e-05	-1.25778	-1.08596	9.6486e-06	-1.22234	-1.14593
61905116	rs76290944	3.27939e-07	-0.831905	-1.11967	1.20018e-05	-1.23588	-1.07416	9.89745e-06	-1.19994	-1.14287
61905252	rs80124662	4.50521e-06	0.66859	-2.33819e-10	0.000237384	0.67459	-2.33819e-10	0.000128781	0.223028	-2.33819e-10
61905967	rs3787134	2.65816e-07	-1.31082	-0.850771	1.47191e-05	-1.2013	-0.904643	1.38508e-05	-1.12439	-0.882348
61906188	rs6090339	2.94105e-07	-0.900416	-1.16005	1.06905e-05	-1.30641	-1.11932	8.81538e-06	-1.27799	-1.18059
61906696	rs4809518	2.86059e-07	-0.921332	-1.16687	1.05163e-05	-1.31515	-1.12701	8.68338e-06	-1.28674	-1.18693
61907075	rs6011712	2.74833e-07	-1.06282	-1.06542	2.1645e-05	-0.664871	-1.05544	1.41644e-05	-0.976775	-1.00757
61907619	rs927132	2.81769e-07	-0.908213	-1.1951	1.02168e-05	-1.31198	-1.15908	8.48502e-06	-1.28375	-1.21303
61907762	rs118130353	6.24045e-07	-1.2081e-10	-1.30818	3.26812e-05	-1.2081e-10	-1.30829	2.77623e-05	-1.2081e-10	-1.3114
61907982	rs11542296	2.82547e-07	-0.93217	-1.16839	1.04443e-05	-1.31718	-1.13185	8.69182e-06	-1.2878	-1.1849
61908054	rs147651218	9.01601e-07	-1.2081e-10	-0.940228	4.80462e-05	-1.2081e-10	-0.922926	3.82108e-05	-1.2081e-10	-0.991962
61908155	rs6062875	1.03274e-06	-0.804426	-2.33819e-10	2.55122e-05	-1.55593	-2.33819e-10	2.08171e-05	-1.59931	-2.33819e-10
61908951	rs76055528	2.91862e-07	-0.9143	-1.15382	1.0726e-05	-1.3101	-1.11232	8.83536e-06	-1.28153	-1.17479
61909041	rs6011715	1.19415e-06	0.338548	-0.997761	8.69312e-05	0.637385	-0.967358	4.60303e-05	0.141537	-0.947318
61910024	rs77333411	2.88831e-07	-0.928334	-1.15022	1.06616e-05	-1.32016	-1.10828	8.77332e-06	-1.29193	-1.17144
61910658	rs6090340	3.07323e-07	-0.857825	-1.15868	1.12079e-05	-1.26069	-1.11778	9.41712e-06	-1.21324	-1.17931
61911006	rs75047314	2.78657e-07	-0.968687	-1.14573	1.02595e-05	-1.36364	-1.10325	8.49625e-06	-1.3282	-1.16725
61911357	rs3787135	6.24257e-07	-1.2081e-10	-1.30784	3.26674e-05	-1.2081e-10	-1.30871	2.77724e-05	-1.2081e-10	-1.31104
61911590	rs79810965	2.78476e-07	-0.954998	-1.16007	1.01596e-05	-1.35412	-1.12255	8.49758e-06	-1.31823	-1.17707
61911832	rs10211726	2.95768e-07	-0.89866	-1.15616	1.05855e-05	-1.32065	-1.11495	8.79815e-06	-1.28356	-1.17698
61911965	rs112477890	2.82578e-07	-0.961857	-1.13859	1.03911e-05	-1.35889	-1.09525	8.59573e-06	-1.32323	-1.16058
61912327	rs76208191	6.56669e-07	-1.2081e-10	-1.25722	3.36257e-05	-1.2081e-10	-1.2798	2.89219e-05	-1.2081e-10	-1.27048
61912715	rs2236195	5.62004e-06	0.695173	0.194522	0.000546983	1.07805	0.431275	0.00022466	0.539668	0.239838
61913303	rs6011719	2.90937e-07	-0.947419	-1.12387	1.06699e-05	-1.34883	-1.07884	8.80721e-06	-1.3127	-1.14681
61913621	rs13433339	2.87264e-07	-0.940497	-1.1435	1.04893e-05	-1.34399	-1.10075	8.69088e-06	-1.30764	-1.16517
61913842	rs75356513	2.98305e-07	-0.926564	-1.11972	1.08771e-05	-1.33422	-1.07422	8.9777e-06	-1.29742	-1.14292
61914361	rs78115653	1.01446e-06	-1.2081e-10	-0.822292	5.59251e-05	-1.2081e-10	-0.771076	4.44505e-05	-1.2081e-10	-0.840705
61914449	rs143620375	4.47334e-07	-1.64109	-2.33819e-10	2.14525e-05	-1.72925	-2.33819e-10	1.83294e-05	-1.72657	-2.33819e-10
61914465	rs911065	7.90274e-06	0.643561	0.587004	0.00077177	1.01318	0.840418	0.000314862	0.479794	0.637259
61915374	rs78423273	2.79038e-07	-0.975486	-1.13757	1.02699e-05	-1.36836	-1.09752	8.55165e-06	-1.33314	-1.15581
61915375	rs11086161	2.37166e-05	0.893129	1.4364	0.00234032	1.30161	1.66135	0.000794267	0.581689	1.46065
61915542	rs34582901	1.47119e-06	-0.450571	-2.33819e-10	3.81568e-05	-1.15338	-2.33819e-10	4.09942e-05	-0.921651	-2.33819e-10
61916286	rs73153583	4.198e-07	-1.70462	-2.33819e-10	2.26733e-05	-1.6739	-2.33819e-10	2.08376e-05	-1.59832	-2.33819e-10
61916379	rs13042357	8.86234e-06	1.62987	-0.284704	0.00102119	2.21107	-0.0774369	0.000360768	1.48776	-0.234608
61917425	rs78818145	3.21777e-07	-0.804207	-1.16633	1.12652e-05	-1.24697	-1.12641	9.41435e-06	-1.20642	-1.18643
61917636	rs911066	3.37067e-07	-0.750909	-1.17321	1.15401e-05	-1.21508	-1.13418	9.66657e-06	-1.1736	-1.19281
61918005	rs142823159	6.10844e-07	-1.32956	-2.33819e-10	6.28692e-05	-0.654033	-2.33819e-10	4.6168e-05	-0.802796	-2.33819e-10
61918092	rs75986756	3.06223e-07	-0.811645	-1.20844	1.0651e-05	-1.25234	-1.1771	9.03118e-06	-1.21201	-1.22239
61918286	rs8115872	3.47485e-07	-0.719153	-1.17453	1.22054e-05	-1.15754	-1.13567	1.03376e-05	-1.10526	-1.19403
61918421	rs77114045	3.06089e-07	-0.865385	-1.15514	1.08494e-05	-1.29718	-1.1138	9.02491e-06	-1.25907	-1.17602
61918796	rs4809282	3.07041e-07	-0.806183	-1.21124	1.05868e-05	-1.2552	-1.18029	8.99036e-06	-1.21394	-1.22499
61918799	rs4809520	2.94853e-07	-0.836283	-1.22164	1.02646e-05	-1.27672	-1.18967	8.68308e-06	-1.23639	-1.23732
61919481	rs13865	3.19169e-07	-0.83405	-1.14463	1.12448e-05	-1.27317	-1.10201	9.3311e-06	-1.23551	-1.16622
61919856	rs116908406	5.60392e-07	-1.41576	-2.33819e-10	4.25841e-05	-1.04361	-2.33819e-10	3.29633e-05	-1.13969	-2.33819e-10
61921371	rs80253539	2.95894e-07	-0.886554	-1.16785	1.05686e-05	-1.30596	-1.13125	8.87095e-06	-1.26791	-1.18439
61921375	rs79425062	3.03996e-07	-0.879417	-1.14797	1.08965e-05	-1.30089	-1.10575	9.05325e-06	-1.26262	-1.16934
61921532	rs1543449	2.27703e-06	0.346563	-0.360334	0.000215867	0.757447	-0.177875	9.43092e-05	0.235125	-0.323628
61922431	rs77578431	2.93035e-07	-0.900739	-1.16337	1.05154e-05	-1.31601	-1.12624	8.81546e-06	-1.2784	-1.18017
61922918	rs4809283	3.13435e-07	-0.857108	-1.1397	1.11742e-05	-1.28499	-1.09649	9.27599e-06	-1.24603	-1.16162
61922957	rs6090344	6.46668e-07	-0.350682	-0.921884	2.04224e-05	-0.947303	-0.831154	1.35862e-05	-1.14429	-0.88174
61923157	rs4809284	3.14832e-07	-0.857108	-1.13525	1.12299e-05	-1.28499	-1.09152	9.31463e-06	-1.24603	-1.15746
61923831	rs75978194	3.11374e-07	-0.857108	-1.1463	1.1092e-05	-1.28499	-1.10388	9.21902e-06	-1.24603	-1.16778
61924034	rs75211224	3.21057e-07	-0.82717	-1.14561	1.13413e-05	-1.26352	-1.10311	9.43362e-06	-1.22366	-1.16714
61924307	rs117152863	1.19098e-06	-0.661866	-2.33819e-10	4.45122e-05	-0.999325	-2.33819e-10	4.19039e-05	-0.899702	-2.33819e-10
61924424	rs6062879	5.9249e-06	1.47879	-0.536268	0.000670587	2.06735	-0.354287	0.000253179	1.39768	-0.498662
61925158	rs112888546	6.05072e-07	-1.33905	-2.33819e-10	3.17005e-05	-1.33876	-2.33819e-10	2.53633e-05	-1.40178	-2.33819e-10
61925906	rs76186321	3.2417e-07	-0.841835	-1.1213	1.17591e-05	-1.27406	-1.0564	9.50969e-06	-1.23464	-1.14813
61926091	rs139216600	4.41349e-07	-1.65456	-2.33819e-10	2.20154e-05	-1.70335	-2.33819e-10	1.82607e-05	-1.73033	-2.33819e-10
61926123	rs13042424	9.76742e-07	-0.860177	-2.33819e-10	2.90789e-05	-1.42508	-2.33819e-10	2.97931e-05	-1.2408	-2.33819e-10
61926370	rs4809522	3.82153e-07	-0.72287	-1.07571	1.31258e-05	-1.19498	-1.02553	1.0837e-05	-1.15061	-1.1015
61926723	rs4809523	3.16331e-07	-0.841835	-1.14578	1.12204e-05	-1.27406	-1.10329	9.32924e-06	-1.23464	-1.16729
61926823	rs4809525	2.94096e-07	-0.913961	-1.14653	1.06721e-05	-1.32331	-1.10414	8.83948e-06	-1.28785	-1.168
61927052	rs111980331	3.1984e-07	-0.830804	-1.14578	1.13097e-05	-1.26614	-1.10329	9.40654e-06	-1.22638	-1.16729
61927240	rs6090346	3.22506e-07	-0.823485	-1.14479	1.13819e-05	-1.26087	-1.10219	9.46694e-06	-1.2209	-1.16638
61927475	rs112920247	3.18995e-07	-0.830804	-1.14842	1.12762e-05	-1.26614	-1.10626	9.38335e-06	-1.22638	-1.16976
61927899	rs56060304	1.02485e-06	-0.273093	-0.539002	1.76561e-05	-1.35529	-0.568715	1.69712e-05	-1.21898	-0.58458
61928054	rs145815502	3.10275e-06	0.295645	-2.33819e-10	0.000300516	0.910411	-2.33819e-10	0.000239735	0.844451	-2.33819e-10
61928403	rs77877610	1.4017e-06	-0.498959	-2.33819e-10	0.000115375	-0.0469011	-2.33819e-10	7.48154e-05	-0.320058	-2.33819e-10
61928682	rs112364255	3.4597e-07	-0.771041	-1.12701	1.24383e-05	-1.22966	-1.04465	1.01543e-05	-1.18876	-1.12843
61928794	rs9917458	7.05697e-07	-1.18521	-2.33819e-10	4.02052e-05	-1.10109	-2.33819e-10	3.18252e-05	-1.17482	-2.33819e-10
61928837	rs141753432	2.26403e-05	2.28309	-2.33819e-10	0.00224244	2.92023	-2.33819e-10	0.00165514	2.77656	-2.33819e-10
61928879	rs189846022	6.56751e-07	-1.2571	-2.33819e-10	3.34661e-05	-1.28456	-2.33819e-10	2.89816e-05	-1.26842	-2.33819e-10
61929419	rs41298356	3.34103e-07	-0.777462	-1.15549	1.15891e-05	-1.22758	-1.11744	9.73853e-06	-1.18624	-1.17275
61929519	rs6090349	3.58169e-07	-0.755909	-1.10748	1.23759e-05	-1.21871	-1.06063	1.02398e-05	-1.17737	-1.13143
61930017	rs4809526	4.58105e-07	-1.09221	-0.525096	4.38019e-05	-0.619048	-0.396364	2.45237e-05	-0.957566	-0.477877
61930766	rs111674249	3.41451e-07	-0.760829	-1.15037	1.16053e-05	-1.23189	-1.11173	9.83351e-06	-1.18137	-1.16791
61930954	rs75941628	3.26318e-07	-0.816137	-1.14039	1.14988e-05	-1.25558	-1.09727	9.55851e-06	-1.21538	-1.16226
61932388	rs6062880	1.18726e-06	-0.664996	-2.33819e-10	2.37653e-05	-1.62686	-2.33819e-10	2.23246e-05	-1.52939	-2.33819e-10
61933535	rs117939371	9.14012e-07	-0.926557	-2.33819e-10	3.11419e-05	-1.35654	-2.33819e-10	3.02226e-05	-1.22649	-2.33819e-10
61933829	rs6089874	3.70195e-07	-0.574888	-1.25548	1.20338e-05	-1.07769	-1.22968	1.03463e-05	-1.03072	-1.26773
61933893	rs7263455	3.67012e-06	0.534397	-0.0708174	0.000342869	0.909974	0.132284	0.000150823	0.408904	-0.0278815
61934657	rs74827289	3.62943e-07	-0.609671	-1.24048	1.18466e-05	-1.11128	-1.21177	1.01233e-05	-1.0659	-1.25435
61935059	rs113021337	5.63574e-07	-1.4101	-2.33819e-10	2.96675e-05	-1.40504	-2.33819e-10	2.39112e-05	-1.46073	-2.33819e-10
61935996	rs185650639	9.91515e-07	-0.845166	-2.33819e-10	4.18591e-05	-1.06078	-2.33819e-10	3.99105e-05	-0.948442	-2.33819e-10
61937296	rs753686	3.41864e-07	-1.27292	-0.637068	1.76393e-05	-1.26817	-0.656791	1.23091e-05	-1.32901	-0.795731
61937318	rs145631155	7.42198e-07	-1.13478	-2.33819e-10	2.20985e-05	-1.69958	-2.33819e-10	3.07616e-05	-1.20881	-2.33819e-10
61938608	rs34493170	1.285e-07	-1.64325	-1.24522	8.4715e-06	-1.37821	-1.28018	6.08463e-06	-1.55112	-1.27819
61939469	rs41302958	7.75791e-07	-1.09052	-2.33819e-10	2.19157e-05	-1.70789	-2.33819e-10	2.73971e-05	-1.32465	-2.33819e-10
61940280	rs61732285	5.67871e-07	-0.155135	-1.24737	1.72674e-05	-0.69564	-1.25063	1.78494e-05	-0.493114	-1.26
61940380	rs6011726	2.45802e-06	0.0627099	-2.33819e-10	7.20512e-05	-0.517713	-2.33819e-10	7.63901e-05	-0.299228	-2.33819e-10
61940535	rs6062884	4.09176e-07	-1.73025	-2.33819e-10	2.1405e-05	-1.73146	-2.33819e-10	1.8322e-05	-1.72698	-2.33819e-10
61940591	rs41306372	3.78144e-06	1.80435	-1.31089	8.49366e-05	0.957196	-1.31038	9.79755e-05	1.25796	-1.30833
61941279	rs6010896	3.67134e-06	1.76229	-1.29838	8.34171e-05	0.920534	-1.29177	9.58691e-05	1.2193	-1.2914
61941327	rs6010897	3.45459e-06	1.70532	-1.30226	7.86568e-05	0.870927	-1.30092	9.05294e-05	1.16696	-1.29637
61941586	rs7347209	3.59296e-06	1.74729	-1.30496	8.13486e-05	0.907466	-1.30381	9.37625e-05	1.20551	-1.29983
61942178	rs6011727	3.30386e-06	1.66489	-1.30644	7.55985e-05	0.835762	-1.30542	8.67583e-05	1.12984	-1.3018
61942429	rs116632570	3.34721e-06	1.6779	-1.30642	7.64605e-05	0.847081	-1.3054	8.78033e-05	1.14179	-1.30177
61942656	rs111950139	4.17545e-06	1.90475	-1.31217	0.00010759	1.19539	-1.31215	0.000106443	1.3441	-1.31157
61942783	rs3746376	1.76897e-06	-1.2081e-10	-0.266249	0.000111214	-1.2081e-10	-0.0836292	9.47008e-05	-1.2081e-10	-0.0843595
61943089	rs6089877	4.43325e-07	-1.6501	-2.33819e-10	2.18491e-05	-1.71093	-2.33819e-10	1.86764e-05	-1.70782	-2.33819e-10
61943113	rs34976669	2.79157e-06	0.189958	-2.33819e-10	0.000372784	1.12591	-2.33819e-10	0.000227412	0.791682	-2.33819e-10
61943132	rs6090356	4.35012e-06	1.94369	-1.31013	9.6011e-05	1.07887	-1.3095	0.000111519	1.38619	-1.30708
61943661	rs4809528	4.51047e-06	1.97295	-1.3032	9.92496e-05	1.10447	-1.30192	0.000115663	1.41315	-1.29756
61943735	rs4809288	4.17108e-06	1.87608	-1.28455	0.000106654	1.15685	-1.28235	0.000127388	1.48733	-1.27517
61943803	rs6011729	4.75598e-07	-1.57983	-2.33819e-10	2.17118e-05	-1.71723	-2.33819e-10	1.85337e-05	-1.71549	-2.33819e-10
61944104	rs4809529	4.71992e-05	3.01773	-2.33819e-10	0.000982172	2.09468	-2.33819e-10	0.00117767	2.43621	-2.33819e-10
61944193	rs4809530	3.55375e-06	1.73214	-1.30078	8.06415e-05	0.894272	-1.29935	9.29596e-05	1.19159	-1.29451
61944679	rs139241158	4.64491e-05	3.00171	-2.33819e-10	0.000968153	2.0803	-2.33819e-10	0.00116013	2.42121	-2.33819e-10
61944768	rs112180615	3.66634e-06	1.77317	-1.31062	8.2685e-05	0.930019	-1.31007	9.52499e-05	1.2293	-1.30788
61945237	rs41283002	1.03364e-06	-0.80356	-2.33819e-10	3.05878e-05	-1.37449	-2.33819e-10	2.61105e-05	-1.37275	-2.33819e-10
61945411	rs75513393	3.80723e-06	1.80077	-1.30052	8.56351e-05	0.954079	-1.29907	9.90447e-05	1.25468	-1.29419
61945439	rs147670144	3.80723e-06	1.80077	-1.30052	8.56351e-05	0.954079	-1.29907	9.90447e-05	1.25468	-1.29419
61945704	rs58626340	3.88311e-06	1.82063	-1.30064	8.27038e-05	0.919377	-1.2992	9.69024e-05	1.23296	-1.29434
61945759	rs755041	3.44562e-07	-0.958278	-0.943848	1.60401e-05	-1.15866	-0.861332	1.10935e-05	-1.3002	-0.928529
61945863	rs73155403	2.69719e-07	-1.5764	-0.570619	1.44042e-05	-1.71387	-0.413697	1.00734e-05	-1.71689	-0.608298
61945909	rs911067	5.13385e-07	-1.50337	-2.33819e-10	2.23124e-05	-1.68995	-2.33819e-10	1.90564e-05	-1.68768	-2.33819e-10
61946016	rs911068	5.14971e-07	-1.50029	-2.33819e-10	2.23419e-05	-1.68862	-2.33819e-10	1.90823e-05	-1.68632	-2.33819e-10
61946026	rs117624667	2.45366e-06	1.36294	-1.302	5.8475e-05	0.57416	-1.30065	6.61754e-05	0.853271	-1.29604
61946320	rs2008172	2.1134e-07	-1.66707	-0.723866	1.24215e-05	-1.65509	-0.620569	1.03487e-05	-1.55024	-0.747974
61946323	rs117593835	2.56335e-06	1.40206	-1.29739	6.07804e-05	0.607948	-1.29577	6.89769e-05	0.889038	-1.29035
61946337	rs138500944	2.70776e-05	2.46206	-2.33819e-10	0.000597516	1.59769	-2.33819e-10	0.000700536	1.91676	-2.33819e-10
61946503	rs113536487	2.48719e-06	1.37553	-1.30102	5.91757e-05	0.585033	-1.29961	6.70236e-05	0.864783	-1.29482
61947033	rs79434650	4.72032e-07	-1.58735	-2.33819e-10	2.52944e-05	-1.56451	-2.33819e-10	2.04808e-05	-1.61559	-2.33819e-10
61947082	rs6011730	2.40734e-06	1.34629	-1.30441	5.74925e-05	0.559793	-1.30323	6.49759e-05	0.838058	-1.29912
61947262	rs73619472	6.23901e-07	-1.2081e-10	-1.30841	3.31578e-05	-1.2081e-10	-1.29381	2.78489e-05	-1.2081e-10	-1.30829
61947318	rs76279601	2.47181e-06	1.37285	-1.30454	5.88175e-05	0.582718	-1.30337	6.65612e-05	0.862332	-1.29929
61947693	rs3746378	2.45329e-06	1.37285	-1.31207	5.83027e-05	0.582718	-1.31216	6.5725e-05	0.862332	-1.31193
61947830	rs3746380	2.35597e-06	1.33242	-1.31211	5.63144e-05	0.547829	-1.31197	6.33993e-05	0.825387	-1.31102
61948121	rs115605588	2.58902e-06	1.4263	-1.31166	6.11089e-05	0.628897	-1.31133	6.91648e-05	0.911207	-1.3098
61948489	rs6011731	2.4948e-06	1.38941	-1.31185	5.91775e-05	0.597023	-1.31157	6.68424e-05	0.877474	-1.31022
61948549	rs6089879	7.43744e-07	-1.1327	-2.33819e-10	3.64918e-05	-1.198	-2.33819e-10	2.99019e-05	-1.23716	-2.33819e-10
61948647	rs3803935	1.90576e-07	-1.66618	-0.828166	1.09527e-05	-1.65551	-0.745985	9.33257e-06	-1.54974	-0.851832
61948769	rs147660730	2.44262e-05	2.35901	-2.33819e-10	0.000545134	1.50594	-2.33819e-10	0.000636363	1.82069	-2.33819e-10
61949505	rs11697902	1.36939e-06	0.192433	-0.714712	3.45933e-05	-0.5101	-0.741328	2.67977e-05	-0.674781	-0.671985
61949703	rs6062890	7.61959e-07	-0.713565	-0.394942	3.13037e-05	-1.10385	-0.247503	1.97654e-05	-1.26843	-0.382723
61949874	rs55690903	1.40913e-06	-0.170535	-0.323134	5.65785e-05	-0.568901	-0.190559	3.87984e-05	-0.650812	-0.325891
61949916	rs76694523	6.21731e-07	-1.2081e-10	-1.31189	3.26971e-05	-1.2081e-10	-1.3078	2.77466e-05	-1.2081e-10	-1.31197
61949996	rs80291285	2.37366e-05	2.33037	-2.33819e-10	0.000531423	1.48047	-2.33819e-10	0.000619607	1.794	-2.33819e-10
61950071	rs74397198	7.57374e-06	2.4047	-1.21666	0.000165069	1.54661	-1.23533	0.00019323	1.86328	-1.23448
61950145	rs7265034	5.08284e-07	-1.02263	-0.490727	2.75605e-05	-1.13662	-0.342083	1.70183e-05	-1.30139	-0.499406
61950397	rs41302946	7.9348e-07	-1.06797	-2.33819e-10	3.44037e-05	-1.25693	-2.33819e-10	2.91199e-05	-1.26366	-2.33819e-10
61950654	rs41309365	5.25295e-05	3.12473	-2.33819e-10	0.00115574	2.25741	-2.33819e-10	0.00143151	2.6314	-2.33819e-10
61950792	rs3746381	2.31578e-07	-1.73114	-0.568346	1.38942e-05	-1.73152	-0.432101	1.0594e-05	-1.68139	-0.5934
61951572	rs117137118	1.10632e-06	-1.2081e-10	-0.735606	5.53942e-05	-1.2081e-10	-0.780615	4.67409e-05	-1.2081e-10	-0.790463
61951789	rs6062891	4.71239e-06	1.99594	-1.28239	0.000122468	1.28314	-1.27038	0.000142017	1.59187	-1.271
61952133	rs147228682	4.09826e-07	-1.72867	-2.33819e-10	2.14042e-05	-1.7315	-2.33819e-10	1.82542e-05	-1.73069	-2.33819e-10
61952137	rs3746382	2.64991e-07	-1.68624	-0.478465	1.58217e-05	-1.69919	-0.334515	1.31966e-05	-1.57533	-0.479795
61952242	rs112246653	2.96757e-05	2.55368	-2.33819e-10	0.000648374	1.67938	-2.33819e-10	0.000763058	2.00225	-2.33819e-10
61953366	rs117255010	3.14841e-05	2.61284	-2.33819e-10	0.000683528	1.73218	-2.33819e-10	0.00080639	2.05749	-2.33819e-10
61954126	rs11700044	2.81732e-07	-1.70125	-0.402196	1.7982e-05	-1.71032	-0.195398	1.35882e-05	-1.59578	-0.430099
61954484	rs13037825	2.83319e-06	0.204758	-2.33819e-10	0.000284612	0.856038	-2.33819e-10	0.000175878	0.534712	-2.33819e-10
61954656	rs62208786	4.28749e-07	-1.68353	-2.33819e-10	2.14854e-05	-1.72771	-2.33819e-10	1.82804e-05	-1.72925	-2.33819e-10
61954675	rs6062894	2.84788e-06	1.5216	-1.31167	4.93927e-05	0.413928	-1.30922	5.25416e-05	0.635902	-1.30938
61954950	rs149264271	1.12055e-06	-1.2081e-10	-0.722821	5.60785e-05	-1.2081e-10	-0.768337	4.73129e-05	-1.2081e-10	-0.778298
61955017	rs62206860	4.27476e-07	-1.6865	-2.33819e-10	2.15048e-05	-1.72682	-2.33819e-10	1.82933e-05	-1.72855	-2.33819e-10
61955393	rs117049320	3.13877e-05	2.60977	-2.33819e-10	0.000681658	1.72944	-2.33819e-10	0.000804083	2.05462	-2.33819e-10
61955720	rs62206861	4.30743e-07	-1.67889	-2.33819e-10	2.14603e-05	-1.72889	-2.33819e-10	1.82643e-05	-1.73013	-2.33819e-10
61956068	rs77410289	9.78793e-07	-1.2081e-10	-0.85808	5.29823e-05	-1.2081e-10	-0.825132	4.04214e-05	-1.2081e-10	-0.935721
61956088	rs41306798	6.8789e-07	-1.21077	-2.33819e-10	3.207e-05	-1.32717	-2.33819e-10	2.7436e-05	-1.32322	-2.33819e-10
61956782	rs2314251	4.9374e-07	-0.53158	-1.01081	1.99446e-05	-0.970089	-0.832044	1.07515e-05	-1.24981	-1.01023
61957212	rs4809534	1.03094e-05	2.70644	-1.21004	0.00017467	1.61756	-1.24975	0.000211491	1.96511	-1.24601
61957213	rs76244047	4.59437e-07	-1.6144	-2.33819e-10	2.14377e-05	-1.72994	-2.33819e-10	1.83064e-05	-1.72783	-2.33819e-10
61957218	rs4809535	1.17959e-05	2.92039	-1.28928	0.000199466	1.80375	-1.30319	0.000243636	2.16059	-1.3
61957430	rs41309941	1.25326e-07	-1.6849	-1.22858	7.36782e-06	-1.55062	-1.24735	6.26039e-06	-1.53441	-1.26643
61957750	rs3746383	3.05908e-07	-1.69576	-0.325356	1.98368e-05	-1.70794	-0.0996086	1.47908e-05	-1.5968	-0.344279
61958550	rs150129155	3.32042e-05	2.66603	-2.33819e-10	0.000709755	1.76983	-2.33819e-10	0.000832987	2.08994	-2.33819e-10
61958726	rs148503715	4.26956e-07	-1.68772	-2.33819e-10	2.14038e-05	-1.73152	-2.33819e-10	1.82433e-05	-1.73129	-2.33819e-10
61958936	rs79012842	3.32042e-05	2.66603	-2.33819e-10	0.000709755	1.76983	-2.33819e-10	0.000832987	2.08994	-2.33819e-10
61959227	rs4809536	3.75501e-05	2.78903	-2.33819e-10	0.000792161	1.87968	-2.33819e-10	0.000934243	2.20465	-2.33819e-10
61959642	rs2273494	3.56404e-07	-1.69614	-0.172197	2.30434e-05	-1.70821	0.0505038	1.71454e-05	-1.59715	-0.196201
61960013	rs118022919	3.32042e-05	2.66603	-2.33819e-10	0.000709755	1.76983	-2.33819e-10	0.000832987	2.08994	-2.33819e-10
61960018	rs117599262	6.36164e-07	-1.28894	-2.33819e-10	5.08404e-05	-0.866399	-2.33819e-10	3.53364e-05	-1.07017	-2.33819e-10
61960080	rs6010903	5.64245e-07	-1.40891	-2.33819e-10	2.28191e-05	-1.66749	-2.33819e-10	1.99361e-05	-1.64255	-2.33819e-10
61960566	rs76545232	4.12348e-07	-1.72253	-2.33819e-10	2.22986e-05	-1.69057	-2.33819e-10	1.88605e-05	-1.69801	-2.33819e-10
61960671	rs2180614	8.35852e-07	-0.79594	-0.220008	3.64374e-05	-1.19241	-0.00707884	2.10143e-05	-1.39006	-0.199817
61961363	rs118003674	4.16626e-07	-1.71221	-2.33819e-10	2.19465e-05	-1.70648	-2.33819e-10	1.85944e-05	-1.71222	-2.33819e-10
61961660	rs911043	8.70217e-07	-0.418542	-0.557115	2.96051e-05	-1.02537	-0.381775	1.66377e-05	-1.28968	-0.533727
61961908	rs76725394	4.00826e-05	2.8543	-2.33819e-10	0.000839767	1.93803	-2.33819e-10	0.000992924	2.26557	-2.33819e-10
61962539	rs4809537	3.29441e-05	2.65817	-2.33819e-10	0.000711769	1.77266	-2.33819e-10	0.000841265	2.09983	-2.33819e-10
61962858	rs6090365	1.44321e-06	-0.469778	-2.33819e-10	7.84291e-05	-0.432895	-2.33819e-10	5.18463e-05	-0.686798	-2.33819e-10
61962896	rs117413284	1.86696e-06	-0.212331	-2.33819e-10	8.6378e-05	-0.336356	-2.33819e-10	5.91565e-05	-0.554894	-2.33819e-10
61963292	rs6122425	3.91167e-07	-1.67792	-0.0973461	2.57226e-05	-1.67064	0.12292	2.08084e-05	-1.50758	-0.0921433
61963369	rs6122426	3.71931e-07	-1.67792	-0.147771	2.4303e-05	-1.67064	0.0661536	1.9785e-05	-1.50758	-0.142575
61963973	rs6062897	9.18053e-07	-0.711921	-0.210224	4.03067e-05	-1.11514	0.0165668	2.36522e-05	-1.28209	-0.18954
61964314	rs118071531	6.33212e-07	-1.2081e-10	-1.2936	3.29222e-05	-1.2081e-10	-1.30094	2.88576e-05	-1.2081e-10	-1.27271
61964417	rs76915687	1.29715e-07	-1.56698	-1.31208	8.41574e-06	-1.35324	-1.31174	7.3676e-06	-1.32995	-1.30804
61964452	rs6011746	4.44579e-05	2.9579	-2.33819e-10	0.000918015	2.02712	-2.33819e-10	0.00108981	2.35867	-2.33819e-10
61964628	rs56352802	4.43524e-05	2.95552	-2.33819e-10	0.000961394	2.0733	-2.33819e-10	0.00113774	2.40172	-2.33819e-10
61964667	rs6011747	5.41645e-05	3.15538	-2.33819e-10	0.00115132	2.25357	-2.33819e-10	0.0013728	2.58952	-2.33819e-10
61964867	rs141973878	8.84355e-07	-0.959542	-2.33819e-10	2.71534e-05	-1.49359	-2.33819e-10	2.31253e-05	-1.49415	-2.33819e-10
61965836	rs138805217	6.27406e-07	-1.2081e-10	-1.30281	3.29283e-05	-1.2081e-10	-1.30076	2.81923e-05	-1.2081e-10	-1.29603
61965976	rs6011757	7.86942e-07	-0.815942	-0.260303	3.35336e-05	-1.24019	-0.0423508	1.94896e-05	-1.4232	-0.242003
61966545	rs147285816	3.7793e-05	2.79548	-2.33819e-10	0.000804765	1.89546	-2.33819e-10	0.000956479	2.22818	-2.33819e-10
61966954	rs117522997	5.40338e-07	-1.4522	-2.33819e-10	2.75558e-05	-1.47888	-2.33819e-10	2.19976e-05	-1.54415	-2.33819e-10
61967037	rs9680065	7.49597e-07	-0.86107	-0.263795	3.19926e-05	-1.2834	-0.0461873	1.87414e-05	-1.45882	-0.245524
61967349	rs77697847	1.07992e-06	-0.759761	-2.33819e-10	4.75389e-05	-0.933542	-2.33819e-10	4.97864e-05	-0.72734	-2.33819e-10
61967353	rs143632959	1.12936e-06	-1.2081e-10	-0.714998	5.65016e-05	-1.2081e-10	-0.760821	4.76666e-05	-1.2081e-10	-0.770851
61967801	rs62206862	4.39255e-07	-1.65932	-2.33819e-10	2.19672e-05	-1.70554	-2.33819e-10	1.97389e-05	-1.65249	-2.33819e-10
61968005	rs116854933	9.17809e-07	-0.92241	-2.33819e-10	2.77243e-05	-1.47278	-2.33819e-10	2.3611e-05	-1.47337	-2.33819e-10
61968892	rs4603829	7.36332e-07	-0.871903	-0.270816	3.19932e-05	-1.2787	-0.0508643	1.86385e-05	-1.454	-0.255849
61970176	rs4809538	3.16275e-07	-1.65797	-0.329818	2.0382e-05	-1.6467	-0.133739	1.71432e-05	-1.46832	-0.325158
61970613	rs73155457	3.38034e-07	-1.65085	-0.270402	2.18849e-05	-1.64083	-0.0684573	1.82865e-05	-1.45833	-0.270588
61970773	rs4809539	3.78946e-05	2.79816	-2.33819e-10	0.00090137	2.00883	-2.33819e-10	0.00100124	2.27392	-2.33819e-10
61970805	rs4809540	3.3694e-07	-1.64896	-0.275535	2.18452e-05	-1.63704	-0.0740657	1.83174e-05	-1.45151	-0.27572
61971204	rs139843034	1.77783e-07	-1.2772	-1.28663	8.60459e-06	-1.33839	-1.3044	9.43092e-06	-1.10778	-1.2833
61971242	rs143270509	6.20154e-07	-1.31443	-2.33819e-10	2.93134e-05	-1.41705	-2.33819e-10	2.85619e-05	-1.28301	-2.33819e-10
61971279	rs13039634	1.73804e-07	-1.29903	-1.28745	8.42808e-06	-1.35867	-1.30485	9.18446e-06	-1.1334	-1.28417
61971384	rs4809291	6.33081e-07	-0.276413	-1.01739	6.16888e-05	0.316366	-0.989353	3.56337e-05	-0.0605605	-1.00123
61972381	rs115606156	2.68718e-05	2.45443	-2.33819e-10	0.000623219	1.63981	-2.33819e-10	0.000696489	1.91097	-2.33819e-10
61972906	rs6122427	2.80893e-07	-1.61305	-0.493371	1.85896e-05	-1.58186	-0.290623	1.57699e-05	-1.36894	-0.508038
61973240	rs151075405	1.046e-05	1.51091	-2.33819e-10	0.0002971	0.89898	-2.33819e-10	0.000317663	1.12591	-2.33819e-10
61973438	rs75861798	6.49978e-07	-1.2081e-10	-1.26746	3.53619e-05	-1.2081e-10	-1.22945	2.94709e-05	-1.2081e-10	-1.25168
61973453	rs6010912	9.19118e-06	1.3816	-2.33819e-10	0.000282426	0.848327	-2.33819e-10	0.000321943	1.13929	-2.33819e-10
61973542	rs79951118	1.25022e-06	-1.2081e-10	-0.613327	5.86427e-05	-1.2081e-10	-0.723626	5.46898e-05	-1.2081e-10	-0.633405
61973574	rs78023168	1.38583e-05	1.79224	-2.33819e-10	0.000380485	1.14636	-2.33819e-10	0.000448049	1.46982	-2.33819e-10
61973748	rs80319673	2.16986e-05	2.2406	-2.33819e-10	0.000570656	1.5517	-2.33819e-10	0.000688667	1.89968	-2.33819e-10
61974138	rs57411036	4.08655e-07	-1.73153	-2.33819e-10	2.14093e-05	-1.73127	-2.33819e-10	1.82925e-05	-1.72859	-2.33819e-10
61974480	rs4522666	1.70293e-06	-0.324845	0.0205499	5.26347e-05	-0.990483	0.158769	3.12056e-05	-1.18949	-0.0049983
61974664	rs45541941	6.31527e-07	-1.29626	-2.33819e-10	2.77491e-05	-1.47189	-2.33819e-10	2.46289e-05	-1.43116	-2.33819e-10
61974731	rs45508092	1.29441e-06	-0.578587	-2.33819e-10	4.16968e-05	-1.06466	-2.33819e-10	3.71068e-05	-1.02128	-2.33819e-10
61974832	rs45456294	1.56869e-06	-0.386403	-2.33819e-10	4.77595e-05	-0.928911	-2.33819e-10	4.32896e-05	-0.86717	-2.33819e-10
61974862	rs45601435	4.56042e-07	-1.62181	-2.33819e-10	2.1702e-05	-1.71769	-2.33819e-10	1.82514e-05	-1.73084	-2.33819e-10
61974970	rs45612034	1.26715e-06	-0.599874	-2.33819e-10	4.16518e-05	-1.06575	-2.33819e-10	3.72182e-05	-1.01828	-2.33819e-10
61974986	rs45543134	4.21463e-07	-0.517267	-1.1834	9.84968e-06	-1.38146	-1.12619	8.95041e-06	-1.27077	-1.17261
61975084	rs45620536	4.19065e-07	-0.53414	-1.17223	1.01081e-05	-1.36894	-1.11281	9.17638e-06	-1.25745	-1.16099
61975091	rs45600338	5.39765e-07	-0.545255	-0.908011	1.39162e-05	-1.37504	-0.786995	1.17208e-05	-1.26444	-0.909281
61975378	rs6090378	4.43524e-07	-1.64965	-2.33819e-10	2.1978e-05	-1.70505	-2.33819e-10	1.83318e-05	-1.72645	-2.33819e-10
61975624	rs45494793	4.38853e-07	-1.66023	-2.33819e-10	2.21235e-05	-1.69845	-2.33819e-10	1.83886e-05	-1.72335	-2.33819e-10
61975764	rs45617937	4.70614e-07	-1.59036	-2.33819e-10	2.35584e-05	-1.63561	-2.33819e-10	2.2504e-05	-1.52139	-2.33819e-10
61976028	rs45536037	4.37214e-07	-1.66398	-2.33819e-10	2.21818e-05	-1.69582	-2.33819e-10	1.84131e-05	-1.72202	-2.33819e-10
61976032	rs45523232	4.38853e-07	-1.66023	-2.33819e-10	2.21235e-05	-1.69845	-2.33819e-10	1.83886e-05	-1.72335	-2.33819e-10
61976049	rs41306382	5.36816e-07	-1.45874	-2.33819e-10	3.28784e-05	-1.30228	-2.33819e-10	2.74685e-05	-1.32204	-2.33819e-10
61976530	rs45476096	4.2842e-07	-1.6843	-2.33819e-10	2.2877e-05	-1.66496	-2.33819e-10	1.87381e-05	-1.70452	-2.33819e-10
61976920	rs41283006	4.24755e-07	-1.69289	-2.33819e-10	2.28595e-05	-1.66572	-2.33819e-10	1.87506e-05	-1.70385	-2.33819e-10
61977015	rs41283008	4.32728e-07	-1.67429	-2.33819e-10	2.24053e-05	-1.68579	-2.33819e-10	1.852e-05	-1.71623	-2.33819e-10
61977049	rs41283010	4.29199e-07	-1.68248	-2.33819e-10	2.25834e-05	-1.67788	-2.33819e-10	1.86075e-05	-1.71152	-2.33819e-10
61977318	rs45607838	4.81768e-07	-1.56694	-2.33819e-10	2.54583e-05	-1.55805	-2.33819e-10	2.14101e-05	-1.57122	-2.33819e-10
61977335	rs45624232	4.60367e-07	-0.686944	-0.925432	1.24093e-05	-1.46977	-0.806881	1.03305e-05	-1.37331	-0.926674
61977373	rs45556643	4.45253e-07	-1.64576	-2.33819e-10	2.19603e-05	-1.70585	-2.33819e-10	1.83286e-05	-1.72662	-2.33819e-10
61977431	rs6011770	6.59903e-07	-1.25231	-2.33819e-10	3.60311e-05	-1.21071	-2.33819e-10	3.0492e-05	-1.21762	-2.33819e-10
61977506	rs4809292	1.34067e-06	-0.543477	-2.33819e-10	4.35e-05	-1.02233	-2.33819e-10	3.89279e-05	-0.97337	-2.33819e-10
61977556	rs2236196	3.61265e-07	-0.694557	-1.16023	9.3219e-06	-1.49642	-1.06631	7.06889e-06	-1.52102	-1.15836
61977640	rs4809293	1.88746e-06	-0.201413	-2.33819e-10	5.80452e-05	-0.733868	-2.33819e-10	5.88277e-05	-0.560468	-2.33819e-10
61977723	rs4809294	2.00952e-06	-0.138747	-2.33819e-10	5.54103e-05	-0.780324	-2.33819e-10	5.44592e-05	-0.63763	-2.33819e-10
61978326	rs182964504	3.49278e-06	-1.2081e-10	0.414055	0.000188874	-1.2081e-10	0.445991	0.000152687	-1.2081e-10	0.393311
61978524	rs6090380	1.10817e-06	-0.733932	-2.33819e-10	7.64845e-05	-0.458001	-2.33819e-10	7.65693e-05	-0.296885	-2.33819e-10
61978638	rs45456692	4.51043e-07	-1.63284	-2.33819e-10	2.18209e-05	-1.71222	-2.33819e-10	1.82823e-05	-1.72915	-2.33819e-10
61978873	rs45623331	6.78753e-07	-1.22414	-2.33819e-10	3.71041e-05	-1.18136	-2.33819e-10	3.1394e-05	-1.18847	-2.33819e-10
61978874	rs45458296	6.61425e-07	-1.25	-2.33819e-10	3.61178e-05	-1.2083	-2.33819e-10	3.05648e-05	-1.21523	-2.33819e-10
61979100	rs3787137	1.20005e-06	0.199035	-0.853318	2.42622e-05	-0.783066	-0.823103	1.47667e-05	-1.07581	-0.866896
61979224	rs3787138	1.19438e-07	-1.73133	-1.23027	7.0771e-06	-1.66194	-1.17628	6.15399e-06	-1.5923	-1.22568
61979328	rs45470098	1.00078e-06	-0.835869	-2.33819e-10	3.49132e-05	-1.24222	-2.33819e-10	3.33486e-05	-1.12806	-2.33819e-10
61979347	rs45618935	2.33552e-06	0.0115917	-2.33819e-10	7.39864e-05	-0.491209	-2.33819e-10	6.02683e-05	-0.536275	-2.33819e-10
61979560	rs6062439	1.20666e-07	-1.73081	-1.22056	7.28538e-06	-1.63866	-1.17056	6.41486e-06	-1.56007	-1.2164
61979623	rs45486392	4.09049e-07	-1.73056	-2.33819e-10	2.15433e-05	-1.72502	-2.33819e-10	1.8288e-05	-1.72884	-2.33819e-10
61979650	rs45507998	5.42192e-07	-1.44878	-2.33819e-10	3.32912e-05	-1.2898	-2.33819e-10	2.78053e-05	-1.30985	-2.33819e-10
61979793	rs6062899	2.06965e-07	-1.23309	-1.17876	7.85497e-06	-1.62733	-1.10662	5.99725e-06	-1.67404	-1.16974
61980011	rs45602242	1.41228e-06	-1.2081e-10	-0.491441	6.12653e-05	-1.2081e-10	-0.679876	6.07408e-05	-1.2081e-10	-0.528467
61980104	rs45579033	1.19242e-06	-1.2081e-10	-0.660657	6.53553e-05	-1.2081e-10	-0.615251	5.22424e-05	-1.2081e-10	-0.679187
61980125	rs6062900	1.22739e-07	-1.73126	-1.20308	7.39853e-06	-1.64479	-1.14901	6.47598e-06	-1.56844	-1.19855
61980261	rs6062901	1.8597e-07	-1.3532	-1.16562	7.53718e-06	-1.67915	-1.09609	5.86104e-06	-1.71054	-1.15622
61980592	rs141787401	5.11793e-06	-1.2081e-10	0.796106	0.000235716	-1.2081e-10	0.66754	0.000198953	-1.2081e-10	0.657985
61980813	rs3899053	4.04306e-07	-0.43595	-1.30628	9.34348e-06	-1.2621	-1.29831	7.74593e-06	-1.27684	-1.31107
61980991	rs3827020	3.53643e-07	-1.43897	-0.437142	2.33737e-05	-1.34245	-0.301034	1.4873e-05	-1.52917	-0.406364
61980994	rs45442394	1.10911e-06	-0.733083	-2.33819e-10	5.69318e-05	-0.753235	-2.33819e-10	5.20096e-05	-0.683653	-2.33819e-10
61981104	rs1044397	5.88253e-07	-0.190557	-1.17669	1.28577e-05	-1.07812	-1.16303	8.25416e-06	-1.34733	-1.17704
61981134	rs1044396	1.64831e-06	-0.302886	-0.0340055	3.56661e-05	-1.14757	-0.0733183	2.44734e-05	-1.39953	-0.0379627
61981536	rs2229960	1.05891e-06	-0.779403	-2.33819e-10	7.26492e-05	-0.509447	-2.33819e-10	7.24981e-05	-0.351521	-2.33819e-10
61981554	rs2229959	1.44425e-07	-1.60156	-1.17008	9.8063e-06	-1.40794	-1.10412	8.95414e-06	-1.27733	-1.16563
61982085	rs1044394	8.79705e-07	-0.964813	-2.33819e-10	4.981e-05	-0.886873	-2.33819e-10	4.71023e-05	-0.782759	-2.33819e-10
61982124	rs1044393	1.43828e-07	-1.58958	-1.1862	1.04577e-05	-1.32247	-1.12528	9.76438e-06	-1.17343	-1.18291
61982402	rs56151028	4.24547e-07	-1.69338	-2.33819e-10	2.2855e-05	-1.66592	-2.33819e-10	1.8735e-05	-1.70469	-2.33819e-10
61982611	rs55781913	1.80415e-06	0.874952	-1.12151	0.000153933	1.42066	-1.17923	0.000182903	1.72423	-1.15036
61982692	rs6011772	1.11225e-06	-0.730261	-2.33819e-10	7.65813e-05	-0.456737	-2.33819e-10	7.61156e-05	-0.302828	-2.33819e-10
61982820	rs6010916	1.46567e-07	-1.66001	-1.0969	7.75319e-06	-1.72981	-1.01717	6.13161e-06	-1.73018	-1.09144
61982881	rs4809541	1.4018e-07	-1.58579	-1.21569	1.01629e-05	-1.31604	-1.1603	9.58415e-06	-1.16593	-1.20904
61983223	rs6090382	1.12196e-06	-0.721567	-2.33819e-10	7.75602e-05	-0.444035	-2.33819e-10	7.77125e-05	-0.282065	-2.33819e-10
61983311	rs45577639	5.51709e-07	-1.19245	-0.23893	2.86128e-05	-1.37318	-0.068055	1.80344e-05	-1.52597	-0.216834
61983549	rs45568836	1.48017e-07	-1.65785	-1.08923	7.8258e-06	-1.72947	-1.0082	6.17772e-06	-1.73046	-1.08367
61983756	rs6011776	1.4617e-07	-1.62185	-1.13778	1.04961e-05	-1.37869	-1.06539	9.60965e-06	-1.23945	-1.13286
61983901	rs45461993	3.58437e-07	-0.557903	-1.30474	1.13333e-05	-1.08757	-1.27978	9.04432e-06	-1.127	-1.30595
61983934	rs45577732	3.29291e-07	-0.63905	-1.30841	9.96799e-06	-1.20761	-1.2881	8.46604e-06	-1.18977	-1.30925
61984132	rs6011778	1.51688e-07	-1.65004	-1.07254	7.93015e-06	-1.72559	-0.998828	6.26905e-06	-1.73148	-1.06798
61984317	rs6011779	1.61737e-07	-1.54773	-1.1107	7.76874e-06	-1.73119	-1.01379	6.10058e-06	-1.72405	-1.10264
61984330	rs45602340	1.17778e-07	-1.68785	-1.28774	6.02383e-06	-1.72534	-1.27403	4.95522e-06	-1.72988	-1.30476
61986261	rs6011780	1.44512e-07	-1.68432	-1.08672	7.90503e-06	-1.72231	-1.00528	6.35765e-06	-1.70429	-1.08114
61986787	rs4809542	1.04411e-06	-0.793478	-2.33819e-10	3.44901e-05	-1.25442	-2.33819e-10	2.98415e-05	-1.23918	-2.33819e-10
61986863	rs45473291	1.50209e-07	-1.64789	-1.08448	7.88451e-06	-1.72753	-1.00266	6.20264e-06	-1.73124	-1.07886
61986949	rs2273500	4.02642e-07	-0.714401	-1.03195	1.26314e-05	-1.33954	-0.919369	8.86512e-06	-1.43049	-1.02247
61986950	rs4809543	4.50475e-07	-0.33092	-1.30318	1.27617e-05	-0.972048	-1.27659	1.07383e-05	-0.956759	-1.30451
61987129	rs2273501	1.47696e-07	-1.65698	-1.09227	7.79925e-06	-1.72931	-1.01175	6.15893e-06	-1.73043	-1.08675
61987822	rs2273502	1.47024e-07	-1.66154	-1.09227	7.79359e-06	-1.73004	-1.01175	6.16284e-06	-1.7298	-1.08675
61987930	rs45449494	3.59211e-07	-0.552516	-1.30797	1.12264e-05	-1.08358	-1.29325	9.07532e-06	-1.12313	-1.30639
61989111	rs3787140	1.4389e-07	-1.66575	-1.1096	7.63258e-06	-1.7306	-1.03206	6.06009e-06	-1.72906	-1.1043
61989338	rs45563841	6.71822e-07	-1.23441	-2.33819e-10	3.67095e-05	-1.19205	-2.33819e-10	3.10623e-05	-1.19909	-2.33819e-10
61989394	rs3787141	1.44844e-07	-1.66154	-1.1072	7.6584e-06	-1.73004	-1.02925	6.07034e-06	-1.7298	-1.10187
61989501	rs6010918	1.20283e-06	-0.651969	-2.33819e-10	8.38882e-05	-0.365604	-2.33819e-10	8.44504e-05	-0.198917	-2.33819e-10
61989578	rs3827021	1.47013e-07	-1.65698	-1.0969	7.75707e-06	-1.72931	-1.01717	6.13008e-06	-1.73043	-1.09144
61989658	rs45623037	3.56397e-07	-0.561038	-1.30732	1.12431e-05	-1.08989	-1.28545	9.00297e-06	-1.12925	-1.30828
61989753	rs6011783	1.43029e-07	-1.6745	-1.10685	7.65141e-06	-1.73136	-1.02883	6.08956e-06	-1.72699	-1.10152
61990182	rs3787142	1.41134e-07	-1.68308	-1.11162	7.60836e-06	-1.7314	-1.03444	6.06668e-06	-1.72592	-1.10635
61990546	rs45554334	4.2283e-07	-1.69743	-2.33819e-10	2.14285e-05	-1.73037	-2.33819e-10	1.83296e-05	-1.72657	-2.33819e-10
61990583	rs6011788	1.40443e-07	-1.66027	-1.13933	7.32772e-06	-1.72985	-1.07357	5.86211e-06	-1.72999	-1.13658
61990731	rs45539234	4.61282e-07	-1.61039	-2.33819e-10	2.15931e-05	-1.72272	-2.33819e-10	1.83053e-05	-1.72789	-2.33819e-10
61990874	rs6090384	1.19723e-06	-0.656635	-2.33819e-10	8.12834e-05	-0.397148	-2.33819e-10	8.12575e-05	-0.237458	-2.33819e-10
61990878	rs2273505	1.31743e-07	-1.69983	-1.16371	6.9243e-06	-1.72923	-1.13082	5.76767e-06	-1.71511	-1.1677
61990939	rs2273506	1.49484e-07	-1.70399	-1.03322	8.29575e-06	-1.72793	-0.951421	6.64234e-06	-1.71187	-1.02975
61991141	rs3818204	3.50332e-07	-1.33207	-0.55345	2.42001e-05	-1.17882	-0.429912	1.53932e-05	-1.35506	-0.54609
61991153	rs140380399	1.90077e-06	-0.194384	-2.33819e-10	0.000168006	0.328907	-2.33819e-10	0.00013965	0.304059	-2.33819e-10
61991301	rs45457196	6.23124e-07	-1.30965	-2.33819e-10	4.11849e-05	-1.07702	-2.33819e-10	3.89385e-05	-0.973098	-2.33819e-10
61991354	rs45568238	8.58426e-07	-1.39851	0.409206	3.29416e-05	-1.70834	0.407987	2.85014e-05	-1.72161	0.436478
61991661	rs45509292	1.36709e-06	-1.2081e-10	-0.523963	6.78227e-05	-1.2081e-10	-0.578193	5.71683e-05	-1.2081e-10	-0.589082
61991720	rs6090385	6.48846e-07	-0.186922	-1.08228	1.41897e-05	-1.07223	-1.07034	9.30147e-06	-1.33753	-1.06738
61991833	rs45497800	7.172e-07	-0.145668	-1.02338	1.98228e-05	-0.842032	-0.966223	1.57974e-05	-0.833871	-1.04137
61992005	rs11697662	7.3104e-07	-0.1289	-1.02103	2.09619e-05	-0.83343	-0.918955	1.40052e-05	-0.954504	-1.04115
61992285	rs11698563	1.75215e-07	-1.32291	-1.25548	1.21353e-05	-1.05856	-1.24041	8.27223e-06	-1.27232	-1.24985
61992347	rs62206940	4.12666e-07	-1.72176	-2.33819e-10	2.39412e-05	-1.61949	-2.33819e-10	1.9509e-05	-1.6642	-2.33819e-10
61992838	rs13043186	4.3838e-06	1.84009	-1.19882	5.9775e-05	0.472296	-1.1768	3.9446e-05	0.230571	-1.19072
61992894	rs12624510	2.40991e-07	-1.72351	-0.536124	1.48953e-05	-1.7197	-0.374338	1.08999e-05	-1.72916	-0.517169
61993032	rs67568446	6.00202e-07	-1.34713	-2.33819e-10	3.32601e-05	-1.29073	-2.33819e-10	2.8268e-05	-1.29335	-2.33819e-10
61993206	rs6122429	1.57307e-07	-1.66609	-1.0201	8.11626e-06	-1.71532	-0.985899	6.78978e-06	-1.72826	-0.991405
61993385	rs13044526	2.53451e-07	-1.55709	-0.652139	1.35206e-05	-1.68636	-0.504512	1.00238e-05	-1.70134	-0.628776
61993641	rs45474898	1.90304e-07	-1.206	-1.28978	1.19067e-05	-1.02669	-1.2913	8.69605e-06	-1.19521	-1.277
61993701	rs750263	8.38141e-07	-1.01321	-2.33819e-10	4.40568e-05	-1.00961	-2.33819e-10	3.50244e-05	-1.07904	-2.33819e-10
61993713	rs13040954	1.79626e-07	-1.26682	-1.28671	9.96491e-06	-1.20272	-1.2933	7.80516e-06	-1.30093	-1.27937
61993790	rs7261696	1.9088e-07	-1.19245	-1.3003	1.20106e-05	-1.01101	-1.29829	8.696e-06	-1.18153	-1.29069
61993942	rs2093107	2.31429e-07	-1.72153	-0.578597	1.45251e-05	-1.71913	-0.400083	1.04305e-05	-1.72927	-0.561079
61993953	rs7267689	1.90056e-07	-1.206	-1.29108	1.18917e-05	-1.02669	-1.29256	8.68179e-06	-1.19521	-1.27864
61994165	rs755204	1.34877e-07	-1.69383	-1.14621	7.37203e-06	-1.73146	-1.06594	5.72417e-06	-1.72259	-1.16779
61994264	rs755203	4.15054e-06	1.78955	-1.20296	5.8453e-05	0.451362	-1.17823	3.67372e-05	0.163665	-1.19496
61994665	rs3810471	4.99596e-06	2.02535	-1.25336	6.42002e-05	0.598673	-1.23176	4.02499e-05	0.307092	-1.24707
61994669	rs117285141	1.00071e-06	-0.835934	-2.33819e-10	2.73699e-05	-1.48564	-2.33819e-10	3.58895e-05	-1.05464	-2.33819e-10
61994847	rs140359448	4.2512e-07	-1.69203	-2.33819e-10	2.21462e-05	-1.69743	-2.33819e-10	1.91133e-05	-1.6847	-2.33819e-10
61994974	rs6011792	6.09951e-07	-1.33102	-2.33819e-10	3.45225e-05	-1.25348	-2.33819e-10	2.94496e-05	-1.2524	-2.33819e-10
61995049	rs6011793	6.01676e-07	-1.34468	-2.33819e-10	3.40107e-05	-1.26841	-2.33819e-10	2.90126e-05	-1.26735	-2.33819e-10
61995222	rs11086163	1.9285e-07	-1.1961	-1.28639	1.14348e-05	-1.0704	-1.28802	8.40546e-06	-1.23342	-1.27278
61995322	rs6011794	5.94747e-07	-0.0446936	-1.31157	1.63294e-05	-0.691423	-1.3107	1.69867e-05	-0.492261	-1.31039
61995573	rs73316433	5.86107e-07	-1.3709	-2.33819e-10	3.26938e-05	-1.3079	-2.33819e-10	2.7806e-05	-1.30983	-2.33819e-10
61996221	rs73921063	5.6218e-07	-1.41258	-2.33819e-10	3.1566e-05	-1.34301	-2.33819e-10	2.69247e-05	-1.34204	-2.33819e-10
61996346	rs58580020	4.38282e-06	1.0408	-0.399754	0.000121345	0.34785	-0.344301	0.000121804	0.540795	-0.373462
61996546	rs117589312	1.19208e-06	0.465338	-1.12628	3.04048e-05	-0.279686	-1.1008	3.06463e-05	-0.098257	-1.11431
61996706	rs910895	1.80451e-07	-1.71631	-0.832632	1.00228e-05	-1.69707	-0.793153	8.92135e-06	-1.65111	-0.795524
61996901	rs7267923	3.37872e-07	-1.26697	-0.65476	1.85807e-05	-1.27276	-0.600205	1.20878e-05	-1.49071	-0.652168
61997135	rs59073906	8.81787e-07	0.246245	-1.20869	2.49754e-05	-0.431862	-1.14534	2.34056e-05	-0.271464	-1.21064
61997156	rs58253278	1.17697e-06	0.328867	-1.00257	3.20134e-05	-0.364725	-0.96421	3.15261e-05	-0.200355	-0.983911
61997287	rs6011796	5.92991e-07	-1.35922	-2.33819e-10	3.21789e-05	-1.32378	-2.33819e-10	2.56752e-05	-1.38955	-2.33819e-10
61997382	rs73157403	3.021e-07	-1.73152	-0.302122	1.908e-05	-1.73047	-0.115981	1.39582e-05	-1.71756	-0.281452
61997501	rs112265183	3.51249e-07	-0.852219	-1.03069	1.51382e-05	-1.07835	-0.999523	1.42976e-05	-0.958989	-1.016
61997773	rs62206948	2.04632e-06	0.723123	-0.843725	3.00426e-05	-0.58924	-0.803233	3.07647e-05	-0.385217	-0.823496
61997865	rs7267031	5.02794e-07	-1.52422	-2.33819e-10	2.78578e-05	-1.46798	-2.33819e-10	2.38324e-05	-1.46403	-2.33819e-10
61997901	rs62206949	2.5321e-06	1.40423	-1.31183	0.000162248	1.60334	-1.3093	0.00016509	1.78211	-1.31071
61997968	rs11696339	1.94105e-06	0.772988	-0.946403	6.51275e-05	0.208621	-0.827365	4.86592e-05	0.199078	-0.949318
61997996	rs79736047	1.68314e-07	-1.55621	-1.06235	8.24993e-06	-1.69795	-0.986934	6.48571e-06	-1.69089	-1.07459
61998073	rs58731432	7.50745e-07	-1.12333	-2.33819e-10	2.50985e-05	-1.57228	-2.33819e-10	2.41638e-05	-1.45022	-2.33819e-10
61998152	rs62206951	2.97003e-07	-0.919934	-1.13073	9.79656e-06	-1.42378	-1.08927	8.1595e-06	-1.40024	-1.13566
61998174	rs72629023	2.24493e-07	-1.71029	-0.620264	1.28936e-05	-1.6543	-0.584059	1.23431e-05	-1.53002	-0.591967
61998250	rs117272640	5.127e-07	-1.50471	-2.33819e-10	2.14884e-05	-1.72758	-2.33819e-10	1.84744e-05	-1.71869	-2.33819e-10
61998343	rs114224463	5.37056e-07	-1.4583	-2.33819e-10	2.61543e-05	-1.53108	-2.33819e-10	2.60642e-05	-1.37452	-2.33819e-10
61998443	rs6062905	5.51462e-07	-1.43183	-2.33819e-10	3.15802e-05	-1.34256	-2.33819e-10	2.50976e-05	-1.41231	-2.33819e-10
61998444	rs7263164	5.0076e-07	-1.52827	-2.33819e-10	2.78949e-05	-1.46665	-2.33819e-10	2.39081e-05	-1.46086	-2.33819e-10
61998792	rs62206952	1.61412e-06	0.490238	-0.848092	2.54116e-05	-0.730791	-0.829094	2.70848e-05	-0.512351	-0.823759
61998851	rs192528102	6.61854e-07	-1.2081e-10	-1.24936	3.35592e-05	-1.2081e-10	-1.28178	2.99225e-05	-1.2081e-10	-1.23647
61998884	rs62206953	1.60259e-06	0.524303	-0.889324	2.55279e-05	-0.707886	-0.847432	2.7424e-05	-0.487083	-0.836581
61998928	rs56327151	5.56021e-07	-1.42359	-2.33819e-10	3.41421e-05	-1.26456	-2.33819e-10	2.96458e-05	-1.24576	-2.33819e-10
61998992	rs62206954	2.2905e-06	0.524303	-0.532178	3.64608e-05	-0.707886	-0.490966	3.66993e-05	-0.487083	-0.545239
61999308	rs6089899	3.62431e-06	1.35335	-0.902327	9.32311e-05	0.705706	-0.965715	6.26168e-05	0.40123	-0.899278
61999390	rs75743732	6.32058e-07	-1.29542	-2.33819e-10	2.47671e-05	-1.58557	-2.33819e-10	2.10885e-05	-1.58635	-2.33819e-10
61999769	rs6122430	2.52449e-06	-0.699928	0.789324	7.08072e-05	-1.34261	0.80748	6.16628e-05	-1.34035	0.826953
61999798	rs62206955	1.24733e-06	-0.615636	-2.33819e-10	3.35801e-05	-1.28116	-2.33819e-10	3.25812e-05	-1.15135	-2.33819e-10
61999951	rs735500	8.23905e-07	-1.03034	-2.33819e-10	2.84237e-05	-1.44787	-2.33819e-10	2.54016e-05	-1.40027	-2.33819e-10
62000053	rs76729398	6.53121e-07	-1.2081e-10	-1.26264	3.5248e-05	-1.2081e-10	-1.23268	2.92116e-05	-1.2081e-10	-1.26051
62000091	rs73921066	4.7542e-07	-1.5802	-2.33819e-10	2.36438e-05	-1.63199	-2.33819e-10	1.9866e-05	-1.64607	-2.33819e-10
62000118	rs139147232	4.16757e-07	-1.7119	-2.33819e-10	2.14173e-05	-1.73089	-2.33819e-10	1.83207e-05	-1.72705	-2.33819e-10
62000202	rs735501	4.49263e-06	0.898328	-0.232533	8.99756e-05	-0.0056179	-0.289933	9.33014e-05	0.119009	-0.218256
62001057	rs55671530	5.7613e-07	-1.38807	-2.33819e-10	2.7094e-05	-1.49578	-2.33819e-10	2.56085e-05	-1.39216	-2.33819e-10
62001134	rs111774807	9.90325e-07	-0.846366	-2.33819e-10	3.48354e-05	-1.24445	-2.33819e-10	3.01543e-05	-1.22876	-2.33819e-10
62001148	rs4809548	8.50339e-07	-0.998765	-2.33819e-10	2.91254e-05	-1.42348	-2.33819e-10	2.60485e-05	-1.37512	-2.33819e-10
62001200	rs372248726	4.35245e-07	-1.66849	-2.33819e-10	2.32664e-05	-1.64808	-2.33819e-10	1.92349e-05	-1.67836	-2.33819e-10
62001508	rs6010920	7.33032e-07	-0.170056	-0.977155	2.88449e-05	-0.432586	-1.00057	2.89553e-05	-0.297077	-0.972251
62001546	rs1107953	2.67188e-05	3.52081	-1.07209	0.000342163	2.12471	-1.08451	0.000334949	2.22323	-1.04433
62001744	rs12624321	1.17504e-07	-1.67444	-1.30349	6.32808e-06	-1.64777	-1.30232	5.1016e-06	-1.69773	-1.3078
62001974	rs62206957	8.90917e-07	-0.952149	-2.33819e-10	2.92897e-05	-1.41785	-2.33819e-10	2.79888e-05	-1.30328	-2.33819e-10
62002109	rs4809549	2.19007e-05	3.26582	-1.01595	0.000256434	1.78636	-1.03458	0.000253313	1.88819	-0.988648
62002267	rs56014456	5.72949e-07	-1.3936	-2.33819e-10	2.69701e-05	-1.50036	-2.33819e-10	2.54679e-05	-1.39766	-2.33819e-10
62002286	rs59982725	6.16921e-07	-1.31966	-2.33819e-10	2.86892e-05	-1.43857	-2.33819e-10	2.74109e-05	-1.32414	-2.33819e-10
62002451	rs62206958	8.98629e-07	-0.94353	-2.33819e-10	3.11284e-05	-1.35697	-2.33819e-10	3.04391e-05	-1.21935	-2.33819e-10
62002783	rs77687874	9.83256e-07	-0.85353	-2.33819e-10	3.46509e-05	-1.24976	-2.33819e-10	2.9992e-05	-1.23415	-2.33819e-10
62003204	rs75710580	1.22802e-07	-1.63409	-1.29973	5.99822e-06	-1.71929	-1.28433	4.95977e-06	-1.73143	-1.30229
62003426	rs62207961	2.64553e-06	0.136228	-2.33819e-10	3.25386e-05	-1.31266	-2.33819e-10	2.60586e-05	-1.37473	-2.33819e-10
62003447	rs60367095	3.97487e-06	0.944564	-0.401215	9.79994e-05	0.213861	-0.42399	9.93594e-05	0.347926	-0.384265
62003492	rs57619853	3.1922e-06	0.731116	-0.407051	8.10002e-05	0.0291145	-0.429752	8.09953e-05	0.149465	-0.390155
62003958	rs190473274	4.22993e-07	-1.69704	-2.33819e-10	2.14125e-05	-1.73112	-2.33819e-10	1.84711e-05	-1.71888	-2.33819e-10
62004587	rs142367260	7.58685e-07	-1.11281	-2.33819e-10	4.07954e-05	-1.08652	-2.33819e-10	3.06951e-05	-1.21098	-2.33819e-10
62004770	rs62207962	6.21809e-06	0.990819	-2.33819e-10	0.000125896	0.0403673	-2.33819e-10	0.000156786	0.419797	-2.33819e-10
62004773	rs73921067	9.13766e-07	-0.926825	-2.33819e-10	4.73791e-05	-0.936909	-2.33819e-10	4.75079e-05	-0.774186	-2.33819e-10
62004874	rs73316443	6.85892e-07	-1.21368	-2.33819e-10	3.51702e-05	-1.23489	-2.33819e-10	3.42633e-05	-1.10101	-2.33819e-10
62004906	rs73316445	6.9069e-07	-1.20671	-2.33819e-10	3.54111e-05	-1.22806	-2.33819e-10	3.45278e-05	-1.09332	-2.33819e-10
62004939	rs34555947	2.59316e-07	-0.874182	-1.31217	9.8677e-06	-1.19801	-1.30781	9.86656e-06	-1.03724	-1.30869
62004984	rs80276562	4.08942e-07	-1.73083	-2.33819e-10	2.28764e-05	-1.66498	-2.33819e-10	2.05419e-05	-1.61261	-2.33819e-10
62004986	rs34638379	2.67215e-07	-0.844209	-1.31214	1.01226e-05	-1.17031	-1.31001	1.01969e-05	-1.00432	-1.30868
62005045	rs34668034	2.80302e-07	-0.796372	-1.31216	1.05169e-05	-1.13213	-1.30997	1.06451e-05	-0.960958	-1.30902
62005458	rs35318934	1.28556e-07	-1.67262	-1.21542	6.92139e-06	-1.6739	-1.18658	6.23211e-06	-1.62551	-1.17986
62005564	rs116920489	4.46834e-07	-1.64221	-2.33819e-10	2.14829e-05	-1.72783	-2.33819e-10	1.82392e-05	-1.73151	-2.33819e-10
62005638	rs6089900	1.28693e-07	-1.67975	-1.20723	6.94602e-06	-1.68094	-1.17598	6.23628e-06	-1.63515	-1.16955
62005644	rs75161486	4.08863e-07	-1.73102	-2.33819e-10	2.23585e-05	-1.68788	-2.33819e-10	1.99065e-05	-1.64404	-2.33819e-10
62005888	rs7266872	1.57826e-07	-1.65719	-1.02571	7.33891e-06	-1.72773	-1.07417	6.56035e-06	-1.72184	-1.0322
62005972	rs75728242	4.08698e-07	-1.73142	-2.33819e-10	2.24767e-05	-1.68261	-2.33819e-10	2.00544e-05	-1.63663	-2.33819e-10
62006225	rs62207964	4.49304e-07	-1.6367	-2.33819e-10	2.36144e-05	-1.63323	-2.33819e-10	2.0256e-05	-1.62663	-2.33819e-10
62006227	rs62207965	4.5053e-07	-1.63397	-2.33819e-10	2.368e-05	-1.63046	-2.33819e-10	2.03141e-05	-1.62377	-2.33819e-10
62006243	rs62207966	4.44977e-07	-1.64638	-2.33819e-10	2.31887e-05	-1.65143	-2.33819e-10	1.99249e-05	-1.64311	-2.33819e-10
62006283	rs77549296	4.08794e-07	-1.73119	-2.33819e-10	2.23971e-05	-1.68616	-2.33819e-10	1.9955e-05	-1.6416	-2.33819e-10
62006393	rs117467662	8.64682e-07	-0.982037	-2.33819e-10	4.87365e-05	-0.908661	-2.33819e-10	3.54809e-05	-1.06609	-2.33819e-10
62006454	rs62207967	4.41237e-07	-1.65482	-2.33819e-10	2.31824e-05	-1.6517	-2.33819e-10	1.98727e-05	-1.64574	-2.33819e-10
62007098	rs62207968	4.43321e-07	-1.65011	-2.33819e-10	2.3445e-05	-1.64043	-2.33819e-10	2.01739e-05	-1.63069	-2.33819e-10
62007620	rs34331917	1.34766e-07	-1.64107	-1.19979	7.24868e-06	-1.64675	-1.16752	6.60028e-06	-1.58707	-1.1609
62007956	rs62207969	4.43455e-07	-1.6498	-2.33819e-10	2.33012e-05	-1.64658	-2.33819e-10	1.99782e-05	-1.64044	-2.33819e-10
62008191	rs34938277	1.79997e-07	-1.35084	-1.20062	9.13044e-06	-1.4139	-1.16958	7.70528e-06	-1.42876	-1.16441
62008246	rs34214119	1.80712e-07	-1.35084	-1.19665	9.15914e-06	-1.4139	-1.16644	7.73445e-06	-1.42876	-1.16063
62008309	rs59613943	1.73527e-07	-1.40932	-1.17874	8.84222e-06	-1.4698	-1.14576	7.46679e-06	-1.48346	-1.14116
62008514	rs73316455	6.30057e-07	-1.29859	-2.33819e-10	3.23665e-05	-1.31796	-2.33819e-10	3.11866e-05	-1.19509	-2.33819e-10
62008596	rs6062914	8.20284e-06	0.94193	0.325906	0.000299654	0.508854	0.398686	0.000195705	0.440933	0.200593
62008727	rs12481384	6.19827e-07	-1.31496	-2.33819e-10	3.16269e-05	-1.34108	-2.33819e-10	3.02477e-05	-1.22566	-2.33819e-10
62008866	rs117566290	1.60629e-05	1.93987	-2.33819e-10	0.000537419	1.49169	-2.33819e-10	0.000800001	2.04953	-2.33819e-10
62008975	rs6090392	1.24038e-07	-1.6366	-1.28721	6.34167e-06	-1.6742	-1.27375	5.3574e-06	-1.68658	-1.27002
62009039	rs80040885	4.75354e-07	-1.58034	-2.33819e-10	2.51061e-05	-1.57198	-2.33819e-10	2.15877e-05	-1.56296	-2.33819e-10
62009176	rs118114158	8.44825e-07	-1.00527	-2.33819e-10	4.5016e-05	-0.988072	-2.33819e-10	2.95212e-05	-1.24997	-2.33819e-10
62009521	rs79387602	4.45574e-07	-1.64504	-2.33819e-10	2.14457e-05	-1.72956	-2.33819e-10	1.83242e-05	-1.72686	-2.33819e-10
62009777	rs73316461	5.98242e-07	-1.3504	-2.33819e-10	2.99247e-05	-1.39641	-2.33819e-10	2.84583e-05	-1.28664	-2.33819e-10
62010092	rs78731793	1.53571e-05	1.89494	-2.33819e-10	0.000515268	1.4496	-2.33819e-10	0.000764341	2.00393	-2.33819e-10
62010341	rs6010922	2.88061e-07	-1.17174	-0.909488	1.18199e-05	-1.45427	-0.871033	1.05219e-05	-1.43877	-0.842851
62010637	rs73619475	4.93749e-07	-0.274044	-1.26833	1.94504e-05	-0.578638	-1.24858	2.08947e-05	-0.350864	-1.24472
62010663	rs140569866	7.28642e-07	-1.2081e-10	-1.15322	3.68623e-05	-1.2081e-10	-1.1879	3.14998e-05	-1.2081e-10	-1.1851
62010682	rs911047	2.79507e-07	-1.21148	-0.899894	1.1584e-05	-1.48447	-0.860994	1.0299e-05	-1.47054	-0.832498
62010688	rs116589781	4.20879e-07	-1.70205	-2.33819e-10	2.50818e-05	-1.57295	-2.33819e-10	2.29473e-05	-1.50188	-2.33819e-10
62010722	rs78281551	1.71776e-05	2.00696	-2.33819e-10	0.000572298	1.55457	-2.33819e-10	0.000856364	2.11761	-2.33819e-10
62010821	rs911048	2.89884e-07	-1.17503	-0.899894	1.1881e-05	-1.45916	-0.860994	1.05703e-05	-1.44454	-0.832498
62011140	rs150815093	1.1028e-06	-0.738788	-2.33819e-10	6.28337e-05	-0.654598	-2.33819e-10	4.46647e-05	-0.835898	-2.33819e-10
62011379	rs71325435	1.15502e-07	-1.72611	-1.269	6.1134e-06	-1.731	-1.25361	5.24511e-06	-1.72978	-1.24801
62011703	rs112002142	5.75131e-07	-1.3898	-2.33819e-10	3.41219e-05	-1.26515	-2.33819e-10	3.10473e-05	-1.19957	-2.33819e-10
62011855	rs34034920	3.014e-07	-1.16104	-0.874926	1.24029e-05	-1.44227	-0.834892	1.10885e-05	-1.42358	-0.805595
62012183	rs911049	4.86403e-07	-0.297928	-1.25943	1.88254e-05	-0.618996	-1.24089	2.04285e-05	-0.38392	-1.23423
62012393	rs911050	2.99326e-07	-1.1555	-0.887365	1.18284e-05	-1.45147	-0.873118	1.08151e-05	-1.43342	-0.820717
62012435	rs911051	2.76669e-07	-1.21084	-0.910734	1.12147e-05	-1.48963	-0.888232	1.01314e-05	-1.47284	-0.846605
62012437	rs911052	2.88681e-07	-1.2	-0.879081	1.1584e-05	-1.48222	-0.863243	1.05823e-05	-1.46518	-0.810719
62012481	rs78589340	4.2215e-07	-1.69904	-2.33819e-10	2.52553e-05	-1.56606	-2.33819e-10	2.31381e-05	-1.4936	-2.33819e-10
62012775	rs911053	1.37706e-07	-1.71976	-1.09952	7.40289e-06	-1.7305	-1.06271	6.33627e-06	-1.73144	-1.05735
62013272	rs62207987	6.92034e-07	-0.786697	-0.418068	2.40767e-05	-1.08107	-0.532772	2.496e-05	-0.98709	-0.430716
62013384	rs151139794	4.27346e-07	-1.68681	-2.33819e-10	2.46434e-05	-1.59058	-2.33819e-10	2.07024e-05	-1.60483	-2.33819e-10
62013681	rs62207988	2.12328e-07	-1.44857	-0.937694	1.67678e-05	-1.02873	-0.946905	1.47108e-05	-1.0632	-0.8833
62014305	rs7272809	1.25075e-07	-1.658	-1.25748	6.61207e-06	-1.65033	-1.25586	5.87175e-06	-1.62761	-1.23732
62014686	rs73157488	4.11164e-07	-1.4224	-0.303003	1.55136e-05	-1.562	-0.491367	1.63521e-05	-1.50351	-0.337212
62014997	rs6122434	4.86663e-07	-0.290878	-1.26595	1.82797e-05	-0.641939	-1.24736	1.91731e-05	-0.44345	-1.23812
62015044	rs6090397	5.1427e-07	-1.50165	-2.33819e-10	2.40228e-05	-1.61609	-2.33819e-10	2.00983e-05	-1.63445	-2.33819e-10
62015123	rs73157491	4.03299e-07	-1.47879	-0.265931	1.68467e-05	-1.51304	-0.4579	1.77057e-05	-1.46043	-0.300767
62015238	rs77454415	1.18852e-07	-1.67218	-1.29434	8.34827e-06	-1.3632	-1.30983	7.44228e-06	-1.32889	-1.29901
62015324	rs117766792	4.13891e-05	2.88637	-2.33819e-10	0.00072353	1.78905	-2.33819e-10	0.00126932	2.51116	-2.33819e-10
62015330	rs73921079	5.28719e-07	-1.47394	-2.33819e-10	2.45048e-05	-1.59622	-2.33819e-10	2.04691e-05	-1.61617	-2.33819e-10
62015344	rs73316468	5.29645e-07	-1.47219	-2.33819e-10	2.45359e-05	-1.59495	-2.33819e-10	2.04931e-05	-1.61499	-2.33819e-10
62015391	rs6011802	2.02564e-07	-1.50324	-0.930103	9.48544e-06	-1.64016	-0.905173	9.0548e-06	-1.59807	-0.833713
62015472	rs141859810	1.19514e-07	-1.68347	-1.27749	8.02188e-06	-1.45216	-1.26076	6.77806e-06	-1.46541	-1.25598
62015485	rs111478211	5.208e-07	-1.48903	-2.33819e-10	2.42397e-05	-1.6071	-2.33819e-10	2.02649e-05	-1.62619	-2.33819e-10
62015518	rs117811591	4.0689e-05	2.86931	-2.33819e-10	0.000712833	1.77416	-2.33819e-10	0.00124873	2.4948	-2.33819e-10
62015547	rs62207989	4.25862e-07	-1.4539	-0.236386	1.77087e-05	-1.48985	-0.431183	1.87033e-05	-1.43466	-0.271715
62015570	rs11696493	4.30063e-07	-1.44749	-0.232976	1.787e-05	-1.48387	-0.428097	1.88908e-05	-1.42804	-0.268362
62015601	rs7261890	5.21782e-07	-1.48715	-2.33819e-10	2.42725e-05	-1.60575	-2.33819e-10	2.02901e-05	-1.62495	-2.33819e-10
62015867	rs74341857	4.41871e-05	2.95179	-2.33819e-10	0.00076608	1.8462	-2.33819e-10	0.00135147	2.57387	-2.33819e-10
62015968	rs74779678	1.17042e-07	-1.68103	-1.30084	8.0609e-06	-1.39634	-1.31172	7.19352e-06	-1.35741	-1.30449
62016035	rs74774099	1.14884e-07	-1.69263	-1.30784	7.44126e-06	-1.48718	-1.30086	6.26566e-06	-1.50143	-1.29857
62016087	rs8122705	5.28371e-07	-1.4746	-2.33819e-10	2.53576e-05	-1.56201	-2.33819e-10	2.12047e-05	-1.58086	-2.33819e-10
62016971	rs6122115	4.95667e-07	-0.273098	-1.2654	1.87542e-05	-0.616967	-1.2467	1.97124e-05	-0.416408	-1.23742
62017084	rs117747221	1.15162e-07	-1.68588	-1.31218	7.50216e-06	-1.47067	-1.30923	6.2965e-06	-1.4854	-1.30969
62017115	rs8124469	5.38609e-07	-1.45541	-2.33819e-10	2.48384e-05	-1.5827	-2.33819e-10	2.07268e-05	-1.60366	-2.33819e-10
62017206	rs8126103	5.38609e-07	-1.45541	-2.33819e-10	2.48384e-05	-1.5827	-2.33819e-10	2.07268e-05	-1.60366	-2.33819e-10
62017378	rs78113641	1.18886e-07	-1.66654	-1.2997	8.14156e-06	-1.41313	-1.28498	6.83031e-06	-1.42729	-1.28642
62017948	rs13037292	4.93291e-07	-0.273098	-1.2702	1.86474e-05	-0.616967	-1.25241	1.95924e-05	-0.416408	-1.24353
62017998	rs12625056	1.15234e-07	-1.68527	-1.31217	7.51461e-06	-1.46921	-1.30903	6.30659e-06	-1.48398	-1.30951
62018024	rs78970060	4.22853e-05	2.9078	-2.33819e-10	0.000777002	1.86035	-2.33819e-10	0.00135647	2.57756	-2.33819e-10
62018051	rs6062916	4.8886e-07	-1.48232	-0.0700058	2.24173e-05	-1.59691	-0.0883497	1.89295e-05	-1.55924	-0.135124
62018066	rs6089903	5.38155e-07	-1.45625	-2.33819e-10	2.4823e-05	-1.58332	-2.33819e-10	2.07149e-05	-1.60423	-2.33819e-10
62018289	rs6089904	4.75012e-07	-1.58106	-2.33819e-10	2.14062e-05	-1.73141	-2.33819e-10	1.8668e-05	-1.70827	-2.33819e-10
62018672	rs62207990	7.27828e-07	-1.15433	-2.33819e-10	2.66916e-05	-1.51074	-2.33819e-10	2.26283e-05	-1.51588	-2.33819e-10
62018747	rs6011805	2.09063e-07	-1.46635	-0.935413	9.82078e-06	-1.59994	-0.910654	9.44456e-06	-1.54999	-0.839657
62018895	rs6090398	5.55144e-07	-1.42517	-2.33819e-10	2.54012e-05	-1.56029	-2.33819e-10	2.1163e-05	-1.58283	-2.33819e-10
62018920	rs6011808	1.15499e-07	-1.68758	-1.30756	8.42893e-06	-1.37401	-1.28941	7.14295e-06	-1.36019	-1.30876
62019031	rs118038166	6.23167e-07	-1.2081e-10	-1.30959	3.26084e-05	-1.2081e-10	-1.31052	2.7927e-05	-1.2081e-10	-1.30549
62019089	rs13043012	1.14789e-07	-1.68988	-1.31142	7.41637e-06	-1.48035	-1.31105	6.22463e-06	-1.4948	-1.31177
62019106	rs13045852	1.17507e-07	-1.68408	-1.29383	7.55019e-06	-1.46638	-1.30713	6.35423e-06	-1.48123	-1.30473
62019165	rs185462960	1.38356e-06	-0.511983	-2.33819e-10	7.58495e-05	-0.466339	-2.33819e-10	5.94236e-05	-0.550391	-2.33819e-10
62019201	rs77220699	8.22416e-07	-1.03215	-2.33819e-10	7.76102e-05	-0.443391	-2.33819e-10	5.99705e-05	-0.541228	-2.33819e-10
62019215	rs57413639	5.0307e-07	-0.25433	-1.26934	1.87706e-05	-0.600553	-1.26225	1.99201e-05	-0.398583	-1.24477
62019262	rs79743487	1.15815e-07	-1.68029	-1.31211	7.59431e-06	-1.45754	-1.31015	6.372e-06	-1.47264	-1.31053
62019273	rs13037770	1.18802e-07	-1.67951	-1.28743	8.28212e-06	-1.41312	-1.26787	6.96988e-06	-1.42377	-1.26972
62019463	rs77311359	3.45734e-05	2.70644	-2.33819e-10	0.000618478	1.63217	-2.33819e-10	0.00106832	2.33876	-2.33819e-10
62019482	rs73157501	3.01363e-06	0.266501	-2.33819e-10	0.000158186	0.268679	-2.33819e-10	0.000143095	0.328427	-2.33819e-10
62019587	rs7264172	5.67041e-07	-1.40397	-2.33819e-10	2.58094e-05	-1.54435	-2.33819e-10	2.14803e-05	-1.56795	-2.33819e-10
62019807	rs117257049	1.15842e-07	-1.68029	-1.31188	7.58868e-06	-1.45754	-1.31089	6.36779e-06	-1.47264	-1.31119
62019932	rs6011809	2.01963e-07	-1.49028	-0.946039	9.28939e-06	-1.61662	-0.949595	9.0896e-06	-1.56968	-0.858268
62020063	rs111306173	5.69112e-07	-1.40032	-2.33819e-10	2.58807e-05	-1.54159	-2.33819e-10	2.15357e-05	-1.56537	-2.33819e-10
62021292	rs144919540	1.16035e-07	-1.67904	-1.31146	7.60615e-06	-1.45466	-1.31148	6.38247e-06	-1.46983	-1.31169
62021440	rs187264389	8.54025e-06	1.30815	-2.33819e-10	0.000710609	1.77103	-2.33819e-10	0.000670801	1.87339	-2.33819e-10
62021492	rs79017952	1.16026e-07	-1.67904	-1.31154	7.6068e-06	-1.45466	-1.31139	6.38293e-06	-1.46983	-1.31162
62021554	rs75303605	1.16352e-07	-1.6765	-1.31129	7.64929e-06	-1.44884	-1.31163	6.41782e-06	-1.46418	-1.31182
62021855	rs6090400	5.72805e-07	-1.39385	-2.33819e-10	2.6008e-05	-1.53669	-2.33819e-10	2.16348e-05	-1.56078	-2.33819e-10
62021984	rs141994254	1.16056e-07	-1.67904	-1.31129	7.60497e-06	-1.45466	-1.31163	6.38166e-06	-1.46983	-1.31182
62022201	rs149429854	4.33022e-07	-1.67361	-2.33819e-10	3.08247e-05	-1.36677	-2.33819e-10	2.71792e-05	-1.33263	-2.33819e-10
62022262	rs117698861	1.1627e-07	-1.67778	-1.31071	7.7333e-06	-1.45176	-1.2978	6.44557e-06	-1.46702	-1.30467
62022310	rs144323601	1.16615e-07	-1.6752	-1.31032	7.78772e-06	-1.44592	-1.29663	6.48781e-06	-1.46134	-1.30382
62022727	rs62207992	2.28177e-07	-1.42358	-0.890694	2.68389e-05	-0.748484	-0.756754	2.18748e-05	-0.734334	-0.815413
62022799	rs62207993	2.28058e-07	-1.4285	-0.886304	2.67382e-05	-0.75728	-0.751716	2.17854e-05	-0.743193	-0.810648
62022805	rs6122435	5.75474e-07	-0.123942	-1.26526	2.14792e-05	-0.484502	-1.2435	2.25517e-05	-0.28247	-1.2368
62022977	rs62207994	2.28933e-07	-1.42866	-0.882307	2.59338e-05	-0.79241	-0.747132	2.12886e-05	-0.770597	-0.806311
62023067	rs34641155	7.11492e-07	-1.17704	-2.33819e-10	4.20547e-05	-1.05612	-2.33819e-10	3.0367e-05	-1.22173	-2.33819e-10
62023126	rs8120028	4.58597e-07	-1.61623	-2.33819e-10	3.50774e-05	-1.23753	-2.33819e-10	3.10985e-05	-1.19792	-2.33819e-10
62023130	rs79943078	3.88472e-05	2.82299	-2.33819e-10	0.000684596	1.73374	-2.33819e-10	0.00119451	2.45041	-2.33819e-10
62023182	rs62207995	2.2131e-07	-1.45763	-0.887209	2.51032e-05	-0.810096	-0.761998	2.06716e-05	-0.796396	-0.809924
62023409	rs149093598	4.78967e-07	-1.57277	-2.33819e-10	2.23036e-05	-1.69034	-2.33819e-10	2.00652e-05	-1.6361	-2.33819e-10
62023517	rs62207996	2.68332e-07	-1.35363	-0.798545	3.42483e-05	-0.592413	-0.66904	2.85961e-05	-0.56409	-0.71772
62023577	rs73921081	5.80509e-07	-1.38049	-2.33819e-10	2.62741e-05	-1.52651	-2.33819e-10	2.18422e-05	-1.55124	-2.33819e-10
62023734	rs73316487	5.95417e-07	-1.35514	-2.33819e-10	2.80013e-05	-1.46284	-2.33819e-10	2.3298e-05	-1.48671	-2.33819e-10
62023879	rs75905128	2.57678e-07	-1.45295	-0.739736	2.85058e-05	-0.801537	-0.643444	2.44316e-05	-0.787773	-0.65143
62024275	rs1535243	1.82492e-07	-1.60817	-0.929524	8.99492e-06	-1.69213	-0.906304	8.55084e-06	-1.66412	-0.824927
62024295	rs117927986	4.14384e-07	-1.71761	-2.33819e-10	2.17775e-05	-1.71421	-2.33819e-10	1.83466e-05	-1.72563	-2.33819e-10
62024616	rs62207997	4.45684e-07	-1.64479	-2.33819e-10	3.12749e-05	-1.35228	-2.33819e-10	2.73843e-05	-1.32511	-2.33819e-10
62025140	rs76993110	3.87254e-05	2.81985	-2.33819e-10	0.000682723	1.731	-2.33819e-10	0.00119092	2.4474	-2.33819e-10
62025366	rs6062920	4.25645e-06	0.611791	-2.33819e-10	0.000155472	0.251379	-2.33819e-10	0.000100053	-0.0293796	-2.33819e-10
62025749	rs117664298	1.1585e-07	-1.69747	-1.29463	7.6166e-06	-1.49954	-1.26522	6.31328e-06	-1.51342	-1.27901
62025827	rs115051759	1.16672e-07	-1.69698	-1.28806	7.70624e-06	-1.49827	-1.25479	6.37726e-06	-1.51219	-1.27016
62026398	rs117129712	5.43379e-06	2.12604	-1.27005	0.000199548	1.79071	-1.28975	0.000313977	2.40028	-1.28604
62026448	rs62207998	1.05754e-06	-1.49477	0.714071	4.50214e-05	-1.51215	0.524201	4.85501e-05	-1.45896	0.706475
62026480	rs77969051	7.21814e-07	-1.2081e-10	-1.16263	3.48611e-05	-1.2081e-10	-1.24372	3.1687e-05	-1.2081e-10	-1.17918
62026811	rs74780340	8.44222e-06	1.2966	-2.33819e-10	0.000243893	0.701641	-2.33819e-10	0.000329708	1.16313	-2.33819e-10
62026990	rs964099	1.28483e-07	-1.62346	-1.26514	9.97855e-06	-1.27371	-1.22094	8.55578e-06	-1.23185	-1.25662
62027042	rs4395296	6.08811e-07	-1.55897	0.226077	2.63492e-05	-1.55289	0.0292411	2.7762e-05	-1.51399	0.202573
62027516	rs13040963	4.29214e-07	-0.394247	-1.2882	1.72276e-05	-0.669843	-1.27873	1.74528e-05	-0.511337	-1.26425
62028046	rs2038440	2.82194e-06	-0.653107	0.853889	7.97186e-05	-1.23609	0.819502	8.89827e-05	-1.10821	0.961568
62028063	rs2038441	1.51008e-06	-1.73151	1.30703	6.04093e-05	-1.72959	1.03564	5.88774e-05	-1.72768	1.16805
62028210	rs2038442	1.44799e-06	-1.73151	1.26504	5.80556e-05	-1.72959	0.9959	5.65205e-05	-1.72768	1.1272
62028308	rs4809552	7.32601e-07	-1.73026	0.582458	4.03239e-05	-1.69462	0.596477	3.8519e-05	-1.69006	0.706133
62028353	rs8119606	1.38288e-07	-1.60018	-1.21488	1.12211e-05	-1.22279	-1.1545	9.52545e-06	-1.17832	-1.20279
62029016	rs12625971	2.31668e-06	-0.927231	0.930721	7.49621e-05	-1.31462	0.836507	8.82806e-05	-1.20556	1.051
62029070	rs12625977	3.30853e-06	-0.61341	0.973269	8.8715e-05	-1.16905	0.85939	0.000106464	-1.05748	1.0902
62029114	rs12625980	2.86487e-06	-0.642459	0.858336	8.13355e-05	-1.1896	0.793092	9.33344e-05	-1.07999	0.981095
62029224	rs6122437	5.8169e-07	-0.161103	-1.21736	2.14146e-05	-0.518801	-1.21221	2.31764e-05	-0.309954	-1.18199
62029252	rs75920013	8.95888e-06	1.356	-2.33819e-10	0.000254769	0.745269	-2.33819e-10	0.000318922	1.12986	-2.33819e-10
62029334	rs67154078	3.02511e-06	-0.669775	0.940077	8.34032e-05	-1.20882	0.837414	9.85132e-05	-1.10108	1.05619
62029339	rs73619476	3.03368e-06	-0.65616	0.92929	8.33222e-05	-1.19925	0.826877	9.8458e-05	-1.09057	1.04512
62029583	rs66497410	3.91295e-06	-0.447989	0.975636	0.000118479	-0.962769	0.942412	0.000137458	-0.792835	1.08107
62029711	rs6010927	8.18502e-07	-0.104933	-0.931991	3.13097e-05	-0.435707	-0.915456	3.51801e-05	-0.219848	-0.854753
62030055	rs117397394	8.04702e-07	-1.2081e-10	-1.05393	4.68111e-05	-1.2081e-10	-0.948969	3.80071e-05	-1.2081e-10	-0.99731
62030731	rs144076165	1.93705e-06	-0.175477	-2.33819e-10	5.97071e-05	-0.705639	-2.33819e-10	6.61805e-05	-0.442696	-2.33819e-10
62030870	rs35471257	2.71089e-07	-1.14135	-1.0006	1.01332e-05	-1.47014	-1.00913	9.27077e-06	-1.32625	-1.08197
62030928	rs75238596	1.4314e-06	-0.477992	-2.33819e-10	4.84863e-05	-0.913809	-2.33819e-10	5.21577e-05	-0.68081	-2.33819e-10
62031046	rs12624447	7.9659e-06	-1.69647	2.935	0.000335307	-1.65056	2.67051	0.000289559	-1.65876	2.69204
62031103	rs116844172	1.4314e-06	-0.477992	-2.33819e-10	4.84863e-05	-0.913809	-2.33819e-10	5.21577e-05	-0.68081	-2.33819e-10
62031110	rs73921085	4.38033e-07	-1.66211	-2.33819e-10	2.99041e-05	-1.39709	-2.33819e-10	2.5137e-05	-1.41074	-2.33819e-10
62031217	rs12481469	1.44205e-06	-0.47058	-2.33819e-10	4.87775e-05	-0.907821	-2.33819e-10	5.25129e-05	-0.674023	-2.33819e-10
62032035	rs3746372	2.58086e-07	-1.09663	-1.09448	1.06513e-05	-1.32988	-1.09953	9.8035e-06	-1.18887	-1.16347
62032144	rs62208000	1.11789e-06	-0.7252	-2.33819e-10	0.000202137	0.513856	-2.33819e-10	0.000153075	0.395844	-2.33819e-10
62032150	rs143295292	5.87578e-07	-1.36839	-2.33819e-10	2.81883e-05	-1.45618	-2.33819e-10	2.27141e-05	-1.51209	-2.33819e-10
62032619	rs6089905	6.98336e-06	-1.70374	2.81062	0.000300364	-1.65645	2.56635	0.000253542	-1.66433	2.56478
62032623	rs34839288	2.54418e-07	-1.10709	-1.09833	1.04694e-05	-1.33818	-1.10845	9.75866e-06	-1.19854	-1.15839
62032671	rs6122438	1.64789e-05	-1.19551	3.16095	0.000648245	-1.1829	2.86208	0.000608014	-1.12003	2.89514
62032790	rs6122439	3.47364e-07	-0.931078	-0.962948	1.45474e-05	-1.09325	-1.02443	1.78171e-05	-0.843744	-0.911177
62032792	rs12481145	1.48688e-06	-0.439968	-2.33819e-10	5.00011e-05	-0.883044	-2.33819e-10	5.40067e-05	-0.645974	-2.33819e-10
62032935	rs6090403	1.66239e-06	-1.71228	1.3839	7.12793e-05	-1.68713	1.15865	6.27972e-05	-1.67357	1.1784
62032944	rs111739716	6.46602e-07	-1.27267	-2.33819e-10	3.56188e-05	-1.22222	-2.33819e-10	3.01596e-05	-1.22858	-2.33819e-10
62033142	rs7265714	7.27813e-06	-1.70823	2.85646	0.00030485	-1.66974	2.59447	0.000263309	-1.67755	2.61579
62033164	rs6090404	4.32039e-07	-1.67588	-2.33819e-10	2.67114e-05	-1.51	-2.33819e-10	2.27607e-05	-1.51004	-2.33819e-10
62033208	rs12479841	5.31437e-07	-0.256656	-1.21216	1.51942e-05	-0.81714	-1.25703	1.81968e-05	-0.535103	-1.19873
62033587	rs59684388	4.41092e-07	-1.65515	-2.33819e-10	3.03582e-05	-1.38202	-2.33819e-10	2.5511e-05	-1.39597	-2.33819e-10
62033616	rs2281568	1.50413e-05	-1.20264	3.07679	0.000596066	-1.18553	2.78079	0.000558723	-1.12296	2.81353
62034175	rs3746371	1.71483e-07	-1.73131	-0.868604	8.32795e-06	-1.72189	-0.953583	8.28057e-06	-1.70734	-0.813834
62034258	rs3746369	1.70788e-07	-1.73013	-0.873853	8.23041e-06	-1.72895	-0.958301	8.1219e-06	-1.72112	-0.819398
62034373	rs3746368	1.71642e-07	-1.73039	-0.868604	8.27253e-06	-1.72857	-0.953583	8.17347e-06	-1.72035	-0.813834
62034735	rs41283012	5.51896e-07	-1.43104	-2.33819e-10	4.83304e-05	-0.917028	-2.33819e-10	4.43177e-05	-0.843698	-2.33819e-10
62035103	rs3746367	1.63297e-07	-1.71936	-0.929469	8.18789e-06	-1.69964	-0.992794	7.99616e-06	-1.6666	-0.88952
62035216	rs78092272	6.24346e-07	-1.3077	-2.33819e-10	5.65476e-05	-0.760008	-2.33819e-10	5.23839e-05	-0.676482	-2.33819e-10
62035603	rs13038614	1.46284e-07	-1.58974	-1.16911	7.22326e-06	-1.65746	-1.16032	6.12375e-06	-1.60251	-1.2204
62035697	rs117718498	1.43955e-06	-0.472315	-2.33819e-10	4.87091e-05	-0.909223	-2.33819e-10	5.24295e-05	-0.675612	-2.33819e-10
62035706	rs12625113	1.25042e-07	-1.60434	-1.31142	6.01247e-06	-1.69258	-1.30867	5.08951e-06	-1.7039	-1.30401
62036301	rs11698085	2.15079e-07	-1.73127	-0.642121	9.67356e-06	-1.66465	-0.861043	9.64872e-06	-1.66951	-0.698747
62036304	rs45490998	1.52379e-06	0.674028	-1.08947	0.000128896	1.16438	-1.10046	8.58684e-05	0.962068	-1.14433
62037089	rs114805896	2.98768e-07	-1.12881	-0.915919	1.9744e-05	-1.09253	-0.719711	1.51691e-05	-0.996207	-0.919614
62037326	rs73918905	4.1115e-07	-1.72544	-2.33819e-10	2.42519e-05	-1.6066	-2.33819e-10	2.04721e-05	-1.61602	-2.33819e-10
62037449	rs113321528	6.72797e-07	-1.23296	-2.33819e-10	3.70684e-05	-1.18233	-2.33819e-10	3.14257e-05	-1.18746	-2.33819e-10
62037492	rs13039706	1.02895e-06	0.484533	-1.29264	0.000107526	1.15448	-1.27184	6.8154e-05	0.89275	-1.30606
62037702	rs34690549	1.19871e-06	-0.655402	-2.33819e-10	3.82422e-05	-1.15115	-2.33819e-10	3.86482e-05	-0.980581	-2.33819e-10
62037749	rs6122440	2.95204e-07	-1.2414	-0.815332	1.47398e-05	-1.27099	-0.833553	1.38739e-05	-1.27084	-0.734229
62038277	rs1801475	1.13884e-07	-1.70235	-1.30687	6.80556e-06	-1.56767	-1.30968	5.23949e-06	-1.6773	-1.30156
62038378	rs1801471	1.0272e-06	0.461826	-1.27163	0.000106243	1.11394	-1.2433	6.61981e-05	0.850205	-1.29264
62038381	rs139587368	1.43927e-06	-1.2081e-10	-0.472509	6.6342e-05	-1.2081e-10	-0.600267	6.3679e-05	-1.2081e-10	-0.481227
62038757	rs3746364	1.47816e-06	0.800677	-1.24652	0.000140411	1.3782	-1.22871	9.24304e-05	1.16122	-1.26985
62038810	rs3746363	2.24451e-07	-1.52525	-0.805489	9.55687e-06	-1.67422	-0.863611	9.69729e-06	-1.63564	-0.727591
62038866	rs3746362	2.29643e-07	-1.51519	-0.792683	9.70695e-06	-1.66886	-0.85339	9.88637e-06	-1.62874	-0.71518
62038923	rs3746361	2.33648e-07	-1.29195	-0.998632	1.1477e-05	-1.30144	-1.05331	1.21726e-05	-1.1851	-0.950799
62039195	rs28378948	3.63461e-07	-0.66766	-1.18107	2.01762e-05	-0.698864	-1.09172	2.07281e-05	-0.457184	-1.14641
62039616	rs34821017	2.07562e-07	-1.38792	-1.02105	1.90711e-05	-0.891308	-0.955605	1.09232e-05	-1.1218	-1.12239
62040022	rs2236197	2.31184e-07	-1.5399	-0.761284	9.88792e-06	-1.68181	-0.821964	1.0068e-05	-1.64554	-0.680178
62040172	rs2236198	1.82965e-07	-1.55612	-0.978982	8.53385e-06	-1.611	-1.04005	8.77732e-06	-1.54637	-0.916545
62040955	rs4809553	1.80939e-07	-1.55268	-0.993562	8.51227e-06	-1.60815	-1.04544	8.55238e-06	-1.54283	-0.946046
62041428	rs56691022	4.08803e-07	-1.73117	-2.33819e-10	2.2951e-05	-1.66173	-2.33819e-10	1.94394e-05	-1.66778	-2.33819e-10
62042126	rs73918906	4.09566e-07	-1.7293	-2.33819e-10	2.26744e-05	-1.67385	-2.33819e-10	1.97672e-05	-1.65106	-2.33819e-10
62042756	rs117992513	1.2195e-06	-0.6382	-2.33819e-10	3.59696e-05	-1.21241	-2.33819e-10	3.76146e-05	-1.00769	-2.33819e-10
62043113	rs41283014	1.16169e-06	-0.686765	-2.33819e-10	3.54064e-05	-1.2282	-2.33819e-10	3.65162e-05	-1.03733	-2.33819e-10
62043227	rs62208003	4.91241e-07	-1.54746	-2.33819e-10	2.29828e-05	-1.66034	-2.33819e-10	2.02036e-05	-1.62922	-2.33819e-10
62043874	rs12481307	1.26749e-06	-0.599604	-2.33819e-10	3.96797e-05	-1.11425	-2.33819e-10	4.14408e-05	-0.910816	-2.33819e-10
62044261	rs3787132	1.15199e-06	-0.695158	-2.33819e-10	3.43689e-05	-1.25794	-2.33819e-10	3.48506e-05	-1.08401	-2.33819e-10
62044352	rs6062444	2.10018e-07	-1.53382	-0.863381	9.60621e-06	-1.61809	-0.914589	8.23941e-06	-1.63004	-0.896109
62044369	rs3787131	1.4702e-07	-1.59911	-1.15472	7.8677e-06	-1.54349	-1.18884	6.85291e-06	-1.53816	-1.17225
62044847	rs61737409	1.14195e-06	-1.2081e-10	-0.703903	7.18479e-05	-1.2081e-10	-0.520538	5.42471e-05	-1.2081e-10	-0.641531
62045300	rs2281569	4.46637e-07	-1.56138	-0.0812689	2.39364e-05	-1.44603	-0.173658	2.08501e-05	-1.48685	-0.110871
62045527	rs117067974	7.18986e-07	-1.2081e-10	-1.16656	4.04579e-05	-1.2081e-10	-1.09483	3.10802e-05	-1.2081e-10	-1.19851
62045605	rs117242768	7.25919e-07	-1.2081e-10	-1.15696	4.09337e-05	-1.2081e-10	-1.08314	3.13454e-05	-1.2081e-10	-1.19001
62045653	rs76685684	4.54704e-07	-1.62475	-2.33819e-10	2.14376e-05	-1.72994	-2.33819e-10	1.87562e-05	-1.70356	-2.33819e-10
62045709	rs2281570	1.77061e-06	-0.313344	0.0480211	4.00795e-05	-1.0628	-0.0414223	4.37061e-05	-0.879035	0.021442
62046278	rs1801545	4.11202e-07	-1.72531	-2.33819e-10	2.21242e-05	-1.69842	-2.33819e-10	1.91524e-05	-1.68265	-2.33819e-10
62046549	rs75305929	4.16438e-07	-1.71266	-2.33819e-10	2.16257e-05	-1.72121	-2.33819e-10	1.85755e-05	-1.71324	-2.33819e-10
62047111	rs73918907	7.25838e-07	-1.15707	-2.33819e-10	5.63782e-05	-0.763008	-2.33819e-10	4.73643e-05	-0.777214	-2.33819e-10
62047575	rs13040636	4.70513e-07	-0.547544	-1.04303	4.88905e-05	0.0713452	-0.976851	3.42054e-05	-0.0107367	-1.09196
62047709	rs71325438	4.77303e-07	-1.57625	-2.33819e-10	2.30536e-05	-1.65727	-2.33819e-10	2.02635e-05	-1.62626	-2.33819e-10
62047925	rs3865527	9.57435e-07	-1.71778	0.837636	4.94528e-05	-1.63731	0.743235	4.07618e-05	-1.65271	0.725373
62047947	rs7271899	3.53618e-07	-1.69246	-0.183724	1.32515e-05	-1.7312	-0.479776	1.38906e-05	-1.73123	-0.272639
62048086	rs8123680	2.2563e-07	-1.6101	-0.715404	1.05472e-05	-1.69268	-0.746542	8.93229e-06	-1.69497	-0.75044
62048087	rs3865528	6.38421e-07	-1.41702	0.131623	2.19563e-05	-1.70978	0.00374713	2.27085e-05	-1.64613	0.13379
62048329	rs117588853	1.6125e-06	0.940135	-1.29899	3.86429e-05	0.165941	-1.30667	5.3086e-05	0.642913	-1.30608
62048654	rs6089908	1.10088e-06	0.570739	-1.31127	0.000107856	1.19785	-1.31214	8.0224e-05	1.06143	-1.31169
62048710	rs3865529	2.83741e-05	1.70164	0.807194	0.00835935	3.36934	0.866702	0.00384429	2.96777	0.651496
62048756	rs3895449	1.0391e-06	-1.45823	0.659941	6.14686e-05	-1.323	0.646439	5.09614e-05	-1.37331	0.669299
62048947	rs6090411	5.25428e-07	-1.61174	0.131559	2.73802e-05	-1.51257	0.0272998	2.41763e-05	-1.54812	0.0984139
62049200	rs117766329	1.30019e-06	-0.574134	-2.33819e-10	3.53115e-05	-1.23088	-2.33819e-10	3.56031e-05	-1.06265	-2.33819e-10
62049428	rs184556451	1.2623e-06	-1.2081e-10	-0.603712	7.9728e-05	-1.2081e-10	-0.416469	5.98249e-05	-1.2081e-10	-0.543659
62049495	rs4809297	7.34831e-07	-1.34724	0.202482	6.5239e-05	-0.8197	0.202667	4.12534e-05	-1.0706	0.155254
62049657	rs77602225	4.96687e-07	-1.53644	-2.33819e-10	4.51269e-05	-0.98561	-2.33819e-10	3.61381e-05	-1.04773	-2.33819e-10
62049687	rs3787130	4.41809e-06	-0.289295	0.938358	0.00050208	0.465714	0.957954	0.000316368	0.301486	0.820337
62049793	rs3787129	4.19733e-07	-1.64331	-0.0614735	2.1375e-05	-1.58408	-0.148786	1.8999e-05	-1.6184	-0.0722972
62049810	rs75272497	1.62792e-05	1.95324	-2.33819e-10	4.67355e-05	-0.950585	-2.33819e-10	6.84005e-05	-0.409702	-2.33819e-10
62050005	rs73157644	4.8612e-07	-1.61423	0.0562823	4.51926e-05	-0.957063	-0.0270923	3.39141e-05	-1.11305	0.00179956
62050044	rs6011822	2.65932e-07	-0.951924	-1.20923	1.0573e-05	-1.2104	-1.22638	9.6577e-06	-1.15286	-1.21447
62050063	rs6011823	2.08234e-06	-1.54984	1.44669	0.000228309	-0.804482	1.44009	0.000138469	-1.06082	1.35639
62050188	rs12479598	1.17041e-06	-0.679291	-2.33819e-10	4.04914e-05	-1.094	-2.33819e-10	4.05187e-05	-0.933317	-2.33819e-10
62050260	rs35612393	2.92036e-07	-1.67435	-0.393176	1.4259e-05	-1.72793	-0.409772	1.18178e-05	-1.72871	-0.436766
62050279	rs12480084	2.18881e-07	-1.40959	-0.946279	1.36192e-05	-1.26141	-0.922196	1.2006e-05	-1.14942	-1.00026
62050296	rs35268259	2.7695e-07	-1.65905	-0.461508	1.33586e-05	-1.72342	-0.479513	1.10024e-05	-1.72461	-0.512358
62050379	rs4809298	5.83567e-07	-1.49816	0.12292	2.13967e-05	-1.72801	-0.00383939	2.11949e-05	-1.69084	0.109519
62050583	rs4809299	2.26876e-07	-1.54792	-0.772076	1.04798e-05	-1.63392	-0.811722	9.83317e-06	-1.57209	-0.777234
62051097	rs12481298	1.60361e-06	0.947782	-1.31217	5.89835e-05	0.593686	-1.31152	8.11284e-05	1.07294	-1.31199
62051455	rs6122118	5.7133e-07	-1.60465	0.208218	3.0416e-05	-1.50301	0.122891	2.64999e-05	-1.53937	0.181428
62051865	rs6062925	3.18929e-07	-1.6189	-0.360535	1.46847e-05	-1.71072	-0.397567	1.32015e-05	-1.66263	-0.392123
62051974	rs12626055	6.0681e-07	-1.61706	0.280878	3.24667e-05	-1.51978	0.204902	2.70121e-05	-1.55472	0.215921
62052011	rs118087697	6.0034e-06	0.955682	-2.33819e-10	0.000187483	0.438597	-2.33819e-10	0.000199531	0.66089	-2.33819e-10
62052040	rs34659510	5.88732e-07	-0.260726	-1.1057	6.51974e-05	0.447333	-1.065	4.69628e-05	0.342268	-1.12799
62052254	rs4809554	2.81887e-07	-1.72066	-0.38223	1.36774e-05	-1.73149	-0.447851	1.1858e-05	-1.70655	-0.455527
62052695	rs3787128	2.9779e-07	-1.65659	-0.391426	1.42962e-05	-1.72497	-0.410131	1.22731e-05	-1.68332	-0.44435
62052766	rs3787127	3.06405e-07	-1.66489	-0.354605	1.47931e-05	-1.72725	-0.373681	1.26361e-05	-1.68993	-0.408592
62052844	rs149329391	1.50372e-06	-0.428699	-2.33819e-10	0.000105083	-0.140343	-2.33819e-10	0.000197567	0.650999	-2.33819e-10
62052998	rs3787126	8.44474e-07	-1.2081e-10	-1.00569	4.9218e-05	-1.2081e-10	-0.89883	3.69042e-05	-1.2081e-10	-1.02676
62053017	rs75164100	2.99675e-06	1.49512	-1.23424	8.3962e-05	0.840793	-1.20552	9.79999e-05	1.20823	-1.25835
62053035	rs3787125	3.62879e-07	-1.5956	-0.254731	1.96205e-05	-1.52029	-0.298222	1.84553e-05	-1.40187	-0.317859
62053117	rs3827019	1.19076e-07	-1.72358	-1.24106	1.01227e-05	-1.24892	-1.23139	7.18443e-06	-1.41588	-1.24729
62053131	rs3827018	6.2794e-07	-0.181335	-1.12062	7.99302e-05	0.670153	-1.08409	5.65822e-05	0.54301	-1.1424
62053173	rs13045620	2.32262e-07	-1.60156	-0.694976	1.08323e-05	-1.70369	-0.708865	9.24887e-06	-1.7061	-0.704483
62053199	rs4809555	3.87062e-07	-1.4382	-0.347613	1.68603e-05	-1.56009	-0.410035	1.47376e-05	-1.56005	-0.384636
62053213	rs143459797	1.23932e-06	-0.622079	-2.33819e-10	6.66263e-05	-0.59599	-2.33819e-10	7.18745e-05	-0.36016	-2.33819e-10
62053249	rs140124083	9.21833e-07	-0.918035	-2.33819e-10	4.45063e-05	-0.999458	-2.33819e-10	3.71411e-05	-1.02036	-2.33819e-10
62053325	rs76345851	6.25706e-07	-1.2081e-10	-1.30552	3.31234e-05	-1.2081e-10	-1.29485	2.77421e-05	-1.2081e-10	-1.31213
62053482	rs117491878	1.05744e-06	0.500884	-1.28168	3.7158e-05	0.0829587	-1.26287	4.14218e-05	0.384651	-1.29593
62053671	rs372454574	8.1045e-07	-1.2081e-10	-1.04681	3.979e-05	-1.2081e-10	-1.11147	3.63326e-05	-1.2081e-10	-1.04237
62053754	rs3893041	6.07543e-07	-1.7125	0.377524	3.28864e-05	-1.64203	0.339997	2.56169e-05	-1.68067	0.288842
62054901	rs6089909	2.31648e-07	-1.60997	-0.689214	1.08133e-05	-1.71114	-0.703168	9.23733e-06	-1.71306	-0.698766
62054912	rs12479476	1.4138e-06	0.673177	-1.16354	4.73396e-05	0.247122	-1.18486	5.59942e-05	0.566391	-1.17623
62055037	rs3787123	5.67492e-07	-1.68824	0.285069	2.9706e-05	-1.60648	0.202737	2.50778e-05	-1.63702	0.223923
62055051	rs12480884	9.58867e-07	-0.878648	-2.33819e-10	3.56309e-05	-1.22188	-2.33819e-10	3.2481e-05	-1.15443	-2.33819e-10
62055054	rs3787122	2.37822e-07	-1.61607	-0.65681	1.10908e-05	-1.71031	-0.678672	9.50476e-06	-1.71248	-0.670804
62055105	rs3787121	4.86346e-06	1.84151	-1.09641	0.000599266	2.65877	-1.05816	0.000312701	2.23049	-1.12032
62055160	rs6090414	2.31648e-07	-1.60997	-0.689214	1.08133e-05	-1.71114	-0.703168	9.23733e-06	-1.71306	-0.698766
62055200	rs3787120	5.52409e-07	-1.7035	0.273389	2.8858e-05	-1.62734	0.194634	2.38934e-05	-1.67011	0.208628
62055337	rs45464194	1.20549e-06	0.604261	-1.25402	4.2557e-05	0.184654	-1.2289	4.74452e-05	0.499033	-1.27454
62055417	rs6089910	2.28603e-07	-1.61505	-0.697361	1.07046e-05	-1.71319	-0.711223	9.14511e-06	-1.71501	-0.70685
62055739	rs2302514	6.2733e-07	-1.67198	0.369056	3.32183e-05	-1.57975	0.287759	2.79232e-05	-1.61361	0.307991
62056013	rs6062927	2.1591e-07	-1.63885	-0.73069	1.02688e-05	-1.72181	-0.744169	8.77616e-06	-1.72313	-0.739917
62056123	rs3827017	2.15574e-07	-1.63431	-0.736789	1.02224e-05	-1.72031	-0.750197	8.73548e-06	-1.72172	-0.745968
62056148	rs73918912	1.5469e-07	-1.60178	-1.1012	1.27289e-05	-1.08268	-1.16854	1.17309e-05	-1.10836	-1.06449
62056327	rs3787119	4.81641e-06	1.84151	-1.10613	0.000592973	2.65877	-1.06871	0.000309849	2.23049	-1.12948
62056333	rs3787118	5.79457e-07	-1.67727	0.294959	3.0545e-05	-1.58826	0.212369	2.57285e-05	-1.6211	0.233621
62056349	rs80351187	1.28241e-06	0.663856	-1.25176	4.50402e-05	0.238667	-1.2262	5.03824e-05	0.557279	-1.27272
62056466	rs79477279	1.3039e-06	0.678629	-1.24991	4.57483e-05	0.252068	-1.224	5.11918e-05	0.57172	-1.27122
62056929	rs6010933	2.3951e-07	-1.29606	-0.969746	1.48329e-05	-1.15161	-0.946635	1.33191e-05	-1.03971	-1.00617
62057928	rs6062446	8.14129e-07	-1.04228	-2.33819e-10	2.57246e-05	-1.54764	-2.33819e-10	2.49956e-05	-1.41638	-2.33819e-10
62058372	rs6062447	2.16226e-07	-1.28576	-1.08232	1.33571e-05	-1.13973	-1.06332	1.21382e-05	-1.02674	-1.11198
62058680	rs6089911	2.11715e-07	-1.2753	-1.11386	1.31615e-05	-1.12161	-1.09619	1.20236e-05	-1.00687	-1.14134
62058700	rs73146504	4.12911e-05	2.884	-2.33819e-10	0.00311753	3.24971	-2.33819e-10	0.0028536	3.32125	-2.33819e-10
62058731	rs6062929	2.09486e-07	-1.2753	-1.12444	1.30169e-05	-1.12161	-1.10723	1.19062e-05	-1.00687	-1.15115
62058752	rs2314634	1.15201e-06	-0.981498	0.286362	0.000140944	-0.14856	0.301836	6.8048e-05	-0.596519	0.181651
62058987	rs6062930	2.1963e-07	-1.2753	-1.07716	1.36745e-05	-1.12161	-1.05795	1.24417e-05	-1.00687	-1.10716
62059065	rs12479906	1.10775e-06	0.54229	-1.27661	3.97678e-05	0.134799	-1.24683	4.43847e-05	0.448969	-1.29116
62059116	rs12480811	1.16032e-06	0.583008	-1.27096	4.11547e-05	0.171706	-1.24946	4.63419e-05	0.488846	-1.28788
62059249	rs6062448	1.85056e-07	-1.66905	-0.854684	9.0136e-06	-1.72972	-0.866631	7.7059e-06	-1.73023	-0.862865
62059422	rs2270240	5.84665e-07	-1.6996	0.32624	2.9619e-05	-1.64076	0.234091	2.52522e-05	-1.68348	0.277309
62059505	rs6062931	2.13211e-07	-1.67268	-0.709436	1.04569e-05	-1.7303	-0.717529	8.92427e-06	-1.73071	-0.7156
62059949	rs117768093	1.55745e-06	0.806977	-1.20057	5.20098e-05	0.375284	-1.21894	6.22944e-05	0.708318	-1.21153
62060003	rs535683109	2.56788e-05	-1.2081e-10	2.40902	0.00161503	-1.2081e-10	2.59202	0.00122504	-1.2081e-10	2.47564
62060172	rs73918913	1.36724e-07	-1.57435	-1.25209	1.23713e-05	-0.996856	-1.28285	1.08207e-05	-1.02334	-1.23029
62060197	rs192464526	6.96138e-07	-1.2081e-10	-1.19885	3.6021e-05	-1.2081e-10	-1.21099	3.0612e-05	-1.2081e-10	-1.21369
62060583	rs149625943	1.32415e-06	-0.555875	-2.33819e-10	8.86168e-05	-0.310769	-2.33819e-10	0.000133844	0.261595	-2.33819e-10
62060764	rs6122446	6.34404e-07	-1.65979	0.36808	3.38441e-05	-1.55243	0.279105	2.78839e-05	-1.61025	0.303222
62060911	rs75990250	4.66526e-07	-1.59909	-2.33819e-10	2.53946e-05	-1.56055	-2.33819e-10	2.04476e-05	-1.61722	-2.33819e-10
62061589	rs12480834	4.12076e-07	-1.01447	-0.708718	1.93627e-05	-0.903057	-0.928687	1.41759e-05	-1.17989	-0.803649
62061645	rs6089912	5.52593e-07	-1.25415	-0.175631	2.8445e-05	-1.17959	-0.267525	3.04628e-05	-1.02035	-0.19823
62062576	rs118015498	4.48009e-05	2.96558	-2.33819e-10	0.00339322	3.33444	-2.33819e-10	0.00310781	3.40659	-2.33819e-10
62062883	rs73146513	6.57754e-07	-1.63278	0.377214	3.55907e-05	-1.511	0.287995	2.91216e-05	-1.57578	0.312179
62062957	rs61313879	1.5265e-07	-1.5486	-1.16765	1.36851e-05	-0.956507	-1.22227	1.23758e-05	-0.982325	-1.13702
62063107	rs13042144	4.26455e-07	-1.68889	-2.33819e-10	2.34687e-05	-1.63942	-2.33819e-10	1.89709e-05	-1.69217	-2.33819e-10
62064471	rs76167471	6.66731e-07	-1.2081e-10	-1.24201	3.57505e-05	-1.2081e-10	-1.21853	2.95563e-05	-1.2081e-10	-1.24878
62064534	rs34102417	3.51441e-06	1.64242	-1.22219	0.000424468	2.45268	-1.19693	0.000229829	2.03964	-1.23738
62064536	rs112267440	4.37943e-07	-1.66231	-2.33819e-10	2.8089e-05	-1.45971	-2.33819e-10	2.27559e-05	-1.51026	-2.33819e-10
62064562	rs4809557	6.62267e-07	-1.28073	0.0320005	3.35095e-05	-1.22408	-0.0591819	3.51611e-05	-1.07656	0.0014196
62064958	rs4809558	9.00036e-07	-1.2081e-10	-0.941966	4.79806e-05	-1.2081e-10	-0.924292	4.15415e-05	-1.2081e-10	-0.908389
62064961	rs3746360	9.00036e-07	-1.2081e-10	-0.941966	4.79806e-05	-1.2081e-10	-0.924292	4.15415e-05	-1.2081e-10	-0.908389
62065420	rs6011829	3.27924e-07	-1.03967	-0.911952	1.78418e-05	-0.869132	-1.04441	1.94416e-05	-0.708652	-0.959013
62065460	rs6011830	3.30642e-07	-1.02672	-0.916639	1.80321e-05	-0.854688	-1.04825	1.9663e-05	-0.692927	-0.963415
62065610	rs4809300	4.40161e-07	-1.65726	-2.33819e-10	4.05737e-05	-1.09197	-2.33819e-10	3.35801e-05	-1.12115	-2.33819e-10
62066057	rs1108457	2.17759e-07	-1.6895	-0.671514	1.06553e-05	-1.60064	-0.828395	9.91741e-06	-1.61139	-0.729398
62066413	rs4809559	1.33281e-06	0.687796	-1.23715	5.08389e-05	0.390297	-1.25673	3.66276e-05	0.171159	-1.20544
62066423	rs78665256	1.5566e-07	-1.45382	-1.2429	1.61352e-05	-0.735352	-1.27873	1.40554e-05	-0.770831	-1.22124
62066521	rs6090419	1.73179e-06	-1.6905	1.40301	0.000100681	-1.58841	1.40528	7.91647e-05	-1.62261	1.35906
62066793	rs6122447	2.30439e-06	-0.746058	0.744229	8.87753e-05	-1.0674	0.75842	8.71881e-05	-0.896662	0.729649
62066953	rs75436922	4.41413e-07	-1.65442	-2.33819e-10	2.15567e-05	-1.7244	-2.33819e-10	1.84955e-05	-1.71755	-2.33819e-10
62066954	rs11699830	2.54867e-07	-1.40352	-0.800139	1.29188e-05	-1.33379	-0.902616	9.6785e-06	-1.50074	-0.864431
62067148	rs73146523	9.14262e-07	-0.433145	-0.493138	3.71731e-05	-0.912843	-0.266662	2.53409e-05	-0.794322	-0.608339
62067609	rs4809560	5.09422e-07	-1.14521	-0.365911	2.28534e-05	-1.18684	-0.479151	2.71211e-05	-1.06319	-0.271582
62067656	rs10427486	1.4419e-07	-1.73153	-1.04174	9.62856e-06	-1.42579	-1.10457	8.46347e-06	-1.49944	-0.999884
62067701	rs192438995	8.90737e-07	-1.2081e-10	-0.95235	5.20056e-05	-1.2081e-10	-0.843739	4.16757e-05	-1.2081e-10	-0.905162
62067774	rs148154357	5.92808e-07	-1.02788	-0.331653	1.90093e-05	-1.39932	-0.450849	2.26861e-05	-1.28697	-0.226356
62068109	rs150288335	5.02899e-07	-1.52401	-2.33819e-10	2.14277e-05	-1.73041	-2.33819e-10	1.82437e-05	-1.73126	-2.33819e-10
62068642	rs148475092	9.73891e-07	-1.2081e-10	-0.8631	4.9336e-05	-1.2081e-10	-0.896435	4.67052e-05	-1.2081e-10	-0.791226
62068904	rs6062934	3.15087e-07	-1.69015	-0.301398	1.40621e-05	-1.60326	-0.548351	1.34516e-05	-1.64152	-0.394465
62069266	rs6062936	3.55924e-07	-1.66602	-0.203668	1.61214e-05	-1.55184	-0.4631	1.5472e-05	-1.59481	-0.301237
62069611	rs6089913	3.38456e-07	-1.69424	-0.225762	1.50516e-05	-1.60118	-0.482422	1.45182e-05	-1.63734	-0.322332
62069759	rs149214389	6.36327e-07	-1.2081e-10	-1.28869	3.44836e-05	-1.2081e-10	-1.25461	2.87258e-05	-1.2081e-10	-1.27729
62070301	rs914476	3.3062e-07	-1.69773	-0.245696	1.4553e-05	-1.61746	-0.499831	1.40219e-05	-1.65311	-0.341355
62070404	rs2297384	3.89874e-07	-1.5031	-0.275475	1.69728e-05	-1.55568	-0.407796	1.88067e-05	-1.49688	-0.203995
62070437	rs6090421	4.85965e-07	-0.604514	-0.95375	1.78461e-05	-1.03888	-0.874432	1.45206e-05	-0.926026	-1.03349
62070491	rs74434764	4.08825e-07	-1.49527	-0.235846	1.74126e-05	-1.5488	-0.389095	2.02142e-05	-1.48894	-0.139758
62070966	rs2297385	4.05439e-07	-1.49527	-0.244164	1.72791e-05	-1.5488	-0.396797	2.00395e-05	-1.48894	-0.148439
62071658	rs932961	1.73482e-07	-1.51295	-1.07538	7.58122e-06	-1.68938	-1.08003	6.97959e-06	-1.67047	-1.02162
62071943	rs6062938	1.4079e-07	-1.73139	-1.06574	9.56632e-06	-1.418	-1.11884	8.32327e-06	-1.4929	-1.02313
62072077	rs67561917	1.73017e-05	3.06893	-1.05476	0.00111706	3.27705	-1.05368	0.000567717	2.82487	-1.11833
62072156	rs4809561	6.15289e-07	-0.909587	-0.41272	2.05858e-05	-1.4292	-0.34129	1.7821e-05	-1.35212	-0.402585
62072293	rs12625423	1.17078e-06	-1.2081e-10	-0.678971	5.71381e-05	-1.2081e-10	-0.749618	4.80131e-05	-1.2081e-10	-0.763607
62072308	rs66486741	1.25371e-05	2.89697	-1.20493	0.000831684	3.13259	-1.20422	0.000432196	2.67816	-1.24436
62072771	rs140617994	4.73017e-07	-1.58527	-2.33819e-10	2.14213e-05	-1.73071	-2.33819e-10	1.83375e-05	-1.72613	-2.33819e-10
62073055	rs35932225	6.60853e-07	-0.84838	-0.402489	2.1621e-05	-1.38749	-0.333935	1.893e-05	-1.30498	-0.389348
62073062	rs932960	3.04448e-07	-1.68557	-0.340333	1.38404e-05	-1.58535	-0.582147	1.31934e-05	-1.62382	-0.431547
62073234	rs11907614	1.99878e-07	-1.47468	-0.972013	8.54871e-06	-1.67171	-0.977595	7.98399e-06	-1.64951	-0.908129
62073425	rs57575955	3.13374e-07	-1.67928	-0.317723	1.42714e-05	-1.5743	-0.562533	1.36094e-05	-1.6143	-0.410018
62075098	rs11908609	4.70395e-07	-0.582111	-1.00872	1.65592e-05	-1.05544	-0.932708	1.3739e-05	-0.934007	-1.08083
62075203	rs4809562	1.41888e-07	-1.73074	-1.05862	9.73882e-06	-1.39965	-1.11932	8.50103e-06	-1.47685	-1.01804
62075267	rs8124672	6.69242e-07	-0.80477	-0.433484	2.15797e-05	-1.36007	-0.363263	1.89415e-05	-1.27452	-0.419211
62075311	rs11905861	4.53374e-07	-0.618966	-1.00872	1.65017e-05	-1.05892	-0.932708	1.35059e-05	-0.951118	-1.08083
62075320	rs11908643	4.71339e-07	-0.580106	-1.00872	1.70091e-05	-1.02863	-0.932708	1.39535e-05	-0.918518	-1.08083
62075336	rs7273219	2.37208e-07	-1.68631	-0.589154	1.15874e-05	-1.59738	-0.747789	1.00304e-05	-1.63264	-0.696825
62076263	rs2297386	4.54464e-07	-0.616565	-1.00872	1.65325e-05	-1.05705	-0.932708	1.35331e-05	-0.949107	-1.08083
62076285	rs150299233	6.57687e-07	-1.2081e-10	-1.25567	3.44916e-05	-1.2081e-10	-1.25437	2.89615e-05	-1.2081e-10	-1.26911
62076338	rs4809302	2.40278e-07	-1.29864	-0.963966	9.33823e-06	-1.58788	-0.973098	8.90254e-06	-1.55	-0.89874
62076351	rs77332976	5.42199e-07	-1.11283	-0.335934	1.75461e-05	-1.4606	-0.469657	2.02136e-05	-1.36334	-0.26539
62076743	rs6062939	3.23091e-07	-1.67259	-0.293875	1.47381e-05	-1.56284	-0.54181	1.40609e-05	-1.60439	-0.387297
62077399	rs56393578	1.20816e-07	-1.7046	-1.24553	7.02366e-06	-1.57398	-1.27183	5.94469e-06	-1.62959	-1.22299
62077530	rs4809563	2.42513e-07	-1.267	-0.986348	9.30448e-06	-1.56941	-0.99518	8.86932e-06	-1.52932	-0.923162
62077566	rs113526257	4.35512e-07	-1.66788	-2.33819e-10	2.49704e-05	-1.5774	-2.33819e-10	1.9796e-05	-1.6496	-2.33819e-10
62077590	rs117112551	4.29278e-07	-1.6823	-2.33819e-10	2.58166e-05	-1.54407	-2.33819e-10	2.16493e-05	-1.56011	-2.33819e-10
62078360	rs2297387	3.03073e-07	-1.42007	-0.610357	1.70216e-05	-1.35745	-0.603159	1.59877e-05	-1.35831	-0.504946
62078487	rs6062941	3.83621e-07	-1.63408	-0.160669	1.79317e-05	-1.50516	-0.403359	1.69468e-05	-1.55668	-0.248326
62078522	rs79611465	7.51264e-07	-1.2081e-10	-1.12264	4.39399e-05	-1.2081e-10	-1.01227	3.49279e-05	-1.2081e-10	-1.08179
62078533	rs113949355	4.11548e-07	-1.72448	-2.33819e-10	2.22747e-05	-1.69164	-2.33819e-10	1.86621e-05	-1.70859	-2.33819e-10
62078782	rs62208036	4.54121e-07	-1.62604	-2.33819e-10	4.5922e-05	-0.968146	-2.33819e-10	3.79406e-05	-0.999061	-2.33819e-10
62079590	rs2282148	5.39346e-07	-1.44073	-0.0133103	2.38628e-05	-1.5005	-0.12227	2.56403e-05	-1.43371	0.0427966
62079739	rs2282149	6.2105e-07	-1.44485	0.131865	2.6466e-05	-1.51585	-0.00338223	3.03741e-05	-1.44429	0.222797
62079859	rs2282150	6.19337e-07	-1.44485	0.129102	2.62411e-05	-1.51585	-0.0119173	3.00737e-05	-1.44429	0.212859
62080124	rs79476033	4.22523e-07	-1.69816	-2.33819e-10	2.14065e-05	-1.7314	-2.33819e-10	1.82466e-05	-1.73111	-2.33819e-10
62080646	rs3746358	2.97362e-07	-1.67416	-0.375285	1.37561e-05	-1.56121	-0.612398	1.34099e-05	-1.57429	-0.464803
62081262	rs62208037	4.57952e-07	-1.61763	-2.33819e-10	4.69589e-05	-0.945817	-2.33819e-10	3.87797e-05	-0.977185	-2.33819e-10
62081653	rs6062451	2.96604e-07	-1.64947	-0.402531	1.38197e-05	-1.53308	-0.635917	1.33843e-05	-1.55029	-0.490704
62082957	rs6062944	1.28107e-05	2.99683	-1.28319	0.000895244	3.28858	-1.28657	0.000452938	2.78148	-1.30081
62084516	rs870240	5.08059e-07	-0.323545	-1.19026	1.68982e-05	-0.811543	-1.15634	1.51977e-05	-0.683207	-1.23073
62084694	rs6062452	7.56388e-07	-1.11585	-2.33819e-10	4.45082e-05	-0.999416	-2.33819e-10	3.3314e-05	-1.1291	-2.33819e-10
62084720	rs870239	4.86537e-07	-0.363395	-1.19369	1.63e-05	-0.8437	-1.16022	1.46435e-05	-0.717553	-1.23353
62084809	rs6062945	1.7995e-07	-1.72723	-0.824488	7.98088e-06	-1.72129	-0.996754	7.57115e-06	-1.71879	-0.891941
62084973	rs6122121	4.43658e-07	-1.55947	-0.0898712	1.82599e-05	-1.72439	-0.165995	1.75655e-05	-1.70431	-0.0648342
62085061	rs2314582	1.32016e-07	-1.71984	-1.14164	7.00565e-06	-1.71884	-1.12953	5.52376e-06	-1.73064	-1.19538
62085117	rs4142630	2.27679e-07	-1.61085	-0.705611	1.27346e-05	-1.57589	-0.674882	1.1734e-05	-1.55311	-0.619475
62085187	rs6010942	2.23174e-07	-1.70811	-0.628343	1.20274e-05	-1.69625	-0.611648	1.10009e-05	-1.68225	-0.554859
62085222	rs6062946	2.88094e-07	-1.6632	-0.41791	1.22921e-05	-1.56136	-0.724769	1.26212e-05	-1.5774	-0.522307
62085374	rs55762580	2.78936e-07	-1.68261	-0.430807	1.18123e-05	-1.59074	-0.735213	1.21289e-05	-1.60507	-0.534425
62085389	rs55955109	2.58688e-07	-1.55913	-0.629644	1.43877e-05	-1.51777	-0.610947	1.35702e-05	-1.49122	-0.535987
62085434	rs78561607	5.5159e-07	-1.66562	0.234027	2.35135e-05	-1.71909	0.0815744	2.58258e-05	-1.69735	0.313638
62085738	rs55949115	5.09425e-07	-0.611399	-0.899717	8.2143e-05	0.388253	-0.774881	7.12103e-05	0.497633	-0.867077
62085978	rs4809565	7.13552e-07	0.0594562	-1.2336	0.000221144	1.8435	-1.23977	0.000128915	1.41008	-1.18601
62086466	rs13039070	2.9e-07	-1.65104	-0.423473	1.90692e-05	-1.53844	-0.308577	1.15781e-05	-1.66853	-0.517445
62087028	rs191389124	4.60035e-07	-1.6131	-2.33819e-10	2.43549e-05	-1.60236	-2.33819e-10	2.09396e-05	-1.59344	-2.33819e-10
62087683	rs6089915	5.86275e-07	-1.6841	0.313489	2.5273e-05	-1.72103	0.155679	2.81148e-05	-1.69784	0.399054
62087875	rs61058914	5.85147e-07	-1.68602	0.313489	2.52504e-05	-1.72193	0.155679	2.80694e-05	-1.69946	0.399054
62087909	rs34064618	5.56279e-07	-0.163544	-1.25959	0.000136147	1.37462	-1.25598	8.14667e-05	0.988661	-1.22355
62088081	rs117610893	1.44479e-06	-1.2081e-10	-0.468682	7.60604e-05	-1.2081e-10	-0.463562	6.12741e-05	-1.2081e-10	-0.519724
62089272	rs144990458	4.97891e-07	-1.53402	-2.33819e-10	2.14044e-05	-1.73149	-2.33819e-10	1.82576e-05	-1.7305	-2.33819e-10
62089696	rs78423969	3.77099e-07	-1.71023	-0.101659	1.70467e-05	-1.72975	-0.229378	1.79022e-05	-1.7178	-0.0323578
62089757	rs34018948	9.26319e-07	0.377557	-1.29074	0.000224637	1.91244	-1.29304	0.000145109	1.60934	-1.26693
62089923	rs183157509	5.00332e-07	-1.52913	-2.33819e-10	3.06638e-05	-1.37201	-2.33819e-10	2.53919e-05	-1.40065	-2.33819e-10
62090153	rs6062453	5.38295e-07	-0.14573	-1.31026	0.00013225	1.39968	-1.31007	7.6365e-05	1.01211	-1.31166
62090535	rs62208041	5.13877e-07	-1.50242	-2.33819e-10	6.4565e-05	-0.627417	-2.33819e-10	5.29209e-05	-0.666283	-2.33819e-10
62090628	rs151208929	1.10072e-06	-1.2081e-10	-0.74068	5.59282e-05	-1.2081e-10	-0.771021	5.13505e-05	-1.2081e-10	-0.696406
62090806	rs191141197	6.31502e-07	-1.2081e-10	-1.2963	3.40608e-05	-1.2081e-10	-1.26694	2.84559e-05	-1.2081e-10	-1.28673
62090881	rs6062947	1.24945e-07	-1.63812	-1.2784	7.01224e-06	-1.53581	-1.31163	6.01528e-06	-1.5617	-1.27908
62091058	rs6122452	3.05444e-07	-1.67845	-0.344183	1.36375e-05	-1.71895	-0.463316	1.41727e-05	-1.69802	-0.285745
62091445	rs914463	3.49672e-07	-0.575235	-1.31217	1.32646e-05	-0.904969	-1.30502	1.26896e-05	-0.783103	-1.31119
62091494	rs6062948	1.28364e-07	-1.60018	-1.28935	7.4167e-06	-1.48233	-1.30902	6.2558e-06	-1.51167	-1.28991
62091807	rs6122453	2.82066e-07	-1.68631	-0.415954	1.31351e-05	-1.72262	-0.497187	1.25969e-05	-1.7042	-0.397434
62092327	rs74682584	4.8471e-07	-1.56085	-2.33819e-10	2.37928e-05	-1.62571	-2.33819e-10	1.96035e-05	-1.65937	-2.33819e-10
62092342	rs6122454	2.81972e-07	-1.68678	-0.415809	1.2974e-05	-1.72358	-0.508564	1.27089e-05	-1.70622	-0.386566
62092395	rs11698827	1.24567e-07	-1.62482	-1.29474	7.15089e-06	-1.52077	-1.30708	5.99902e-06	-1.548	-1.29549
62093693	rs11905417	1.79868e-07	-1.29776	-1.25441	8.2827e-06	-1.38797	-1.29295	7.99562e-06	-1.29029	-1.2659
62095030	rs6122122	2.74513e-07	-1.63821	-0.491192	1.1688e-05	-1.73127	-0.605263	1.17531e-05	-1.72007	-0.450892
62095130	rs144164238	2.0778e-06	-0.105333	-2.33819e-10	0.000116354	-0.0384537	-2.33819e-10	7.27442e-05	-0.348132	-2.33819e-10
62095558	rs6122456	3.23804e-07	-1.43199	-0.53227	1.20491e-05	-1.69485	-0.611253	1.19469e-05	-1.64864	-0.505968
62095753	rs62208042	1.38376e-07	-1.57673	-1.2377	9.78401e-06	-1.20514	-1.3092	7.93174e-06	-1.33049	-1.23372
62095805	rs55980089	1.41429e-07	-1.54558	-1.24702	1.04116e-05	-1.14154	-1.31063	8.31073e-06	-1.27479	-1.24274
62095862	rs73148410	3.81756e-07	-0.509578	-1.29004	1.46377e-05	-0.838059	-1.27343	1.49444e-05	-0.653202	-1.27755
62096259	rs4809304	3.32699e-07	-1.70679	-0.230369	2.22396e-05	-1.58997	-0.103244	1.55798e-05	-1.55111	-0.338001
62096651	rs6011841	2.94638e-07	-1.25669	-0.801964	2.02303e-05	-1.10991	-0.677992	1.5036e-05	-1.14983	-0.774803
62096741	rs34199109	3.30876e-07	-1.70669	-0.235963	2.21105e-05	-1.58897	-0.110071	1.54422e-05	-1.5528	-0.345177
62096980	rs6122457	3.04591e-07	-1.31495	-0.710481	1.06712e-05	-1.64763	-0.779912	1.07279e-05	-1.58251	-0.679723
62097245	rs76250917	6.71544e-07	-1.23482	-2.33819e-10	4.63836e-05	-0.958143	-2.33819e-10	3.35514e-05	-1.122	-2.33819e-10
62097470	rs6010943	3.78264e-07	-1.12205	-0.686759	2.5857e-05	-0.987597	-0.554911	2.02729e-05	-0.965917	-0.659879
62097991	rs8113956	4.36139e-07	-1.731	0.0645625	2.83691e-05	-1.72574	0.275948	1.8156e-05	-1.73135	-0.00472957
62098002	rs12480417	2.97241e-07	-1.5739	-0.475958	1.20678e-05	-1.72322	-0.581335	1.23048e-05	-1.69466	-0.430429
62098483	rs73918932	2.84392e-07	-1.61086	-0.483187	1.19078e-05	-1.72981	-0.588092	1.20127e-05	-1.71126	-0.437852
62098506	rs6011845	1.98657e-07	-1.65596	-0.796857	9.67895e-06	-1.61512	-0.910012	8.06523e-06	-1.68976	-0.857757
62098923	rs56303951	1.35651e-07	-1.61132	-1.22299	9.16042e-06	-1.2752	-1.305	7.5802e-06	-1.39219	-1.21736
62099220	rs10211695	2.89082e-07	-1.36433	-0.71336	1.92015e-05	-1.24151	-0.59859	1.45004e-05	-1.26659	-0.69432
62099296	rs884851	1.38448e-07	-1.51697	-1.29694	1.18237e-05	-1.15269	-1.17229	7.90179e-06	-1.27917	-1.28883
62099338	rs78003353	4.10617e-07	-1.72674	-2.33819e-10	2.4704e-05	-1.58812	-2.33819e-10	2.0321e-05	-1.62343	-2.33819e-10
62099386	rs914464	6.02682e-07	-0.6859	-0.65711	3.74829e-05	-0.598535	-0.572668	2.98935e-05	-0.572512	-0.664929
62099507	rs6122458	1.90799e-07	-1.60102	-0.892159	7.78403e-06	-1.728	-1.01501	7.59659e-06	-1.70629	-0.901093
62099508	rs6122459	1.91605e-07	-1.59172	-0.897241	7.76373e-06	-1.72634	-1.01928	7.59014e-06	-1.70211	-0.906121
62099647	rs6062949	1.38705e-07	-1.50066	-1.31139	1.15956e-05	-1.10678	-1.23769	8.0196e-06	-1.24464	-1.30855
62100027	rs2872682	3.45197e-07	-1.19814	-0.702142	2.29989e-05	-1.08099	-0.578655	1.73664e-05	-1.09776	-0.68278
62100066	rs914465	3.39851e-07	-1.18962	-0.726274	2.30257e-05	-1.05334	-0.605141	1.73239e-05	-1.0757	-0.707296
62100105	rs6122460	1.36252e-06	0.349424	-0.876734	0.000125604	0.932262	-0.894216	8.90025e-05	0.806675	-0.953093
62100217	rs4989188	1.92206e-07	-1.61003	-0.875808	7.91623e-06	-1.72868	-0.997497	7.67058e-06	-1.70955	-0.888137
62100266	rs914467	4.0504e-07	-1.24302	-0.497396	4.37817e-05	-0.67043	-0.345444	2.39463e-05	-0.87791	-0.581358
62100628	rs57946378	1.96444e-07	-1.60873	-0.855293	8.05726e-06	-1.72848	-0.980039	7.83164e-06	-1.709	-0.867909
62100956	rs4809568	1.88373e-07	-1.61158	-0.8944	7.78252e-06	-1.72891	-1.0143	7.52036e-06	-1.71021	-0.907259
62101092	rs28672823	1.98499e-07	-1.60873	-0.844881	8.13682e-06	-1.72848	-0.970214	7.89446e-06	-1.709	-0.859919
62101136	rs6011847	6.4107e-07	-1.28126	-2.33819e-10	4.7278e-05	-0.939044	-2.33819e-10	3.7288e-05	-1.01641	-2.33819e-10
62101173	rs6011848	2.32043e-07	-1.6109	-0.686579	9.22483e-06	-1.7303	-0.842888	9.16555e-06	-1.71322	-0.706412
62101306	rs12624394	1.93889e-07	-1.60586	-0.871259	7.95943e-06	-1.72801	-0.992723	7.70185e-06	-1.70776	-0.885863
62101547	rs4809305	2.19082e-07	-1.61991	-0.735047	8.89064e-06	-1.73001	-0.880076	8.7594e-06	-1.71364	-0.751319
62101613	rs4809569	2.28146e-07	-1.50428	-0.810131	8.57466e-06	-1.69858	-0.947702	8.63264e-06	-1.65515	-0.824385
62101615	rs4809570	2.81631e-07	-1.43959	-0.664215	9.87711e-06	-1.67699	-0.827878	1.02946e-05	-1.61944	-0.684022
62101630	rs4809306	2.16168e-07	-1.52298	-0.845361	8.29195e-06	-1.70545	-0.974356	8.24147e-06	-1.66582	-0.860085
62101968	rs12481658	2.03594e-07	-1.57965	-0.848619	8.17216e-06	-1.71477	-0.97959	8.07814e-06	-1.68151	-0.864414
62102341	rs2001453	2.03626e-07	-1.58134	-0.846777	8.14512e-06	-1.723	-0.974673	7.96458e-06	-1.69648	-0.863598
62102375	rs869022	2.02356e-07	-1.58759	-0.846777	8.1334e-06	-1.72444	-0.974673	7.94082e-06	-1.69947	-0.863598
62102403	rs869021	7.94875e-07	-0.389692	-0.676523	4.73669e-05	-0.353318	-0.583849	3.75148e-05	-0.326983	-0.683363
62102561	rs191981309	4.83945e-07	-1.56243	-2.33819e-10	2.62045e-05	-1.52916	-2.33819e-10	2.20506e-05	-1.54174	-2.33819e-10
62102735	rs11697970	3.74434e-07	-0.90637	-0.912615	5.50386e-05	0.0212857	-0.808341	3.85663e-05	-0.0868496	-0.895852
62102773	rs373231767	2.07264e-06	-1.2081e-10	-0.107821	9.51628e-05	-1.2081e-10	-0.239501	8.31167e-05	-1.2081e-10	-0.214836
62103317	rs375324793	6.27926e-07	-1.2081e-10	-1.30198	3.25721e-05	-1.2081e-10	-1.31163	2.80672e-05	-1.2081e-10	-1.30048
62103904	rs185287315	2.01557e-07	-1.58941	-0.848918	8.19852e-06	-1.72484	-0.966301	7.75186e-06	-1.70032	-0.886829
62104706	rs3761131	1.6295e-07	-1.33922	-1.31174	7.45678e-06	-1.48061	-1.30535	6.03493e-06	-1.52564	-1.31188
62104831	rs11086166	1.51719e-07	-1.42909	-1.29328	1.59445e-05	-0.885941	-1.14004	9.80219e-06	-1.07423	-1.27825
62105500	rs11699394	1.43796e-07	-1.49849	-1.27752	1.49474e-05	-0.993709	-1.09684	9.10444e-06	-1.16951	-1.2568
62105528	rs3761130	6.83755e-07	-1.2081e-10	-1.2168	3.53768e-05	-1.2081e-10	-1.22903	3.00383e-05	-1.2081e-10	-1.23261
62105531	rs3761129	2.87875e-07	-1.3465	-0.735371	2.14488e-05	-1.14785	-0.581569	1.47764e-05	-1.20422	-0.737828
62105598	rs11699416	1.46255e-07	-1.48606	-1.27299	1.54499e-05	-0.971721	-1.08576	9.33397e-06	-1.1503	-1.25112
62105880	rs73148432	3.29623e-07	-0.63891	-1.30754	1.29327e-05	-0.923273	-1.31206	1.25565e-05	-0.793903	-1.31094
62106235	rs11908673	3.80752e-07	-0.536521	-1.26573	1.43079e-05	-0.838008	-1.29627	1.45207e-05	-0.689002	-1.27051
62106720	rs6062951	3.07073e-07	-1.32889	-0.68843	3.09655e-05	-0.847883	-0.514333	1.63187e-05	-1.09207	-0.750704
62107329	rs6011850	3.84906e-07	-0.502851	-1.28855	1.444e-05	-0.822214	-1.30287	1.43349e-05	-0.674799	-1.29759
62107992	rs6062952	4.46242e-07	-1.2379	-0.405638	4.61771e-05	-0.700875	-0.26173	2.56319e-05	-0.900637	-0.490605
62108264	rs147938742	6.64563e-07	-1.24527	-2.33819e-10	2.84422e-05	-1.44722	-2.33819e-10	2.33325e-05	-1.48524	-2.33819e-10
62108278	rs6122463	1.76242e-07	-1.60617	-0.966369	7.32565e-06	-1.72806	-1.07565	6.85098e-06	-1.7079	-1.00279
62108346	rs310601	8.92002e-07	-0.950931	-2.33819e-10	7.19349e-05	-0.519328	-2.33819e-10	5.6154e-05	-0.606984	-2.33819e-10
62108589	rs73148437	3.53834e-07	-0.83895	-1.03662	1.26876e-05	-1.17457	-1.0799	1.34322e-05	-1.04585	-0.99158
62108891	rs73148438	3.22272e-07	-0.659278	-1.30973	1.2487e-05	-0.958412	-1.31199	1.24459e-05	-0.801698	-1.31199
62109170	rs310602	1.35778e-06	0.388165	-0.918957	0.000143295	1.09274	-0.922922	9.92538e-05	0.957669	-0.995071
62109405	rs3787116	2.48596e-07	-1.49984	-0.728734	2.75783e-05	-0.935092	-0.542968	1.40903e-05	-1.18612	-0.803473
62109740	rs3810474	1.41466e-07	-1.61353	-1.17881	1.89467e-05	-0.965934	-0.887526	1.00232e-05	-1.18199	-1.14819
62109849	rs113286701	5.61727e-07	-1.41338	-2.33819e-10	2.97355e-05	-1.40275	-2.33819e-10	2.27818e-05	-1.50912	-2.33819e-10
62110175	rs73148442	1.39357e-07	-1.64206	-1.1653	1.79892e-05	-1.04164	-0.863681	9.54487e-06	-1.24583	-1.13324
62110277	rs3746356	1.60172e-07	-1.6047	-1.06345	6.91739e-06	-1.72719	-1.13386	6.29698e-06	-1.70792	-1.08709
62110967	rs73148501	1.4479e-07	-1.66255	-1.10657	1.7425e-05	-1.17248	-0.764703	9.28842e-06	-1.34247	-1.06385
62110975	rs77210774	9.27381e-07	-1.2081e-10	-0.912036	6.0112e-05	-1.2081e-10	-0.69888	3.87271e-05	-1.2081e-10	-0.978543
62111515	rs114782989	7.52036e-07	-1.2081e-10	-1.12162	3.95033e-05	-1.2081e-10	-1.11871	3.40402e-05	-1.2081e-10	-1.10754
62111572	rs6011853	2.79889e-07	-1.54995	-0.56006	1.70547e-05	-1.42344	-0.535225	1.19868e-05	-1.5268	-0.624476
62111787	rs56763926	6.72613e-07	-1.2081e-10	-1.23323	3.5553e-05	-1.2081e-10	-1.22407	3.03683e-05	-1.2081e-10	-1.22168
62112015	rs140576558	6.67808e-07	-1.2081e-10	-1.2404	3.44087e-05	-1.2081e-10	-1.25678	2.92135e-05	-1.2081e-10	-1.26045
62112099	rs4809307	2.73577e-07	-1.15921	-0.97361	1.74973e-05	-0.940588	-0.992456	1.20465e-05	-1.11609	-1.03022
62113220	rs62209269	8.10926e-07	0.243348	-1.28957	8.91505e-06	-1.35556	-1.25179	9.11578e-06	-1.14519	-1.27989
62113398	rs62209270	8.63405e-07	0.303786	-1.2873	9.18933e-06	-1.32893	-1.24811	9.44842e-06	-1.11205	-1.27718
62114335	rs73619481	6.32362e-07	-1.2081e-10	-1.29494	3.36376e-05	-1.2081e-10	-1.27944	2.79982e-05	-1.2081e-10	-1.30294
62114527	rs79570024	4.73604e-07	-1.58403	-2.33819e-10	2.94723e-05	-1.41164	-2.33819e-10	2.48366e-05	-1.42276	-2.33819e-10
62114614	rs117561364	2.0517e-07	-1.51432	-0.906239	1.19594e-05	-1.1167	-1.19687	9.5611e-06	-1.25951	-1.11787
62114773	rs1741593	2.32192e-07	-1.07824	-1.2186	1.74634e-05	-0.683119	-1.25187	1.38908e-05	-0.768449	-1.23541
62114874	rs1555339	1.35057e-06	0.775598	-1.31172	1.66118e-05	-0.708944	-1.27603	2.35674e-05	-0.163525	-1.31169
62114980	rs140756502	2.06207e-07	-1.5193	-0.896221	1.21258e-05	-1.10825	-1.19151	9.6994e-06	-1.2521	-1.11092
62114991	rs144719255	6.23361e-07	-1.2081e-10	-1.30927	3.25578e-05	-1.2081e-10	-1.31207	2.77725e-05	-1.2081e-10	-1.31104
62115004	rs13038618	6.00891e-07	-1.34599	-2.33819e-10	3.69208e-05	-1.18631	-2.33819e-10	2.61581e-05	-1.37092	-2.33819e-10
62115005	rs142841590	1.86091e-07	-1.71805	-0.800118	1.08753e-05	-1.57491	-0.833684	9.16414e-06	-1.65982	-0.75996
62115009	rs12624930	1.89133e-06	1.11054	-1.3099	2.39971e-05	-0.307615	-1.30954	2.38676e-05	-0.15085	-1.31171
62115386	rs62209271	8.02143e-07	0.224043	-1.28116	8.95918e-06	-1.36396	-1.23845	9.1106e-06	-1.15569	-1.26996
62115630	rs117604196	2.07155e-07	-1.52728	-0.883658	1.2154e-05	-1.11274	-1.1847	9.81943e-06	-1.24857	-1.10215
62115643	rs1741623	3.08615e-07	-0.730025	-1.28228	3.82824e-05	0.12877	-1.27887	3.1137e-05	0.0998738	-1.29656
62115660	rs1757776	2.18047e-07	-1.2962	-1.06349	1.44679e-05	-1.04539	-1.07777	1.11695e-05	-1.10032	-1.12158
62115811	rs1757777	1.74985e-07	-1.27224	-1.30746	1.04281e-05	-1.13946	-1.31112	7.38163e-06	-1.33995	-1.29614
62115896	rs180972394	8.46382e-07	-1.2081e-10	-1.00343	4.25032e-05	-1.2081e-10	-1.04551	3.68487e-05	-1.2081e-10	-1.02826
62116156	rs56369067	5.54889e-06	1.74569	-0.868732	0.000166682	1.2959	-0.974897	0.000114106	1.04626	-0.944215
62116619	rs73150407	5.37086e-06	1.71702	-0.872677	0.000161726	1.26915	-0.978336	0.000110821	1.02064	-0.947807
62117067	rs55972054	5.46575e-06	1.73066	-0.868799	0.000164351	1.28187	-0.974956	0.000112576	1.03283	-0.944276
62117330	rs34565737	7.99701e-07	0.18379	-1.24395	0.000172793	1.53089	-1.17388	0.000277876	2.25837	-1.26628
62117518	rs8114282	8.63807e-07	0.175452	-1.1585	0.000194643	1.54802	-1.07194	0.000299048	2.25982	-1.19429
62117887	rs67227039	8.23457e-07	0.142694	-1.17358	0.00017527	1.46213	-1.09089	0.000273064	2.18208	-1.20745
62117946	rs62209273	8.56015e-07	0.181471	-1.17358	0.000184359	1.51269	-1.09089	0.000288776	2.23802	-1.20745
62118023	rs1757778	2.21912e-07	-1.22355	-1.11856	1.5015e-05	-0.954906	-1.13114	1.16151e-05	-1.01342	-1.16936
62118068	rs1757779	5.66432e-07	-0.126561	-1.27848	7.35676e-06	-1.56578	-1.23369	5.80143e-06	-1.57897	-1.29801
62118768	rs76103521	1.71774e-07	-1.28716	-1.31106	1.59038e-05	-0.794393	-1.23414	1.34817e-05	-0.747089	-1.28666
62118872	rs34788300	8.3307e-07	0.221025	-1.24031	0.000181356	1.57943	-1.17406	0.000294281	2.31204	-1.26258
62118936	rs1412161	5.7623e-07	-0.120353	-1.26754	7.56077e-06	-1.54947	-1.22265	5.91625e-06	-1.56635	-1.29102
62118964	rs35948122	8.01571e-07	0.18379	-1.24162	0.000172449	1.53089	-1.17587	0.000278603	2.25837	-1.26367
62119121	rs1741621	1.61247e-07	-1.73131	-0.930155	8.41669e-06	-1.68736	-0.977511	6.93246e-06	-1.68398	-1.01489
62119232	rs62209278	8.54631e-07	0.217932	-1.21166	0.000188433	1.5754	-1.13175	0.000299985	2.30758	-1.23893
62119253	rs1741620	6.06955e-07	-0.0646387	-1.27131	7.72372e-06	-1.52277	-1.22802	6.05109e-06	-1.54125	-1.29359
62119318	rs12480610	8.19585e-07	0.179151	-1.21475	0.000178399	1.52483	-1.1359	0.000282928	2.25168	-1.24157
62119875	rs7265428	2.77114e-05	3.46569	-0.980495	7.11472e-05	0.357759	-0.888098	7.70327e-05	0.682741	-0.973593
62120569	rs1757783	1.36047e-07	-1.60796	-1.22344	8.51265e-06	-1.40984	-1.24369	6.96364e-06	-1.4563	-1.23808
62120940	rs310604	2.34838e-07	-0.981413	-1.30409	5.89097e-06	-1.72974	-1.29192	5.05412e-06	-1.72652	-1.28835
62120948	rs1757785	3.38272e-06	1.68661	-1.30458	4.21186e-05	0.195339	-1.24994	5.17026e-05	0.593566	-1.28314
62120965	rs12625703	7.66821e-07	0.190591	-1.29274	9.01699e-06	-1.34004	-1.25594	8.97546e-06	-1.15374	-1.28684
62121142	rs310605	6.20428e-06	2.29399	-1.30539	2.20573e-05	-0.434698	-1.26675	2.44389e-05	-0.151047	-1.28786
62121314	rs310606	3.97361e-07	-0.530454	-1.2291	2.92238e-05	-0.171117	-1.24899	2.30014e-05	-0.237195	-1.26233
62121726	rs310608	3.34827e-07	-0.719111	-1.21168	2.43478e-05	-0.368964	-1.23368	1.92493e-05	-0.428961	-1.24865
62121820	rs45510898	4.65825e-07	-1.60059	-2.33819e-10	3.2742e-05	-1.30643	-2.33819e-10	2.97662e-05	-1.24171	-2.33819e-10
62122211	rs76041667	2.40498e-06	1.35305	-1.31215	2.18267e-05	-0.400185	-1.31177	2.773e-05	-0.00174194	-1.31083
62122230	rs310609	3.82353e-07	-0.486155	-1.3119	6.25958e-06	-1.65476	-1.30621	5.23965e-06	-1.66968	-1.30915
62122286	rs73150419	5.17756e-07	-1.4949	-2.33819e-10	2.61924e-05	-1.52962	-2.33819e-10	2.06743e-05	-1.60619	-2.33819e-10
62122585	rs1741619	3.57029e-07	-0.554519	-1.31206	6.13736e-06	-1.67101	-1.30968	5.18371e-06	-1.68416	-1.3054
62122606	rs73150420	5.42325e-06	1.48332	-0.629265	0.00016847	1.10335	-0.77168	0.000115199	0.835862	-0.724278
62122860	rs112621476	4.78226e-07	-1.57432	-2.33819e-10	3.23491e-05	-1.3185	-2.33819e-10	2.67925e-05	-1.34696	-2.33819e-10
62122936	rs1613590	3.73907e-07	-0.612084	-1.20831	2.71133e-05	-0.264361	-1.23071	2.13426e-05	-0.328413	-1.24596
62123030	rs4809575	8.42175e-07	0.303618	-1.31203	9.05944e-06	-1.29457	-1.29671	9.50432e-06	-1.07155	-1.31178
62124459	rs12480745	1.01947e-06	0.461988	-1.27935	0.000248342	1.94483	-1.22512	0.000434415	2.73644	-1.29752
62124674	rs76476893	6.26771e-07	-1.30382	-2.33819e-10	3.86846e-05	-1.13965	-2.33819e-10	2.8968e-05	-1.26889	-2.33819e-10
62124731	rs113504041	5.00067e-07	-1.52966	-2.33819e-10	3.45118e-05	-1.25379	-2.33819e-10	2.86141e-05	-1.28118	-2.33819e-10
62124948	rs12480788	8.055e-07	-1.2081e-10	-1.05294	4.15228e-05	-1.2081e-10	-1.06885	3.56712e-05	-1.2081e-10	-1.06074
62125082	rs2750399	2.2282e-06	1.27575	-1.3112	2.07418e-05	-0.450797	-1.31214	2.62435e-05	-0.0595016	-1.30816
62125233	rs310614	2.84718e-06	1.38689	-1.1772	0.00110729	3.3635	-1.14891	0.00201452	4.20882	-1.23577
62125402	rs310615	4.18339e-07	-0.495799	-1.21231	3.14044e-05	-0.111678	-1.23646	2.48064e-05	-0.177156	-1.24683
62125432	rs13039831	9.60201e-07	0.41591	-1.29317	0.000240824	1.93777	-1.2488	0.000425259	2.72375	-1.30613
62125739	rs310616	1.29563e-07	-1.58049	-1.29975	6.45647e-06	-1.62123	-1.30878	6.38743e-06	-1.48094	-1.29981
62125802	rs55845303	4.25423e-07	-0.43672	-1.2546	6.50143e-06	-1.68813	-1.23494	5.20423e-06	-1.69371	-1.2919
62125890	rs73918955	4.52782e-07	-1.62899	-2.33819e-10	3.38473e-05	-1.27323	-2.33819e-10	3.07464e-05	-1.20931	-2.33819e-10
62125999	rs113545140	4.62976e-07	-1.60672	-2.33819e-10	3.31128e-05	-1.29517	-2.33819e-10	3.0128e-05	-1.22963	-2.33819e-10
62126128	rs149125493	4.09396e-07	-1.72972	-2.33819e-10	2.26798e-05	-1.67361	-2.33819e-10	1.8587e-05	-1.71262	-2.33819e-10
62126185	rs310617	1.7233e-07	-1.29596	-1.29903	8.84536e-06	-1.30595	-1.30924	1.04569e-05	-1.00777	-1.28005
62126299	rs2274860	2.1627e-06	1.24415	-1.30944	3.36316e-05	0.00187709	-1.2815	2.92874e-05	0.0497908	-1.30771
62126685	rs142059873	4.47307e-07	-1.64116	-2.33819e-10	3.72102e-05	-1.17851	-2.33819e-10	3.46788e-05	-1.08895	-2.33819e-10
62126745	rs2750395	2.7918e-06	1.41411	-1.22407	2.72445e-05	-0.207021	-1.28322	2.80661e-05	-0.0612252	-1.2393
62127121	rs310618	0.000191183	5.72875	-1.31216	0.000415273	2.5207	-1.28686	0.00107551	3.64935	-1.30388
62127326	rs3818681	1.50159e-07	-1.65698	-1.07573	1.03571e-05	-1.5611	-0.896317	8.9724e-06	-1.4919	-0.949028
62127521	rs310619	0.000693629	7.01744	-1.31215	9.62205e-05	1.06334	-1.29179	0.000219618	2.06021	-1.3034
62127584	rs114885918	1.46694e-07	-1.65637	-1.09968	1.00404e-05	-1.56018	-0.928291	8.71812e-06	-1.49081	-0.978865
62127618	rs1555338	4.64264e-07	-0.344495	-1.25945	7.69525e-06	-1.48465	-1.26984	8.87075e-06	-1.20627	-1.24605
62127756	rs80333868	7.6908e-07	-1.2081e-10	-1.0992	4.52866e-05	-1.2081e-10	-0.982078	3.48851e-05	-1.2081e-10	-1.08302
62127818	rs8126435	3.96564e-05	3.07496	-0.231355	1.86056e-05	-1.61872	-0.252908	1.09941e-05	-1.72551	-0.512212
62128103	rs75227671	4.20005e-07	-1.70413	-2.33819e-10	2.39951e-05	-1.61724	-2.33819e-10	1.88358e-05	-1.69932	-2.33819e-10
62128433	rs910948	0.000468306	6.60017	-1.28769	0.000947041	3.36037	-1.30211	0.0039004	4.92369	-1.28993
62128445	rs79025396	1.51562e-07	-1.64066	-1.08275	1.02245e-05	-1.55361	-0.916692	8.84154e-06	-1.48588	-0.969736
62128580	rs1741618	0.000543475	6.76397	-1.30263	0.00106767	3.48859	-1.31045	0.00445258	5.07016	-1.30401
62128621	rs1741617	0.000830996	7.19204	-1.30606	0.00107475	3.49645	-1.31169	0.00495202	5.17962	-1.30715
62128632	rs79344784	1.50318e-07	-1.67596	-1.05568	1.02378e-05	-1.58213	-0.886873	8.91626e-06	-1.51288	-0.934328
62128735	rs6122128	9.00118e-06	2.65496	-1.29425	0.000108202	1.199	-1.31009	0.0001002	1.27285	-1.30076
62128895	rs113339369	4.14696e-07	-1.71685	-2.33819e-10	2.16593e-05	-1.71965	-2.33819e-10	1.83002e-05	-1.72817	-2.33819e-10
62129506	rs111678800	9.12762e-07	-1.2081e-10	-0.927924	4.63167e-05	-1.2081e-10	-0.959588	4.04342e-05	-1.2081e-10	-0.935404
62129566	rs1741616	0.000772188	7.11217	-1.29959	0.00102925	3.45095	-1.30945	0.0047328	5.12818	-1.30099
62129583	rs74982598	8.96626e-06	2.65496	-1.29814	0.000108056	1.199	-1.31144	9.99066e-05	1.27285	-1.3037
62129687	rs77737217	1.56276e-07	-1.63753	-1.05525	1.05859e-05	-1.54925	-0.886317	9.21213e-06	-1.48076	-0.933805
62129808	rs1757693	2.7167e-06	1.37716	-1.21439	0.00102814	3.31784	-1.17743	0.00171492	4.06214	-1.2501
62131304	rs12479532	7.93363e-05	4.83784	-1.30079	8.50006e-05	0.959559	-1.31199	0.000161455	1.75474	-1.3056
62131619	rs1741615	1.23293e-07	-1.67071	-1.25913	6.18965e-06	-1.72761	-1.2446	5.34805e-06	-1.73044	-1.22791
62131968	rs1741614	1.20305e-07	-1.6556	-1.29877	5.95037e-06	-1.72156	-1.29007	5.06436e-06	-1.7271	-1.28575
62132357	rs910946	3.27275e-06	1.54421	-1.19522	6.7504e-06	-1.6074	-1.27809	5.20027e-06	-1.69918	-1.2872
62132378	rs6010950	1.12117e-06	0.542889	-1.26516	8.12507e-05	0.800002	-1.19755	7.99137e-05	1.01559	-1.26973
62132425	rs7261840	9.24485e-05	4.19238	-0.502377	1.63663e-05	-1.45728	-0.542586	1.73626e-05	-1.02015	-0.760617
62132623	rs6011855	8.62932e-07	0.322087	-1.30615	5.78019e-05	0.570484	-1.30855	5.98134e-05	0.761536	-1.30539
62132625	rs6011856	8.85905e-07	0.34856	-1.30635	6.00839e-05	0.608686	-1.30803	6.22368e-05	0.801329	-1.30546
62132661	rs731619	1.13702e-06	0.581046	-1.28928	9.59062e-05	1.00926	-1.24097	9.64831e-05	1.22854	-1.29425
62132711	rs6090435	0.000461602	6.58123	-1.28317	0.000212658	1.8735	-1.3089	0.000463361	2.79969	-1.29627
62133073	rs880445	6.11162e-07	-0.0175475	-1.31149	6.8703e-05	0.744956	-1.31025	5.12506e-05	0.613806	-1.31216
62133177	rs880446	0.000109978	5.05207	-1.18843	0.00011124	1.06739	-1.15079	0.000118781	1.30222	-1.16003
62133276	rs880447	0.00252484	8.2144	-1.21711	0.000353053	2.13711	-1.06558	0.000599567	2.93864	-1.17751
62133549	rs1741611	2.4943e-07	-1.20511	-1.02011	2.14164e-05	-0.757208	-0.973723	1.78612e-05	-0.666412	-1.08604
62133666	rs56788675	1.78547e-07	-1.34291	-1.21664	8.28382e-06	-1.36871	-1.31208	7.77248e-06	-1.27348	-1.31102
62133676	rs8124050	1.78367e-07	-1.34291	-1.21765	8.28357e-06	-1.36871	-1.31211	7.77164e-06	-1.27348	-1.31112
62133788	rs113416616	4.09234e-07	-1.73011	-2.33819e-10	2.2323e-05	-1.68947	-2.33819e-10	1.8951e-05	-1.69322	-2.33819e-10
62134228	rs1574387	0.0011029	6.73843	-0.569376	0.00053437	2.04474	-0.558741	0.000879926	2.6704	-0.525647
62134404	rs73619483	1.31922e-07	-1.72782	-1.13436	7.03747e-06	-1.71248	-1.13136	5.89842e-06	-1.71544	-1.14496
62134513	rs7269690	0.015143	9.72042	-0.931764	7.41687e-06	-1.55061	-1.24072	7.92472e-06	-1.31669	-1.2484
62134893	rs7269925	0.0183305	9.87968	-0.900006	7.67817e-06	-1.53012	-1.22659	8.28233e-06	-1.28593	-1.23503
62135091	rs8124500	0.024479	10.1689	-0.900006	7.98865e-06	-1.49048	-1.22659	8.77774e-06	-1.22784	-1.23503
62135094	rs8117000	0.0238485	10.1452	-0.902411	8.0535e-06	-1.4813	-1.22769	8.88426e-06	-1.21474	-1.23606
62135110	rs8122040	7.924e-07	0.14458	-1.21391	5.86703e-06	-1.71388	-1.31186	5.11543e-06	-1.69172	-1.3111
62135146	rs1757696	6.33807e-06	1.63847	-0.62854	1.35081e-05	-1.54794	-0.643857	1.4188e-05	-1.40683	-0.575851
62135206	rs74414914	4.14428e-07	-1.7175	-2.33819e-10	2.30595e-05	-1.65701	-2.33819e-10	2.01815e-05	-1.63032	-2.33819e-10
62135282	rs8126186	0.0135627	9.94899	-1.27056	7.14442e-06	-1.5209	-1.30786	7.85507e-06	-1.27227	-1.30165
62135291	rs8124610	0.0165141	9.7826	-0.907275	7.55702e-06	-1.54273	-1.22989	8.10226e-06	-1.30479	-1.23815
62135451	rs8114877	7.11783e-07	0.133802	-1.31043	6.31815e-06	-1.71282	-1.23884	5.36093e-06	-1.69013	-1.26581
62135550	rs8118447	0.0160853	9.75148	-0.90247	7.54349e-06	-1.54669	-1.22771	8.07064e-06	-1.31076	-1.23609
62135554	rs8123461	0.0166368	9.7826	-0.899868	7.58244e-06	-1.54273	-1.22653	8.12811e-06	-1.30479	-1.23497
62135595	rs1741610	0.000973635	7.10517	-1.06078	1.67576e-05	-1.0827	-0.893536	1.91595e-05	-0.726069	-0.956216
62135662	rs8114985	0.0160882	9.75148	-0.902288	7.54411e-06	-1.54669	-1.22763	8.07127e-06	-1.31076	-1.23601
62135840	rs59750623	0.0145729	9.65498	-0.904702	7.44548e-06	-1.55876	-1.22872	7.91661e-06	-1.32907	-1.23705
62135874	rs56814286	0.0146081	9.65498	-0.902288	7.45363e-06	-1.55876	-1.22763	7.92483e-06	-1.32907	-1.23601
62135883	rs60309534	0.0150676	9.68595	-0.902288	7.48226e-06	-1.55492	-1.22763	7.97125e-06	-1.32323	-1.23601
62136136	rs8115224	0.0172262	9.81722	-0.899677	7.61696e-06	-1.53827	-1.22644	8.18332e-06	-1.2981	-1.23488
62136139	rs8118762	0.0171844	9.81722	-0.902105	7.60855e-06	-1.53827	-1.22755	8.17474e-06	-1.2981	-1.23593
62136202	rs8126334	0.0188736	9.91098	-0.902105	7.70267e-06	-1.52598	-1.22755	8.32586e-06	-1.27978	-1.23593
62136279	rs8115339	0.0182921	9.87968	-0.902105	7.67084e-06	-1.53012	-1.22755	8.27482e-06	-1.28593	-1.23593
62136308	rs8118860	0.0182921	9.87968	-0.902105	7.67084e-06	-1.53012	-1.22755	8.27482e-06	-1.28593	-1.23593
62136419	rs8120195	0.0188234	9.91098	-0.904768	7.69337e-06	-1.52598	-1.22875	8.31632e-06	-1.27978	-1.23708
62136604	rs73322394	4.35136e-07	-1.66874	-2.33819e-10	2.14058e-05	-1.73143	-2.33819e-10	1.82449e-05	-1.7312	-2.33819e-10
62136646	rs57582687	0.0179724	9.91098	-0.951033	7.53974e-06	-1.52598	-1.24893	8.15925e-06	-1.27978	-1.25615
62136694	rs58431031	0.014592	9.81722	-1.06564	7.20843e-06	-1.53827	-1.28157	7.75657e-06	-1.2981	-1.28844
62136768	rs60271882	0.0178464	9.91098	-0.958067	7.51772e-06	-1.52598	-1.25185	8.13684e-06	-1.27978	-1.2589
62137162	rs57927138	0.0170206	9.87968	-0.974146	7.43796e-06	-1.53012	-1.25838	8.03761e-06	-1.28593	-1.26502
62137274	rs60014702	0.0159613	9.81722	-0.975941	7.37325e-06	-1.53827	-1.25896	7.94327e-06	-1.2981	-1.26466
62137304	rs57643088	0.0169051	9.87968	-0.980957	7.41793e-06	-1.53012	-1.26107	8.01736e-06	-1.28593	-1.26754
62137324	rs57222124	0.00576602	8.82721	-1.00412	1.05645e-05	-1.25916	-1.17843	1.67025e-05	-0.592657	-1.22687
62137355	rs1619876	2.32354e-07	-1.47557	-0.820567	1.7335e-05	-1.14105	-0.801313	1.41808e-05	-1.08746	-0.895734
62137463	rs1619011	0.000402124	6.19989	-1.03978	1.58349e-05	-1.16208	-0.870796	1.76624e-05	-0.833189	-0.930453
62137478	rs60647545	0.0185517	9.97721	-0.985532	7.50173e-06	-1.51709	-1.26286	8.15971e-06	-1.26666	-1.26921
62137521	rs73918968	7.76128e-07	0.221892	-1.31197	6.37025e-06	-1.72052	-1.22293	5.35595e-06	-1.70209	-1.25478
62137525	rs57494572	0.0173469	9.87968	-0.955156	7.49675e-06	-1.53012	-1.2505	8.10517e-06	-1.28593	-1.25665
62137648	rs10485825	0.0164186	9.85048	-0.980957	7.47497e-06	-1.52246	-1.26107	8.09899e-06	-1.2758	-1.26754
62137971	rs1757697	0.00109895	7.05162	-0.886155	2.01623e-05	-1.11876	-0.672519	2.24941e-05	-0.769228	-0.7526
62137976	rs11907372	0.00921768	9.28638	-0.994145	1.16208e-05	-1.17047	-1.17183	1.88265e-05	-0.478231	-1.22158
62138189	rs74889656	7.82283e-07	0.114803	-1.19699	5.89417e-06	-1.71086	-1.31026	5.15058e-06	-1.68725	-1.30872
62138205	rs114307720	6.27661e-07	-1.2081e-10	-1.3024	3.88694e-05	-1.2081e-10	-1.13488	3.13441e-05	-1.2081e-10	-1.19005
62138310	rs11905899	0.0116462	9.57682	-1.05073	7.02869e-06	-1.55911	-1.28598	7.55242e-06	-1.32267	-1.29055
62138334	rs78337647	0.0537359	10.0552	-2.33819e-10	4.86759e-05	-0.909905	-2.33819e-10	8.56364e-05	-0.184971	-2.33819e-10
62139025	rs6090437	0.000447792	6.16695	-0.89927	1.86284e-05	-1.1698	-0.700608	2.04637e-05	-0.847193	-0.769234
62139177	rs6122466	3.03196e-07	-0.7308	-1.29922	7.68489e-06	-1.50989	-1.24594	6.71814e-06	-1.46001	-1.27026
62139441	rs1741609	9.16137e-07	0.157355	-1.08159	1.16147e-05	-1.46421	-0.878608	8.57284e-06	-1.48098	-1.0055
62139497	rs1757698	7.80708e-07	-0.00756452	-1.07663	1.38629e-05	-1.29405	-0.871823	1.00615e-05	-1.32657	-0.99979
62139572	rs77844575	6.27085e-07	-1.2081e-10	-1.30332	3.87148e-05	-1.2081e-10	-1.13887	3.12408e-05	-1.2081e-10	-1.19336
62139723	rs6011859	1.91718e-07	-1.69277	-0.795603	9.91263e-06	-1.65644	-0.844837	8.45852e-06	-1.66244	-0.83747
62139793	rs1757699	2.06371e-07	-1.37404	-1.04068	1.70495e-05	-0.947595	-1.01137	1.43858e-05	-0.871613	-1.09722
62139907	rs1741608	1.52935e-06	0.469964	-0.881763	9.03775e-05	0.367707	-0.658802	7.1743e-05	0.409172	-0.771164
62139925	rs80277060	0.00711782	9.02743	-0.993718	1.09773e-05	-1.22771	-1.17154	1.72736e-05	-0.564546	-1.22136
62140179	rs1757700	1.01986e-06	-0.816984	-2.33819e-10	2.81676e-05	-1.45692	-2.33819e-10	2.74784e-05	-1.32168	-2.33819e-10
62140229	rs2150807	0.00843377	9.25844	-1.05508	1.11018e-05	-1.17676	-1.21122	1.80806e-05	-0.487642	-1.2526
62140289	rs2150808	0.0135484	9.92587	-1.2485	2.33214e-05	-0.503636	-1.14208	3.85296e-05	0.17695	-1.1606
62140600	rs6062958	4.85369e-07	-1.17783	-0.381657	3.88243e-05	-0.752631	-0.383414	3.19394e-05	-0.66605	-0.505191
62140784	rs76092935	6.31148e-07	-1.2081e-10	-1.29686	3.97171e-05	-1.2081e-10	-1.11331	3.19138e-05	-1.2081e-10	-1.17204
62141089	rs144188143	6.22836e-07	-1.2081e-10	-1.31012	3.33816e-05	-1.2081e-10	-1.28708	2.78891e-05	-1.2081e-10	-1.30684
62141144	rs145210269	4.47519e-07	-1.64068	-2.33819e-10	4.07274e-05	-1.08819	-2.33819e-10	3.85878e-05	-0.982146	-2.33819e-10
62141199	rs1741607	2.79595e-07	-1.26837	-0.842683	2.25454e-05	-0.874349	-0.805209	1.86051e-05	-0.793212	-0.918432
62141259	rs1757702	2.51884e-07	-1.29933	-0.9161	2.01064e-05	-0.916658	-0.877394	1.66701e-05	-0.837503	-0.98396
62141509	rs1757703	0.00192237	7.55686	-0.832194	8.25265e-05	0.23023	-0.6122	0.000136009	0.973835	-0.696194
62141833	rs147090348	6.28939e-07	-1.2081e-10	-1.30036	3.30788e-05	-1.2081e-10	-1.2962	2.80174e-05	-1.2081e-10	-1.30226
62141847	rs8116743	4.1185e-07	-1.72374	-2.33819e-10	2.19461e-05	-1.7065	-2.33819e-10	1.8657e-05	-1.70886	-2.33819e-10
62141970	rs1741606	0.00156838	7.39233	-0.871181	7.33982e-05	0.155015	-0.654205	0.000118955	0.885379	-0.741714
62142080	rs114156274	6.55823e-07	-1.2081e-10	-1.25851	3.37082e-05	-1.2081e-10	-1.27735	2.99005e-05	-1.2081e-10	-1.23721
62142455	rs149483778	4.106e-07	-1.72678	-2.33819e-10	2.23589e-05	-1.68787	-2.33819e-10	1.85312e-05	-1.71563	-2.33819e-10
62142483	rs1741605	0.000193039	5.63701	-1.21076	2.16172e-05	-0.565593	-1.15601	3.61445e-05	0.156556	-1.20411
62142524	rs1757774	2.5605e-07	-1.4527	-0.746331	1.92954e-05	-1.1148	-0.72042	1.55638e-05	-1.06164	-0.828493
62142649	rs73622812	1.32912e-07	-1.72858	-1.12613	7.02988e-06	-1.71426	-1.13066	5.90128e-06	-1.71707	-1.14284
62142808	rs73622813	1.32912e-07	-1.72858	-1.12613	7.02988e-06	-1.71426	-1.13066	5.90128e-06	-1.71707	-1.14284
62142854	rs144167732	2.55928e-07	-1.28932	-0.910185	2.05111e-05	-0.902928	-0.871198	1.70029e-05	-0.823124	-0.978573
62143013	rs8184393	0.00109942	7.24326	-1.07737	5.55355e-05	0.106676	-0.884742	8.95128e-05	0.828255	-0.968955
62143147	rs8183483	1.28831e-07	-1.73046	-1.15544	6.79404e-06	-1.71945	-1.15959	5.71193e-06	-1.72178	-1.17074
62143510	rs73324411	4.10439e-07	-1.72717	-2.33819e-10	2.21121e-05	-1.69896	-2.33819e-10	1.87918e-05	-1.70166	-2.33819e-10
62144813	rs6011863	1.31001e-07	-1.72924	-1.13996	6.92315e-06	-1.71591	-1.14431	5.81528e-06	-1.71857	-1.15602
62144846	rs433166	2.83883e-07	-1.27918	-0.81666	2.29323e-05	-0.889067	-0.773475	1.87938e-05	-0.808614	-0.89294
62144953	rs76207710	0.0060558	8.81337	-0.941241	1.08688e-05	-1.27319	-1.136	1.65827e-05	-0.634324	-1.1924
62145144	rs393449	2.7242e-07	-1.32047	-0.816582	2.18186e-05	-0.945782	-0.766546	1.7686e-05	-0.868021	-0.894287
62145164	rs417635	9.21587e-07	-0.109229	-0.809073	1.44345e-05	-1.52236	-0.603105	1.04121e-05	-1.53946	-0.752652
62145339	rs59297515	5.24392e-07	-1.48216	-2.33819e-10	4.11852e-05	-1.07701	-2.33819e-10	3.75171e-05	-1.01028	-2.33819e-10
62146582	rs76608763	0.0624877	10.2061	-2.33819e-10	5.28294e-05	-0.828022	-2.33819e-10	9.58626e-05	-0.0721655	-2.33819e-10
62146682	rs62209283	9.46842e-07	-0.891267	-2.33819e-10	2.73785e-05	-1.48533	-2.33819e-10	2.55645e-05	-1.39388	-2.33819e-10
62146768	rs114119149	6.33094e-07	-1.2081e-10	-1.29378	4.01452e-05	-1.2081e-10	-1.10259	3.2203e-05	-1.2081e-10	-1.16302
62146805	rs73622816	7.28871e-07	-1.2081e-10	-1.1529	3.83435e-05	-1.2081e-10	-1.1485	3.32146e-05	-1.2081e-10	-1.13209
62146957	rs115296093	6.32866e-07	-1.2081e-10	-1.29414	4.00964e-05	-1.2081e-10	-1.1038	3.217e-05	-1.2081e-10	-1.16405
62147113	rs78281601	6.32567e-07	-1.2081e-10	-1.29461	4.00317e-05	-1.2081e-10	-1.10542	3.21262e-05	-1.2081e-10	-1.16541
62147258	rs16983774	0.00539623	8.69858	-0.941768	1.06106e-05	-1.29687	-1.13636	1.59785e-05	-0.671139	-1.1927
62147411	rs73622817	1.34077e-07	-1.73083	-1.11515	7.04348e-06	-1.72082	-1.12217	5.9784e-06	-1.723	-1.12392
62147516	rs113471392	7.85971e-07	0.234317	-1.3118	6.36894e-06	-1.71739	-1.22627	5.20117e-06	-1.73049	-1.25571
62147896	rs6010952	1.32361e-07	-1.7303	-1.12857	6.97518e-06	-1.71582	-1.13692	5.88472e-06	-1.71974	-1.14298
62147899	rs115855286	7.84491e-07	0.232434	-1.3118	6.36498e-06	-1.71805	-1.22623	5.20065e-06	-1.73062	-1.25568
62147926	rs8125543	0.00474817	8.56087	-0.932002	1.03901e-05	-1.32462	-1.12962	1.53824e-05	-0.714735	-1.18712
62148124	rs380158	3.07215e-06	0.982123	-0.696389	1.05709e-05	-1.72606	-0.710922	1.00522e-05	-1.68095	-0.646334
62148354	rs115468178	8.11421e-07	0.266129	-1.31174	6.35147e-06	-1.71935	-1.22706	5.195e-06	-1.73104	-1.25635
62148596	rs6011867	1.26412e-07	-1.73144	-1.17341	6.58606e-06	-1.72406	-1.18608	5.59989e-06	-1.72586	-1.18647
62148646	rs60594622	0.0108558	9.39328	-0.937472	1.23733e-05	-1.14614	-1.1334	2.01423e-05	-0.442004	-1.19025
62148839	rs73150438	4.327e-07	-1.67436	-2.33819e-10	2.23343e-05	-1.68897	-2.33819e-10	1.93597e-05	-1.67189	-2.33819e-10
62148912	rs2314639	3.03229e-07	-0.762564	-1.26735	8.02139e-06	-1.52749	-1.18549	6.92197e-06	-1.47845	-1.22193
62149036	rs6122469	1.25778e-07	-1.73152	-1.17836	6.54168e-06	-1.7261	-1.19079	5.56379e-06	-1.72762	-1.19118
62149176	rs310620	2.59438e-06	0.88621	-0.769507	9.79258e-06	-1.73032	-0.783144	9.17964e-06	-1.69564	-0.722457
62149268	rs59561424	0.0102586	9.29953	-0.900307	1.24303e-05	-1.1675	-1.10746	1.99377e-05	-0.473792	-1.16868
62149840	rs2145166	2.85941e-07	-0.809336	-1.27928	7.72604e-06	-1.54545	-1.20504	6.67639e-06	-1.49771	-1.2388
62149845	rs79263141	0.00255915	7.01078	-2.33819e-10	3.3521e-05	-1.28292	-2.33819e-10	4.83679e-05	-0.756245	-2.33819e-10
62149867	rs73324414	4.38054e-07	-1.66206	-2.33819e-10	2.77625e-05	-1.4714	-2.33819e-10	2.34752e-05	-1.47914	-2.33819e-10
62149997	rs310621	2.61077e-07	-1.62466	-0.554923	1.69532e-05	-1.47128	-0.493356	1.40968e-05	-1.33738	-0.651756
62150018	rs80340538	0.033881	10.4131	-0.819132	1.79266e-05	-0.859651	-1.04915	3.28669e-05	-0.02335	-1.11927
62150052	rs57457685	0.147171	12.0253	-0.962557	1.13194e-05	-1.11097	-1.2576	1.42634e-05	-0.718718	-1.25867
62150058	rs3746354	0.020091	10.2534	-1.18204	1.02642e-05	-1.16088	-1.30555	1.24153e-05	-0.8071	-1.30905
62150128	rs113264400	0.0666714	11.1814	-0.910545	2.16097e-05	-0.60729	-1.11466	4.29652e-05	0.300003	-1.17469
62150335	rs79858660	7.06927e-07	-1.2081e-10	-1.18347	3.6391e-05	-1.2081e-10	-1.20077	3.17777e-05	-1.2081e-10	-1.17632
62150378	rs137937460	6.31666e-07	-1.2081e-10	-1.29604	3.28828e-05	-1.2081e-10	-1.30214	2.83555e-05	-1.2081e-10	-1.29026
62150606	rs117526123	8.894e-07	-1.2081e-10	-0.953853	5.02692e-05	-1.2081e-10	-0.877697	4.0404e-05	-1.2081e-10	-0.936154
62151115	rs6090442	4.09934e-07	-1.7284	-2.33819e-10	2.21951e-05	-1.69522	-2.33819e-10	1.88594e-05	-1.69807	-2.33819e-10
62151315	rs310622	2.35089e-07	-1.68167	-0.602768	1.45907e-05	-1.57157	-0.543139	1.18936e-05	-1.4627	-0.696385
62151814	rs310623	1.21564e-06	-0.324205	-0.317169	1.84711e-05	-1.67857	-0.200315	1.38136e-05	-1.66396	-0.345463
62151858	rs8125175	0.00334145	8.17706	-0.899549	1.24747e-05	-1.16446	-1.10692	1.97049e-05	-0.485987	-1.16823
62151972	rs310624	2.33676e-07	-1.49138	-0.799081	1.47554e-05	-1.32073	-0.782755	1.29908e-05	-1.19122	-0.879622
62152076	rs527552373	9.25246e-07	-1.2081e-10	-0.914341	5.37438e-05	-1.2081e-10	-0.810861	4.21192e-05	-1.2081e-10	-0.894578
62152403	rs34528028	9.12466e-07	0.326788	-1.25504	0.000219119	1.85968	-1.26516	0.000177877	1.79176	-1.24575
62152508	rs73622818	1.30661e-07	-1.72491	-1.14689	6.71499e-06	-1.73151	-1.15924	5.71645e-06	-1.73129	-1.16044
62152519	rs72629024	2.11139e-07	-1.15074	-1.24114	6.73884e-06	-1.68758	-1.19962	5.84444e-06	-1.64509	-1.2245
62152819	rs310626	2.84203e-07	-1.35421	-0.740507	1.99302e-05	-1.11518	-0.687672	1.83667e-05	-0.900098	-0.824443
62153616	rs73622819	1.3661e-07	-1.70604	-1.12122	6.97303e-06	-1.72472	-1.12832	5.89627e-06	-1.72276	-1.13801
62153673	rs382241	0.00101269	7.3138	-1.23008	1.24927e-05	-1.07497	-1.19498	1.78158e-05	-0.532542	-1.22245
62153786	rs6090443	1.22635e-06	0.304765	-0.937371	9.03567e-06	-1.7204	-0.873513	7.74077e-06	-1.64447	-0.944109
62153828	rs396823	4.09738e-05	4.10775	-1.23146	8.13882e-06	-1.46982	-1.22862	1.00274e-05	-1.13557	-1.1942
62154391	rs446127	0.000615146	6.59531	-1.0101	1.50667e-05	-1.13598	-0.946624	1.9549e-05	-0.665041	-0.997118
62154594	rs387098	8.47756e-05	4.8568	-1.25344	7.36558e-06	-1.56092	-1.23735	8.67081e-06	-1.25228	-1.22284
62154924	rs437427	7.93176e-05	4.80261	-1.26579	7.12694e-06	-1.58264	-1.24857	8.3404e-06	-1.27576	-1.23821
62155111	rs427230	0.0247707	10.0656	-0.784856	4.93411e-05	0.11175	-1.00808	9.88686e-05	1.01822	-1.05951
62155191	rs74558549	1.39542e-07	-1.64041	-1.16563	1.33081e-05	-1.04947	-1.15725	1.0071e-05	-1.15125	-1.17417
62155482	rs428035	8.77444e-05	4.89713	-1.25935	7.32087e-06	-1.56531	-1.23906	8.74043e-06	-1.24165	-1.22547
62155668	rs138212619	1.45106e-07	-1.73115	-1.03579	1.45018e-05	-1.10084	-1.01997	1.20374e-05	-1.10823	-1.03883
62155835	rs73324428	1.22302e-07	-1.70112	-1.23678	1.58592e-05	-0.811446	-1.21989	1.19988e-05	-0.926227	-1.22405
62156071	rs78117224	1.43151e-07	-1.73152	-1.04898	1.38273e-05	-1.13491	-1.03353	1.1485e-05	-1.14209	-1.05194
62156177	rs440684	0.00010942	5.15417	-1.29562	7.35278e-06	-1.52566	-1.27435	8.93274e-06	-1.17952	-1.26584
62156274	rs73324430	4.70077e-07	-1.5915	-2.33819e-10	2.18237e-05	-1.71209	-2.33819e-10	1.82533e-05	-1.73074	-2.33819e-10
62156390	rs73324433	5.01609e-07	-1.52658	-2.33819e-10	2.24447e-05	-1.68404	-2.33819e-10	1.84476e-05	-1.72015	-2.33819e-10
62156484	rs375990	2.56003e-05	3.58897	-1.18301	7.4187e-06	-1.6353	-1.15579	8.64772e-06	-1.3583	-1.11949
62156597	rs436336	2.42855e-05	3.57769	-1.22446	6.67722e-06	-1.67622	-1.22016	7.41174e-06	-1.45077	-1.18125
62156651	rs409015	2.78414e-05	3.6669	-1.17702	7.13855e-06	-1.67243	-1.15716	7.9768e-06	-1.4365	-1.12204
62157049	rs146431223	7.38713e-05	3.46568	-2.33819e-10	6.99818e-05	-0.546855	-2.33819e-10	6.22024e-05	-0.504688	-2.33819e-10
62157198	rs11699828	7.25071e-07	-1.15813	-2.33819e-10	2.40046e-05	-1.61684	-2.33819e-10	2.65122e-05	-1.35748	-2.33819e-10
62157200	rs11699829	7.03793e-07	-1.18792	-2.33819e-10	2.36921e-05	-1.62995	-2.33819e-10	2.5884e-05	-1.38146	-2.33819e-10
62157488	rs117649221	1.11308e-07	-1.72524	-1.30686	9.88847e-06	-1.19305	-1.31067	8.76078e-06	-1.16623	-1.29857
62157545	rs431976	2.7385e-07	-0.876296	-1.25552	1.10369e-05	-1.11236	-1.28148	1.19231e-05	-0.931535	-1.22507
62157646	rs13039229	1.00499e-06	0.414338	-1.246	0.000353958	2.32351	-1.24942	0.000244886	2.0997	-1.23399
62157780	rs400162	2.70167e-07	-0.837102	-1.30826	1.15471e-05	-1.03648	-1.31218	1.29348e-05	-0.777318	-1.29784
62157993	rs373818	1.40155e-05	2.7742	-0.970681	3.0868e-05	-0.361562	-1.00381	4.62502e-05	0.173102	-0.974118
62158526	rs6089921	4.24222e-07	-1.69414	-2.33819e-10	2.50345e-05	-1.57484	-2.33819e-10	1.94331e-05	-1.6681	-2.33819e-10
62158629	rs78416294	8.00699e-07	-1.2081e-10	-1.05891	4.21736e-05	-1.2081e-10	-1.0533	3.59139e-05	-1.2081e-10	-1.05396
62159084	rs75399114	5.71794e-07	-1.39562	-2.33819e-10	3.90057e-05	-1.13138	-2.33819e-10	2.9957e-05	-1.23532	-2.33819e-10
62159468	rs186332	2.93188e-07	-0.882466	-1.18112	6.49364e-06	-1.72722	-1.19705	5.17705e-06	-1.72925	-1.26159
62159496	rs4809578	2.30028e-06	0.816591	-0.820206	3.59737e-05	-0.346743	-0.865559	4.1004e-05	0.0615577	-0.98297
62159504	rs310644	3.07815e-07	-0.868625	-1.14628	6.70386e-06	-1.72815	-1.16426	5.29853e-06	-1.72848	-1.23917
62160192	rs145216924	1.02856e-05	1.4941	-2.33819e-10	5.03011e-05	-0.877063	-2.33819e-10	0.000118039	0.135933	-2.33819e-10
62160486	rs41298348	4.4587e-07	-1.64437	-2.33819e-10	2.64844e-05	-1.51853	-2.33819e-10	2.29706e-05	-1.50086	-2.33819e-10
62161161	rs45520941	5.73634e-07	-1.39241	-2.33819e-10	3.18728e-05	-1.33334	-2.33819e-10	2.61722e-05	-1.37038	-2.33819e-10
62161389	rs117636275	4.4587e-07	-1.64437	-2.33819e-10	2.64844e-05	-1.51853	-2.33819e-10	2.29706e-05	-1.50086	-2.33819e-10
62161421	rs94991	1.33254e-05	-0.963501	2.71653	0.000226782	-1.69104	2.31994	0.000148822	-1.65941	2.02709
62161422	rs6011874	1.3262e-07	-1.58653	-1.27038	7.01266e-06	-1.58263	-1.26474	5.82473e-06	-1.62712	-1.24585
62161713	rs310643	1.40146e-06	-1.06954	0.570411	5.38963e-05	-1.08635	0.278323	3.41118e-05	-1.18837	0.082935
62161998	rs310642	1.90149e-06	0.628177	-0.822183	1.21448e-05	-1.26665	-1.03153	1.03263e-05	-1.2277	-1.07269
62162340	rs191090	1.08368e-05	2.55043	-1.00413	3.14435e-05	-0.311348	-1.03555	4.71598e-05	0.225852	-1.00739
62162917	rs66899053	2.14847e-06	0.787065	-0.858956	3.46117e-05	-0.328288	-0.92261	4.10263e-05	0.0865882	-1.00746
62163012	rs117890987	2.23194e-06	-0.0337727	-2.33819e-10	7.6046e-05	-0.463751	-2.33819e-10	7.00062e-05	-0.386497	-2.33819e-10
62163277	rs75861211	4.52463e-07	-1.62969	-2.33819e-10	2.59215e-05	-1.54002	-2.33819e-10	2.24623e-05	-1.52324	-2.33819e-10
62163863	rs74927664	5.32363e-07	-1.46707	-2.33819e-10	2.25527e-05	-1.67924	-2.33819e-10	1.86924e-05	-1.70697	-2.33819e-10
62164524	rs56210557	3.14464e-06	0.149421	0.159633	2.54906e-05	-1.43912	-0.117658	2.02221e-05	-1.38371	-0.244602
62164868	rs113862030	1.27306e-07	-1.63127	-1.26653	7.30674e-06	-1.54565	-1.26064	6.40269e-06	-1.53734	-1.24102
62166153	rs138866612	1.96756e-06	-0.159851	-2.33819e-10	6.85438e-05	-0.567616	-2.33819e-10	6.31455e-05	-0.48964	-2.33819e-10
62166195	rs310641	8.08235e-05	1.84299	1.71263	0.000669035	0.451906	1.25884	0.000642407	0.710926	1.11921
62166313	rs310640	8.92492e-05	1.93994	1.71484	0.000723276	0.527819	1.26088	0.000697471	0.791179	1.1212
62166682	rs310639	9.8052e-07	0.415043	-1.27136	8.97921e-06	-1.3143	-1.28588	8.25192e-06	-1.2175	-1.30714
62166998	rs3855683	4.42061e-07	-1.65295	-2.33819e-10	2.6631e-05	-1.51302	-2.33819e-10	2.28984e-05	-1.50402	-2.33819e-10
62167685	rs35917131	4.48128e-07	-1.63932	-2.33819e-10	2.60703e-05	-1.53429	-2.33819e-10	2.24063e-05	-1.52574	-2.33819e-10
62167704	rs4809308	1.65009e-06	0.500447	-0.836262	3.00745e-05	-0.489863	-0.90155	3.46692e-05	-0.100431	-0.988799
62167770	rs385261	1.94487e-06	0.245304	-0.416755	1.60513e-05	-1.40059	-0.618704	1.31723e-05	-1.34179	-0.715172
62167839	rs310645	0.00037118	6.21316	-1.13312	0.00399504	4.64759	-1.14987	0.00710947	5.37868	-1.14457
62169293	rs147156005	0.000310884	4.90278	-2.33819e-10	0.000411203	1.224	-2.33819e-10	0.0101724	4.59235	-2.33819e-10
62169334	rs116592909	6.43461e-07	-1.27754	-2.33819e-10	4.07408e-05	-1.08786	-2.33819e-10	3.43223e-05	-1.09929	-2.33819e-10
62169478	rs112881290	5.84321e-07	-1.39528	0.0213331	1.90913e-05	-1.72051	-0.12535	1.94026e-05	-1.72582	0.0561442
62169711	rs149711431	4.65751e-07	-1.60075	-2.33819e-10	2.50198e-05	-1.57542	-2.33819e-10	2.16463e-05	-1.56025	-2.33819e-10
62169995	rs145579422	4.09289e-07	-1.72998	-2.33819e-10	2.35393e-05	-1.63642	-2.33819e-10	1.89489e-05	-1.69334	-2.33819e-10
62170027	rs310646	8.50431e-05	2.04686	1.55965	0.000643345	0.55363	1.11796	0.000630784	0.829614	0.982269
62170091	rs310647	2.28351e-06	-0.478505	0.467573	2.72175e-05	-1.66881	0.177579	2.04171e-05	-1.65321	0.0345049
62170261	rs148477487	8.19221e-07	-1.2081e-10	-1.03605	3.9403e-05	-1.2081e-10	-1.12125	3.55702e-05	-1.2081e-10	-1.06357
62170690	rs310649	2.55253e-06	0.18846	-0.0880182	2.19298e-05	-1.44721	-0.260029	1.69197e-05	-1.39927	-0.407336
62171298	rs310650	7.63209e-05	1.9571	1.5412	0.000589943	0.483944	1.10099	0.000576324	0.755808	0.965781
62171345	rs310651	9.71328e-07	0.188805	-1.05454	9.4494e-06	-1.45572	-1.09342	7.95488e-06	-1.39089	-1.1704
62171372	rs3761128	6.86507e-07	-1.2081e-10	-1.21278	3.72462e-05	-1.2081e-10	-1.17754	3.10793e-05	-1.2081e-10	-1.19854
62171421	rs310652	7.37596e-07	-0.181113	-0.95989	8.95216e-06	-1.59757	-1.00562	7.62119e-06	-1.50587	-1.09828
62171507	rs13036739	1.2159e-06	0.64623	-1.28739	0.000256882	2.0474	-1.29387	0.000255326	2.18948	-1.28202
62171556	rs310653	0.000440664	6.42548	-1.17384	0.00444449	4.79285	-1.18852	0.00778564	5.50884	-1.18389
62171624	rs117711618	9.13714e-07	-0.926882	-2.33819e-10	4.80467e-05	-0.922916	-2.33819e-10	4.1544e-05	-0.908329	-2.33819e-10
62171638	rs73150454	6.55654e-07	-1.25877	-2.33819e-10	4.16602e-05	-1.06554	-2.33819e-10	3.509e-05	-1.07717	-2.33819e-10
62171984	rs149640359	2.64638e-05	2.43913	-2.33819e-10	3.57617e-05	-1.21821	-2.33819e-10	3.0436e-05	-1.21946	-2.33819e-10
62172219	rs6122130	1.56479e-06	0.394499	-0.78339	4.7487e-05	-0.0989768	-0.835656	4.35746e-05	0.0677902	-0.928398
62172244	rs33933649	9.23001e-07	-0.91677	-2.33819e-10	6.11035e-05	-0.68252	-2.33819e-10	6.04177e-05	-0.5338	-2.33819e-10
62172269	rs310654	2.33688e-06	-0.0542352	0.0664063	2.1223e-05	-1.55273	-0.187276	1.65012e-05	-1.52052	-0.311128
62172281	rs310655	1.02214e-06	0.209399	-1.02415	9.79489e-06	-1.44788	-1.06535	8.20919e-06	-1.38219	-1.14764
62173029	rs310656	3.96248e-06	0.540226	-2.33819e-10	5.68965e-05	-0.753856	-2.33819e-10	7.08113e-05	-0.375064	-2.33819e-10
62173279	rs6011891	4.20835e-07	-1.70216	-2.33819e-10	3.10163e-05	-1.36058	-2.33819e-10	2.73322e-05	-1.32702	-2.33819e-10
62173561	rs310657	8.66395e-05	2.02823	1.59689	0.000656192	0.539145	1.15222	0.000642212	0.814277	1.01556
62173562	rs56130722	1.48943e-06	0.421687	-0.859935	4.49003e-05	-0.0671286	-0.923518	4.16848e-05	0.103315	-1.00826
62173741	rs310658	9.98188e-07	0.309845	-1.1483	9.09206e-06	-1.4087	-1.17899	7.83818e-06	-1.33884	-1.23723
62173817	rs34969822	4.14118e-07	-1.71825	-2.33819e-10	3.33162e-05	-1.28905	-2.33819e-10	2.94479e-05	-1.25246	-2.33819e-10
62173925	rs404613	7.20828e-07	-0.169974	-0.994025	8.70067e-06	-1.59428	-1.03741	7.45428e-06	-1.5016	-1.12469
62173927	rs378483	2.45569e-06	0.056269	0.005496	2.08509e-05	-1.51546	-0.242231	1.6313e-05	-1.48019	-0.36293
62174463	rs146503573	7.08805e-07	-1.2081e-10	-1.18082	3.74532e-05	-1.2081e-10	-1.172	3.23282e-05	-1.2081e-10	-1.15914
62174724	rs4809309	1.29634e-06	0.273477	-0.850574	3.85751e-05	-0.227648	-0.914836	3.58316e-05	-0.0556745	-1.00058
62174867	rs6011894	3.38006e-07	-1.61998	-0.301359	1.67592e-05	-1.54763	-0.428514	1.66838e-05	-1.54962	-0.271022
62175162	rs6062964	6.31786e-07	-1.29585	-2.33819e-10	2.82335e-05	-1.45458	-2.33819e-10	2.7687e-05	-1.31412	-2.33819e-10
62176133	rs6090449	2.74433e-07	-1.53004	-0.599654	1.66748e-05	-1.36545	-0.615747	1.20365e-05	-1.34938	-0.79776
62176259	rs180894744	9.6186e-07	-1.2081e-10	-0.875531	5.08319e-05	-1.2081e-10	-0.866566	4.19066e-05	-1.2081e-10	-0.899638
62176291	rs35183165	2.38485e-06	0.995463	-0.96297	0.000865843	2.93351	-0.964895	0.00127476	3.49013	-0.974694
62176363	rs6090450	7.3735e-06	2.34109	-1.17984	0.000408571	2.422	-1.20442	0.000438091	2.64294	-1.19559
62177641	rs117758170	1.20894e-07	-1.67898	-1.27051	6.98833e-06	-1.57641	-1.27444	6.13102e-06	-1.5424	-1.27932
62177836	rs310659	2.64548e-05	2.38105	0.0577479	0.000178201	0.509845	-0.122022	0.000178794	0.723537	-0.172384
62178425	rs367981	3.47356e-05	1.78138	0.929741	0.00031631	0.348245	0.613387	0.000311998	0.611896	0.49602
62179156	rs146005493	4.8644e-07	-1.55729	-2.33819e-10	2.47989e-05	-1.58429	-2.33819e-10	1.94867e-05	-1.66535	-2.33819e-10
62179195	rs139964554	4.18629e-07	-1.70741	-2.33819e-10	2.74694e-05	-1.48202	-2.33819e-10	2.40045e-05	-1.45684	-2.33819e-10
62179331	rs2314995	4.89058e-07	-1.55192	-2.33819e-10	3.06669e-05	-1.3719	-2.33819e-10	2.3739e-05	-1.46796	-2.33819e-10
62179332	rs426028	5.65442e-07	-0.114538	-1.29225	2.5315e-05	-0.280516	-1.28318	2.93709e-05	0.0200181	-1.2751
62179445	rs6010965	3.70883e-06	1.77467	-1.3006	0.000125901	1.34676	-1.30635	0.000132585	1.55606	-1.30392
62179555	rs76293719	6.26332e-07	-1.2081e-10	-1.30452	3.25544e-05	-1.2081e-10	-1.31218	2.77643e-05	-1.2081e-10	-1.31133
62179658	rs139229905	6.25335e-07	-1.2081e-10	-1.30611	3.30434e-05	-1.2081e-10	-1.29727	2.78281e-05	-1.2081e-10	-1.30904
62179698	rs76756170	3.17637e-06	0.319093	-2.33819e-10	0.0016918	2.63846	-2.33819e-10	0.00125031	2.49606	-2.33819e-10
62180117	rs6089922	4.22382e-07	-0.388479	-1.31001	7.29045e-06	-1.49652	-1.312	6.84321e-06	-1.40218	-1.30964
62180379	rs73152224	1.04601e-06	-0.0623489	-0.729311	1.31791e-05	-1.41792	-0.798536	1.15852e-05	-1.38613	-0.799227
62180380	rs73152226	1.03274e-06	-0.0751158	-0.729311	1.31066e-05	-1.42344	-0.798536	1.15183e-05	-1.39192	-0.799227
62180819	rs73622824	1.31472e-06	-1.2081e-10	-0.563023	7.22153e-05	-1.2081e-10	-0.515438	5.22907e-05	-1.2081e-10	-0.678262
62181000	rs310613	9.24598e-07	0.390427	-1.30547	9.08482e-06	-1.28388	-1.3046	8.46253e-06	-1.19099	-1.30844
62181492	rs117703696	4.39976e-07	-1.65768	-2.33819e-10	2.14037e-05	-1.73153	-2.33819e-10	1.82482e-05	-1.73102	-2.33819e-10
62181508	rs310612	1.47048e-06	0.396243	-0.847296	1.301e-05	-1.28621	-0.94316	1.23431e-05	-1.21134	-0.910639
62181576	rs7273746	2.11766e-07	-1.70469	-0.684226	1.11232e-05	-1.68271	-0.703342	9.33033e-06	-1.66525	-0.736558
62181987	rs148167020	4.85254e-07	-1.55973	-2.33819e-10	2.72382e-05	-1.49047	-2.33819e-10	2.1461e-05	-1.56884	-2.33819e-10
62182755	rs310611	1.18707e-06	0.633121	-1.29828	1.0604e-05	-1.13311	-1.30075	9.92936e-06	-1.03608	-1.30351
62182802	rs310610	4.15371e-07	-0.428796	-1.28643	9.6212e-06	-1.2423	-1.28882	8.67027e-06	-1.18188	-1.2933
62183206	rs137966967	4.50044e-07	-0.520355	-1.1147	7.76865e-06	-1.57936	-1.16563	6.99049e-06	-1.54686	-1.14367
62183304	rs6090454	4.6622e-07	-1.59974	-2.33819e-10	2.50873e-05	-1.57273	-2.33819e-10	2.14015e-05	-1.57162	-2.33819e-10
62183451	rs116956557	4.49073e-07	-0.520355	-1.11686	7.75422e-06	-1.57936	-1.16749	6.97655e-06	-1.54686	-1.14566
62184170	rs4809580	7.52933e-07	0.191353	-1.31178	1.54944e-05	-0.748756	-1.30586	2.60913e-05	-0.062033	-1.31145
62184768	rs111451153	1.06275e-06	-0.775789	-2.33819e-10	4.33602e-05	-1.02555	-2.33819e-10	3.71682e-05	-1.01963	-2.33819e-10
62184816	rs73152239	4.04687e-07	-0.688721	-1.05256	7.71793e-06	-1.64003	-1.11152	6.92096e-06	-1.61458	-1.08595
62185011	rs62206964	2.27981e-06	0.997476	-1.01003	2.93931e-05	-0.304262	-1.11007	5.63349e-05	0.434413	-1.03818
62186269	rs1122187	3.02847e-07	-0.927646	-1.10353	6.8445e-06	-1.69434	-1.17731	6.28394e-06	-1.67825	-1.11883
62186501	rs969635	6.38321e-07	0.0263447	-1.3119	1.39879e-05	-0.850542	-1.30636	2.26699e-05	-0.201869	-1.31218
62186719	rs56075534	2.9027e-07	-0.955902	-1.11769	6.73759e-06	-1.69874	-1.18864	6.19331e-06	-1.67916	-1.13245
62187187	rs3746348	7.699e-07	0.212019	-1.31016	1.64322e-05	-0.685966	-1.30988	2.90425e-05	0.0449842	-1.3113
62187439	rs734750	7.77871e-07	0.221314	-1.30915	2.24564e-05	-0.372768	-1.31075	3.23878e-05	0.153307	-1.31061
62187517	rs734751	4.23541e-07	-1.69575	-2.33819e-10	2.27096e-05	-1.6723	-2.33819e-10	1.863e-05	-1.71031	-2.33819e-10
62188465	rs77228861	4.57659e-07	-1.61828	-2.33819e-10	2.57721e-05	-1.5458	-2.33819e-10	2.04152e-05	-1.6188	-2.33819e-10
62188927	rs117850888	1.06323e-06	-0.775333	-2.33819e-10	4.21135e-05	-1.05472	-2.33819e-10	3.38564e-05	-1.11295	-2.33819e-10
62189030	rs6122476	2.37822e-07	-0.968283	-1.30459	1.54063e-05	-0.748139	-1.31217	2.45076e-05	-0.128683	-1.30742
62189093	rs6122477	4.4397e-07	-0.336995	-1.31165	1.62164e-05	-0.704463	-1.30461	1.99604e-05	-0.329207	-1.31213
62189336	rs187800701	1.04518e-06	-0.792457	-2.33819e-10	3.10941e-05	-1.35807	-2.33819e-10	3.25641e-05	-1.15187	-2.33819e-10
62189654	rs140760582	2.0643e-06	-0.111852	-2.33819e-10	0.000117748	-0.0265443	-2.33819e-10	8.20194e-05	-0.228126	-2.33819e-10
62190146	rs73611739	6.56787e-07	-1.2081e-10	-1.25704	3.40126e-05	-1.2081e-10	-1.26836	2.96191e-05	-1.2081e-10	-1.24666
62190180	rs11551683	1.32359e-07	-1.70476	-1.15412	9.86813e-06	-1.33751	-1.16827	7.85475e-06	-1.43652	-1.13744
62190265	rs62206965	4.90096e-07	-1.5498	-2.33819e-10	2.44618e-05	-1.59798	-2.33819e-10	2.22064e-05	-1.5347	-2.33819e-10
62190345	rs310627	1.25178e-07	-1.71517	-1.19949	6.0516e-06	-1.73143	-1.26334	5.45619e-06	-1.72759	-1.21074
62190412	rs310628	1.20179e-07	-1.64631	-1.30911	6.12865e-06	-1.67157	-1.31055	5.073e-06	-1.70817	-1.30298
62190459	rs45515601	4.17421e-07	-1.7103	-2.33819e-10	2.16307e-05	-1.72098	-2.33819e-10	1.82428e-05	-1.73131	-2.33819e-10
62191321	rs3810477	1.12244e-07	-1.73131	-1.29241	6.3837e-06	-1.63376	-1.30759	5.04605e-06	-1.73144	-1.28504
62191410	rs114036943	6.32683e-07	-1.2081e-10	-1.29443	3.27647e-05	-1.2081e-10	-1.30574	2.8006e-05	-1.2081e-10	-1.30266
62191475	rs3810478	1.69851e-07	-1.72979	-0.879686	9.00216e-06	-1.67484	-0.922782	7.85098e-06	-1.73063	-0.84381
62191558	rs3810479	1.62044e-07	-1.38135	-1.27519	9.65167e-06	-1.2798	-1.24816	6.71198e-06	-1.47414	-1.25705
62191937	rs11551685	2.04781e-07	-1.7222	-0.700262	1.88094e-05	-1.47291	-0.387825	1.03631e-05	-1.55631	-0.740518
62192352	rs146867999	4.11341e-07	-1.72498	-2.33819e-10	2.42504e-05	-1.60666	-2.33819e-10	1.98944e-05	-1.64464	-2.33819e-10
62192374	rs3810480	1.16764e-07	-1.73065	-1.25359	5.94036e-06	-1.73146	-1.28186	5.18353e-06	-1.72945	-1.26015
62193019	rs11551684	5.72852e-07	-0.705593	-0.68818	5.83255e-05	-0.250233	-0.478816	2.1369e-05	-0.881936	-0.691204
62193414	rs310629	6.16825e-07	-1.31981	-2.33819e-10	4.67727e-05	-0.94979	-2.33819e-10	3.91891e-05	-0.966682	-2.33819e-10
62193445	rs3810481	5.41571e-07	-0.770875	-0.679052	5.46602e-05	-0.327634	-0.46632	2.01867e-05	-0.948163	-0.681893
62193587	rs3810482	1.17123e-07	-1.72134	-1.25984	6.80931e-06	-1.71182	-1.16498	5.10715e-06	-1.73153	-1.27291
62194030	rs3810483	2.0616e-07	-1.32743	-1.08832	1.47516e-05	-0.930591	-1.17314	8.89056e-06	-1.38743	-1.06266
62194103	rs3810484	2.17834e-07	-1.41234	-0.94833	1.48054e-05	-1.04086	-1.05924	9.71128e-06	-1.44598	-0.915816
62194128	rs3810485	1.37821e-07	-1.72265	-1.09579	8.62312e-06	-1.72909	-0.911549	5.9687e-06	-1.73144	-1.11711
62194212	rs115251319	8.31749e-07	-1.02087	-2.33819e-10	2.91159e-05	-1.42381	-2.33819e-10	2.925e-05	-1.2592	-2.33819e-10
62194238	rs34996572	4.46695e-07	-1.64252	-2.33819e-10	2.2948e-05	-1.66186	-2.33819e-10	1.87659e-05	-1.70304	-2.33819e-10
62194464	rs79267778	2.45777e-06	-1.2081e-10	0.0626099	0.000154859	-1.2081e-10	0.247428	0.00015617	-1.2081e-10	0.415865
62194510	rs34980032	3.5123e-06	0.419627	-2.33819e-10	0.000164027	0.304939	-2.33819e-10	0.00013073	0.23805	-2.33819e-10
62194713	rs3810486	8.01978e-07	-0.808903	-0.248415	0.000132878	-0.00129821	0.0956423	3.45373e-05	-0.828003	-0.26504
62195087	rs310630	2.01322e-07	-1.33826	-1.10123	1.07017e-05	-1.30685	-1.11784	7.14972e-06	-1.5865	-1.08151
62195220	rs3827022	5.9239e-07	-0.758062	-0.602173	9.8858e-05	0.11456	-0.315965	2.56688e-05	-0.77073	-0.619075
62195666	rs116011482	4.30758e-07	-1.67885	-2.33819e-10	2.14105e-05	-1.73121	-2.33819e-10	1.84822e-05	-1.71827	-2.33819e-10
62195672	rs3827023	5.75688e-07	-0.77078	-0.618054	9.44012e-05	0.0970301	-0.344566	2.50197e-05	-0.783365	-0.632054
62195726	rs45469491	2.86314e-06	0.215274	-2.33819e-10	0.000114595	-0.0536821	-2.33819e-10	0.000109727	0.0629131	-2.33819e-10
62195933	rs45463297	4.25203e-07	-1.69183	-2.33819e-10	2.14534e-05	-1.72921	-2.33819e-10	1.83706e-05	-1.72433	-2.33819e-10
62196020	rs45602035	4.99939e-07	-1.52991	-2.33819e-10	4.73857e-05	-0.936769	-2.33819e-10	2.86737e-05	-1.2791	-2.33819e-10
62196033	rs3810487	5.90187e-07	-0.77078	-0.593181	9.39117e-05	0.0970301	-0.349765	2.5885e-05	-0.783365	-0.598054
62196253	rs310631	1.19613e-07	-1.72231	-1.23783	6.26727e-06	-1.70431	-1.25544	5.44194e-06	-1.72387	-1.21708
62196807	rs310632	4.0971e-07	-1.72895	-2.33819e-10	2.49628e-05	-1.5777	-2.33819e-10	2.16285e-05	-1.56107	-2.33819e-10
62196884	rs310633	4.27488e-07	-1.68647	-2.33819e-10	2.16123e-05	-1.72183	-2.33819e-10	1.84325e-05	-1.72097	-2.33819e-10
62197370	rs34830600	6.68525e-07	-1.49819	0.258861	4.82684e-05	-1.56645	0.648136	3.77807e-05	-1.21035	0.207064
62197568	rs61742585	2.1478e-06	-0.0722	-2.33819e-10	9.01562e-05	-0.293546	-2.33819e-10	8.61787e-05	-0.178658	-2.33819e-10
62197619	rs45519633	6.79688e-07	-1.46774	0.244974	4.87652e-05	-1.54069	0.63262	3.89853e-05	-1.1653	0.193408
62198163	rs142958047	4.39697e-07	-1.65831	-2.33819e-10	2.20976e-05	-1.69962	-2.33819e-10	1.96387e-05	-1.65758	-2.33819e-10
62198236	rs415304	2.3598e-07	-1.16173	-1.11892	1.71773e-05	-0.925725	-1.02577	9.90324e-06	-1.24189	-1.10033
62198348	rs438363	5.4852e-07	-1.43718	-2.33819e-10	3.83567e-05	-1.14816	-2.33819e-10	3.42898e-05	-1.10023	-2.33819e-10
62198662	rs367440	5.4302e-07	-1.44725	-2.33819e-10	3.7815e-05	-1.16238	-2.33819e-10	3.37861e-05	-1.11503	-2.33819e-10
62198686	rs3827025	7.05119e-07	-1.5234	0.337369	5.07996e-05	-1.60292	0.735721	3.76428e-05	-1.29122	0.284283
62198713	rs3810490	6.28639e-07	-1.4586	0.157753	4.55794e-05	-1.51063	0.534997	3.81411e-05	-1.10145	0.107665
62199100	rs422888	2.18447e-07	-1.21879	-1.13906	1.44917e-05	-1.07969	-1.04182	8.77888e-06	-1.33566	-1.12707
62199126	rs3810491	5.62631e-07	-0.338131	-1.07364	6.90131e-05	0.396493	-0.957287	3.32325e-05	-0.0700606	-1.06149
62199237	rs45476098	2.71035e-06	0.160435	-2.33819e-10	0.000112015	-0.0764555	-2.33819e-10	0.000107956	0.0466392	-2.33819e-10
62199258	rs7268068	4.33665e-07	-1.67213	-2.33819e-10	2.14858e-05	-1.7277	-2.33819e-10	1.85519e-05	-1.71451	-2.33819e-10
62199321	rs45454598	2.74872e-06	0.174491	-2.33819e-10	0.000113498	-0.0633072	-2.33819e-10	0.000109437	0.0602667	-2.33819e-10
62199447	rs445655	5.37935e-07	-1.45666	-2.33819e-10	3.73137e-05	-1.17573	-2.33819e-10	3.332e-05	-1.12892	-2.33819e-10
62200471	rs6089923	6.28235e-07	-0.568164	-0.733322	0.000106053	0.363769	-0.494915	2.80437e-05	-0.582358	-0.71896
62200575	rs1741594	5.40595e-07	-1.45173	-2.33819e-10	3.7576e-05	-1.16873	-2.33819e-10	3.35638e-05	-1.12163	-2.33819e-10
62200576	rs6090457	5.93792e-07	-0.618819	-0.739051	9.82091e-05	0.293735	-0.501726	2.62937e-05	-0.640992	-0.72476
62200738	rs6089924	5.77194e-07	-1.46246	0.0762397	4.05433e-05	-1.5362	0.44348	3.32838e-05	-1.15758	0.027572
62200860	rs1757752	6.40056e-07	-1.71615	0.433304	5.77467e-05	-1.60155	0.862524	2.72175e-05	-1.69762	0.366396
62200929	rs6089925	5.94929e-07	-1.46129	0.105329	4.19326e-05	-1.5352	0.476172	3.43075e-05	-1.15587	0.0561494
62201270	rs392273	2.07071e-07	-1.25585	-1.15548	1.38861e-05	-1.1044	-1.0598	8.45076e-06	-1.35547	-1.14536
62201430	rs406488	1.69173e-07	-1.43255	-1.18094	1.0062e-05	-1.27852	-1.2078	7.08354e-06	-1.48088	-1.19643
62201784	rs749079	2.06804e-07	-1.52274	-0.889889	1.33083e-05	-1.62911	-0.577591	1.07962e-05	-1.27652	-0.979371
62202240	rs402211	4.37066e-07	-1.66432	-2.33819e-10	2.1465e-05	-1.72867	-2.33819e-10	1.82396e-05	-1.73149	-2.33819e-10
62202301	rs3746346	1.27275e-07	-1.63338	-1.26468	1.11747e-05	-1.104	-1.27743	6.4926e-06	-1.49186	-1.27256
62202990	rs1630157	4.51605e-07	-1.63159	-2.33819e-10	2.14053e-05	-1.73145	-2.33819e-10	1.82401e-05	-1.73146	-2.33819e-10
62203663	rs79255367	6.66304e-07	-1.24265	-2.33819e-10	2.91791e-05	-1.42164	-2.33819e-10	2.58367e-05	-1.38329	-2.33819e-10
62203748	rs34681475	5.89467e-07	-0.50897	-0.85621	9.99062e-05	0.410886	-0.601744	2.5402e-05	-0.564934	-0.835321
62203883	rs188546415	4.50394e-07	-1.63428	-2.33819e-10	2.66116e-05	-1.51374	-2.33819e-10	2.35159e-05	-1.47741	-2.33819e-10
62203950	rs6089926	5.76101e-07	-0.267101	-1.12102	6.47332e-05	0.420947	-1.04576	3.28265e-05	-0.0383876	-1.10546
62203960	rs13042172	5.96244e-07	-0.300502	-1.05325	6.69238e-05	0.380413	-0.971948	3.39731e-05	-0.0743162	-1.0352
62204897	rs6011905	4.84232e-07	-1.56184	-2.33819e-10	2.16928e-05	-1.71811	-2.33819e-10	1.83843e-05	-1.72359	-2.33819e-10
62205352	rs6090458	4.87754e-07	-1.55459	-2.33819e-10	2.41918e-05	-1.60907	-2.33819e-10	2.34868e-05	-1.47864	-2.33819e-10
62205698	rs138657961	5.85576e-07	-1.3718	-2.33819e-10	2.40265e-05	-1.61593	-2.33819e-10	2.32261e-05	-1.48981	-2.33819e-10
62206110	rs546625587	9.91391e-07	-0.845291	-2.33819e-10	5.1909e-05	-0.845597	-2.33819e-10	5.27497e-05	-0.669523	-2.33819e-10
62206437	rs117696419	6.16156e-07	-1.3209	-2.33819e-10	4.00808e-05	-1.10419	-2.33819e-10	4.06638e-05	-0.929743	-2.33819e-10
62207650	rs55674494	3.73532e-06	0.481188	-2.33819e-10	0.000168974	0.334655	-2.33819e-10	0.000162328	0.454536	-2.33819e-10
62207862	rs2024946	5.0038e-07	-1.52903	-2.33819e-10	2.14878e-05	-1.7276	-2.33819e-10	1.85613e-05	-1.714	-2.33819e-10
62208302	rs73134008	7.76132e-07	-1.09008	-2.33819e-10	2.14041e-05	-1.73151	-2.33819e-10	1.82431e-05	-1.73129	-2.33819e-10
62208381	rs140533401	4.22372e-07	-1.69851	-2.33819e-10	2.19018e-05	-1.70852	-2.33819e-10	1.90971e-05	-1.68554	-2.33819e-10
62208411	rs6090460	9.439e-07	-0.0852603	-0.80912	0.000219293	1.05931	-0.463987	3.9766e-05	-0.167492	-0.784576
62208446	rs60886550	5.61187e-07	-1.41435	-2.33819e-10	2.61149e-05	-1.53258	-2.33819e-10	2.31657e-05	-1.49241	-2.33819e-10
62208820	rs56406843	5.05638e-07	-1.51858	-2.33819e-10	2.47375e-05	-1.58677	-2.33819e-10	2.17706e-05	-1.55452	-2.33819e-10
62208876	rs310663	4.79005e-07	-1.57269	-2.33819e-10	2.14408e-05	-1.72979	-2.33819e-10	1.84491e-05	-1.72007	-2.33819e-10
62209205	rs310664	4.92262e-07	-1.54539	-2.33819e-10	2.15229e-05	-1.72597	-2.33819e-10	1.85996e-05	-1.71194	-2.33819e-10
62209313	rs58620180	4.97065e-07	-1.53568	-2.33819e-10	2.43926e-05	-1.60081	-2.33819e-10	2.14345e-05	-1.57008	-2.33819e-10
62209688	rs6011910	1.54228e-06	-0.403386	-2.33819e-10	6.37659e-05	-0.639871	-2.33819e-10	7.4431e-05	-0.325209	-2.33819e-10
62209881	rs310665	4.76489e-07	-1.57795	-2.33819e-10	2.14789e-05	-1.72802	-2.33819e-10	1.85391e-05	-1.7152	-2.33819e-10
62209942	rs310666	4.78169e-07	-1.57444	-2.33819e-10	2.1437e-05	-1.72997	-2.33819e-10	1.84405e-05	-1.72053	-2.33819e-10
62210244	rs117265989	5.19036e-07	-1.49243	-2.33819e-10	5.4604e-05	-0.794983	-2.33819e-10	3.11533e-05	-1.19616	-2.33819e-10
62210325	rs3859582	5.67784e-07	-1.40266	-2.33819e-10	2.72784e-05	-1.489	-2.33819e-10	2.42242e-05	-1.44773	-2.33819e-10
62210749	rs310667	2.4537e-07	-1.18215	-1.05948	2.23969e-05	-0.876411	-0.809757	8.62572e-06	-1.43835	-1.04199
62210902	rs78842999	4.5957e-07	-1.61411	-2.33819e-10	2.96866e-05	-1.40439	-2.33819e-10	2.39654e-05	-1.45847	-2.33819e-10
62210943	rs113865598	5.4194e-07	-1.44924	-2.33819e-10	2.8684e-05	-1.43875	-2.33819e-10	2.27696e-05	-1.50965	-2.33819e-10
62211169	rs116142445	1.50701e-06	-0.107893	-0.318623	4.09272e-05	-1.23871	0.155414	0.000226374	1.09007	-0.302963
62211185	rs6090461	7.67628e-07	-0.155452	-0.945642	0.000168795	0.966635	-0.633042	3.20675e-05	-0.243593	-0.923646
62211234	rs115110681	1.22251e-06	-0.273189	-0.362548	3.58283e-05	-1.32778	0.111432	0.000176607	0.870756	-0.331908
62211235	rs114350246	1.25586e-06	-0.278191	-0.330632	3.7156e-05	-1.33041	0.15045	0.000181212	0.864073	-0.299486
62211524	rs310668	5.18025e-07	-1.49438	-2.33819e-10	2.17689e-05	-1.71461	-2.33819e-10	1.89494e-05	-1.69331	-2.33819e-10
62212154	rs310669	1.77498e-07	-1.37452	-1.19092	1.4061e-05	-1.15503	-0.996662	6.51034e-06	-1.58732	-1.17437
62212392	rs310670	2.26886e-07	-1.13798	-1.18197	1.93959e-05	-0.846051	-0.983974	7.7025e-06	-1.42802	-1.16551
62212749	rs310671	5.08549e-07	-1.51284	-2.33819e-10	2.17974e-05	-1.7133	-2.33819e-10	1.90104e-05	-1.6901	-2.33819e-10
62212783	rs8122987	1.50909e-06	-0.42514	-2.33819e-10	6.20004e-05	-0.667948	-2.33819e-10	7.20349e-05	-0.357931	-2.33819e-10
62212928	rs310672	2.30807e-07	-1.16075	-1.14207	2.02573e-05	-0.873905	-0.912668	7.91696e-06	-1.44424	-1.12184
62213202	rs59957953	5.8173e-07	-1.37839	-2.33819e-10	2.78545e-05	-1.4681	-2.33819e-10	2.47772e-05	-1.42516	-2.33819e-10
62213700	rs310673	4.89692e-07	-1.55062	-2.33819e-10	2.15341e-05	-1.72545	-2.33819e-10	1.90143e-05	-1.68989	-2.33819e-10
62213810	rs310674	2.36708e-07	-1.15737	-1.12021	2.11123e-05	-0.862039	-0.883194	8.48195e-06	-1.39739	-1.09975
62214124	rs73315842	6.14229e-07	-1.32403	-2.33819e-10	2.94581e-05	-1.41212	-2.33819e-10	2.63867e-05	-1.36222	-2.33819e-10
62214158	rs78819042	1.36132e-05	1.77439	-2.33819e-10	0.000487912	1.39504	-2.33819e-10	0.000363436	1.26052	-2.33819e-10
62214159	rs73315845	5.9664e-07	-1.35309	-2.33819e-10	2.87118e-05	-1.43778	-2.33819e-10	2.56675e-05	-1.38985	-2.33819e-10
62214376	rs75215502	1.02387e-06	-0.35639	-0.456662	3.06049e-05	-1.37098	-0.00294649	0.000141295	0.759204	-0.443437
62215277	rs149013914	4.69412e-07	-1.59292	-2.33819e-10	2.4064e-05	-1.61437	-2.33819e-10	2.14905e-05	-1.56747	-2.33819e-10
62215372	rs8126295	2.13849e-06	0.338144	-0.414687	5.7408e-05	-0.79407	0.0491637	0.000575096	2.11996	-0.400503
62215687	rs6090462	1.47896e-06	-0.445304	-2.33819e-10	6.0883e-05	-0.686135	-2.33819e-10	7.05606e-05	-0.37861	-2.33819e-10
62216224	rs6062972	5.13712e-07	-1.50274	-2.33819e-10	2.93533e-05	-1.41569	-2.33819e-10	2.52734e-05	-1.40533	-2.33819e-10
62216289	rs1556456	1.39523e-06	0.58299	-1.08657	0.000278939	1.67148	-0.835577	4.73639e-05	0.27535	-1.05257
62216808	rs311500	8.73226e-07	-0.618535	-0.353671	3.97788e-05	-1.4849	0.373144	3.75649e-05	-0.656807	-0.352205
62216976	rs914558	1.38382e-06	0.583449	-1.09525	0.000265503	1.62712	-0.840581	4.50681e-05	0.240315	-1.06722
62217276	rs60218791	8.71995e-07	-0.973616	-2.33819e-10	5.13493e-05	-0.856438	-2.33819e-10	4.54942e-05	-0.817496	-2.33819e-10
62217533	rs57612798	9.26204e-07	-0.913306	-2.33819e-10	4.70345e-05	-0.944208	-2.33819e-10	4.24545e-05	-0.886648	-2.33819e-10
62217589	rs311499	4.49699e-07	-1.63582	-2.33819e-10	2.15109e-05	-1.72653	-2.33819e-10	1.82901e-05	-1.72872	-2.33819e-10
62217614	rs311498	4.53381e-07	-1.62767	-2.33819e-10	2.14753e-05	-1.72819	-2.33819e-10	1.83182e-05	-1.72718	-2.33819e-10
62218340	rs13038527	7.15873e-07	-1.1709	-2.33819e-10	5.09141e-05	-0.864949	-2.33819e-10	3.28026e-05	-1.14457	-2.33819e-10
62218445	rs117883455	6.44563e-07	-1.2081e-10	-1.27583	3.93373e-05	-1.2081e-10	-1.12292	2.93101e-05	-1.2081e-10	-1.25715
62218453	rs13038448	1.31094e-06	0.623451	-1.18935	0.000247758	1.67526	-0.957901	4.23913e-05	0.277246	-1.16538
62218528	rs160396	4.75298e-07	-1.58046	-2.33819e-10	2.14148e-05	-1.73101	-2.33819e-10	1.83823e-05	-1.72369	-2.33819e-10
62218916	rs13043255	1.27232e-06	0.623451	-1.21925	0.000235148	1.67526	-1.01014	4.10201e-05	0.277246	-1.19827
62219121	rs41283024	6.79663e-07	-1.2228	-2.33819e-10	2.81022e-05	-1.45924	-2.33819e-10	2.96002e-05	-1.2473	-2.33819e-10
62219679	rs6089929	1.25618e-06	0.619372	-1.22794	0.000229088	1.67036	-1.03134	4.04579e-05	0.273479	-1.2083
62219740	rs3810492	1.25622e-06	0.624416	-1.23296	0.000214494	1.60872	-1.03553	3.84995e-05	0.228128	-1.21256
62219837	rs1151621	4.27231e-07	-1.68708	-2.33819e-10	2.79107e-05	-1.46608	-2.33819e-10	2.28113e-05	-1.50783	-2.33819e-10
62220585	rs6089931	2.75013e-06	0.175002	-2.33819e-10	9.63073e-05	-0.227546	-2.33819e-10	0.000142235	0.322399	-2.33819e-10
62221249	rs311497	4.16843e-07	-0.721326	-0.990364	2.12432e-05	-0.721373	-1.01768	1.33749e-05	-1.01907	-1.02264
62221364	rs2297427	1.27368e-06	0.662222	-1.25696	0.000222383	1.72186	-1.11255	4.08451e-05	0.313067	-1.23836
62221610	rs311496	1.21029e-06	-0.645783	-2.33819e-10	9.416e-05	-0.250095	-2.33819e-10	0.000101061	-0.019358	-2.33819e-10
62221766	rs2297428	1.2601e-06	0.651191	-1.25664	0.000221103	1.71952	-1.11598	4.08441e-05	0.312802	-1.23812
62222211	rs1291170	3.61847e-07	-0.830867	-1.02231	1.90636e-05	-0.799103	-1.04821	1.21859e-05	-1.08191	-1.0529
62222392	rs454132	3.27841e-07	-0.920049	-1.03182	1.69564e-05	-0.909398	-1.05504	1.16114e-05	-1.12225	-1.06084
62222411	rs3787112	1.29075e-06	0.681634	-1.26306	0.000225316	1.74517	-1.12276	4.13076e-05	0.33101	-1.24504
62222539	rs118092102	6.30087e-07	-1.2081e-10	-1.29854	3.33691e-05	-1.2081e-10	-1.28746	2.83623e-05	-1.2081e-10	-1.29002
62222657	rs3787111	1.09191e-06	0.102796	-0.851514	2.76316e-05	-0.950142	-0.525988	0.000271349	1.79632	-0.827997
62222702	rs6122482	8.3218e-07	-1.2081e-10	-1.02035	5.71025e-05	-1.2081e-10	-0.750242	3.78786e-05	-1.2081e-10	-1.0007
62223107	rs160395	3.5539e-07	-0.829489	-1.0417	1.82712e-05	-0.825265	-1.0645	1.16978e-05	-1.10549	-1.07019
62223238	rs149462	3.51089e-07	-0.844184	-1.03918	1.80078e-05	-0.839995	-1.06429	1.15713e-05	-1.11772	-1.06883
62223268	rs2236501	1.31166e-06	0.228024	-0.793375	3.21664e-05	-0.867691	-0.456477	0.000342711	1.96919	-0.767383
62223270	rs186368	3.13623e-07	-0.947809	-1.0484	1.62296e-05	-0.93734	-1.07091	1.11594e-05	-1.14627	-1.07653
62223371	rs311494	4.17341e-07	-1.7105	-2.33819e-10	2.61939e-05	-1.52956	-2.33819e-10	2.15275e-05	-1.56575	-2.33819e-10
62223778	rs143224533	7.00466e-07	-1.2081e-10	-1.19265	3.73718e-05	-1.2081e-10	-1.17417	3.18334e-05	-1.2081e-10	-1.17456
62224083	rs2236502	3.38581e-07	-0.858761	-1.06087	1.73838e-05	-0.854606	-1.08494	1.12005e-05	-1.12983	-1.08929
62224595	rs2236503	1.18135e-06	0.57903	-1.24901	0.000204558	1.62179	-1.09603	3.81887e-05	0.236237	-1.22878
62224762	rs2236504	1.18135e-06	0.57903	-1.24901	0.000204558	1.62179	-1.09603	3.81887e-05	0.236237	-1.22878
62224797	rs188719	3.35343e-07	-0.858761	-1.07048	1.72258e-05	-0.854606	-1.09408	1.10996e-05	-1.12983	-1.09834
62225094	rs311493	3.15167e-07	-0.905991	-1.08531	1.63413e-05	-0.895248	-1.10615	1.1175e-05	-1.11006	-1.11134
62225228	rs118164013	4.83359e-07	-1.56364	-2.33819e-10	2.55498e-05	-1.55446	-2.33819e-10	2.22704e-05	-1.53182	-2.33819e-10
62225496	rs117501635	8.09746e-07	-1.2081e-10	-1.04768	4.03005e-05	-1.2081e-10	-1.09872	3.58445e-05	-1.2081e-10	-1.05589
62225508	rs16983844	8.04008e-07	0.165273	-1.22006	0.000118724	1.0265	-1.04479	2.74095e-05	-0.128277	-1.19592
62225609	rs190464636	1.76303e-06	-0.269611	-2.33819e-10	5.59122e-05	-0.771307	-2.33819e-10	4.77106e-05	-0.769928	-2.33819e-10
62226165	rs3787109	1.77827e-06	0.549116	-0.810122	3.93499e-05	-0.650409	-0.472188	0.000520813	2.40589	-0.785584
62226343	rs311492	4.20451e-07	-1.70307	-2.33819e-10	2.6772e-05	-1.50773	-2.33819e-10	2.19586e-05	-1.54592	-2.33819e-10
62226500	rs311491	3.24356e-07	-0.858761	-1.1038	1.66902e-05	-0.854606	-1.12566	1.0758e-05	-1.12983	-1.1296
62226580	rs6090466	1.02568e-06	-0.811288	-2.33819e-10	3.49151e-05	-1.24217	-2.33819e-10	3.89627e-05	-0.972476	-2.33819e-10
62226847	rs6090467	2.95898e-06	0.2482	-2.33819e-10	0.000102784	-0.162456	-2.33819e-10	0.000153458	0.398348	-2.33819e-10
62226859	rs311490	3.17931e-07	-0.873217	-1.10935	1.6364e-05	-0.869098	-1.13091	1.05747e-05	-1.14183	-1.13479
62227081	rs311489	1.35273e-06	-0.534519	-2.33819e-10	0.00010718	-0.120584	-2.33819e-10	0.000116135	0.11967	-2.33819e-10
62227276	rs57156419	1.27066e-06	0.243294	-0.840403	3.0755e-05	-0.857542	-0.511494	0.000333165	1.99016	-0.816608
62227277	rs6089932	2.95898e-06	0.2482	-2.33819e-10	0.000102784	-0.162456	-2.33819e-10	0.000153458	0.398348	-2.33819e-10
62227357	rs60261153	9.57767e-07	-0.879796	-2.33819e-10	4.73361e-05	-0.937816	-2.33819e-10	4.24365e-05	-0.887073	-2.33819e-10
62227593	rs1151620	3.14315e-07	-0.873217	-1.12079	1.61881e-05	-0.869098	-1.14171	1.04623e-05	-1.14183	-1.14548
62227622	rs58847566	9.57767e-07	-0.879796	-2.33819e-10	4.73361e-05	-0.937816	-2.33819e-10	4.24365e-05	-0.887073	-2.33819e-10
62227730	rs66987832	2.92882e-06	0.237955	-2.33819e-10	0.000101851	-0.171576	-2.33819e-10	0.000151836	0.38772	-2.33819e-10
62227896	rs6090468	2.92882e-06	0.237955	-2.33819e-10	0.000101851	-0.171576	-2.33819e-10	0.000151836	0.38772	-2.33819e-10
62228064	rs75091289	4.08696e-07	-1.73143	-2.33819e-10	2.19946e-05	-1.70429	-2.33819e-10	1.8973e-05	-1.69206	-2.33819e-10
62228192	rs6090469	3.1483e-07	-0.858704	-1.13366	1.62558e-05	-0.854549	-1.15209	1.04712e-05	-1.12979	-1.15666
62228664	rs413393	4.21834e-07	-1.69979	-2.33819e-10	2.70153e-05	-1.49869	-2.33819e-10	2.21405e-05	-1.53767	-2.33819e-10
62228745	rs4809310	1.20893e-06	0.583449	-1.23035	0.000212655	1.62712	-1.06254	3.91689e-05	0.240315	-1.20751
62228747	rs6089933	2.75013e-06	0.175002	-2.33819e-10	9.63073e-05	-0.227546	-2.33819e-10	0.000142235	0.322399	-2.33819e-10
62229072	rs2297429	1.19823e-06	0.222348	-0.878147	2.88679e-05	-0.871458	-0.560902	0.000311425	1.96139	-0.855311
62229244	rs2297430	1.14671e-06	0.536803	-1.23655	0.000208233	1.62457	-1.081	3.96584e-05	0.262103	-1.21688
62229337	rs414897	2.30514e-07	-1.49816	-0.805931	1.351e-05	-1.73153	-0.460134	1.05738e-05	-1.49245	-0.784247
62229562	rs6089934	3.87956e-06	0.519077	-2.33819e-10	0.000132165	0.0889591	-2.33819e-10	0.000195136	0.638616	-2.33819e-10
62229989	rs381331	3.06891e-07	-0.937848	-1.08006	1.19836e-05	-1.12089	-1.19066	9.20599e-06	-1.32365	-1.09158
62230089	rs66815901	3.12219e-06	0.301891	-2.33819e-10	0.000107821	-0.114617	-2.33819e-10	0.000162245	0.454024	-2.33819e-10
62230557	rs446267	4.64389e-07	-1.60368	-2.33819e-10	2.1404e-05	-1.73151	-2.33819e-10	1.83295e-05	-1.72657	-2.33819e-10
62230576	rs3787107	1.32159e-06	0.655167	-1.21298	0.000250479	1.76346	-1.03517	4.40535e-05	0.337704	-1.18738
62230585	rs443147	4.20363e-07	-1.70328	-2.33819e-10	2.65118e-05	-1.5175	-2.33819e-10	2.175e-05	-1.55547	-2.33819e-10
62230619	rs73315863	3.19217e-06	0.324058	-2.33819e-10	0.000109974	-0.0948442	-2.33819e-10	0.000166016	0.477003	-2.33819e-10
62230706	rs453481	5.38053e-07	-0.284746	-1.1717	3.11098e-05	-0.346244	-1.01132	1.77539e-05	-0.592336	-1.16614
62230791	rs397898	4.42549e-07	-1.65185	-2.33819e-10	2.92965e-05	-1.41762	-2.33819e-10	2.41155e-05	-1.45223	-2.33819e-10
62230933	rs445328	2.68556e-07	-0.876302	-1.27504	1.59809e-05	-0.836107	-1.18759	9.3434e-06	-1.13069	-1.26972
62230974	rs432717	2.59681e-07	-0.909075	-1.27587	1.55097e-05	-0.862873	-1.19075	9.63286e-06	-1.09876	-1.27114
62231454	rs58850142	2.39958e-07	-0.992815	-1.27112	1.43523e-05	-0.948994	-1.18219	8.9984e-06	-1.17193	-1.2661
62231760	rs117821105	6.3248e-07	-1.2081e-10	-1.29475	3.30694e-05	-1.2081e-10	-1.29648	2.84996e-05	-1.2081e-10	-1.28519
62231831	rs6122484	7.81823e-07	-1.2081e-10	-1.08277	4.85175e-05	-1.2081e-10	-0.913165	3.44042e-05	-1.2081e-10	-1.0969
62232342	rs384683	2.66825e-07	-0.890614	-1.26719	1.59438e-05	-0.850753	-1.17527	9.30411e-06	-1.14268	-1.26194
62233020	rs34533955	1.26517e-06	0.612777	-1.21421	0.000238014	1.71212	-1.03488	4.22656e-05	0.298247	-1.18935
62233638	rs35897249	2.63069e-07	-0.904806	-1.26718	1.57416e-05	-0.865279	-1.1735	9.19995e-06	-1.15455	-1.26134
62233761	rs6011920	3.33693e-06	0.368407	-2.33819e-10	0.000114416	-0.0552454	-2.33819e-10	0.000173824	0.522964	-2.33819e-10
62233764	rs4809311	2.63335e-07	-0.904806	-1.26617	1.57695e-05	-0.865279	-1.17173	9.20983e-06	-1.15455	-1.26026
62233894	rs6011921	3.33693e-06	0.368407	-2.33819e-10	0.000114416	-0.0552454	-2.33819e-10	0.000173824	0.522964	-2.33819e-10
62234240	rs4809312	1.29507e-06	0.633924	-1.212	0.000245099	1.73774	-1.03117	4.32125e-05	0.317927	-1.18688
62234241	rs2145262	4.21741e-07	-1.70001	-2.33819e-10	2.67475e-05	-1.50865	-2.33819e-10	2.19255e-05	-1.54743	-2.33819e-10
62234273	rs766915	1.16507e-07	-1.70333	-1.28312	8.158e-06	-1.46378	-1.23231	5.42586e-06	-1.67178	-1.27213
62234688	rs13043510	8.04078e-07	-1.0547	-2.33819e-10	5.85536e-05	-0.725148	-2.33819e-10	3.61762e-05	-1.04668	-2.33819e-10
62234858	rs6090470	1.29221e-06	0.633924	-1.21421	0.00024419	1.73774	-1.03488	4.31057e-05	0.317927	-1.18935
62234884	rs142116036	4.34156e-07	-1.671	-2.33819e-10	2.37309e-05	-1.62831	-2.33819e-10	2.0492e-05	-1.61505	-2.33819e-10
62235019	rs145829468	1.2046e-06	-0.6505	-2.33819e-10	2.32267e-05	-1.64979	-2.33819e-10	2.00591e-05	-1.6364	-2.33819e-10
62235050	rs6011922	1.40126e-07	-1.51003	-1.29183	8.54481e-06	-1.40174	-1.24802	5.40649e-06	-1.66538	-1.2821
62235052	rs6122488	2.53811e-07	-0.948044	-1.25977	1.52539e-05	-0.909552	-1.16071	8.94443e-06	-1.19057	-1.25348
62235200	rs12624749	6.74034e-07	0.0442205	-1.27534	1.48079e-05	-0.878526	-1.22141	0.000123323	1.44265	-1.26293
62235279	rs6010970	4.2712e-07	-1.68734	-2.33819e-10	2.76153e-05	-1.47672	-2.33819e-10	2.25733e-05	-1.51832	-2.33819e-10
62235668	rs79210185	4.09617e-07	-1.72918	-2.33819e-10	2.1896e-05	-1.70878	-2.33819e-10	1.88236e-05	-1.69997	-2.33819e-10
62236148	rs6090471	1.40594e-07	-1.5056	-1.29292	8.57432e-06	-1.39634	-1.24998	5.41243e-06	-1.66295	-1.28343
62236440	rs4444600	1.40133e-07	-1.50997	-1.29184	8.54535e-06	-1.40166	-1.24804	5.40662e-06	-1.66534	-1.28211
62236715	rs13044853	1.29507e-06	0.633924	-1.212	0.000245099	1.73774	-1.03117	4.32125e-05	0.317927	-1.18688
62236811	rs140630489	4.56195e-07	-1.62148	-2.33819e-10	2.61969e-05	-1.52945	-2.33819e-10	2.28834e-05	-1.50467	-2.33819e-10
62237024	rs113197729	4.44647e-07	-1.64712	-2.33819e-10	2.79131e-05	-1.466	-2.33819e-10	2.51021e-05	-1.41213	-2.33819e-10
62237079	rs145783026	9.55839e-07	-0.88181	-2.33819e-10	4.72442e-05	-0.93976	-2.33819e-10	4.23515e-05	-0.889079	-2.33819e-10
62237125	rs73315879	4.31095e-07	-1.67807	-2.33819e-10	2.8219e-05	-1.45509	-2.33819e-10	2.30251e-05	-1.4985	-2.33819e-10
62237199	rs66613695	1.56109e-06	-0.391263	-2.33819e-10	0.000118216	-0.0225725	-2.33819e-10	0.000127913	0.216272	-2.33819e-10
62237360	rs61659179	9.72067e-07	-0.864975	-2.33819e-10	4.80183e-05	-0.923507	-2.33819e-10	4.30674e-05	-0.872315	-2.33819e-10
62237732	rs13040623	1.35189e-06	0.674369	-1.20951	0.000258466	1.78669	-1.02701	4.49959e-05	0.355587	-1.1841
62237989	rs4809584	1.4045e-07	-1.50997	-1.28958	8.5793e-06	-1.40166	-1.24407	5.42142e-06	-1.66534	-1.27938
62238083	rs6122134	2.57067e-07	-0.934221	-1.26084	1.54429e-05	-0.895396	-1.16254	9.03753e-06	-1.17908	-1.25462
62238086	rs4809313	1.32618e-06	0.655167	-1.20951	0.000252532	1.76346	-1.02701	4.41984e-05	0.337704	-1.1841
62240430	rs35690311	1.38778e-07	-1.52364	-1.28789	8.11177e-06	-1.46586	-1.23591	5.32551e-06	-1.68553	-1.27704
62241714	rs113048611	4.26728e-07	-1.68825	-2.33819e-10	2.75544e-05	-1.47893	-2.33819e-10	2.25277e-05	-1.52033	-2.33819e-10
62241746	rs6011924	3.44898e-06	0.401433	-2.33819e-10	0.000117844	-0.0257245	-2.33819e-10	0.000179875	0.557179	-2.33819e-10
62241931	rs2872810	1.39874e-06	0.695798	-1.19687	0.000270829	1.81259	-1.00619	4.65537e-05	0.375548	-1.17002
62242890	rs2259216	3.44898e-06	0.401433	-2.33819e-10	0.000117844	-0.0257245	-2.33819e-10	0.000179875	0.557179	-2.33819e-10
62243129	rs73134056	3.36733e-06	0.377477	-2.33819e-10	3.64731e-05	-1.19851	-2.33819e-10	3.07479e-05	-1.20926	-2.33819e-10
62243219	rs76257944	4.54023e-07	-1.62625	-2.33819e-10	2.14215e-05	-1.73069	-2.33819e-10	1.82642e-05	-1.73014	-2.33819e-10
62243761	rs76863963	4.4812e-07	-1.63934	-2.33819e-10	2.14567e-05	-1.72905	-2.33819e-10	1.82438e-05	-1.73126	-2.33819e-10
62243810	rs2777939	1.65495e-07	-1.38288	-1.25258	6.64375e-06	-1.71315	-1.18826	7.24729e-06	-1.41526	-1.23919
62244032	rs79958357	1.47121e-06	-0.450559	-2.33819e-10	7.46621e-05	-0.482117	-2.33819e-10	5.78198e-05	-0.577751	-2.33819e-10
62244178	rs73134058	1.17753e-06	-0.67323	-2.33819e-10	2.3084e-05	-1.65595	-2.33819e-10	1.9926e-05	-1.64306	-2.33819e-10
62244443	rs6062976	2.76031e-07	-0.861871	-1.26202	1.65966e-05	-0.821343	-1.16455	9.58915e-06	-1.11859	-1.25586
62244770	rs6011925	2.75834e-07	-0.863756	-1.26084	1.64937e-05	-0.829569	-1.16254	9.53862e-06	-1.12511	-1.25462
62245056	rs2777942	3.56567e-06	0.434707	-2.33819e-10	0.000121405	0.00404518	-2.33819e-10	0.000186182	0.591641	-2.33819e-10
62245333	rs2777943	7.88747e-07	-1.07395	-2.33819e-10	3.14157e-05	-1.34778	-2.33819e-10	3.42346e-05	-1.10185	-2.33819e-10
62245397	rs6090475	1.46827e-06	0.738946	-1.1915	0.000287809	1.86469	-0.997482	4.87535e-05	0.415762	-1.16407
62245686	rs13044479	1.47229e-06	0.738946	-1.18877	0.000289079	1.86469	-0.99308	4.89012e-05	0.415762	-1.16104
62245713	rs141713048	4.25219e-07	-1.6918	-2.33819e-10	2.96462e-05	-1.40576	-2.33819e-10	2.58713e-05	-1.38195	-2.33819e-10
62245790	rs13041830	1.45388e-06	0.726359	-1.18877	0.000245643	1.70187	-0.99308	4.30223e-05	0.28768	-1.16104
62245826	rs6011927	1.37394e-07	-1.53933	-1.28222	8.37872e-06	-1.43772	-1.23168	5.38462e-06	-1.68092	-1.27062
62246292	rs11696202	1.50135e-06	0.758489	-1.18877	0.000295974	1.88826	-0.99308	4.98005e-05	0.433985	-1.16104
62246541	rs6011928	1.50151e-07	-1.46588	-1.26688	1.28386e-05	-1.03724	-1.2054	7.3655e-06	-1.38457	-1.25371
62246727	rs6062977	1.46275e-07	-1.4904	-1.26851	1.2304e-05	-1.07725	-1.20791	7.14805e-06	-1.41268	-1.25556
62246792	rs6011929	2.7707e-07	-0.861871	-1.25826	1.67031e-05	-0.821343	-1.15815	9.62734e-06	-1.11859	-1.25189
62247146	rs56299726	1.13733e-06	-0.707965	-2.33819e-10	2.14605e-05	-1.72888	-2.33819e-10	1.82835e-05	-1.72908	-2.33819e-10
62247149	rs79241193	1.35452e-06	-0.533199	-2.33819e-10	6.88117e-05	-0.563716	-2.33819e-10	5.3462e-05	-0.656111	-2.33819e-10
62247501	rs147310575	8.08329e-07	-1.04943	-2.33819e-10	4.05911e-05	-1.09154	-2.33819e-10	3.63065e-05	-1.04308	-2.33819e-10
62247794	rs4809314	1.36633e-07	-1.53526	-1.29184	8.28424e-06	-1.4327	-1.24804	5.33425e-06	-1.67882	-1.28211
62247961	rs6122491	2.63758e-07	-0.921627	-1.24774	1.61574e-05	-0.870088	-1.14263	9.86716e-06	-1.10438	-1.24149
62248001	rs6090476	1.42917e-06	0.717323	-1.19687	0.000277963	1.83859	-1.00619	4.74969e-05	0.395607	-1.17002
62248015	rs2777932	7.74934e-07	0.185162	-1.27678	1.63037e-05	-0.780016	-1.22368	0.000148511	1.63018	-1.2646
62248870	rs78835202	4.288e-07	-1.68341	-2.33819e-10	2.29515e-05	-1.66171	-2.33819e-10	1.95289e-05	-1.66319	-2.33819e-10
62249275	rs4809585	1.36494e-07	-1.53116	-1.29696	8.24848e-06	-1.42763	-1.25743	5.31204e-06	-1.67668	-1.28842
62249402	rs4809586	1.47475e-06	0.758489	-1.20664	0.000287465	1.88826	-1.02225	4.88214e-05	0.433985	-1.1809
62249407	rs6010973	2.73361e-07	-0.891287	-1.24232	1.66386e-05	-0.851442	-1.13192	9.55199e-06	-1.14324	-1.23509
62250891	rs45479102	1.0538e-06	-0.784241	-2.33819e-10	0.000109191	-0.101987	-2.33819e-10	7.0472e-05	-0.379866	-2.33819e-10
62251525	rs909342	2.01294e-07	-1.16313	-1.27651	9.2229e-06	-1.37493	-1.19847	6.93191e-06	-1.42807	-1.27087
62251558	rs12481357	4.25915e-07	-1.69016	-2.33819e-10	2.74268e-05	-1.48357	-2.33819e-10	2.24324e-05	-1.52458	-2.33819e-10
62251629	rs914563	7.88524e-07	0.200656	-1.27489	1.64848e-05	-0.76909	-1.22356	0.000151912	1.65069	-1.26247
62251641	rs12480747	4.32983e-07	-1.6737	-2.33819e-10	2.84978e-05	-1.44526	-2.33819e-10	2.32341e-05	-1.48946	-2.33819e-10
62251796	rs62207005	4.08681e-07	-1.73146	-2.33819e-10	2.15629e-05	-1.72412	-2.33819e-10	1.83031e-05	-1.72801	-2.33819e-10
62251882	rs12480026	4.33959e-07	-1.67145	-2.33819e-10	2.86401e-05	-1.44028	-2.33819e-10	2.33407e-05	-1.48488	-2.33819e-10
62251922	rs144017231	5.91958e-07	-1.36096	-2.33819e-10	2.99255e-05	-1.39638	-2.33819e-10	2.85458e-05	-1.28357	-2.33819e-10
62252044	rs3761126	1.403e-06	0.738946	-1.23698	0.000265791	1.86469	-1.07707	4.6292e-05	0.415762	-1.21587
62252139	rs73315891	4.41488e-07	-1.65425	-2.33819e-10	2.97069e-05	-1.40371	-2.33819e-10	2.41417e-05	-1.45114	-2.33819e-10
62252695	rs6089940	1.42776e-06	0.738946	-1.21948	0.000275151	1.86469	-1.04246	4.72792e-05	0.415762	-1.19477
62252836	rs9679894	2.62574e-07	-0.951305	-1.22256	1.62116e-05	-0.906288	-1.10307	9.81719e-06	-1.13573	-1.21521
62253681	rs2738760	2.95898e-06	0.2482	-2.33819e-10	0.000102784	-0.162456	-2.33819e-10	0.000153458	0.398348	-2.33819e-10
62253821	rs2039369	1.30622e-07	-1.56654	-1.30556	7.76567e-06	-1.4716	-1.27378	5.16081e-06	-1.69437	-1.29961
62254228	rs78347540	6.56253e-07	-1.25785	-2.33819e-10	3.18189e-05	-1.33503	-2.33819e-10	2.57212e-05	-1.38777	-2.33819e-10
62254657	rs6010975	2.92772e-07	-0.832565	-1.23244	1.79478e-05	-0.791366	-1.11626	1.01392e-05	-1.09395	-1.22473
62254696	rs148583745	7.93378e-07	-1.0681	-2.33819e-10	3.98639e-05	-1.10962	-2.33819e-10	3.56319e-05	-1.06184	-2.33819e-10
62254918	rs12480691	4.22072e-07	-1.69922	-2.33819e-10	2.68032e-05	-1.50657	-2.33819e-10	2.19671e-05	-1.54554	-2.33819e-10
62254934	rs6011934	1.31565e-07	-1.55581	-1.30908	8.01042e-06	-1.43028	-1.28406	5.23163e-06	-1.67577	-1.30459
62255134	rs139052206	5.98195e-07	-1.35048	-2.33819e-10	3.46857e-05	-1.24876	-2.33819e-10	2.47141e-05	-1.42771	-2.33819e-10
62255190	rs57389015	1.13021e-06	-0.714239	-2.33819e-10	5.17032e-05	-0.849569	-2.33819e-10	4.80424e-05	-0.762997	-2.33819e-10
62255230	rs146447411	4.14844e-07	-1.7165	-2.33819e-10	2.31046e-05	-1.65506	-2.33819e-10	1.95271e-05	-1.66328	-2.33819e-10
62255688	rs373156399	4.40879e-05	2.94954	-2.33819e-10	0.00546117	3.81033	-2.33819e-10	0.00408947	3.68109	-2.33819e-10
62255945	rs1412314	1.42914e-06	-1.2081e-10	-0.47957	8.49589e-05	-1.2081e-10	-0.352922	6.16129e-05	-1.2081e-10	-0.51421
62256306	rs56235667	4.40824e-07	-1.65575	-2.33819e-10	2.88541e-05	-1.43284	-2.33819e-10	2.37481e-05	-1.46758	-2.33819e-10
62256590	rs6062978	1.44907e-07	-1.46635	-1.30196	1.17575e-05	-1.06676	-1.26384	6.99635e-06	-1.39591	-1.29378
62256843	rs34835912	8.19157e-07	-1.03612	-2.33819e-10	5.98936e-05	-0.70252	-2.33819e-10	3.68586e-05	-1.02799	-2.33819e-10
62257548	rs6089941	1.25927e-07	-1.59653	-1.31217	7.32521e-06	-1.50451	-1.29925	5.04096e-06	-1.70641	-1.31107
62258892	rs35096459	2.40702e-07	-0.999823	-1.26102	1.47817e-05	-0.93706	-1.16464	9.10906e-06	-1.17038	-1.25543
62259368	rs112359937	4.42189e-07	-1.65266	-2.33819e-10	2.98039e-05	-1.40045	-2.33819e-10	2.42147e-05	-1.44812	-2.33819e-10
62259372	rs2738766	3.14304e-06	0.308547	-2.33819e-10	0.000109755	-0.0968422	-2.33819e-10	0.00016673	0.481295	-2.33819e-10
62259859	rs117699385	4.28909e-07	-1.68316	-2.33819e-10	2.23133e-05	-1.68991	-2.33819e-10	1.94803e-05	-1.66568	-2.33819e-10
62260564	rs11086172	9.66254e-07	-0.870973	-2.33819e-10	4.60964e-05	-0.964355	-2.33819e-10	3.61796e-05	-1.04659	-2.33819e-10
62260636	rs6122136	2.66698e-07	-0.920614	-1.23767	1.67386e-05	-0.847299	-1.13008	9.90072e-06	-1.10903	-1.23345
62260686	rs34105796	1.72453e-06	0.995272	-1.28696	0.000336719	2.19495	-1.17079	5.61459e-05	0.665872	-1.273
62261859	rs9784195	4.22613e-07	-1.69794	-2.33819e-10	2.63946e-05	-1.52193	-2.33819e-10	2.23332e-05	-1.52901	-2.33819e-10
62262139	rs111243155	4.22613e-07	-1.69794	-2.33819e-10	2.63946e-05	-1.52193	-2.33819e-10	2.23332e-05	-1.52901	-2.33819e-10
62262304	rs139590246	3.87652e-06	0.518293	-2.33819e-10	0.000205003	0.527936	-2.33819e-10	0.000238018	0.837266	-2.33819e-10
62263003	rs67114507	1.86629e-06	1.08434	-1.29704	0.000347842	2.25669	-1.20003	5.88147e-05	0.725408	-1.2861
62263128	rs6062980	2.97964e-07	-0.794327	-1.2531	1.78425e-05	-0.764174	-1.14933	1.08033e-05	-1.00884	-1.24639
62263201	rs9784182	4.21894e-07	-1.69964	-2.33819e-10	2.62818e-05	-1.52621	-2.33819e-10	2.22394e-05	-1.53322	-2.33819e-10
62263747	rs4809317	1.5221e-07	-1.40837	-1.31077	1.19874e-05	-1.00536	-1.30587	7.00739e-06	-1.37599	-1.31213
62264325	rs6062292	1.55583e-07	-1.3865	-1.31072	1.2386e-05	-0.972749	-1.30577	7.16991e-06	-1.35306	-1.31213
62264760	rs4809318	1.89707e-06	1.10505	-1.30138	0.000353314	2.28132	-1.20905	5.96275e-05	0.744751	-1.29172
62265130	rs2738768	5.20049e-06	0.812109	-2.33819e-10	0.000172763	0.356829	-2.33819e-10	0.000281371	1.00459	-2.33819e-10
62265340	rs2738769	2.09449e-06	-1.2081e-10	-0.0973346	0.000152712	-1.2081e-10	0.233467	8.84674e-05	-1.2081e-10	-0.152448
62265396	rs6010978	8.78902e-07	0.346439	-1.31217	1.69347e-05	-0.665421	-1.3003	0.000175284	1.84271	-1.31138
62265836	rs183351576	1.80389e-06	-0.246699	-2.33819e-10	2.14139e-05	-1.73105	-2.33819e-10	1.82876e-05	-1.72886	-2.33819e-10
62266035	rs141140496	4.15545e-07	-1.71481	-2.33819e-10	3.09e-05	-1.36433	-2.33819e-10	2.691e-05	-1.34258	-2.33819e-10
62266591	rs114601310	1.98093e-06	-0.15308	-2.33819e-10	8.66712e-05	-0.332968	-2.33819e-10	9.61483e-05	-0.06919	-2.33819e-10
62267065	rs2738770	5.77587e-06	0.917044	-2.33819e-10	0.000190014	0.45201	-2.33819e-10	0.00031371	1.11339	-2.33819e-10
62267239	rs73920908	5.55943e-07	-1.42373	-2.33819e-10	3.31336e-05	-1.29454	-2.33819e-10	2.96389e-05	-1.24599	-2.33819e-10
62267432	rs148490822	8.16376e-07	-1.2081e-10	-1.03952	5.10446e-05	-1.2081e-10	-0.86239	3.68981e-05	-1.2081e-10	-1.02692
62268124	rs35143638	3.7772e-07	-0.719653	-1.09059	4.65726e-05	0.0981775	-1.05225	2.2563e-05	-0.429416	-1.08936
62268149	rs6089946	1.53535e-07	-1.42145	-1.28902	3.6028e-05	-0.0145088	-1.19629	1.05173e-05	-1.00946	-1.27261
62268327	rs2738773	6.95531e-07	-0.161326	-1.0384	1.39909e-05	-0.962391	-1.19429	0.000134009	1.33359	-1.07077
62268333	rs71325458	2.65201e-07	-0.899194	-1.26472	2.247e-05	-0.394394	-1.28852	1.71124e-05	-0.537961	-1.25732
62268341	rs71325459	9.44566e-07	-0.893674	-2.33819e-10	8.17593e-05	-0.391311	-2.33819e-10	6.10701e-05	-0.523059	-2.33819e-10
62268573	rs186565323	1.19463e-06	-1.2081e-10	-0.658805	6.40833e-05	-1.2081e-10	-0.634906	4.77712e-05	-1.2081e-10	-0.768658
62268875	rs80300975	4.19929e-07	-1.70432	-2.33819e-10	2.19717e-05	-1.70534	-2.33819e-10	1.856e-05	-1.71407	-2.33819e-10
62268955	rs6062468	3.9732e-07	-1.22043	-0.539226	5.85497e-05	-0.696673	-0.02854	2.33826e-05	-0.888806	-0.594283
62269731	rs2777933	8.88115e-07	0.317285	-1.27258	1.99651e-05	-0.602327	-1.19877	0.000241934	2.12118	-1.26759
62269750	rs75691080	4.0953e-07	-1.72939	-2.33819e-10	2.14037e-05	-1.73153	-2.33819e-10	1.82702e-05	-1.72981	-2.33819e-10
62269839	rs2738775	1.96052e-06	1.11855	-1.28199	3.48229e-05	-0.0296867	-1.21513	0.000531951	2.91908	-1.27761
62269942	rs879471	2.72784e-07	-1.48431	-0.65141	3.74252e-05	-0.995224	-0.177521	1.52757e-05	-1.20474	-0.704075
62269997	rs117478639	9.30088e-07	-1.2081e-10	-0.90912	4.53158e-05	-1.2081e-10	-0.981435	4.12822e-05	-1.2081e-10	-0.914649
62270062	rs191814064	7.36736e-07	-1.2081e-10	-1.14217	3.94875e-05	-1.2081e-10	-1.11911	3.28925e-05	-1.2081e-10	-1.14184
62270078	rs2777934	8.87873e-07	0.325131	-1.2807	1.98014e-05	-0.596501	-1.21284	0.000242446	2.13193	-1.27624
62270487	rs2777935	8.46918e-07	0.264505	-1.2673	2.19951e-05	-0.513467	-1.1908	0.000293546	2.31381	-1.26686
62270637	rs909333	2.32903e-07	-1.68496	-0.608821	6.30421e-05	-0.674305	0.0230184	1.1696e-05	-1.52728	-0.648561
62270905	rs914561	1.69719e-06	0.957959	-1.26563	3.48869e-05	-0.0572343	-1.18574	0.000547877	2.93681	-1.26584
62270930	rs909334	2.10897e-07	-1.69149	-0.701537	5.30243e-05	-0.729742	-0.0945969	1.04812e-05	-1.55476	-0.730738
62271380	rs1059250	1.46551e-06	0.849761	-1.3042	2.97278e-05	-0.142369	-1.26064	0.000457066	2.79391	-1.30416
62272248	rs2259797	1.33429e-07	-1.57383	-1.277	6.94523e-06	-1.54527	-1.31176	6.13912e-06	-1.5493	-1.2711
62272658	rs2150910	1.74028e-06	0.396975	-0.679576	0.000997259	2.46775	-0.357828	0.000119886	0.937052	-0.785594
62272761	rs181370706	6.78887e-07	-1.22395	-2.33819e-10	3.72293e-05	-1.17799	-2.33819e-10	3.38954e-05	-1.1118	-2.33819e-10
62273015	rs76322016	7.2235e-07	-1.16189	-2.33819e-10	3.63005e-05	-1.20326	-2.33819e-10	3.1215e-05	-1.19418	-2.33819e-10
62273130	rs13042091	2.40136e-07	-1.33095	-0.932243	4.55546e-05	-0.472148	-0.504029	1.83547e-05	-0.820748	-0.904447
62274129	rs560566057	0.000117321	3.92827	-2.33819e-10	0.000456233	1.32791	-2.33819e-10	0.189596	7.51757	-2.33819e-10
62274317	rs3787105	1.31695e-07	-1.72334	-1.14057	1.18967e-05	-1.71556	-0.603264	6.13024e-06	-1.62635	-1.19549
62274548	rs58675328	2.95317e-07	-1.35211	-0.704241	6.04975e-05	-0.492111	-0.200376	2.28876e-05	-0.834856	-0.669629
62275492	rs6010985	4.19435e-07	-1.70549	-2.33819e-10	2.26038e-05	-1.67697	-2.33819e-10	1.89575e-05	-1.69288	-2.33819e-10
62275529	rs141932828	3.77243e-06	-1.2081e-10	0.491075	0.000268973	-1.2081e-10	0.799521	0.000167946	-1.2081e-10	0.488564
62275684	rs41309935	0.000103516	3.80309	-2.33819e-10	0.000416195	1.23606	-2.33819e-10	0.161527	7.35735	-2.33819e-10
62275845	rs73135821	3.39168e-07	-1.25685	-0.661053	7.88758e-05	-0.284984	-0.142231	2.83954e-05	-0.663605	-0.625249
62276869	rs6062293	3.44223e-07	-1.25685	-0.646258	8.04533e-05	-0.284984	-0.122428	2.88301e-05	-0.663605	-0.610055
62276984	rs6062294	3.34732e-07	-1.31898	-0.612089	7.60864e-05	-0.386321	-0.0769	2.73657e-05	-0.75081	-0.574981
62277036	rs62207014	5.92493e-07	-1.36006	-2.33819e-10	2.78206e-05	-1.46931	-2.33819e-10	2.47582e-05	-1.42592	-2.33819e-10
62277062	rs6062473	2.12282e-07	-1.72709	-0.659399	3.2426e-05	-1.71472	0.398591	1.19319e-05	-1.36563	-0.790234
62277675	rs6010987	4.14557e-07	-1.71719	-2.33819e-10	2.33372e-05	-1.64504	-2.33819e-10	1.94423e-05	-1.66763	-2.33819e-10
62277763	rs7262218	3.02766e-07	-1.32814	-0.703295	7.10889e-05	-0.410142	-0.121017	2.45152e-05	-0.776297	-0.659491
62277922	rs4809319	1.28262e-06	-1.17889	0.591149	0.00449447	0.837206	2.77831	6.48697e-05	-0.913533	0.450832
62278210	rs6010988	4.11255e-07	-1.72519	-2.33819e-10	2.39326e-05	-1.61985	-2.33819e-10	1.98724e-05	-1.64575	-2.33819e-10
62278268	rs11907042	1.90984e-07	-1.71625	-0.775956	2.80577e-05	-1.69385	0.233029	1.11126e-05	-1.32972	-0.897285
62278387	rs6062475	2.86333e-07	-1.36666	-0.720584	6.50848e-05	-0.474296	-0.145103	2.30442e-05	-0.820163	-0.677503
62279906	rs144812356	4.8053e-07	-1.56951	-2.33819e-10	2.6883e-05	-1.5036	-2.33819e-10	2.11752e-05	-1.58225	-2.33819e-10
62280682	rs6089949	2.01153e-07	-1.71906	-0.721276	3.0321e-05	-1.69138	0.308127	1.17718e-05	-1.3188	-0.850573
62280816	rs146274673	6.7415e-07	-1.2081e-10	-1.23095	3.34051e-05	-1.2081e-10	-1.28638	3.06505e-05	-1.2081e-10	-1.21243
62281243	rs78577441	2.10224e-07	-1.71906	-0.677168	3.20154e-05	-1.69138	0.362502	1.22679e-05	-1.3188	-0.809296
62281338	rs6010989	2.01288e-07	-1.72855	-0.711115	2.97354e-05	-1.70983	0.307081	1.17058e-05	-1.33554	-0.839455
62281505	rs147522398	3.98815e-07	-0.546425	-1.20948	3.41771e-05	-0.173847	-1.08969	2.00055e-05	-0.443463	-1.19561
62281580	rs6010991	4.09824e-07	-1.72867	-2.33819e-10	2.41944e-05	-1.60897	-2.33819e-10	2.01078e-05	-1.63397	-2.33819e-10
62282439	rs4809320	8.21954e-07	-1.22367	0.190959	0.00224389	0.701893	2.21898	4.08206e-05	-0.995739	0.0698454
62282821	rs76636901	1.63554e-07	-1.35955	-1.28771	1.10685e-05	-1.21992	-1.17106	9.91914e-06	-1.03091	-1.3097
62283348	rs3787104	2.56387e-07	-1.73033	-0.467386	4.37291e-05	-1.72272	0.705646	1.28113e-05	-1.46199	-0.622764
62284170	rs112087793	4.08672e-07	-1.73149	-2.33819e-10	2.47452e-05	-1.58646	-2.33819e-10	2.04483e-05	-1.61718	-2.33819e-10
62285039	rs117038333	4.09369e-07	-1.72978	-2.33819e-10	2.40072e-05	-1.61674	-2.33819e-10	1.99357e-05	-1.64257	-2.33819e-10
62285498	rs138099998	4.09098e-07	-1.73044	-2.33819e-10	2.41533e-05	-1.61067	-2.33819e-10	2.00427e-05	-1.63722	-2.33819e-10
62285947	rs61395596	2.26911e-07	-1.61846	-0.701388	3.63528e-05	-1.59504	0.393223	1.69309e-05	-0.972134	-0.833805
62286870	rs3761125	2.44723e-07	-1.49455	-0.749721	5.46056e-05	-0.698489	-0.0964633	1.79908e-05	-1.0512	-0.694022
62287600	rs6062477	3.04576e-07	-1.40592	-0.619559	0.000149367	0.097429	0.11389	3.74916e-05	-0.453945	-0.557021
62288116	rs139816283	4.61043e-07	-1.61091	-2.33819e-10	2.35636e-05	-1.63539	-2.33819e-10	2.09761e-05	-1.5917	-2.33819e-10
62288319	rs6089759	2.41663e-07	-1.6079	-0.648953	4.1121e-05	-1.57597	0.497403	1.82808e-05	-0.938009	-0.791219
62288752	rs3761124	6.70865e-07	-1.56679	0.33096	0.00154333	-0.0897062	2.63631	3.01936e-05	-1.42997	0.202518
62288817	rs117232954	4.09065e-07	-1.73052	-2.33819e-10	2.15113e-05	-1.72651	-2.33819e-10	1.84116e-05	-1.7221	-2.33819e-10
62289137	rs75094645	1.4512e-07	-1.55094	-1.2159	8.6554e-06	-1.3939	-1.24301	7.44055e-06	-1.43224	-1.19589
62289588	rs3746342	2.25238e-07	-1.70774	-0.6195	3.35022e-05	-1.68971	0.406234	1.00526e-05	-1.62075	-0.706506
62289595	rs6122022	6.2491e-07	-1.2081e-10	-1.30679	3.71374e-05	-1.2081e-10	-1.18047	2.78655e-05	-1.2081e-10	-1.30769
62289614	rs3746341	2.25341e-07	-1.54296	-0.783823	8.64324e-05	-0.197746	-0.137981	2.56555e-05	-0.66146	-0.728863
62290193	rs2872811	2.35765e-07	-1.50561	-0.775955	9.46972e-05	-0.106262	-0.138144	2.81548e-05	-0.578086	-0.719278
62290663	rs2297432	2.74707e-07	-1.47634	-0.652358	0.000116947	-0.082109	0.0487411	3.10456e-05	-0.607657	-0.591968
62290697	rs13043797	4.95562e-07	-1.53871	-2.33819e-10	2.14285e-05	-1.73037	-2.33819e-10	2.1849e-05	-1.55093	-2.33819e-10
62291008	rs6089953	7.59836e-07	-1.58241	0.471111	0.00200716	-0.0670404	2.87643	3.4813e-05	-1.41863	0.333536
62291061	rs147054744	4.25483e-07	-1.69117	-2.33819e-10	2.15107e-05	-1.72654	-2.33819e-10	1.90257e-05	-1.68929	-2.33819e-10
62291174	rs6062295	2.67453e-07	-1.48416	-0.671294	0.000113786	-0.102093	0.0413226	3.00053e-05	-0.624143	-0.609564
62291438	rs6010994	7.3455e-07	-1.57193	0.42679	0.00193275	-0.032456	2.80407	3.39652e-05	-1.40353	0.293787
62291599	rs34978822	1.1095e-06	-0.732736	-2.33819e-10	9.82054e-05	-0.208029	-2.33819e-10	5.64467e-05	-0.601784	-2.33819e-10
62291767	rs143190905	1.93092e-07	-1.19255	-1.28868	1.29075e-05	-1.06385	-1.17343	1.19608e-05	-0.843443	-1.31001
62291830	rs2738778	3.38749e-07	-1.57877	-0.340374	0.000188738	-0.0533811	0.498651	1.69914e-05	-1.39805	-0.404325
62291969	rs6010995	4.27512e-07	-1.68642	-2.33819e-10	2.17716e-05	-1.71448	-2.33819e-10	1.84324e-05	-1.72097	-2.33819e-10
62292137	rs6062296	2.04743e-07	-1.65018	-0.772468	6.23284e-05	-0.546084	-0.116588	1.96261e-05	-0.943061	-0.71516
62292409	rs73920920	4.28802e-07	-1.6834	-2.33819e-10	2.18448e-05	-1.71113	-2.33819e-10	1.84839e-05	-1.71818	-2.33819e-10
62292447	rs75526725	4.30516e-07	-1.67941	-2.33819e-10	2.17138e-05	-1.71714	-2.33819e-10	1.83843e-05	-1.72358	-2.33819e-10
62293118	rs41308088	4.08764e-07	-1.73126	-2.33819e-10	2.15216e-05	-1.72603	-2.33819e-10	1.82693e-05	-1.72986	-2.33819e-10
62293272	rs3848668	4.30516e-07	-1.67941	-2.33819e-10	2.17138e-05	-1.71714	-2.33819e-10	1.83843e-05	-1.72358	-2.33819e-10
62293460	rs2297433	5.80081e-07	-1.58762	0.206389	0.0012553	-0.114663	2.4547	2.64785e-05	-1.44344	0.0846927
62294015	rs2297434	2.03464e-07	-1.65897	-0.76994	6.04553e-05	-0.580357	-0.112827	1.91368e-05	-0.970966	-0.712502
62294045	rs41298344	4.5948e-07	-1.61431	-2.33819e-10	2.14037e-05	-1.73153	-2.33819e-10	2.08494e-05	-1.59776	-2.33819e-10
62294062	rs12480249	4.30516e-07	-1.67941	-2.33819e-10	2.17138e-05	-1.71714	-2.33819e-10	1.83843e-05	-1.72358	-2.33819e-10
62294094	rs12481716	4.30516e-07	-1.67941	-2.33819e-10	2.17138e-05	-1.71714	-2.33819e-10	1.83843e-05	-1.72358	-2.33819e-10
62294158	rs45523833	5.04488e-06	0.781728	-2.33819e-10	2.65909e-05	-1.51452	-2.33819e-10	2.34808e-05	-1.4789	-2.33819e-10
62294402	rs6010998	5.83983e-07	-1.59815	0.223625	0.00124449	-0.150433	2.48182	2.65195e-05	-1.45843	0.101225
62294447	rs6062297	4.13411e-07	-1.71996	-2.33819e-10	2.34298e-05	-1.64108	-2.33819e-10	2.02525e-05	-1.62681	-2.33819e-10
62294709	rs6010612	4.32616e-07	-1.67455	-2.33819e-10	2.19369e-05	-1.70692	-2.33819e-10	1.85451e-05	-1.71487	-2.33819e-10
62294856	rs79979881	4.33139e-07	-1.67334	-2.33819e-10	2.17849e-05	-1.71387	-2.33819e-10	1.84298e-05	-1.72111	-2.33819e-10
62294961	rs77221632	4.3342e-07	-1.67269	-2.33819e-10	2.18138e-05	-1.71255	-2.33819e-10	1.8448e-05	-1.72013	-2.33819e-10
62295241	rs6010999	4.30871e-07	-1.67859	-2.33819e-10	2.18792e-05	-1.70955	-2.33819e-10	1.85053e-05	-1.71702	-2.33819e-10
62295243	rs146195331	4.39358e-07	-1.65908	-2.33819e-10	2.29396e-05	-1.66223	-2.33819e-10	2.02168e-05	-1.62857	-2.33819e-10
62295462	rs12480034	4.30871e-07	-1.67859	-2.33819e-10	2.18792e-05	-1.70955	-2.33819e-10	1.85053e-05	-1.71702	-2.33819e-10
62295701	rs3787103	2.1611e-07	-1.55816	-0.810451	7.98726e-05	-0.241198	-0.173459	2.47317e-05	-0.671851	-0.755145
62295943	rs3787102	1.95534e-07	-1.66726	-0.801404	5.57627e-05	-0.614135	-0.15985	1.8013e-05	-0.998374	-0.745614
62295947	rs12480876	4.31735e-07	-1.67659	-2.33819e-10	2.19076e-05	-1.70825	-2.33819e-10	1.85249e-05	-1.71597	-2.33819e-10
62296129	rs6122140	6.23671e-07	-1.2081e-10	-1.30878	3.55127e-05	-1.2081e-10	-1.2252	2.79857e-05	-1.2081e-10	-1.30339
62296214	rs6062482	1.93965e-07	-1.67122	-0.805505	5.45021e-05	-0.630837	-0.166014	1.76945e-05	-1.01189	-0.749934
62296247	rs75671088	4.34977e-07	-1.66911	-2.33819e-10	2.18365e-05	-1.71151	-2.33819e-10	1.84637e-05	-1.71928	-2.33819e-10
62296263	rs73920928	4.31735e-07	-1.67659	-2.33819e-10	2.19076e-05	-1.70825	-2.33819e-10	1.85249e-05	-1.71597	-2.33819e-10
62296306	rs113365193	6.28587e-07	-1.30093	-2.33819e-10	5.39131e-05	-0.807717	-2.33819e-10	3.15829e-05	-1.18247	-2.33819e-10
62296349	rs77993536	9.81826e-07	-0.854986	-2.33819e-10	0.000221312	0.604482	-2.33819e-10	7.59022e-05	-0.305636	-2.33819e-10
62296656	rs73920931	4.32225e-07	-1.67545	-2.33819e-10	2.19239e-05	-1.70751	-2.33819e-10	1.85361e-05	-1.71536	-2.33819e-10
62296681	rs73920933	4.33122e-07	-1.67338	-2.33819e-10	2.19538e-05	-1.70615	-2.33819e-10	1.85569e-05	-1.71424	-2.33819e-10
62296993	rs12481186	4.35923e-07	-1.66693	-2.33819e-10	2.18635e-05	-1.71027	-2.33819e-10	1.84816e-05	-1.7183	-2.33819e-10
62297400	rs73920935	4.32225e-07	-1.67545	-2.33819e-10	2.19239e-05	-1.70751	-2.33819e-10	1.85361e-05	-1.71536	-2.33819e-10
62297768	rs79391682	4.34977e-07	-1.66911	-2.33819e-10	2.18365e-05	-1.71151	-2.33819e-10	1.84637e-05	-1.71928	-2.33819e-10
62297802	rs6011002	4.34038e-07	-1.67127	-2.33819e-10	2.19846e-05	-1.70475	-2.33819e-10	1.85785e-05	-1.71308	-2.33819e-10
62298044	rs6011005	4.32502e-07	-1.67481	-2.33819e-10	2.18626e-05	-1.71031	-2.33819e-10	1.85216e-05	-1.71614	-2.33819e-10
62298341	rs145832440	4.69227e-07	-1.59331	-2.33819e-10	2.59341e-05	-1.53953	-2.33819e-10	2.0569e-05	-1.6113	-2.33819e-10
62298393	rs183375482	4.45748e-06	0.65794	-2.33819e-10	0.00015071	0.220268	-2.33819e-10	0.000204253	0.68428	-2.33819e-10
62298403	rs193026985	6.93787e-07	-1.2081e-10	-1.20223	3.60074e-05	-1.2081e-10	-1.21137	3.08287e-05	-1.2081e-10	-1.20663
62298404	rs11696198	1.3848e-07	-1.72811	-1.08556	2.12389e-05	-1.14059	-0.598664	8.06504e-06	-1.39159	-1.15595
62298673	rs7261546	1.92561e-07	-1.73014	-0.753844	2.8625e-05	-1.72312	0.282312	9.09543e-06	-1.54809	-0.879217
62299578	rs6011011	4.63679e-07	-1.60521	-2.33819e-10	2.30245e-05	-1.65853	-2.33819e-10	1.93317e-05	-1.67333	-2.33819e-10
62299814	rs2738780	1.14737e-06	-1.2081e-10	-0.699174	8.90269e-05	-1.2081e-10	-0.306151	4.9378e-05	-1.2081e-10	-0.735577
62300131	rs77059380	4.98051e-07	-1.5337	-2.33819e-10	2.32548e-05	-1.64858	-2.33819e-10	2.16646e-05	-1.5594	-2.33819e-10
62300806	rs56227019	1.80665e-07	-1.71833	-0.829424	2.70229e-05	-1.70721	0.208809	1.06328e-05	-1.31766	-0.953478
62300811	rs3848669	4.55851e-07	-1.5844	-0.037837	0.000861676	-0.0877418	2.05153	2.10086e-05	-1.43614	-0.154012
62300906	rs6010614	4.54648e-07	-1.62488	-2.33819e-10	2.28105e-05	-1.66787	-2.33819e-10	1.92191e-05	-1.67918	-2.33819e-10
62300940	rs6011014	4.52821e-07	-1.6289	-2.33819e-10	2.26201e-05	-1.67625	-2.33819e-10	1.90308e-05	-1.68902	-2.33819e-10
62301009	rs3848670	1.6357e-07	-1.73152	-0.915634	2.91296e-05	-1.0865	-0.336838	1.09014e-05	-1.37862	-0.867574
62301022	rs35379633	4.49139e-07	-1.63707	-2.33819e-10	2.2486e-05	-1.6822	-2.33819e-10	1.89322e-05	-1.69422	-2.33819e-10
62301024	rs35060126	4.63378e-07	-1.60586	-2.33819e-10	2.30131e-05	-1.65903	-2.33819e-10	1.93232e-05	-1.67377	-2.33819e-10
62301795	rs3859579	3.34877e-07	-1.71347	-0.217165	0.000338809	-0.708489	1.73883	1.503e-05	-1.59949	-0.325547
62301845	rs141357621	7.0924e-07	-1.2081e-10	-1.18021	4.00521e-05	-1.2081e-10	-1.10491	3.17255e-05	-1.2081e-10	-1.17796
62301849	rs117314802	4.30199e-07	-1.68015	-2.33819e-10	2.16952e-05	-1.718	-2.33819e-10	1.83679e-05	-1.72448	-2.33819e-10
62301970	rs6062298	3.50077e-07	-1.72647	-0.159779	0.000320077	-0.864504	1.83798	1.50472e-05	-1.65047	-0.273417
62301980	rs6062484	1.65126e-07	-1.71844	-0.919243	3.73174e-05	-0.833126	-0.342503	1.30763e-05	-1.19288	-0.871396
62302113	rs6062485	1.81222e-07	-1.71525	-0.829424	2.71346e-05	-1.70309	0.208809	1.08098e-05	-1.30115	-0.953478
62302254	rs6062299	1.88499e-07	-1.71359	-0.791714	2.89731e-05	-1.70091	0.272185	1.12471e-05	-1.29277	-0.922199
62302539	rs6062486	3.59253e-07	-1.72747	-0.132902	0.0003319	-0.878304	1.88805	1.53388e-05	-1.65465	-0.250039
62302650	rs6011016	4.94696e-07	-1.58434	0.0438834	0.00102486	-0.0574606	2.19468	2.30065e-05	-1.41871	-0.0805906
62303080	rs189824995	2.30603e-06	-0.0011192	-2.33819e-10	2.64058e-05	-1.52151	-2.33819e-10	2.2619e-05	-1.51629	-2.33819e-10
62303115	rs4809219	4.42359e-07	-1.59998	-0.0523007	0.000806883	-0.140842	2.03893	2.01765e-05	-1.45839	-0.172171
62303558	rs75897888	4.36887e-07	-1.66473	-2.33819e-10	2.18914e-05	-1.70899	-2.33819e-10	1.85003e-05	-1.71729	-2.33819e-10
62303622	rs6011018	4.34387e-07	-1.59998	-0.0704874	0.000776592	-0.140842	2.00067	1.98699e-05	-1.45839	-0.187479
62303794	rs6062300	1.57865e-07	-1.7202	-0.962463	3.46878e-05	-0.848121	-0.400579	1.23322e-05	-1.20448	-0.918388
62304114	rs56010802	4.38971e-07	-1.65997	-2.33819e-10	2.19528e-05	-1.7062	-2.33819e-10	1.85418e-05	-1.71505	-2.33819e-10
62304178	rs2297436	1.61279e-07	-1.72198	-0.939283	3.50398e-05	-0.864472	-0.374134	1.24953e-05	-1.21709	-0.892636
62304299	rs4809321	4.65005e-07	-1.57759	-0.0247663	0.000939801	-0.0273965	2.07798	2.18201e-05	-1.4048	-0.14745
62304762	rs67311561	1.59654e-07	-1.72228	-0.949111	3.43984e-05	-0.867319	-0.38976	1.23386e-05	-1.21928	-0.903065
62304830	rs28557323	1.69233e-07	-1.69376	-0.919363	2.13938e-05	-1.6624	-0.0695926	7.28743e-06	-1.65867	-0.990265
62304892	rs111340639	1.60012e-07	-1.72004	-0.949111	3.45347e-05	-0.863366	-0.38976	1.24515e-05	-1.21018	-0.903065
62305099	rs76214594	1.43756e-06	-0.473698	-2.33819e-10	2.14091e-05	-1.73127	-2.33819e-10	1.82739e-05	-1.72961	-2.33819e-10
62305274	rs2297437	1.82264e-07	-1.71833	-0.82061	2.7367e-05	-1.70721	0.22146	1.07002e-05	-1.31766	-0.947157
62305947	rs2777937	1.5622e-07	-1.72139	-0.971746	3.33984e-05	-0.860525	-0.426055	1.20898e-05	-1.21561	-0.927115
62306190	rs8124478	2.58191e-07	-1.71359	-0.47711	4.29715e-05	-1.70091	0.666352	1.47354e-05	-1.29277	-0.652062
62306202	rs75667187	1.51373e-06	-0.422066	-2.33819e-10	7.02975e-05	-0.542353	-2.33819e-10	6.53039e-05	-0.45603	-2.33819e-10
62306208	rs2777938	1.5593e-07	-1.7202	-0.974792	3.36494e-05	-0.848121	-0.430973	1.21855e-05	-1.20448	-0.930354
62306410	rs3787100	4.68868e-07	-1.5944	0.000317302	0.000927624	-0.091795	2.12933	2.17832e-05	-1.43346	-0.120486
62306548	rs6011023	4.69915e-07	-1.59185	-2.33819e-10	2.32613e-05	-1.6483	-2.33819e-10	1.95099e-05	-1.66416	-2.33819e-10
62306757	rs56053617	1.57567e-07	-1.72718	-0.957367	3.21202e-05	-0.922657	-0.402948	1.17232e-05	-1.26168	-0.911832
62306875	rs118149249	4.51351e-07	-1.63215	-2.33819e-10	2.43964e-05	-1.60065	-2.33819e-10	2.14638e-05	-1.56872	-2.33819e-10
62307517	rs3787099	1.66015e-07	-1.47694	-1.15538	1.25178e-05	-1.34047	-0.927462	9.23552e-06	-1.18388	-1.22815
62307761	rs3787098	1.61588e-07	-1.70473	-0.954623	1.84709e-05	-1.67524	-0.203652	7.11287e-06	-1.64336	-1.02981
62307762	rs6122023	6.21806e-07	-1.2081e-10	-1.31177	3.52975e-05	-1.2081e-10	-1.23128	2.77573e-05	-1.2081e-10	-1.31158
62307776	rs76832249	4.43568e-07	-1.64955	-2.33819e-10	2.20924e-05	-1.69985	-2.33819e-10	1.86382e-05	-1.70987	-2.33819e-10
62307938	rs79981941	1.70088e-07	-1.46575	-1.14233	1.24814e-05	-1.3169	-0.953949	9.50191e-06	-1.1582	-1.22539
62308245	rs6062487	1.33128e-07	-1.54269	-1.31039	9.0644e-06	-1.43697	-1.15376	4.92564e-06	-1.73095	-1.30968
62308354	rs6089763	1.1965e-07	-1.67589	-1.28394	9.43692e-06	-1.271	-1.27946	5.33008e-06	-1.68434	-1.27738
62308364	rs6089956	1.21755e-07	-1.68104	-1.26134	9.82177e-06	-1.25167	-1.25882	5.53434e-06	-1.65758	-1.26652
62308395	rs35902944	1.53252e-07	-1.40802	-1.3043	1.90927e-05	-0.564033	-1.28175	9.85188e-06	-1.0383	-1.30912
62308430	rs34538116	2.29417e-07	-1.10495	-1.20391	5.89902e-05	0.544953	-1.26267	1.49919e-05	-0.759204	-1.16836
62308486	rs6011026	2.56411e-07	-1.48622	-0.711399	1.75538e-05	-1.7011	-0.228714	9.23049e-06	-1.73143	-0.681144
62308517	rs73137724	2.01944e-07	-1.35974	-1.07667	6.64922e-06	-1.7299	-1.17069	6.29757e-06	-1.72671	-1.06821
62308570	rs2738782	6.43135e-07	-1.62951	0.351461	0.000149879	-1.09646	1.3112	2.56913e-05	-1.63358	0.244654
62308612	rs2738783	1.08028e-06	-1.42318	0.663751	0.000744817	0.188342	1.62971	4.96696e-05	-1.28822	0.558527
62308829	rs116668146	4.38263e-07	-1.66158	-2.33819e-10	2.17036e-05	-1.71761	-2.33819e-10	1.8329e-05	-1.7266	-2.33819e-10
62309297	rs112353589	8.44066e-07	-1.2081e-10	-1.00617	4.81787e-05	-1.2081e-10	-0.920172	3.58719e-05	-1.2081e-10	-1.05513
62309392	rs114703330	4.45553e-07	-0.755628	-0.889455	4.48428e-05	-0.520663	-0.471263	2.87936e-05	-0.256487	-1.01844
62309514	rs41302954	5.26949e-07	-1.4773	-2.33819e-10	3.66579e-05	-1.19346	-2.33819e-10	2.35958e-05	-1.47401	-2.33819e-10
62309554	rs41309367	3.56452e-07	-1.72883	-0.139374	0.00035507	-1.07966	2.15688	1.44557e-05	-1.70774	-0.256252
62309640	rs41310197	4.08673e-07	-1.73149	-2.33819e-10	2.1843e-05	-1.71121	-2.33819e-10	1.83142e-05	-1.72741	-2.33819e-10
62309839	rs6010620	3.875e-07	-1.66393	-0.120759	0.000710031	-0.405211	2.17543	1.7076e-05	-1.56808	-0.229331
62310517	rs4809322	1.37608e-07	-1.73082	-1.08917	1.50387e-05	-1.72915	-0.355313	7.4239e-06	-1.49533	-1.13505
62310806	rs8114049	3.65536e-07	-1.72659	-0.116449	0.000358671	-1.10892	2.19623	1.46954e-05	-1.71306	-0.234494
62310810	rs6062301	4.10889e-07	-1.66723	-0.0588472	0.000809918	-0.412091	2.31393	1.7925e-05	-1.57038	-0.178504
62310872	rs6010621	4.06732e-07	-1.6774	-0.0588472	0.000772262	-0.459699	2.31393	1.76343e-05	-1.58673	-0.178504
62310963	rs62207047	1.3684e-07	-1.73153	-1.09406	1.49431e-05	-1.72536	-0.365476	7.19394e-06	-1.52243	-1.13941
62311098	rs2297438	4.12535e-07	-1.6706	-0.0514744	0.000807557	-0.427542	2.32647	1.79545e-05	-1.57575	-0.171491
62311128	rs2297439	3.99295e-07	-0.882751	-0.871948	3.65916e-05	-0.748628	-0.446643	2.27771e-05	-0.505506	-1.00382
62311129	rs77552606	4.42897e-07	-0.858779	-0.792283	4.19289e-05	-0.722844	-0.336271	2.50719e-05	-0.476728	-0.936606
62311377	rs41309933	4.46705e-07	-1.6425	-2.33819e-10	2.21342e-05	-1.69797	-2.33819e-10	1.86733e-05	-1.70799	-2.33819e-10
62312299	rs2297440	3.95903e-07	-1.71176	-0.0514744	0.00062854	-0.678157	2.32647	1.65947e-05	-1.65451	-0.171491
62312439	rs79669929	2.90209e-06	-1.2081e-10	0.228788	0.000223722	-1.2081e-10	0.615314	0.000167235	-1.2081e-10	0.48432
62312497	rs4809323	3.95903e-07	-1.71176	-0.0514744	0.00062854	-0.678157	2.32647	1.65947e-05	-1.65451	-0.171491
62312531	rs75123278	4.52075e-07	-1.63055	-2.33819e-10	2.23513e-05	-1.68821	-2.33819e-10	1.88284e-05	-1.69972	-2.33819e-10
62312755	rs7361098	4.02883e-07	-1.70983	-0.0359235	0.000654297	-0.664381	2.35285	1.69054e-05	-1.65075	-0.156697
62313878	rs78430218	3.87647e-07	-0.861008	-0.923298	3.81519e-05	-0.634228	-0.519285	2.46655e-05	-0.383138	-1.04654
62314054	rs75031349	4.34514e-07	-0.817815	-0.852357	4.45968e-05	-0.57817	-0.419258	2.78641e-05	-0.320355	-0.987388
62314863	rs112662625	6.13649e-07	-1.32498	-2.33819e-10	5.20386e-05	-0.843104	-2.33819e-10	3.07354e-05	-1.20967	-2.33819e-10
62315593	rs3787092	3.48314e-07	-1.73046	-0.160838	0.000396746	-0.94602	2.13423	1.44842e-05	-1.71205	-0.249974
62315594	rs3787091	3.53582e-07	-1.73025	-0.146034	0.000403122	-0.955654	2.1598	1.46858e-05	-1.71245	-0.235753
62316182	rs6122146	6.35803e-07	-1.2081e-10	-1.28951	3.79944e-05	-1.2081e-10	-1.15765	2.82663e-05	-1.2081e-10	-1.29341
62316238	rs73137734	5.91915e-07	-1.36104	-2.33819e-10	5.25544e-05	-0.833241	-2.33819e-10	2.7489e-05	-1.3213	-2.33819e-10
62316241	rs113548943	5.262e-07	-1.47872	-2.33819e-10	3.65821e-05	-1.19553	-2.33819e-10	2.35621e-05	-1.47544	-2.33819e-10
62316447	rs3787090	3.41265e-07	-1.71395	-0.197792	0.000443482	-0.770502	2.07007	1.44674e-05	-1.67773	-0.285458
62316630	rs3787089	3.44819e-07	-1.67881	-0.222566	0.000226104	-1.38211	2.00802	1.3425e-05	-1.72753	-0.310434
62316634	rs3787088	3.44287e-07	-1.67537	-0.227557	0.000223878	-1.39079	2.00681	1.33996e-05	-1.72654	-0.313318
62316834	rs75451331	4.95151e-07	-1.53954	-2.33819e-10	2.40574e-05	-1.61465	-2.33819e-10	2.01738e-05	-1.63069	-2.33819e-10
62318220	rs4809324	1.26275e-07	-1.68091	-1.22503	1.11078e-05	-1.71551	-0.671931	8.54157e-06	-1.24633	-1.2438
62318668	rs77755108	2.18197e-06	-1.2081e-10	-0.0564157	8.56928e-05	-1.2081e-10	-0.344321	9.33269e-05	-1.2081e-10	-0.0989729
62318856	rs6062490	3.35328e-07	-1.71578	-0.213508	0.000430296	-0.762936	2.03232	1.43349e-05	-1.67348	-0.298907
62319284	rs76364377	4.61152e-07	-1.61067	-2.33819e-10	2.26279e-05	-1.6759	-2.33819e-10	1.94201e-05	-1.66877	-2.33819e-10
62319464	rs2738785	3.34834e-07	-1.71849	-0.212273	0.000439965	-0.753202	2.04481	1.43087e-05	-1.67486	-0.299355
62319561	rs2777940	1.4384e-07	-1.51769	-1.25801	6.84878e-06	-1.66477	-1.20625	5.34244e-06	-1.69828	-1.26112
62319604	rs2777941	4.15731e-07	-1.71103	-0.00332747	0.000669305	-0.670715	2.38186	1.79637e-05	-1.65151	-0.0952175
62320242	rs6062492	1.17371e-07	-1.73106	-1.248	9.84869e-06	-1.73027	-0.777482	6.68773e-06	-1.47778	-1.25702
62320674	rs16983884	4.06802e-07	-0.949575	-0.786498	4.07185e-05	-0.760056	-0.32835	2.39664e-05	-0.526743	-0.931686
62320929	rs79210260	1.11347e-06	-1.2081e-10	-0.729161	0.000123366	-1.2081e-10	0.0200697	5.28663e-05	-1.2081e-10	-0.667315
62320968	rs6062302	3.90113e-07	-1.72575	-0.052213	0.000596777	-0.820483	2.41694	1.6764e-05	-1.69001	-0.12584
62321073	rs143200080	4.45277e-07	-1.6457	-2.33819e-10	2.8084e-05	-1.45989	-2.33819e-10	2.33161e-05	-1.48594	-2.33819e-10
62321128	rs35640778	1.08e-06	-0.759688	-2.33819e-10	9.49861e-05	-0.241359	-2.33819e-10	5.4851e-05	-0.63046	-2.33819e-10
62321189	rs61753459	4.28653e-07	-1.68375	-2.33819e-10	2.19712e-05	-1.70536	-2.33819e-10	1.89706e-05	-1.69219	-2.33819e-10
62321655	rs2236506	3.31495e-07	-1.72512	-0.215664	0.000413417	-0.819573	2.04894	1.42248e-05	-1.68995	-0.290148
62322288	rs3208007	3.26174e-07	-1.72927	-0.227698	0.000383981	-0.880604	2.03611	1.39178e-05	-1.70215	-0.299766
62322290	rs190887884	4.08674e-07	-1.73148	-2.33819e-10	2.14104e-05	-1.73121	-2.33819e-10	1.85561e-05	-1.71428	-2.33819e-10
62322699	rs6011033	3.28753e-07	-1.72785	-0.221245	0.000389253	-0.891883	2.06102	1.40591e-05	-1.69785	-0.293965
62322896	rs80132799	4.83597e-07	-1.56315	-2.33819e-10	2.31722e-05	-1.65214	-2.33819e-10	1.98337e-05	-1.6477	-2.33819e-10
62323386	rs117617076	6.50147e-07	-1.2081e-10	-1.2672	3.30703e-05	-1.2081e-10	-1.29645	2.97213e-05	-1.2081e-10	-1.24322
62323742	rs11697556	1.65711e-06	-0.33157	-2.33819e-10	8.30002e-05	-0.376247	-2.33819e-10	8.17971e-05	-0.23084	-2.33819e-10
62323781	rs143585597	4.4127e-07	-1.65474	-2.33819e-10	2.73865e-05	-1.48504	-2.33819e-10	2.07772e-05	-1.60122	-2.33819e-10
62324289	rs3848672	3.52913e-07	-1.3067	-0.571476	4.04687e-05	-0.961599	-0.132963	1.63495e-05	-1.27077	-0.570109
62324290	rs61736615	4.11561e-07	-1.72444	-2.33819e-10	2.14088e-05	-1.73129	-2.33819e-10	1.83021e-05	-1.72807	-2.33819e-10
62324391	rs41308092	4.2135e-07	-1.70094	-2.33819e-10	2.14251e-05	-1.73053	-2.33819e-10	1.83497e-05	-1.72547	-2.33819e-10
62324404	rs117238689	8.31446e-07	-1.02123	-2.33819e-10	7.7689e-05	-0.442376	-2.33819e-10	5.90635e-05	-0.556468	-2.33819e-10
62324425	rs139816191	8.45107e-07	-1.2081e-10	-1.00494	5.2517e-05	-1.2081e-10	-0.833954	3.94961e-05	-1.2081e-10	-0.958879
62324773	rs564861842	7.72207e-07	-1.2081e-10	-1.09515	3.69755e-05	-1.2081e-10	-1.18483	3.48706e-05	-1.2081e-10	-1.08344
62325297	rs74506932	5.22048e-06	0.815944	-2.33819e-10	5.10891e-05	-0.861519	-2.33819e-10	0.0010581	2.32915	-2.33819e-10
62325690	rs2738786	6.53372e-07	-1.26225	-2.33819e-10	2.99685e-05	-1.39494	-2.33819e-10	3.50114e-05	-1.07941	-2.33819e-10
62325833	rs115610405	4.22922e-07	-1.69721	-2.33819e-10	2.179e-05	-1.71364	-2.33819e-10	1.83271e-05	-1.7267	-2.33819e-10
62325936	rs140351957	4.15842e-07	-1.71409	-2.33819e-10	2.18898e-05	-1.70907	-2.33819e-10	1.82391e-05	-1.73151	-2.33819e-10
62326110	rs3208008	5.2888e-07	-1.68025	0.206612	0.0029629	-0.400832	3.59967	2.36558e-05	-1.64338	0.171906
62326159	rs115303435	1.25674e-06	-1.2081e-10	-0.608125	4.72849e-05	-1.2081e-10	-0.938898	5.71112e-05	-1.2081e-10	-0.590081
62326579	rs41309931	1.51018e-07	-1.71731	-1.00969	2.90843e-05	-1.72821	0.303314	9.74036e-06	-1.34255	-1.01625
62327199	rs1056990	5.63174e-07	-1.41081	-2.33819e-10	2.51166e-05	-1.57156	-2.33819e-10	1.96391e-05	-1.65756	-2.33819e-10
62327582	rs2297441	5.41899e-07	-1.66756	0.218244	0.00331191	-0.328374	3.63856	2.39366e-05	-1.62552	0.165844
62328267	rs2257440	6.22346e-07	-1.65659	0.345691	0.00469653	-0.278592	3.93808	2.78026e-05	-1.61152	0.301566
62328375	rs2738787	7.61453e-07	-1.10917	-2.33819e-10	4.37149e-05	-1.0174	-2.33819e-10	3.02496e-05	-1.2256	-2.33819e-10
62328453	rs2258056	5.98971e-07	-1.67858	0.329398	0.00423837	-0.364409	3.92125	2.67347e-05	-1.63709	0.287968
62328480	rs55765053	4.47608e-07	-1.64048	-2.33819e-10	2.38756e-05	-1.62223	-2.33819e-10	1.96101e-05	-1.65903	-2.33819e-10
62328742	rs909341	6.71846e-07	-1.64881	0.414442	0.00571876	-0.21584	4.07226	3.04737e-05	-1.59016	0.371945
62328829	rs1291205	6.03952e-07	-1.66033	0.319422	0.00446187	-0.295197	3.90343	2.70299e-05	-1.61626	0.278118
62329099	rs6062496	3.95203e-07	-1.59032	-0.174678	9.2059e-05	-1.62241	1.34975	1.48097e-05	-1.7265	-0.213299
62329166	rs74748720	4.70163e-07	-1.59132	-2.33819e-10	2.24202e-05	-1.68513	-2.33819e-10	1.87384e-05	-1.70451	-2.33819e-10
62329169	rs1291206	5.42583e-07	-1.66397	0.215907	0.00353274	-0.311704	3.68644	2.44839e-05	-1.6209	0.183832
62329412	rs1291207	5.42994e-07	-1.66321	0.215907	0.00350701	-0.319012	3.68644	2.44713e-05	-1.62141	0.183832
62330417	rs1291208	7.72939e-07	-1.0942	-2.33819e-10	4.44214e-05	-1.00137	-2.33819e-10	3.06609e-05	-1.21209	-2.33819e-10
62330439	rs1291209	6.07648e-07	-1.65423	0.319422	0.00451022	-0.284419	3.90343	2.72444e-05	-1.60835	0.278118
62330484	rs1295810	6.43236e-07	-1.62892	0.351036	0.0054302	-0.147623	3.95226	2.93207e-05	-1.56823	0.311445
62331989	rs1048665	6.5801e-07	-1.64881	0.393635	0.00507045	-0.271065	4.00716	2.91578e-05	-1.60856	0.346199
62332436	rs2738788	6.46286e-07	-1.2081e-10	-1.27316	4.58872e-05	-1.2081e-10	-0.968904	2.89692e-05	-1.2081e-10	-1.26885
62332537	rs6122147	1.47389e-07	-1.7298	-1.02153	2.88065e-05	-1.73115	0.296664	9.02522e-06	-1.40301	-1.03205
62333022	rs1623866	6.27269e-07	-1.60007	0.297046	0.00538757	-0.073298	3.87006	2.84854e-05	-1.54336	0.257671
62333115	rs2236508	6.21185e-07	-1.60982	0.297046	0.00520178	-0.108392	3.87006	2.81541e-05	-1.55506	0.257671
62334220	rs2257885	6.48769e-07	-1.65935	0.390032	0.00492682	-0.321724	4.02908	2.87761e-05	-1.62337	0.347838
62335293	rs1291210	6.56446e-07	-1.65681	0.399254	0.00515603	-0.292579	4.04541	2.92187e-05	-1.61722	0.356946
62336258	rs6062497	8.16486e-07	-1.63219	0.592804	0.00202797	-1.50636	4.32606	3.28392e-05	-1.68182	0.538359
62336334	rs1758206	8.02327e-07	-1.05688	-2.33819e-10	4.83646e-05	-0.916321	-2.33819e-10	3.31247e-05	-1.1348	-2.33819e-10
62337406	rs6011040	8.64913e-07	-1.61665	0.634884	0.00209011	-1.5102	4.36009	3.4464e-05	-1.67933	0.584161
62337622	rs1291211	7.96803e-07	-1.06379	-2.33819e-10	4.58898e-05	-0.968847	-2.33819e-10	3.15154e-05	-1.18461	-2.33819e-10
62339059	rs6062498	7.01567e-07	-1.72584	0.534752	0.00259791	-1.19515	4.26253	2.97851e-05	-1.73077	0.489697
62340115	rs1291212	6.66819e-07	-1.24188	-2.33819e-10	3.8043e-05	-1.15637	-2.33819e-10	2.70417e-05	-1.3377	-2.33819e-10
62341033	rs73139727	2.02187e-06	-0.13262	-2.33819e-10	2.24762e-05	-1.68263	-2.33819e-10	1.97533e-05	-1.65176	-2.33819e-10
62341235	rs4809325	7.74686e-07	-1.09194	-2.33819e-10	4.64117e-05	-0.957537	-2.33819e-10	3.20879e-05	-1.1666	-2.33819e-10
62341665	rs4809220	6.87078e-07	-1.21195	-2.33819e-10	3.92958e-05	-1.12397	-2.33819e-10	2.77786e-05	-1.31081	-2.33819e-10
62341931	rs6062501	1.47622e-07	-1.71365	-1.03609	2.30714e-05	-1.30092	-0.355577	8.81449e-06	-1.47329	-0.985396
62342468	rs3761123	5.35815e-07	-1.7253	0.264688	0.00209253	-1.0036	3.85464	2.36079e-05	-1.70767	0.234173
62342654	rs2750480	7.30003e-07	-1.31689	0.165536	0.0105785	0.749672	3.72182	3.43961e-05	-1.24333	0.146192
62342695	rs3761121	1.39389e-07	-1.71883	-1.0883	2.55481e-05	-1.71088	0.156353	7.42191e-06	-1.53992	-1.09072
62342801	rs2872881	7.98156e-07	-1.29213	0.230038	0.0126459	0.809707	3.84029	3.76697e-05	-1.2165	0.210275
62343013	rs2260045	7.00096e-07	-1.19318	-2.33819e-10	4.0101e-05	-1.10369	-2.33819e-10	2.82523e-05	-1.29391	-2.33819e-10
62343140	rs2750481	7.83358e-07	-1.29213	0.211323	0.01222	0.809707	3.80604	3.69758e-05	-1.2165	0.191681
62343164	rs2750482	7.76212e-07	-1.3013	0.211323	0.0119529	0.7876	3.80604	3.66106e-05	-1.22643	0.191681
62343845	rs2315007	5.49838e-07	-1.73131	0.296529	0.00197232	-1.12027	3.91215	2.39217e-05	-1.726	0.265706
62343956	rs2315008	5.4496e-07	-1.73131	0.287617	0.00194088	-1.12027	3.89608	2.37115e-05	-1.726	0.25688
62344140	rs2315009	6.64346e-07	-1.39596	0.150366	0.00855854	0.565807	3.69379	3.15026e-05	-1.31613	0.131122
62344480	rs35046559	7.19377e-07	-1.36851	0.2025	0.0105312	0.677155	3.78985	3.51211e-05	-1.25919	0.182915
62344694	rs35201382	6.57099e-07	-1.41564	0.159077	0.00768867	0.44252	3.70989	3.03268e-05	-1.36283	0.139775
62344883	rs67468102	6.52298e-07	-1.39596	0.132064	0.0082732	0.565807	3.65988	3.0935e-05	-1.31613	0.112941
62345470	rs2750483	6.40544e-07	-1.39596	0.113881	0.00799835	0.565807	3.62609	3.03813e-05	-1.31613	0.0948798
62345681	rs118130858	4.68443e-07	-1.59498	-2.33819e-10	2.47939e-05	-1.58449	-2.33819e-10	2.04653e-05	-1.61635	-2.33819e-10
62346045	rs62217797	1.4068e-07	-1.72041	-1.0775	2.64355e-05	-1.70541	0.185025	7.46005e-06	-1.54655	-1.07897
62346459	rs2259858	7.06799e-07	-1.35244	0.168787	0.0102802	0.715062	3.72782	3.44126e-05	-1.24608	0.149421
62347293	rs2738757	7.41704e-07	-1.13545	-2.33819e-10	2.97995e-05	-1.4006	-2.33819e-10	3.40148e-05	-1.10829	-2.33819e-10
62348158	rs2262311	7.66047e-07	-1.10316	-2.33819e-10	4.41832e-05	-1.00675	-2.33819e-10	3.06516e-05	-1.2124	-2.33819e-10
62348190	rs4809327	5.0261e-07	-1.72787	0.203283	0.00183934	-1.02092	3.74299	2.21223e-05	-1.71187	0.173371
62348327	rs4809328	4.6999e-07	-1.73147	0.139784	0.00149962	-1.10858	3.62646	2.05066e-05	-1.72484	0.110508
62348374	rs145533562	6.23341e-07	-1.2081e-10	-1.30931	3.29726e-05	-1.2081e-10	-1.29941	2.78362e-05	-1.2081e-10	-1.30874
62348460	rs4809329	4.66356e-07	-1.72991	0.130457	0.00165408	-0.99333	3.60924	2.06389e-05	-1.70918	0.101276
62348907	rs6062504	4.57446e-07	-1.73147	0.112732	0.00142648	-1.10858	3.57646	1.99648e-05	-1.72484	0.083732
62349491	rs6089961	5.80023e-07	-1.38953	0.00819366	0.0065714	0.567722	3.42767	2.7415e-05	-1.3139	-0.0100878
62349586	rs4809330	4.69057e-07	-1.72663	0.132959	0.00171936	-0.959245	3.61386	2.08329e-05	-1.7023	0.103753
62349625	rs2738758	5.75265e-07	-1.38953	-4.36874e-05	0.00646956	0.567722	3.41205	2.71917e-05	-1.3139	-0.0182679
62350607	rs76002041	1.36638e-06	-1.2081e-10	-0.524481	0.000189309	-1.2081e-10	0.448292	6.64753e-05	-1.2081e-10	-0.438252
62351150	rs2263805	6.66309e-07	-1.28591	0.0432666	0.00893676	0.808923	3.49392	3.1326e-05	-1.21538	0.024743
62351539	rs6062304	4.73764e-07	-1.72347	0.139784	0.00170557	-0.979889	3.62646	2.09386e-05	-1.704	0.110508
62352319	rs1298721	6.79078e-07	-1.22366	-2.33819e-10	3.88011e-05	-1.13664	-2.33819e-10	2.74876e-05	-1.32135	-2.33819e-10
62352389	rs6062506	4.69366e-07	-1.72347	0.130457	0.00167647	-0.979889	3.60924	2.07462e-05	-1.704	0.101276
62352626	rs1291213	7.18052e-07	-1.23464	0.0667807	0.0109787	0.970517	3.5381	3.47308e-05	-1.13555	0.0480966
62352637	rs8125514	4.65661e-07	-1.7221	0.121159	0.00166913	-0.967091	3.59206	2.06074e-05	-1.7015	0.0920732
62352827	rs1758199	6.91364e-07	-1.20573	-2.33819e-10	3.95609e-05	-1.11725	-2.33819e-10	2.79346e-05	-1.30522	-2.33819e-10
62353096	rs149356765	4.12431e-07	-1.72233	-2.33819e-10	2.23812e-05	-1.68687	-2.33819e-10	1.82519e-05	-1.73081	-2.33819e-10
62353508	rs34507260	1.48242e-06	-0.442965	-2.33819e-10	0.000125041	0.0335547	-2.33819e-10	7.25617e-05	-0.350645	-2.33819e-10
62353775	rs2750484	7.23357e-07	-1.1605	-2.33819e-10	2.92505e-05	-1.41919	-2.33819e-10	3.31545e-05	-1.1339	-2.33819e-10
62353933	rs2261092	6.74941e-07	-1.22977	-2.33819e-10	3.85453e-05	-1.14326	-2.33819e-10	2.73371e-05	-1.32684	-2.33819e-10
62354144	rs6011057	4.48924e-07	-1.72347	0.0859265	0.00154364	-0.979889	3.5267	1.98516e-05	-1.704	0.0572021
62354572	rs7267230	6.91482e-07	-1.20556	-2.33819e-10	3.89049e-05	-1.13397	-2.33819e-10	2.77743e-05	-1.31097	-2.33819e-10
62355062	rs149089632	4.03836e-06	0.559193	-2.33819e-10	0.000278347	0.83378	-2.33819e-10	0.000461198	1.49875	-2.33819e-10
62355756	rs1758205	6.26849e-07	-1.26716	-0.0365329	0.00803131	0.85343	3.34258	2.9529e-05	-1.19521	-0.054501
62356538	rs2263806	5.79225e-07	-1.27445	-0.108255	0.00682987	0.836184	3.19779	2.73263e-05	-1.20305	-0.124185
62356627	rs6011058	4.50099e-07	-1.71867	0.0837383	0.00163746	-0.916816	3.52263	2.00905e-05	-1.68987	0.0550365
62357330	rs6062507	2.14713e-07	-1.59424	-0.780862	8.95501e-05	-0.470052	0.169761	2.24265e-05	-0.813644	-0.711194
62357454	rs2427528	1.27648e-06	-1.2081e-10	-0.592542	0.000113914	-1.2081e-10	-0.0596483	5.98011e-05	-1.2081e-10	-0.544057
62357471	rs34251386	6.02137e-07	-1.27445	-0.0694611	0.0074113	0.836184	3.27949	2.8356e-05	-1.20305	-0.087195
62359345	rs6122154	5.77014e-07	-1.28371	-0.102818	0.00679823	0.814168	3.21516	2.71604e-05	-1.21301	-0.120311
62359564	rs2427529	5.92495e-07	-1.2651	-0.0949598	0.0072137	0.858296	3.23035	2.79266e-05	-1.19299	-0.11251
62359630	rs145170152	7.99184e-07	-1.06081	-2.33819e-10	5.55429e-05	-0.777934	-2.33819e-10	4.1341e-05	-0.913228	-2.33819e-10
62360064	rs112922002	4.88094e-07	-1.55389	-2.33819e-10	3.06031e-05	-1.37399	-2.33819e-10	2.40888e-05	-1.45334	-2.33819e-10
62361250	rs6089966	7.36275e-07	-1.1428	-2.33819e-10	4.23397e-05	-1.04936	-2.33819e-10	2.95686e-05	-1.24837	-2.33819e-10
62361737	rs2427530	6.00027e-07	-1.2651	-0.0823288	0.00731925	0.858296	3.24488	2.82306e-05	-1.19299	-0.101684
62362116	rs2427531	6.59683e-07	-1.21503	-0.0376134	0.00942957	1.016	3.34052	3.19898e-05	-1.11409	-0.0555738
62362563	rs6062509	3.95448e-07	-1.71074	-0.0536389	0.0013518	-0.849795	3.2639	1.77828e-05	-1.67596	-0.0808843
62363096	rs6122158	6.68472e-07	-1.18591	-0.0534974	0.0097776	1.08263	3.31013	3.25067e-05	-1.08229	-0.0713452
62363487	rs67616625	5.79194e-07	-1.24705	-0.135708	0.00695335	0.900578	3.15131	2.73442e-05	-1.17362	-0.152961
62363512	rs56057703	2.90831e-07	-1.50957	-0.562084	2.90297e-05	-1.37075	-0.0560252	1.41708e-05	-1.23951	-0.744387
62363838	rs6010634	7.36275e-07	-1.1428	-2.33819e-10	4.23397e-05	-1.04936	-2.33819e-10	2.95686e-05	-1.24837	-2.33819e-10
62364137	rs117317595	8.71738e-07	-1.2081e-10	-0.97391	3.58421e-05	-1.2081e-10	-1.21597	3.82405e-05	-1.2081e-10	-0.991187
62364180	rs6011066	3.71716e-07	-1.72347	-0.102796	0.00108022	-0.979889	3.16972	1.64707e-05	-1.704	-0.129501
62364376	rs6011067	8.94012e-07	-0.94868	-2.33819e-10	5.42947e-05	-0.800663	-2.33819e-10	3.67285e-05	-1.03153	-2.33819e-10
62364516	rs17825740	7.98715e-07	-1.0614	-2.33819e-10	5.44421e-05	-0.797951	-2.33819e-10	4.13309e-05	-0.91347	-2.33819e-10
62364885	rs6011068	7.4117e-07	-1.13617	-2.33819e-10	4.26427e-05	-1.04223	-2.33819e-10	2.97467e-05	-1.24236	-2.33819e-10
62365556	rs1151622	5.47448e-07	-1.22769	-0.211443	0.00622966	0.945463	2.99652	2.58556e-05	-1.15285	-0.229706
62366478	rs2427534	5.68008e-07	-1.22177	-0.180496	0.00612726	0.867872	3.05754	2.58683e-05	-1.18305	-0.199016
62367377	rs2427535	8.62288e-07	-0.984811	-2.33819e-10	4.91749e-05	-0.899707	-2.33819e-10	3.35992e-05	-1.12058	-2.33819e-10
62368606	rs1151623	5.57882e-07	-1.25543	-0.164824	0.0059511	0.807958	3.08828	2.56392e-05	-1.20749	-0.183473
62368804	rs2236510	5.17763e-07	-1.21786	-0.27702	0.00543698	0.968052	2.83784	2.46463e-05	-1.14232	-0.288134
62369161	rs2236511	1.23374e-07	-1.7266	-1.20258	1.81192e-05	-1.73133	-0.166785	7.90029e-06	-1.3646	-1.20358
62369300	rs914559	5.5843e-07	-1.20308	-0.216185	0.0061846	0.955356	2.97937	2.60836e-05	-1.14095	-0.232825
62369895	rs1151624	9.72971e-07	-1.18884	0.324799	0.0176979	1.03406	3.95205	4.58755e-05	-1.11127	0.302121
62369997	rs1151625	8.30846e-07	-1.02195	-2.33819e-10	4.87392e-05	-0.908607	-2.33819e-10	3.32861e-05	-1.12994	-2.33819e-10
62370349	rs1056441	7.80666e-07	-1.71587	0.631619	0.00408689	-0.900282	4.42073	3.44118e-05	-1.68639	0.58971
62370732	rs6122159	1.27848e-06	-1.14892	0.557944	0.0307597	1.17488	4.36399	6.2361e-05	-1.03584	0.5337
62370890	rs4809331	7.73566e-07	-1.09339	-2.33819e-10	4.42243e-05	-1.00581	-2.33819e-10	3.06584e-05	-1.21217	-2.33819e-10
62372041	rs1741708	1.38571e-06	-1.13487	0.62444	0.0349898	1.19709	4.47063	6.73533e-05	-1.02672	0.601594
62372148	rs6062510	6.77081e-07	-1.72474	0.49813	0.0029628	-0.99258	4.19138	2.97099e-05	-1.70638	0.462782
62372706	rs4809221	5.60398e-07	-1.72946	0.313707	0.00190494	-1.06642	3.82354	2.43793e-05	-1.71748	0.27613
62372813	rs2427536	8.32532e-07	-1.01993	-2.33819e-10	4.83052e-05	-0.917551	-2.33819e-10	3.30681e-05	-1.13651	-2.33819e-10
62372956	rs2253823	9.99398e-07	-1.20894	0.37169	0.0178121	0.988465	4.00408	4.8711e-05	-1.13276	0.383588
62373079	rs2253829	1.01029e-06	-1.20894	0.382527	0.0184469	0.988465	4.0391	4.75293e-05	-1.13276	0.359031
62373137	rs6122026	6.29834e-07	-1.2081e-10	-1.29894	3.92433e-05	-1.2081e-10	-1.12531	2.83467e-05	-1.2081e-10	-1.29057
62373707	rs8957	4.96209e-07	-1.72645	0.189053	0.00105442	-1.42808	3.59375	2.12855e-05	-1.72861	0.151552
62373983	rs2256814	6.2704e-07	-1.33039	0.0270032	0.00458614	0.25576	3.37995	2.76694e-05	-1.32206	0.00730214
62374219	rs1151626	7.69684e-07	-1.09842	-2.33819e-10	4.09924e-05	-1.0817	-2.33819e-10	2.84823e-05	-1.2858	-2.33819e-10
62374389	rs1058319	1.73802e-06	-0.440656	0.156756	0.0141128	1.25919	3.50055	7.74924e-05	-0.394814	0.109913
62374408	rs143699471	6.51835e-07	-1.2081e-10	-1.26461	3.80751e-05	-1.2081e-10	-1.15553	2.87291e-05	-1.2081e-10	-1.27717
62374441	rs6742	1.66507e-07	-1.7227	-0.906656	1.28073e-05	-1.69353	-0.551542	6.93503e-06	-1.65061	-1.04788
62375508	rs41304832	1.54824e-05	1.90306	-2.33819e-10	0.00231816	2.95344	-2.33819e-10	0.00184157	2.88329	-2.33819e-10
62376227	rs2427537	2.22211e-07	-1.23169	-1.10908	1.4677e-05	-1.35746	-0.751344	7.46057e-06	-1.45306	-1.17239
62376503	rs2281925	1.64664e-07	-1.72905	-0.911444	3.20775e-05	-1.72797	0.401033	1.033e-05	-1.39879	-0.901244
62376939	rs2296763	2.19865e-07	-1.69333	-0.65806	0.000140003	-1.19462	1.34119	1.00828e-05	-1.70631	-0.617948
62377158	rs41278200	7.56789e-07	-1.11532	-2.33819e-10	3.65052e-05	-1.19764	-2.33819e-10	3.10433e-05	-1.1997	-2.33819e-10
62377853	rs116905074	4.97315e-07	-1.53518	-2.33819e-10	2.54826e-05	-1.55709	-2.33819e-10	2.10387e-05	-1.58872	-2.33819e-10
62378121	rs35982738	1.1151e-07	-1.72601	-1.30428	6.22593e-06	-1.71457	-1.2518	4.97054e-06	-1.72957	-1.30198
62378349	rs5019252	1.86672e-07	-1.71544	-0.799608	6.52347e-05	-1.65328	1.03618	9.07603e-06	-1.67967	-0.749779
62378364	rs12625387	1.57953e-07	-1.71397	-0.968131	5.2082e-05	-1.53721	0.694944	7.27981e-06	-1.72744	-0.922541
62378418	rs74552928	4.8196e-07	-1.56654	-2.33819e-10	2.81033e-05	-1.4592	-2.33819e-10	2.09648e-05	-1.59224	-2.33819e-10
62378954	rs73622886	3.59491e-07	-1.23978	-0.619931	0.000783946	0.241021	1.62823	1.59349e-05	-1.2525	-0.61407
62379006	rs6011076	1.98585e-07	-1.60188	-0.851297	5.50244e-05	-1.62934	0.842024	8.39852e-06	-1.70905	-0.797974
62379339	rs73622887	2.76255e-07	-1.63698	-0.486095	0.000494924	-0.665557	2.07487	1.20051e-05	-1.64743	-0.502324
62379531	rs11697610	1.9261e-07	-1.63619	-0.847544	1.46715e-05	-1.71243	-0.396757	7.10059e-06	-1.71606	-0.958841
62379747	rs2872979	1.83385e-07	-1.56102	-0.971793	4.79621e-05	-1.63749	0.712814	7.40518e-06	-1.69876	-0.934143
62379748	rs12053646	2.76857e-07	-1.59908	-0.52182	0.000521029	-0.533954	1.99467	1.21814e-05	-1.60929	-0.525883
62379750	rs2315646	1.88233e-07	-1.53067	-0.976051	4.66305e-05	-1.65524	0.702409	7.46393e-06	-1.68637	-0.938631
62379853	rs2315647	2.26785e-07	-1.28958	-1.03082	1.45966e-05	-1.46738	-0.646924	7.29516e-06	-1.53986	-1.10801
62379990	rs1887406	2.89669e-07	-1.57285	-0.502812	0.000605203	-0.450806	2.06128	1.2723e-05	-1.58077	-0.510906
62380097	rs141981392	5.37545e-07	-1.45739	-2.33819e-10	2.7425e-05	-1.48364	-2.33819e-10	2.34705e-05	-1.47934	-2.33819e-10
62380098	rs2315648	1.8482e-07	-1.56568	-0.959332	5.10013e-05	-1.63096	0.76772	7.45843e-06	-1.70209	-0.923647
62380221	rs13040195	6.8532e-07	-1.21451	-2.33819e-10	5.17813e-05	-0.848061	-2.33819e-10	3.38064e-05	-1.11443	-2.33819e-10
62380315	rs932824	1.85213e-07	-1.61482	-0.908067	6.01065e-05	-1.58867	0.889703	7.7342e-06	-1.71949	-0.869939
62380328	rs932825	1.84357e-07	-1.61482	-0.912701	5.94588e-05	-1.58867	0.878869	7.69679e-06	-1.71949	-0.874787
62380448	rs148035301	4.35063e-07	-1.66891	-2.33819e-10	2.66646e-05	-1.51175	-2.33819e-10	2.1263e-05	-1.57811	-2.33819e-10
62380516	rs932826	3.92877e-07	-1.47895	-0.291952	0.000133012	-1.60872	1.70407	1.26723e-05	-1.73064	-0.365023
62380527	rs932827	1.20503e-07	-1.64818	-1.30455	8.29677e-06	-1.4864	-1.19282	5.4329e-06	-1.63192	-1.31069
62380542	rs12625413	1.84759e-07	-1.5845	-0.940843	5.3844e-05	-1.62127	0.812272	7.56252e-06	-1.70762	-0.904258
62380607	rs113535639	7.09798e-07	-1.17942	-2.33819e-10	6.89376e-05	-0.561888	-2.33819e-10	3.24054e-05	-1.15676	-2.33819e-10
62380925	rs111943003	4.09051e-07	-1.73056	-2.33819e-10	2.14078e-05	-1.73134	-2.33819e-10	1.82404e-05	-1.73144	-2.33819e-10
62381979	rs6089970	2.06688e-07	-1.67193	-0.741253	0.000159178	-1.21236	1.48729	8.6864e-06	-1.72821	-0.745113
62382076	rs116895501	2.32586e-06	-1.2081e-10	0.00744533	0.000283126	-1.2081e-10	0.850802	0.000112831	-1.2081e-10	0.090812
62382181	rs144898052	4.76949e-06	0.725595	-2.33819e-10	8.14421e-05	-0.395198	-2.33819e-10	0.00220369	3.06281	-2.33819e-10
62382991	rs4809332	1.58322e-07	-1.65575	-1.02402	0.000102598	-0.763665	0.599392	8.42465e-06	-1.50494	-0.998977
62383796	rs4809222	1.54847e-07	-1.66424	-1.03772	9.34313e-05	-0.794654	0.536791	8.12361e-06	-1.51981	-1.0205
62383923	rs4809333	9.42201e-07	-0.896181	-2.33819e-10	5.57216e-05	-0.774721	-2.33819e-10	3.78971e-05	-1.00021	-2.33819e-10
62384309	rs2281926	1.84931e-07	-1.34087	-1.18355	0.000126761	0.0674271	-0.0202118	8.47211e-06	-1.30401	-1.19429
62384580	rs2281927	1.63184e-07	-1.62724	-1.02228	0.000108271	-0.667632	0.557176	8.81619e-06	-1.45731	-1.00119
62384604	rs2281928	1.63184e-07	-1.62724	-1.02228	0.000108271	-0.667632	0.557176	8.81619e-06	-1.45731	-1.00119
62384972	rs4809334	1.78186e-07	-1.33944	-1.22213	0.00011786	0.134769	-0.160365	8.33903e-06	-1.28442	-1.22972
62385446	rs13041528	1.75592e-07	-1.3541	-1.22213	0.00011413	0.102611	-0.160365	8.20939e-06	-1.30009	-1.22972
62385479	rs7273624	1.23191e-07	-1.72318	-1.20749	6.59895e-06	-1.72357	-1.18461	5.67975e-06	-1.72526	-1.17292
62385541	rs12481497	1.77764e-07	-1.33944	-1.2245	0.000116859	0.134769	-0.168888	8.32014e-06	-1.28442	-1.23198
62385558	rs4299387	1.23322e-07	-1.71842	-1.21118	6.55222e-06	-1.72659	-1.18869	5.64086e-06	-1.72787	-1.17718
62385846	rs6089971	1.76391e-07	-1.34719	-1.2245	0.000114894	0.117808	-0.168888	8.25151e-06	-1.2927	-1.23198
62385932	rs2093118	1.68363e-07	-1.67541	-0.94287	5.64352e-05	-1.50657	0.744575	7.2986e-06	-1.73145	-0.915952
62385976	rs6011081	1.26048e-07	-1.72005	-1.18768	6.72696e-06	-1.72613	-1.16284	5.7972e-06	-1.7275	-1.1502
62386767	rs6122160	1.766e-07	-1.60517	-0.96534	4.87837e-05	-1.59876	0.691069	7.20083e-06	-1.72165	-0.939239
62386887	rs6122161	1.69744e-07	-1.60517	-1.00493	4.42811e-05	-1.59876	0.594231	6.91087e-06	-1.72165	-0.980339
62387094	rs4809335	1.49238e-07	-1.66954	-1.06932	8.4394e-05	-0.79412	0.434526	7.88839e-06	-1.51971	-1.04998
62387417	rs11696871	1.88248e-07	-1.27544	-1.2312	0.00013074	0.271546	-0.193421	8.85038e-06	-1.21624	-1.23838
62387549	rs4809223	1.24108e-07	-1.68369	-1.23955	6.32121e-06	-1.73087	-1.22031	5.44411e-06	-1.7302	-1.21035
62387830	rs4809224	1.22974e-07	-1.68548	-1.24694	6.26796e-06	-1.73099	-1.22865	5.39616e-06	-1.73026	-1.21913
62388206	rs6011085	1.22974e-07	-1.68548	-1.24694	6.26796e-06	-1.73099	-1.22865	5.39616e-06	-1.73026	-1.21913
62388378	rs11697497	5.17047e-07	-1.49627	-2.33819e-10	6.17683e-05	-0.6717	-2.33819e-10	2.37488e-05	-1.46755	-2.33819e-10
62388547	rs6089769	1.22618e-07	-1.68548	-1.24984	6.24739e-06	-1.73099	-1.23193	5.37747e-06	-1.73026	-1.2226
62388627	rs6089973	1.55435e-07	-1.65573	-1.04245	9.47989e-05	-0.746833	0.503502	8.39055e-06	-1.48889	-1.01909
62388673	rs6010639	1.22618e-07	-1.68548	-1.24984	6.24739e-06	-1.73099	-1.23193	5.37747e-06	-1.73026	-1.2226
62388897	rs6010640	9.56252e-07	-0.881379	-2.33819e-10	5.66112e-05	-0.758883	-2.33819e-10	3.84259e-05	-0.986351	-2.33819e-10
62391014	rs6089770	2.10099e-07	-1.19918	-1.19764	9.20003e-06	-1.40102	-1.17486	7.57602e-06	-1.46083	-1.14927
62391453	rs6122028	1.82062e-07	-1.6126	-0.927457	5.38386e-05	-1.59849	0.789388	7.5488e-06	-1.72283	-0.890858
62391613	rs6122029	2.13912e-07	-1.18782	-1.19102	9.28165e-06	-1.39943	-1.16762	7.67122e-06	-1.45622	-1.14138
62391842	rs6062309	2.16824e-07	-1.17612	-1.1892	9.38566e-06	-1.39028	-1.16563	7.75221e-06	-1.44788	-1.13922
62391943	rs6011089	2.16824e-07	-1.17612	-1.1892	9.38566e-06	-1.39028	-1.16563	7.75221e-06	-1.44788	-1.13922
62392169	rs73622889	6.25139e-07	-1.2081e-10	-1.30643	3.42318e-05	-1.2081e-10	-1.26193	2.78817e-05	-1.2081e-10	-1.30711
62392553	rs6010641	1.43086e-07	-1.56491	-1.21604	6.85013e-06	-1.67141	-1.19941	5.95856e-06	-1.67459	-1.17566
62392652	rs6010642	2.02692e-07	-1.22329	-1.20942	8.84872e-06	-1.42703	-1.18779	7.31856e-06	-1.48129	-1.16337
62392891	rs6062513	2.17097e-07	-1.18782	-1.17624	9.43232e-06	-1.39943	-1.15151	7.80638e-06	-1.45622	-1.12392
62393090	rs6010644	2.17097e-07	-1.18782	-1.17624	9.43232e-06	-1.39943	-1.15151	7.80638e-06	-1.45622	-1.12392
62393107	rs2315649	1.85148e-07	-1.60998	-0.913266	5.54924e-05	-1.60123	0.822385	7.66721e-06	-1.72212	-0.876013
62393480	rs6011091	2.15521e-07	-1.19939	-1.17195	9.39117e-06	-1.40847	-1.14685	7.78162e-06	-1.46444	-1.11888
62393583	rs6010646	2.20121e-07	-1.17612	-1.1741	9.5412e-06	-1.39028	-1.14919	7.89157e-06	-1.44788	-1.12141
62394196	rs62217844	2.2061e-07	-1.16774	-1.18027	9.46315e-06	-1.40455	-1.14314	7.76697e-06	-1.45999	-1.12521
62394388	rs6089771	2.05637e-07	-1.28825	-1.13004	9.08715e-06	-1.48316	-1.10507	7.6273e-06	-1.53465	-1.0687
62394704	rs7274760	2.05257e-07	-1.28825	-1.13189	9.06925e-06	-1.48316	-1.10704	7.611e-06	-1.53465	-1.07083
62395318	rs78476458	9.70941e-07	-0.866134	-2.33819e-10	5.6264e-05	-0.765035	-2.33819e-10	3.86356e-05	-0.980906	-2.33819e-10
62395638	rs6010647	2.33381e-07	-1.1643	-1.12743	1.00923e-05	-1.381	-1.10231	8.44628e-06	-1.43941	-1.06194
62395721	rs6512287	1.80821e-07	-1.34212	-1.20477	0.000118447	0.0858381	-0.106464	8.38691e-06	-1.29332	-1.21509
62395764	rs6089979	2.48e-07	-1.15235	-1.07862	1.07297e-05	-1.3716	-1.05048	9.01288e-06	-1.43083	-1.0056
62396221	rs6062514	2.35669e-07	-1.18782	-1.09415	1.02648e-05	-1.39943	-1.06694	8.63152e-06	-1.45622	-1.02344
62396925	rs7271043	1.81012e-07	-1.61522	-0.930614	5.32374e-05	-1.59568	0.775353	7.52608e-06	-1.72353	-0.893174
62397465	rs112591235	4.16475e-07	-1.71257	-2.33819e-10	2.15881e-05	-1.72295	-2.33819e-10	1.84853e-05	-1.7181	-2.33819e-10
62397796	rs6011094	2.50489e-07	-1.1643	-1.05669	1.07868e-05	-1.381	-1.03577	9.15171e-06	-1.43941	-0.981726
62397811	rs6011095	2.52902e-07	-1.15235	-1.05904	1.09541e-05	-1.3716	-1.02978	9.21678e-06	-1.43083	-0.98323
62398015	rs6011096	2.74456e-07	-1.11454	-1.01507	1.18224e-05	-1.34166	-0.983431	9.95746e-06	-1.40341	-0.933345
62398825	rs6011097	1.57455e-07	-1.4418	-1.24347	8.11481e-05	-0.138018	-0.260796	7.26577e-06	-1.3995	-1.25241
62398935	rs6011098	1.57455e-07	-1.4418	-1.24347	8.11481e-05	-0.138018	-0.260796	7.26577e-06	-1.3995	-1.25241
62399109	rs77269470	1.39325e-06	-1.2081e-10	-0.505003	9.0751e-05	-1.2081e-10	-0.28697	6.40311e-05	-1.2081e-10	-0.475712
62399641	rs2315654	1.58281e-07	-1.44822	-1.23181	8.32262e-05	-0.153133	-0.220395	7.28891e-06	-1.40638	-1.24235
62400021	rs6010648	1.82357e-07	-1.30718	-1.23125	0.000109266	0.116706	-0.218009	8.40246e-06	-1.26706	-1.2395
62401114	rs12480190	1.49419e-07	-1.43413	-1.30351	4.1089e-05	-0.399753	-0.679596	7.77946e-06	-1.27736	-1.30623
62401115	rs10485826	2.82543e-07	-1.54493	-0.555645	8.96413e-05	-1.72194	1.42267	1.17032e-05	-1.67548	-0.499738
62401143	rs6089982	1.21126e-07	-1.64662	-1.30094	1.93727e-05	-1.17549	-0.655735	5.56254e-06	-1.61487	-1.30416
62401898	rs6089984	4.93211e-07	-1.58788	0.0444145	3.94264e-05	-1.67064	0.549987	2.10432e-05	-1.64578	0.0572734
62402072	rs6512289	4.06461e-07	-1.73058	-0.00632847	3.42879e-05	-1.71691	0.456609	1.81905e-05	-1.73149	-0.00269382
62402488	rs12479927	4.90766e-07	-1.60627	0.0578362	3.94404e-05	-1.68481	0.56451	2.09811e-05	-1.66204	0.070577
62402628	rs73143503	2.97644e-07	-1.73143	-0.317067	2.53324e-05	-1.67239	0.109388	1.35293e-05	-1.72601	-0.304211
62402860	rs6089986	2.19693e-07	-1.62701	-0.725152	4.76653e-05	-1.72573	0.794849	8.61269e-06	-1.67311	-0.808735
62402941	rs4809336	4.47075e-07	-1.59386	-0.0478169	3.50629e-05	-1.67844	0.440493	1.90531e-05	-1.65228	-0.035576
62402949	rs12479703	1.35831e-06	-0.530404	-2.33819e-10	6.49845e-05	-0.620941	-2.33819e-10	5.16931e-05	-0.689758	-2.33819e-10
62402956	rs4809337	4.45238e-07	-1.60977	-0.0360225	3.521e-05	-1.68813	0.454374	1.90511e-05	-1.66423	-0.0237249
62403641	rs138420497	4.48029e-07	-1.63954	-2.33819e-10	2.22888e-05	-1.69101	-2.33819e-10	1.95061e-05	-1.66435	-2.33819e-10
62403704	rs6089772	6.94589e-07	-1.20108	-2.33819e-10	3.22344e-05	-1.32205	-2.33819e-10	2.44486e-05	-1.43851	-2.33819e-10
62404188	rs6010649	4.01308e-07	-1.73146	-0.0182094	3.31924e-05	-1.72183	0.429064	1.792e-05	-1.73127	-0.0178997
62404232	rs6062519	4.01281e-07	-1.73153	-0.0182094	3.31482e-05	-1.72316	0.429064	1.79249e-05	-1.73099	-0.0178997
62404352	rs6062520	4.08556e-07	-1.73103	-0.000739041	3.3972e-05	-1.71887	0.449321	1.82311e-05	-1.73152	-0.000427226
62404368	rs4809339	6.77521e-07	-1.22596	-2.33819e-10	3.15386e-05	-1.34388	-2.33819e-10	2.40025e-05	-1.45693	-2.33819e-10
62404416	rs6062521	4.09122e-07	-1.72965	-0.000739041	3.41485e-05	-1.71369	0.449321	1.82375e-05	-1.73117	-0.000427226
62404469	rs6062522	4.11324e-07	-1.73067	0.0056504	3.42803e-05	-1.71724	0.456725	1.83483e-05	-1.73151	0.00596297
62404745	rs62217849	4.23802e-07	-1.73103	0.0358979	3.54442e-05	-1.71887	0.491741	1.89115e-05	-1.73152	0.036214
62404838	rs6011105	4.23802e-07	-1.73103	0.0358979	3.54442e-05	-1.71887	0.491741	1.89115e-05	-1.73152	0.036214
62404871	rs142252418	6.77755e-06	1.07697	-2.33819e-10	0.000874276	1.97831	-2.33819e-10	0.00072538	1.95161	-2.33819e-10
62404933	rs4809340	5.50381e-07	-1.47064	0.0368544	4.12509e-05	-1.60274	0.527325	2.25581e-05	-1.56525	0.0462666
62405116	rs59496954	4.46206e-07	-1.72326	0.0796364	3.68305e-05	-1.73105	0.542283	1.99331e-05	-1.72266	0.0799576
62405863	rs6122166	2.95997e-07	-1.47211	-0.581936	6.1333e-05	-1.72463	1.04585	1.12833e-05	-1.54432	-0.66744
62405960	rs6089988	2.78018e-07	-1.4943	-0.622412	5.61709e-05	-1.72858	0.961893	1.07132e-05	-1.57017	-0.693435
62405985	rs181550576	9.29694e-07	-1.2081e-10	-0.909544	6.07353e-05	-1.2081e-10	-0.688564	3.84841e-05	-1.2081e-10	-0.984837
62406545	rs4809225	1.76689e-07	-1.71902	-0.85099	1.32536e-05	-1.73037	-0.480451	8.24999e-06	-1.70281	-0.82206
62406581	rs145847442	1.07721e-06	-1.2081e-10	-0.762275	6.56193e-05	-1.2081e-10	-0.61122	4.64882e-05	-1.2081e-10	-0.795882
62406641	rs3810493	3.40241e-07	-1.4943	-0.420444	8.06826e-05	-1.72858	1.32402	1.29173e-05	-1.57017	-0.506337
62406648	rs185781576	5.39775e-07	-1.45325	-2.33819e-10	3.00687e-05	-1.3916	-2.33819e-10	2.84446e-05	-1.28712	-2.33819e-10
62406749	rs3810494	4.74648e-07	-1.4448	-0.137024	0.000124756	-1.72344	1.7547	1.75239e-05	-1.54009	-0.231427
62406819	rs3810495	4.99682e-07	-1.37129	-0.159133	0.000121805	-1.70642	1.71375	1.83265e-05	-1.47568	-0.251047
62406886	rs3810496	5.71158e-07	-1.2584	-0.138336	0.000128364	-1.68761	1.74738	1.96204e-05	-1.42742	-0.231092
62406955	rs143002051	7.73782e-07	-1.09311	-2.33819e-10	3.71739e-05	-1.17948	-2.33819e-10	3.44808e-05	-1.09468	-2.33819e-10
62407104	rs3827026	6.48646e-07	-1.36215	0.092634	5.54013e-05	-1.40612	0.625631	2.92676e-05	-1.39244	0.133837
62407176	rs35738769	4.52249e-07	-1.63017	-2.33819e-10	2.16338e-05	-1.72083	-2.33819e-10	1.82405e-05	-1.73144	-2.33819e-10
62407617	rs11698493	1.22799e-07	-1.64165	-1.2922	1.64888e-05	-1.19158	-0.800831	5.24312e-06	-1.67522	-1.30294
62407879	rs4809226	6.38882e-07	-1.68729	0.402611	5.30655e-05	-1.72742	0.903861	2.8304e-05	-1.6978	0.405726
62408679	rs149323546	1.28183e-06	-0.588356	-2.33819e-10	9.84181e-05	-0.205865	-2.33819e-10	8.7818e-05	-0.159815	-2.33819e-10
62408691	rs6122168	3.50372e-07	-1.49591	-0.389493	8.42815e-05	-1.7291	1.36818	1.32427e-05	-1.57455	-0.477088
62408749	rs13042220	1.23818e-07	-1.63564	-1.28994	1.6919e-05	-1.17699	-0.789668	5.27642e-06	-1.67044	-1.30139
62408766	rs13042230	5.73553e-07	-1.39255	-2.33819e-10	4.25144e-05	-1.04525	-2.33819e-10	2.86854e-05	-1.27869	-2.33819e-10
62408774	rs62219891	6.55432e-07	-1.68433	0.425225	5.44978e-05	-1.72649	0.929558	2.90271e-05	-1.69521	0.428361
62408781	rs13043476	1.32908e-07	-1.57359	-1.28115	2.11197e-05	-0.995035	-0.749851	5.69309e-06	-1.60079	-1.29504
62409394	rs6512290	3.48438e-07	-1.49591	-0.39503	8.34894e-05	-1.7291	1.35873	1.31731e-05	-1.57455	-0.482355
62409453	rs6122169	3.56887e-07	-1.48003	-0.386952	8.48035e-05	-1.72726	1.37251	1.34486e-05	-1.56153	-0.47467
62409477	rs6122170	3.56026e-07	-1.47189	-0.397505	8.27133e-05	-1.72614	1.34643	1.33881e-05	-1.55483	-0.485884
62409510	rs6122171	3.54307e-07	-1.47189	-0.402343	8.26975e-05	-1.72614	1.34624	1.33423e-05	-1.55483	-0.489311
62409689	rs7363352	3.50837e-07	-1.49713	-0.386952	8.47422e-05	-1.72798	1.37251	1.33712e-05	-1.56731	-0.47467
62409691	rs7361427	3.48137e-07	-1.50485	-0.386952	8.46665e-05	-1.72888	1.37251	1.32852e-05	-1.57376	-0.47467
62409713	rs6062314	2.1719e-07	-1.17632	-1.1873	9.8796e-06	-1.305	-1.19962	7.6662e-06	-1.42284	-1.17542
62409888	rs6122172	4.43213e-07	-1.4665	-0.183847	0.000113221	-1.72406	1.65831	1.6738e-05	-1.54726	-0.270133
62409915	rs4809341	1.95751e-07	-1.26806	-1.1995	8.9757e-06	-1.3849	-1.21567	7.06028e-06	-1.4902	-1.1904
62410024	rs12710317	4.35756e-07	-1.4665	-0.200815	0.000110142	-1.72406	1.63074	1.64673e-05	-1.54726	-0.286437
62410049	rs12710318	4.35756e-07	-1.4665	-0.200815	0.000110142	-1.72406	1.63074	1.64673e-05	-1.54726	-0.286437
62410070	rs66581209	1.29686e-07	-1.63867	-1.24061	1.95392e-05	-1.18431	-0.638359	5.48479e-06	-1.67286	-1.26025
62411102	rs6089774	4.28639e-07	-1.45815	-0.225635	0.000105927	-1.7226	1.59026	1.6192e-05	-1.54029	-0.310276
62411407	rs67840723	1.27966e-07	-1.64165	-1.25098	1.87743e-05	-1.19158	-0.671019	5.42403e-06	-1.67522	-1.26902
62411440	rs6089994	4.28385e-07	-1.47472	-0.209653	0.000108424	-1.72539	1.61635	1.62167e-05	-1.55411	-0.294927
62412100	rs6122173	4.16621e-07	-1.4665	-0.245719	0.000102351	-1.72406	1.55738	1.57723e-05	-1.54726	-0.329559
62412658	rs6011109	1.84804e-07	-1.23899	-1.28612	8.51497e-06	-1.35969	-1.29357	6.58199e-06	-1.46909	-1.28165
62412904	rs6011110	6.08999e-07	-1.69134	0.358762	5.01977e-05	-1.72798	0.848856	2.70871e-05	-1.70126	0.365242
62413209	rs6122030	3.11863e-07	-1.48282	-0.519019	6.34566e-05	-1.72658	1.08185	1.20113e-05	-1.56082	-0.588413
62413663	rs4809343	1.28196e-07	-1.63564	-1.2552	1.88282e-05	-1.17699	-0.682748	5.42921e-06	-1.67044	-1.27284
62413734	rs4809344	2.0622e-07	-1.13243	-1.28303	9.37191e-06	-1.26642	-1.29095	7.1482e-06	-1.3899	-1.27832
62413838	rs6062527	5.80831e-07	-1.69144	0.311496	4.75839e-05	-1.72765	0.795057	2.58675e-05	-1.69998	0.317884
62413844	rs6122174	4.07498e-07	-1.4665	-0.26786	9.82164e-05	-1.72406	1.51614	1.54421e-05	-1.54726	-0.350719
62413993	rs6011111	5.84562e-07	-1.69144	0.317899	4.79323e-05	-1.72765	0.802351	2.6034e-05	-1.69998	0.3243
62414212	rs138087927	8.03433e-07	-1.05551	-2.33819e-10	4.31642e-05	-1.03008	-2.33819e-10	4.56441e-05	-0.814208	-2.33819e-10
62414424	rs6089775	3.91425e-07	-1.48282	-0.291791	9.41772e-05	-1.72658	1.47667	1.48884e-05	-1.56082	-0.373675
62414548	rs6089776	1.9435e-07	-1.17119	-1.30355	8.9511e-06	-1.29574	-1.30757	6.80724e-06	-1.41619	-1.30091
62414708	rs2148803	1.91517e-07	-1.19624	-1.29318	8.78635e-06	-1.32244	-1.29945	6.74019e-06	-1.43765	-1.28934
62415064	rs6122175	3.82508e-07	-1.48282	-0.314833	9.06616e-05	-1.72658	1.43863	1.45366e-05	-1.56082	-0.397587
62415693	rs6089995	3.8493e-07	-1.44711	-0.344226	8.64546e-05	-1.71985	1.38438	1.46537e-05	-1.52793	-0.422455
62416324	rs11700159	1.29115e-07	-1.62626	-1.25744	1.90009e-05	-1.15472	-0.695877	5.46057e-06	-1.66291	-1.27462
62416325	rs35960945	1.36785e-07	-1.73153	-1.09446	1.99359e-05	-1.16347	-0.6391	8.72672e-06	-1.40378	-1.06491
62416358	rs11698179	1.28882e-07	-1.62626	-1.25925	1.88852e-05	-1.15472	-0.701987	5.4524e-06	-1.66291	-1.27612
62416442	rs4425138	4.64874e-07	-1.67471	0.0720756	3.64238e-05	-1.72084	0.520976	2.06925e-05	-1.68329	0.0779744
62416741	rs2315655	5.48492e-07	-1.47261	0.0353883	3.94985e-05	-1.59755	0.47872	2.39294e-05	-1.50118	0.0412085
62417023	rs141153393	8.17454e-07	-1.2081e-10	-1.0382	5.1374e-05	-1.2081e-10	-0.855958	3.60262e-05	-1.2081e-10	-1.05084
62417030	rs6122177	3.5093e-07	-1.47229	-0.411527	7.52836e-05	-1.72449	1.25066	1.3509e-05	-1.54914	-0.482586
62417181	rs6122179	3.58009e-07	-1.42344	-0.440404	7.05051e-05	-1.71548	1.17608	1.36023e-05	-1.51109	-0.513755
62417410	rs34157395	6.72591e-07	-1.23326	-2.33819e-10	4.949e-05	-0.893318	-2.33819e-10	3.38095e-05	-1.11434	-2.33819e-10
62417502	rs6010650	2.05358e-07	-1.11847	-1.30118	9.08841e-06	-1.28229	-1.3058	6.91534e-06	-1.40312	-1.29822
62417735	rs6089777	2.81356e-07	-1.54586	-0.558917	5.58075e-05	-1.73049	0.957309	1.13358e-05	-1.56776	-0.639364
62417754	rs6089996	1.99014e-07	-1.14958	-1.30144	1.05644e-05	-1.13485	-1.30275	8.05957e-06	-1.24897	-1.29925
62418012	rs147310510	4.08744e-07	-1.73131	-2.33819e-10	2.36703e-05	-1.63087	-2.33819e-10	1.82865e-05	-1.72892	-2.33819e-10
62418070	rs192092047	4.77149e-07	-1.57657	-2.33819e-10	3.70264e-05	-1.18346	-2.33819e-10	3.05081e-05	-1.21709	-2.33819e-10
62418106	rs139228302	4.56351e-07	-1.62114	-2.33819e-10	2.70783e-05	-1.49636	-2.33819e-10	2.46676e-05	-1.42959	-2.33819e-10
62418243	rs6010651	6.00104e-07	-1.00743	-0.339872	0.00010076	-1.4779	1.29555	2.47711e-05	-1.00324	-0.422163
62418331	rs6062529	5.56668e-07	-1.46041	0.0379831	4.03938e-05	-1.58887	0.492452	2.60728e-05	-1.42107	0.0468817
62418337	rs2315656	1.57107e-07	-1.72749	-0.959981	6.39273e-06	-1.73065	-1.20928	6.88888e-06	-1.72247	-0.982708
62418385	rs6062530	5.50408e-07	-1.39405	-0.0396934	3.98945e-05	-1.52194	0.413088	2.64877e-05	-1.33096	-0.0274466
62419213	rs67047102	1.53213e-07	-1.59843	-1.11414	2.55192e-05	-1.18081	-0.374854	6.4376e-06	-1.63259	-1.14033
62419374	rs13045067	4.77363e-07	-1.57612	-2.33819e-10	2.74263e-05	-1.48359	-2.33819e-10	2.3703e-05	-1.46948	-2.33819e-10
62419811	rs117626160	4.22206e-07	-1.69891	-2.33819e-10	2.17952e-05	-1.7134	-2.33819e-10	1.83262e-05	-1.72675	-2.33819e-10
62420689	rs73143532	1.51032e-06	-0.42432	-2.33819e-10	2.18579e-05	-1.71053	-2.33819e-10	1.95342e-05	-1.66292	-2.33819e-10
62421012	rs6062317	5.03891e-07	-1.36051	-0.161531	3.51989e-05	-1.51208	0.278007	2.37155e-05	-1.31071	-0.158246
62421042	rs75981408	5.60354e-07	-1.41583	-2.33819e-10	3.47142e-05	-1.24794	-2.33819e-10	3.01406e-05	-1.22921	-2.33819e-10
62421622	rs755017	1.82982e-07	-1.32753	-1.20748	1.31284e-05	-1.62411	-0.5962	7.85765e-06	-1.34652	-1.22707
62421823	rs74454561	6.97623e-07	-1.2081e-10	-1.19672	3.37936e-05	-1.2081e-10	-1.27482	2.94244e-05	-1.2081e-10	-1.25326
62422080	rs2281929	1.79123e-07	-1.35984	-1.19649	1.32561e-05	-1.64044	-0.570193	7.69353e-06	-1.37804	-1.21666
62422504	rs76484331	4.97782e-07	-0.291667	-1.24257	2.15372e-05	-0.472444	-1.25286	1.62563e-05	-0.610748	-1.23585
62422619	rs747514	9.93539e-07	-0.698027	-0.1451	0.000165519	-1.26084	1.57484	4.25719e-05	-0.646585	-0.237303
62422675	rs4456758	1.01139e-06	-0.698027	-0.127293	0.000170213	-1.26084	1.60281	4.33058e-05	-0.646585	-0.220211
62422805	rs6062319	5.51042e-07	-1.34337	-0.0892186	3.79457e-05	-1.49886	0.339924	2.58127e-05	-1.29247	-0.0917494
62423164	rs55643250	1.59561e-07	-1.55752	-1.11445	2.71917e-05	-1.10043	-0.39175	6.6139e-06	-1.59695	-1.14896
62423279	rs74707909	1.18685e-06	-0.665345	-2.33819e-10	2.14384e-05	-1.72991	-2.33819e-10	1.84624e-05	-1.71934	-2.33819e-10
62423362	rs67542556	1.59561e-07	-1.55752	-1.11445	2.71917e-05	-1.10043	-0.39175	6.6139e-06	-1.59695	-1.14896
62424017	rs11697546	5.32207e-07	-1.32585	-0.141519	3.61937e-05	-1.48525	0.279044	2.49592e-05	-1.27384	-0.143995
62424393	rs11698037	1.47989e-07	-1.62364	-1.12362	2.34507e-05	-1.22736	-0.412829	6.14981e-06	-1.6607	-1.15796
62424528	rs62219892	5.42495e-07	-1.28993	-0.15829	3.7251e-05	-1.43689	0.259481	2.59034e-05	-1.21996	-0.160748
62425472	rs6011116	1.49244e-07	-1.61003	-1.12879	2.39543e-05	-1.19841	-0.420535	6.19004e-06	-1.64959	-1.16255
62425714	rs6011117	1.47826e-07	-1.61003	-1.13833	2.34517e-05	-1.19841	-0.44174	6.13696e-06	-1.64959	-1.17116
62425966	rs6011118	1.48309e-07	-1.61003	-1.13507	2.36231e-05	-1.19841	-0.434457	6.15503e-06	-1.64959	-1.16822
62426005	rs66493913	1.49826e-07	-1.61288	-1.12205	2.4166e-05	-1.20438	-0.405759	6.21333e-06	-1.65193	-1.15646
62426149	rs67415541	1.55067e-07	-1.55811	-1.14243	2.57765e-05	-1.09468	-0.450944	6.38597e-06	-1.60613	-1.17485
62426150	rs66486049	1.50281e-07	-1.58946	-1.14243	2.42387e-05	-1.1562	-0.450944	6.21942e-06	-1.63256	-1.17485
62426393	rs2180631	4.27223e-07	-0.425094	-1.262	1.94541e-05	-0.556356	-1.27068	1.46838e-05	-0.692066	-1.25627
62426688	rs4809229	1.77016e-07	-1.34003	-1.22813	1.18953e-05	-1.64851	-0.670431	7.39697e-06	-1.3825	-1.25151
62426992	rs112318613	4.10697e-07	-1.72654	-2.33819e-10	2.24108e-05	-1.68555	-2.33819e-10	1.88281e-05	-1.69973	-2.33819e-10
62427085	rs6011119	1.50589e-07	-1.63415	-1.0957	2.43075e-05	-1.25039	-0.353916	6.25954e-06	-1.66916	-1.13181
62427114	rs139136281	5.05439e-07	-1.51897	-2.33819e-10	3.43757e-05	-1.25774	-2.33819e-10	2.47361e-05	-1.42682	-2.33819e-10
62427187	rs4538263	2.25949e-07	-1.17427	-1.14982	1.58347e-05	-1.56887	-0.464018	9.1855e-06	-1.23576	-1.18169
62427211	rs6010653	1.51773e-07	-1.62632	-1.0957	2.47297e-05	-1.23317	-0.353916	6.29907e-06	-1.66287	-1.13181
62427354	rs67796606	1.54182e-07	-1.62699	-1.07928	2.66475e-05	-1.18622	-0.326174	6.48674e-06	-1.6436	-1.12172
62427703	rs75004420	7.19984e-07	0.1466	-1.31177	3.13605e-05	-0.0425416	-1.307	2.29181e-05	-0.191296	-1.31186
62428104	rs6011121	2.37804e-07	-1.2252	-1.04775	1.90475e-05	-1.59764	-0.250513	9.50755e-06	-1.28975	-1.09324
62429101	rs6062533	2.98242e-07	-1.63944	-0.40706	2.09361e-05	-1.71887	-0.0347432	1.31403e-05	-1.64858	-0.410814
62429411	rs149279338	9.13813e-07	-0.926774	-2.33819e-10	2.15985e-05	-1.72247	-2.33819e-10	1.82503e-05	-1.7309	-2.33819e-10
62429794	rs57620666	2.38795e-07	-1.2326	-1.03619	1.9279e-05	-1.60143	-0.234641	9.55002e-06	-1.29666	-1.08188
62429845	rs150589984	9.07511e-07	-0.933695	-2.33819e-10	0.000105015	-0.140986	-2.33819e-10	5.00766e-05	-0.721527	-2.33819e-10
62429977	rs73624722	2.37049e-07	-1.23994	-1.03619	1.92071e-05	-1.60517	-0.234641	9.48481e-06	-1.30351	-1.08188
62429999	rs190770309	6.74002e-07	-1.2081e-10	-1.23117	3.92858e-05	-1.2081e-10	-1.12423	2.92945e-05	-1.2081e-10	-1.25768
62430238	rs6010655	2.45211e-07	-1.21025	-1.03203	1.96634e-05	-1.5899	-0.226431	9.78868e-06	-1.27578	-1.07808
62430449	rs6010656	2.4707e-07	-1.2027	-1.03203	1.97413e-05	-1.58595	-0.226431	9.85811e-06	-1.26871	-1.07808
62430476	rs139848472	7.73316e-07	0.218279	-1.31199	3.37481e-05	0.0317279	-1.30789	2.48137e-05	-0.111638	-1.31205
62430685	rs6010657	7.39874e-07	-0.0175045	-1.12042	3.11827e-05	-0.19212	-1.16311	2.43085e-05	-0.325877	-1.11838
62431510	rs11906437	2.43673e-07	-1.21858	-1.02999	1.98291e-05	-1.58552	-0.222418	9.80832e-06	-1.27564	-1.07621
62431547	rs11908487	2.43199e-07	-1.21858	-1.03194	1.98265e-05	-1.58552	-0.222552	9.78514e-06	-1.27564	-1.07858
62431785	rs11086127	2.43673e-07	-1.21858	-1.02999	1.98291e-05	-1.58552	-0.222418	9.80832e-06	-1.27564	-1.07621
62431824	rs71325468	2.8422e-06	0.975941	-0.768006	0.000249761	1.33082	-0.605405	0.000117623	0.871689	-0.739283
62431973	rs11906513	2.44695e-07	-1.21858	-1.0258	1.99926e-05	-1.58552	-0.214206	9.84595e-06	-1.27564	-1.07238
62432000	rs11908565	2.42663e-07	-1.21858	-1.03415	1.96676e-05	-1.58552	-0.230599	9.77113e-06	-1.27564	-1.08001
62432023	rs11905140	2.44695e-07	-1.21858	-1.0258	1.99926e-05	-1.58552	-0.214206	9.84595e-06	-1.27564	-1.07238
62432030	rs11906517	2.45626e-07	-1.21858	-1.02201	2.01415e-05	-1.58552	-0.206788	9.88021e-06	-1.27564	-1.06891
62432053	rs113990668	7.55408e-07	-1.11714	-2.33819e-10	4.4628e-05	-0.996728	-2.33819e-10	2.93733e-05	-1.25499	-2.33819e-10
62432154	rs67549383	2.45626e-07	-1.21858	-1.02201	2.01415e-05	-1.58552	-0.206788	9.88021e-06	-1.27564	-1.06891
62432179	rs66780440	2.56427e-07	-1.17979	-1.01776	2.07403e-05	-1.56449	-0.198516	1.02886e-05	-1.23903	-1.06502
62432495	rs6011123	7.57921e-07	-1.20708	0.0932547	0.000161928	-1.62455	1.91661	2.87984e-05	-1.26092	-0.0138386
62432533	rs6010658	2.49732e-07	-1.20625	-1.01776	2.02127e-05	-1.59026	-0.198516	9.96422e-06	-1.27106	-1.06502
62432705	rs142921369	1.49059e-06	-1.2081e-10	-0.43747	0.000101493	-1.2081e-10	-0.175099	5.87781e-05	-1.2081e-10	-0.561312
62432709	rs8115058	7.5875e-07	-1.2157	0.102974	0.000164862	-1.62131	1.93133	2.89741e-05	-1.26418	-0.00449658
62432886	rs6011124	2.44192e-07	-1.22868	-1.01776	1.99813e-05	-1.60178	-0.198516	9.75726e-06	-1.29205	-1.06502
62433229	rs149794835	4.98211e-07	-1.53338	-2.33819e-10	3.20423e-05	-1.32803	-2.33819e-10	2.76156e-05	-1.3167	-2.33819e-10
62433459	rs6011125	2.5165e-07	-1.21109	-1.00527	2.08893e-05	-1.58151	-0.174346	1.01041e-05	-1.26857	-1.05356
62433862	rs4809345	2.47728e-07	-1.21858	-1.01349	2.04781e-05	-1.58552	-0.190211	9.95767e-06	-1.27564	-1.0611
62433922	rs73323366	7.3156e-07	0.0110243	-1.16025	3.09404e-05	-0.165077	-1.19795	2.39656e-05	-0.300031	-1.15843
62434044	rs187159660	6.46015e-07	-1.2081e-10	-1.27358	3.25732e-05	-1.2081e-10	-1.3116	2.85489e-05	-1.2081e-10	-1.28346
62434444	rs73143553	1.40666e-06	-0.495424	-2.33819e-10	2.17597e-05	-1.71503	-2.33819e-10	1.93306e-05	-1.67339	-2.33819e-10
62435007	rs6011126	2.57171e-07	-1.21109	-0.983572	2.17732e-05	-1.58151	-0.132903	1.03078e-05	-1.26857	-1.03361
62435209	rs35490707	2.21977e-07	-1.71614	-0.625685	4.29788e-05	-1.00802	-0.0263636	1.58843e-05	-1.26449	-0.60526
62435258	rs6011127	2.49604e-07	-1.22602	-0.998502	2.09947e-05	-1.58948	-0.161341	1.0025e-05	-1.28265	-1.04734
62435465	rs11697082	1.85638e-07	-1.60345	-0.917152	3.55183e-05	-1.2012	-0.0238428	7.54213e-06	-1.64146	-0.97312
62435627	rs11697261	2.5663e-07	-1.21109	-0.985679	2.16864e-05	-1.58151	-0.136897	1.02878e-05	-1.26857	-1.03555
62436144	rs112171034	1.46111e-06	-0.45745	-2.33819e-10	2.18609e-05	-1.71039	-2.33819e-10	1.94948e-05	-1.66493	-2.33819e-10
62436305	rs67835080	2.63874e-07	-1.20278	-0.966151	2.23431e-05	-1.57703	-0.111541	1.05468e-05	-1.26073	-1.01852
62436320	rs67078803	2.62667e-07	-1.20278	-0.970735	2.21528e-05	-1.57703	-0.120094	1.05024e-05	-1.26073	-1.02275
62436398	rs73624724	2.63874e-07	-1.20278	-0.966151	2.23431e-05	-1.57703	-0.111541	1.05468e-05	-1.26073	-1.01852
62436704	rs6122033	7.60366e-07	-1.2081e-10	-1.1106	6.66085e-05	-1.2081e-10	-0.596257	3.41364e-05	-1.2081e-10	-1.10472
62437022	rs6010659	2.70372e-07	-1.18307	-0.961536	2.25701e-05	-1.57551	-0.102958	1.07632e-05	-1.24468	-1.01427
62437084	rs75021022	3.59974e-06	-1.2081e-10	0.444218	0.000410671	-1.2081e-10	1.2227	0.000182158	-1.2081e-10	0.569792
62437140	rs57498343	2.62901e-07	-1.21109	-0.961536	2.2435e-05	-1.58151	-0.102958	1.05091e-05	-1.26857	-1.01427
62437195	rs58150746	2.62901e-07	-1.21109	-0.961536	2.2435e-05	-1.58151	-0.102958	1.05091e-05	-1.26857	-1.01427
62437371	rs79386254	2.64126e-07	-1.21109	-0.95689	2.26292e-05	-1.58151	-0.0943424	1.05542e-05	-1.26857	-1.00999
62437525	rs141335934	3.50125e-07	-0.597442	-1.28867	4.12576e-05	0.226616	-1.30187	2.96733e-05	0.0431159	-1.28795
62437674	rs66859979	2.6243e-07	-1.21753	-0.95689	2.25512e-05	-1.58496	-0.0943424	1.04903e-05	-1.27465	-1.00999
62437988	rs4809348	2.62836e-07	-1.21133	-0.961536	2.24872e-05	-1.57919	-0.102958	1.05725e-05	-1.26256	-1.01427
62438119	rs62219894	4.12934e-07	-1.72111	-2.33819e-10	2.16504e-05	-1.72007	-2.33819e-10	1.90086e-05	-1.69019	-2.33819e-10
62438176	rs4809351	2.64589e-07	-1.20933	-0.95689	2.26505e-05	-1.58057	-0.0943424	1.05716e-05	-1.26692	-1.00999
62438415	rs9798571	3.03198e-07	-1.64439	-0.385627	2.13317e-05	-1.72559	-0.00930468	1.33429e-05	-1.65467	-0.389425
62438758	rs6011128	2.69737e-07	-1.19427	-0.952681	2.30141e-05	-1.57242	-0.0865619	1.07647e-05	-1.25271	-1.00611
62438825	rs6011129	2.71009e-07	-1.19427	-0.947976	2.32147e-05	-1.57242	-0.0778869	1.08115e-05	-1.25271	-1.00176
62438870	rs73624728	2.25954e-07	-1.51766	-0.806412	5.26861e-05	-0.98728	0.156541	9.24496e-06	-1.54203	-0.868977
62438871	rs6011130	2.66958e-07	-1.20933	-0.947976	2.30263e-05	-1.58057	-0.0778869	1.0659e-05	-1.26692	-1.00176
62438945	rs145014381	6.22992e-07	-1.2081e-10	-1.30987	3.28987e-05	-1.2081e-10	-1.30166	2.79091e-05	-1.2081e-10	-1.30613
62438993	rs6011131	2.68969e-07	-1.20183	-0.947976	2.31197e-05	-1.57652	-0.0778869	1.07347e-05	-1.25984	-1.00176
62439108	rs4809352	2.70246e-07	-1.20183	-0.94324	2.33218e-05	-1.57652	-0.0691804	1.07817e-05	-1.25984	-0.997388
62439216	rs4809353	2.72296e-07	-1.19427	-0.94324	2.34177e-05	-1.57242	-0.0691804	1.08589e-05	-1.25271	-0.997388
62439223	rs4809354	2.72296e-07	-1.19427	-0.94324	2.34177e-05	-1.57242	-0.0691804	1.08589e-05	-1.25271	-0.997388
62439274	rs4809230	2.02296e-07	-1.57965	-0.855016	4.11524e-05	-1.15382	0.0760167	8.15316e-06	-1.62134	-0.915339
62439541	rs6011132	2.72984e-07	-1.14705	-0.98794	2.07206e-05	-1.61153	-0.152434	8.51156e-06	-1.45509	-1.03857
62439542	rs6011133	2.72342e-07	-1.1494	-0.98794	2.06372e-05	-1.61556	-0.152434	8.46199e-06	-1.46093	-1.03857
62439638	rs78966163	9.2351e-07	-0.916218	-2.33819e-10	0.000107634	-0.116349	-2.33819e-10	5.10705e-05	-0.701875	-2.33819e-10
62439648	rs73323382	7.32904e-07	0.0506308	-1.19802	3.11008e-05	-0.127514	-1.23034	2.39155e-05	-0.264112	-1.19644
62439682	rs11698072	2.91805e-07	-1.13898	-0.929328	2.54898e-05	-1.51306	-0.0437535	1.21178e-05	-1.15587	-0.984529
62439807	rs142880905	1.57975e-06	-0.379381	-2.33819e-10	8.35614e-05	-0.369507	-2.33819e-10	7.63261e-05	-0.300066	-2.33819e-10
62439874	rs11699536	1.83125e-07	-1.32505	-1.20918	1.18457e-05	-1.61506	-0.708065	7.9036e-06	-1.32658	-1.24119
62439902	rs11699646	1.8345e-07	-1.32828	-1.20417	1.19425e-05	-1.61897	-0.696016	7.86549e-06	-1.33558	-1.23702
62439961	rs189423538	5.60027e-07	-1.41641	-2.33819e-10	2.91023e-05	-1.42427	-2.33819e-10	2.33626e-05	-1.48395	-2.33819e-10
62439995	rs6010660	2.80094e-07	-1.17512	-0.934155	2.39996e-05	-1.5645	-0.0525514	1.10798e-05	-1.24096	-0.988993
62440143	rs6010661	2.79825e-07	-1.17128	-0.93895	2.39023e-05	-1.5598	-0.0613177	1.11414e-05	-1.23099	-0.993425
62440248	rs6011135	7.29491e-07	0.046955	-1.19901	3.05319e-05	-0.145136	-1.23118	2.34774e-05	-0.2816	-1.19744
62440516	rs117364470	7.39857e-07	-1.13794	-2.33819e-10	4.06452e-05	-1.09021	-2.33819e-10	4.21701e-05	-0.89337	-2.33819e-10
62440526	rs6011137	2.64429e-07	-1.23497	-0.931859	2.40125e-05	-1.56815	-0.0483626	1.0999e-05	-1.25041	-0.986869
62440681	rs67416152	2.73339e-07	-1.20183	-0.931859	2.38124e-05	-1.57652	-0.0483626	1.08958e-05	-1.25984	-0.986869
62440700	rs6011138	2.66114e-07	-1.22383	-0.936643	2.33285e-05	-1.58832	-0.0570966	1.06249e-05	-1.28059	-0.991293
62440737	rs6011139	2.66114e-07	-1.22383	-0.936643	2.33285e-05	-1.58832	-0.0570966	1.06249e-05	-1.28059	-0.991293
62440942	rs113166936	8.98043e-07	-0.944182	-2.33819e-10	5.68356e-05	-0.754927	-2.33819e-10	3.5285e-05	-1.07162	-2.33819e-10
62441008	rs6011140	2.72713e-07	-1.22258	-0.913397	2.43269e-05	-1.58862	-0.0148888	1.08276e-05	-1.2832	-0.969778
62441080	rs6011141	2.70699e-07	-1.23	-0.913397	2.42319e-05	-1.59253	-0.0148888	1.07526e-05	-1.29016	-0.969778
62441216	rs6011142	2.76322e-07	-1.21437	-0.908465	2.46515e-05	-1.58425	-0.00600504	1.09615e-05	-1.27549	-0.965207
62441261	rs11700177	2.23491e-07	-1.5726	-0.762432	5.10418e-05	-1.09329	0.230842	9.15072e-06	-1.5935	-0.827748
62441298	rs6010663	6.00442e-07	-0.120717	-1.22602	2.56825e-05	-0.295532	-1.25375	1.97607e-05	-0.426738	-1.22465
62441391	rs77654264	1.70066e-06	-1.2081e-10	-0.305625	0.0001197	-1.2081e-10	-0.0101022	6.63264e-05	-1.2081e-10	-0.440494
62441456	rs6010664	2.72321e-07	-1.22895	-0.908465	2.44615e-05	-1.59198	-0.00600504	1.08124e-05	-1.28918	-0.965207
62441459	rs11086128	2.04888e-07	-1.59784	-0.824097	4.1878e-05	-1.18985	0.129521	8.26343e-06	-1.63674	-0.886497
62441599	rs6062322	3.41405e-07	-1.51416	-0.397165	2.12991e-05	-1.69416	-0.042269	1.36027e-05	-1.60414	-0.420671
62441600	rs6010665	6.05736e-07	-0.110889	-1.22707	2.58996e-05	-0.286251	-1.25461	1.99152e-05	-0.417891	-1.22571
62441624	rs6011143	2.72321e-07	-1.22895	-0.908465	2.44615e-05	-1.59198	-0.00600504	1.08124e-05	-1.28918	-0.965207
62441767	rs6011144	2.72321e-07	-1.22895	-0.908465	2.44615e-05	-1.59198	-0.00600504	1.08124e-05	-1.28918	-0.965207
62441955	rs6011145	2.67823e-07	-1.23626	-0.91781	2.39606e-05	-1.59582	-0.0228575	1.06459e-05	-1.29604	-0.973866
62441959	rs6122185	7.20546e-07	-1.2081e-10	-1.16439	6.44141e-05	-1.2081e-10	-0.629757	3.27552e-05	-1.2081e-10	-1.14602
62442056	rs6011146	2.71682e-07	-1.23626	-0.903502	2.4586e-05	-1.59582	0.00290999	1.07881e-05	-1.29604	-0.960605
62442500	rs6011148	2.73676e-07	-1.22895	-0.903502	2.46806e-05	-1.59198	0.00290999	1.08623e-05	-1.28918	-0.960605
62442559	rs113033986	6.03261e-07	-0.101929	-1.24012	2.56734e-05	-0.27779	-1.27184	1.98564e-05	-0.409824	-1.23673
62443239	rs6011149	1.07705e-06	-1.07086	0.308441	0.000227554	-1.57804	2.21034	3.71171e-05	-1.1967	0.175697
62443763	rs4809356	2.75046e-07	-1.22895	-0.898508	2.49024e-05	-1.59198	0.0118563	1.09127e-05	-1.28918	-0.955972
62443779	rs6062536	3.2274e-07	-1.63868	-0.328878	2.41173e-05	-1.72435	0.112185	1.36826e-05	-1.67112	-0.347839
62443823	rs4809233	2.75046e-07	-1.22895	-0.898508	2.49024e-05	-1.59198	0.0118563	1.09127e-05	-1.28918	-0.955972
62444068	rs192584187	4.334e-07	-1.67274	-2.33819e-10	2.16821e-05	-1.7186	-2.33819e-10	1.87198e-05	-1.7055	-2.33819e-10
62444222	rs116856933	1.2037e-06	-1.2081e-10	-0.651248	8.03919e-05	-1.2081e-10	-0.408176	4.82051e-05	-1.2081e-10	-0.759616
62444408	rs6062323	2.93414e-07	-1.69278	-0.370031	2.12588e-05	-1.73138	-0.00693773	1.25768e-05	-1.70906	-0.39417
62444662	rs11697876	9.84759e-07	-1.20578	0.353774	0.000231386	-1.63329	2.28229	3.48787e-05	-1.30386	0.220655
62445068	rs17753004	3.01439e-07	-1.69006	-0.345769	2.204e-05	-1.7315	0.0292691	1.29335e-05	-1.70697	-0.368287
62445688	rs6010669	2.7018e-07	-1.24352	-0.901789	2.45684e-05	-1.59961	0.00598086	1.07319e-05	-1.30284	-0.959016
62445702	rs73143584	5.07337e-07	-1.51522	-2.33819e-10	3.17946e-05	-1.33579	-2.33819e-10	2.14847e-05	-1.56774	-2.33819e-10
62445747	rs62219908	4.10904e-07	-1.72604	-2.33819e-10	2.14501e-05	-1.72936	-2.33819e-10	1.82779e-05	-1.72939	-2.33819e-10
62445824	rs4809357	2.68294e-07	-1.23626	-0.916052	2.40368e-05	-1.59582	-0.01968	1.06633e-05	-1.29604	-0.972238
62446181	rs4809358	2.70939e-07	-1.23626	-0.906243	2.44653e-05	-1.59582	-0.00201068	1.07607e-05	-1.29604	-0.963147
62446351	rs6062324	3.1368e-07	-1.68639	-0.309638	2.2999e-05	-1.73142	0.071778	1.36764e-05	-1.68684	-0.332576
62446354	rs4809359	2.75434e-07	-1.23626	-0.889786	2.49019e-05	-1.59582	0.0156777	1.0913e-05	-1.29604	-0.94909
62446569	rs1887407	6.3257e-07	-0.0458476	-1.24876	2.70619e-05	-0.224794	-1.27217	2.06605e-05	-0.35927	-1.24759
62446622	rs4809360	2.08048e-07	-1.57912	-0.82751	4.3205e-05	-1.15278	0.12365	8.36883e-06	-1.62088	-0.889685
62447063	rs117861539	7.53445e-07	0.128605	-1.24835	3.19324e-05	-0.0596262	-1.27184	2.42026e-05	-0.201449	-1.24717
62447132	rs151255005	1.9043e-06	-0.192529	-2.33819e-10	0.000182428	0.411264	-2.33819e-10	0.000156269	0.416497	-2.33819e-10
62447602	rs66682622	2.75147e-07	-1.22085	-0.906243	2.46649e-05	-1.5877	-0.00201068	1.09174e-05	-1.28158	-0.963147
62447662	rs4809361	1.31625e-07	-1.55427	-1.31017	6.71151e-06	-1.60131	-1.28995	5.52908e-06	-1.63384	-1.29122
62447978	rs751861	2.72926e-07	-1.22895	-0.906243	2.45594e-05	-1.59198	-0.00201068	1.08347e-05	-1.28918	-0.963147
62448126	rs751860	2.72926e-07	-1.22895	-0.906243	2.45594e-05	-1.59198	-0.00201068	1.08347e-05	-1.28918	-0.963147
62448196	rs2004748	2.75147e-07	-1.22085	-0.906243	2.46649e-05	-1.5877	-0.00201068	1.09174e-05	-1.28158	-0.963147
62448201	rs2004749	2.75147e-07	-1.22085	-0.906243	2.46649e-05	-1.5877	-0.00201068	1.09174e-05	-1.28158	-0.963147
62448790	rs4369919	2.73797e-07	-1.22085	-0.911163	2.44476e-05	-1.5877	-0.0108608	1.08677e-05	-1.28158	-0.967708
62448938	rs4578911	6.18395e-07	-0.0640384	-1.25323	2.65066e-05	-0.241989	-1.27571	2.02327e-05	-0.375678	-1.2521
62449008	rs2315657	2.75836e-07	-1.21343	-0.911163	2.45444e-05	-1.58375	-0.0108608	1.09437e-05	-1.27461	-0.967708
62449320	rs6062541	3.01929e-07	-1.68844	-0.345769	2.20394e-05	-1.73153	0.0292691	1.29497e-05	-1.70572	-0.368287
62449449	rs6011152	2.69603e-07	-1.21739	-0.930058	2.34642e-05	-1.59453	-0.0450812	1.06524e-05	-1.28409	-0.985203
62449616	rs11700372	2.7316e-07	-1.21343	-0.92091	2.4116e-05	-1.58375	-0.0284684	1.08453e-05	-1.27461	-0.976738
62450502	rs6011153	6.57415e-07	-0.0285707	-1.22751	2.84838e-05	-0.190777	-1.25498	2.17586e-05	-0.328913	-1.22616
62450653	rs6011154	3.00385e-07	-1.19085	-0.848486	2.2769e-05	-1.57157	-0.0981141	1.22045e-05	-1.25339	-0.879887
62450660	rs11698713	2.42252e-07	-1.54559	-0.708831	4.73722e-05	-1.04023	0.103179	1.02134e-05	-1.56826	-0.743122
62450664	rs6011155	1.07129e-06	-1.19392	0.426137	0.000194674	-1.62978	2.10602	3.93321e-05	-1.3094	0.346362
62450780	rs4809362	2.84552e-07	-1.20596	-0.887527	2.45468e-05	-1.57974	-0.014766	1.13163e-05	-1.26759	-0.941247
62451079	rs6062543	3.03386e-07	-1.68844	-0.340955	2.21647e-05	-1.73153	0.034939	1.30115e-05	-1.70572	-0.36353
62451612	rs139223530	6.22875e-07	-1.2081e-10	-1.31005	3.26753e-05	-1.2081e-10	-1.30847	2.79419e-05	-1.2081e-10	-1.30496
62451643	rs147253170	5.00852e-07	-1.52809	-2.33819e-10	2.61037e-05	-1.53301	-2.33819e-10	2.09981e-05	-1.59065	-2.33819e-10
62451654	rs6011156	2.91699e-07	-1.19085	-0.877828	2.50541e-05	-1.57157	-0.00247943	1.15907e-05	-1.25339	-0.931488
62451760	rs6011157	2.91699e-07	-1.19085	-0.877828	2.50541e-05	-1.57157	-0.00247943	1.15907e-05	-1.25339	-0.931488
62451961	rs6011158	2.84582e-07	-1.20596	-0.887421	2.44388e-05	-1.57974	-0.0191766	1.13252e-05	-1.26759	-0.940466
62452347	rs6011160	2.85301e-07	-1.19843	-0.892426	2.43245e-05	-1.57568	-0.0279202	1.13523e-05	-1.26051	-0.945147
62452572	rs6010670	6.14164e-07	-1.32414	-2.33819e-10	3.58032e-05	-1.21705	-2.33819e-10	3.91142e-05	-0.968596	-2.33819e-10
62452662	rs12481524	2.3124e-07	-1.54244	-0.758503	5.175e-05	-1.03417	0.185509	9.49451e-06	-1.56531	-0.819058
62452840	rs6010671	2.95653e-07	-1.16779	-0.887421	2.49529e-05	-1.55892	-0.0191766	1.17391e-05	-1.23169	-0.940466
62452999	rs77739857	7.13047e-07	-1.2081e-10	-1.17485	3.38054e-05	-1.2081e-10	-1.27447	3.24789e-05	-1.2081e-10	-1.15449
62453723	rs34641614	6.18602e-07	-1.31694	-2.33819e-10	3.65449e-05	-1.19655	-2.33819e-10	2.64818e-05	-1.35862	-2.33819e-10
62454075	rs73145513	4.78225e-07	-1.57432	-2.33819e-10	4.06916e-05	-1.08907	-2.33819e-10	2.10496e-05	-1.5882	-2.33819e-10
62454208	rs62219909	4.10238e-07	-1.72766	-2.33819e-10	2.16355e-05	-1.72075	-2.33819e-10	1.8254e-05	-1.7307	-2.33819e-10
62454472	rs4809234	2.89028e-07	-1.17553	-0.902346	2.42055e-05	-1.56319	-0.0453158	1.14924e-05	-1.23898	-0.954419
62454528	rs4809364	2.81996e-07	-1.19085	-0.911658	2.36128e-05	-1.57157	-0.0617285	1.12299e-05	-1.25339	-0.963116
62454706	rs61653788	6.19729e-07	-0.0640327	-1.25108	2.65517e-05	-0.241984	-1.27401	2.02768e-05	-0.375673	-1.24993
62454969	rs4809236	2.87752e-07	-1.17553	-0.906771	2.40177e-05	-1.56319	-0.053104	1.1445e-05	-1.23898	-0.958552
62455009	rs4809365	2.86349e-07	-1.17553	-0.911658	2.38115e-05	-1.56319	-0.0617285	1.13929e-05	-1.23898	-0.963116
62455192	rs4809366	2.88573e-07	-1.16779	-0.911658	2.39134e-05	-1.55892	-0.0617285	1.14762e-05	-1.23169	-0.963116
62455464	rs11086129	1.95851e-07	-1.61999	-0.847054	3.66561e-05	-1.23089	0.0373851	8.03837e-06	-1.64845	-0.902409
62455610	rs60086020	2.16169e-07	-1.55249	-0.815847	4.61395e-05	-1.05361	0.0901867	8.91083e-06	-1.57473	-0.873087
62455784	rs6011163	2.89421e-07	-1.16	-0.916515	2.38114e-05	-1.5546	-0.0703225	1.15084e-05	-1.22435	-0.967649
62455923	rs116870978	8.15815e-07	0.211374	-1.25159	3.37938e-05	-0.000404243	-1.27441	2.5566e-05	-0.143379	-1.25044
62455962	rs146864653	8.8715e-07	-1.2081e-10	-0.956385	4.82134e-05	-1.2081e-10	-0.919453	3.93812e-05	-1.2081e-10	-0.961793
62455988	rs6011164	2.88166e-07	-1.16	-0.920861	2.36286e-05	-1.5546	-0.078031	1.14618e-05	-1.22435	-0.971704
62456686	rs6011168	2.84754e-07	-1.16	-0.932773	2.31324e-05	-1.5546	-0.0992558	1.13353e-05	-1.22435	-0.982808
62456913	rs73325349	6.30818e-07	-0.0450332	-1.25235	2.70059e-05	-0.224024	-1.27501	2.06009e-05	-0.358535	-1.25121
62457488	rs913244	1.23836e-06	-0.622858	-2.33819e-10	0.000109098	-0.102847	-2.33819e-10	9.33911e-05	-0.0982849	-2.33819e-10
62458395	rs11700373	2.10702e-07	-1.56558	-0.82838	4.41591e-05	-1.0793	0.0720087	8.71557e-06	-1.58695	-0.883015
62459052	rs67675495	2.75526e-07	-1.1702	-0.955518	2.21018e-05	-1.55923	-0.140202	1.09298e-05	-1.23962	-1.00398
62459058	rs67563752	2.7835e-07	-1.16	-0.955518	2.22043e-05	-1.5546	-0.140202	1.10978e-05	-1.22435	-1.00398
62459171	rs6062546	1.00845e-06	-1.14939	0.321158	0.000209395	-1.6081	2.15723	3.59377e-05	-1.25286	0.199568
62459663	rs12479805	1.855e-07	-1.63512	-0.886231	3.30221e-05	-1.26796	-0.0299547	7.60118e-06	-1.66765	-0.939128
62460055	rs6011171	2.92255e-07	-1.12397	-0.9428	2.27955e-05	-1.53809	-0.130433	1.15156e-05	-1.19713	-0.994242
62460468	rs11697257	3.56889e-07	-1.72282	-0.144153	2.79977e-05	-1.70395	0.240978	1.73507e-05	-1.64249	-0.138964
62460490	rs6122036	5.66443e-07	-1.69192	0.286896	7.60212e-05	-1.44986	0.985785	2.77375e-05	-1.47984	0.167547
62460495	rs145473760	1.46575e-06	-0.454279	-2.33819e-10	0.000105538	-0.136018	-2.33819e-10	7.10862e-05	-0.371189	-2.33819e-10
62460501	rs148815384	2.13181e-06	-0.0796723	-2.33819e-10	0.000159961	0.279837	-2.33819e-10	0.000104556	0.0146412	-2.33819e-10
62460780	rs6011173	2.75422e-07	-1.15867	-0.967426	2.18512e-05	-1.55386	-0.156977	1.10266e-05	-1.2231	-1.01167
62461305	rs4809367	2.71702e-07	-1.1618	-0.977894	2.11335e-05	-1.56355	-0.180685	1.08065e-05	-1.23345	-1.02149
62461572	rs8118848	3.46915e-07	-1.6624	-0.232918	2.52133e-05	-1.72939	0.161671	1.47777e-05	-1.68524	-0.256723
62461582	rs4809368	1.91354e-07	-1.63937	-0.850903	3.46686e-05	-1.27735	0.0280919	7.86821e-06	-1.67111	-0.901146
62461655	rs117876589	4.86615e-07	-1.55693	-2.33819e-10	2.55767e-05	-1.55341	-2.33819e-10	2.0836e-05	-1.5984	-2.33819e-10
62463347	rs6011174	9.46901e-07	0.367559	-1.25876	4.33266e-05	0.253704	-1.28003	3.26677e-05	0.108992	-1.25769
62463389	rs146027698	6.78903e-07	-1.2081e-10	-1.22392	3.96009e-05	-1.2081e-10	-1.11624	2.99973e-05	-1.2081e-10	-1.23397
62463515	rs6011175	9.26953e-07	0.326427	-1.23892	4.22885e-05	0.213709	-1.26428	3.20696e-05	0.0704895	-1.23766
62463591	rs6010674	7.2707e-07	0.0993497	-1.25473	3.09031e-05	-0.087356	-1.27688	2.34179e-05	-0.227971	-1.25361
62463858	rs7344617	7.33467e-07	0.1088	-1.25542	3.11642e-05	-0.0784001	-1.27742	2.36029e-05	-0.219407	-1.25431
62464109	rs138808871	4.88764e-07	-1.55252	-2.33819e-10	2.1604e-05	-1.72221	-2.33819e-10	1.91088e-05	-1.68493	-2.33819e-10
62464735	rs6011176	7.33388e-07	0.1088	-1.25552	3.11616e-05	-0.0784001	-1.2775	2.36003e-05	-0.219407	-1.25441
62465429	rs78701368	7.74451e-06	1.21034	-2.33819e-10	0.00043167	1.27257	-2.33819e-10	0.000407818	1.37574	-2.33819e-10
62465488	rs67517207	1.82929e-07	-1.63937	-0.895927	3.1782e-05	-1.27735	-0.0588425	7.57496e-06	-1.67111	-0.939127
62465663	rs60022917	7.40486e-07	0.119222	-1.25631	3.14515e-05	-0.0685217	-1.27812	2.38053e-05	-0.209958	-1.25521
62465709	rs66788614	1.84394e-07	-1.63691	-0.890417	3.24359e-05	-1.2719	-0.0439226	7.57515e-06	-1.66911	-0.941099
62465930	rs11086130	1.83949e-07	-1.63442	-0.895325	3.23373e-05	-1.26642	-0.0524443	7.55568e-06	-1.66708	-0.945702
62466059	rs755920	1.8304e-07	-1.63937	-0.895325	3.1986e-05	-1.27735	-0.0524443	7.52532e-06	-1.67111	-0.945702
62468374	rs6011178	8.39296e-07	0.217577	-1.22941	3.44446e-05	0.0247779	-1.28052	2.66268e-05	-0.120659	-1.23251
62468531	rs79873740	7.15412e-07	0.0505875	-1.22213	2.95354e-05	-0.133548	-1.27595	2.30484e-05	-0.27213	-1.22536
62468584	rs73325382	6.41006e-07	-0.0642601	-1.2171	2.61915e-05	-0.256917	-1.27274	2.05848e-05	-0.390113	-1.22042
62468717	rs113078198	6.46849e-07	-1.27229	-2.33819e-10	4.4126e-05	-1.00804	-2.33819e-10	3.00203e-05	-1.23321	-2.33819e-10
62468726	rs6010675	1.28844e-07	-1.65621	-1.22958	1.15869e-05	-1.36729	-0.977921	5.50111e-06	-1.67435	-1.25579
62468972	rs76821912	6.21554e-07	-1.2081e-10	-1.31218	3.26019e-05	-1.2081e-10	-1.31072	2.77413e-05	-1.2081e-10	-1.31216
62468975	rs66887040	1.74523e-07	-1.65327	-0.929076	2.5972e-05	-1.36084	-0.177228	7.42849e-06	-1.67177	-0.957986
62469523	rs149602936	5.36733e-07	-1.4589	-2.33819e-10	2.57792e-05	-1.54552	-2.33819e-10	2.23528e-05	-1.52813	-2.33819e-10
62469691	rs62219910	4.09048e-07	-1.73057	-2.33819e-10	2.23306e-05	-1.68913	-2.33819e-10	1.98692e-05	-1.64591	-2.33819e-10
62469707	rs66791168	1.58964e-07	-1.65728	-1.01844	2.34779e-05	-1.36963	-0.269397	6.81127e-06	-1.67527	-1.04123
62469865	rs8115050	8.51315e-07	0.228233	-1.22585	3.52971e-05	0.0348936	-1.26618	2.72478e-05	-0.110971	-1.21914
62469956	rs144908555	2.6001e-06	0.118904	-2.33819e-10	0.000126659	0.0464051	-2.33819e-10	9.18547e-05	-0.114873	-2.33819e-10
62469998	rs6090007	1.05218e-06	-1.40255	0.61677	0.00021968	-1.71962	2.31671	3.79808e-05	-1.56137	0.563369
62470104	rs6090008	9.64821e-07	-1.26753	0.395073	0.000166057	-1.68447	2.00171	3.51346e-05	-1.48395	0.408054
62470518	rs73149467	4.50464e-06	0.668464	-2.33819e-10	2.91173e-05	-1.42376	-2.33819e-10	2.88614e-05	-1.27258	-2.33819e-10
62470785	rs4809369	4.56458e-07	-0.954883	-0.66602	4.54265e-05	-1.6155	0.636505	1.30832e-05	-1.35162	-0.712131
62470849	rs11905851	7.32117e-07	0.0556208	-1.20408	3.36271e-05	-0.0297953	-1.24996	2.57659e-05	-0.189447	-1.19658
62470851	rs11908253	7.39057e-07	0.0655767	-1.2046	3.3942e-05	-0.0200799	-1.25036	2.59913e-05	-0.180198	-1.19712
62470872	rs4809370	2.47476e-07	-1.69273	-0.540353	5.45673e-05	-1.61511	0.819454	1.01413e-05	-1.73057	-0.587899
62471198	rs11905798	6.94229e-07	3.49326e-06	-1.2016	3.19112e-05	-0.0840566	-1.24808	2.45321e-05	-0.24108	-1.19402
62471233	rs11905801	7.20817e-07	0.0375873	-1.2016	3.31029e-05	-0.0473914	-1.24808	2.5403e-05	-0.206196	-1.19402
62471527	rs2244441	4.86395e-07	-0.869603	-0.687777	4.43271e-05	-1.59818	0.594681	1.32452e-05	-1.31539	-0.736053
62471606	rs11697746	1.19122e-07	-1.73128	-1.23297	1.1671e-05	-1.61939	-0.718591	5.26992e-06	-1.72934	-1.24372
62471797	rs6011179	1.19128e-06	0.531653	-1.19327	4.82746e-05	0.323511	-1.24169	3.71739e-05	0.165934	-1.18541
62471908	rs6011180	1.19128e-06	0.531653	-1.19327	4.82746e-05	0.323511	-1.24169	3.71739e-05	0.165934	-1.18541
62472696	rs8120289	1.29618e-07	-1.65209	-1.22772	5.93701e-06	-1.73037	-1.28351	5.32403e-06	-1.72538	-1.23747
62473114	rs73624750	1.52623e-07	-1.48645	-1.22998	1.0849e-05	-1.69975	-0.711268	7.24125e-06	-1.40515	-1.25014
62473704	rs2247297	2.35053e-07	-1.14973	-1.13486	2.23856e-05	-1.05814	-0.62853	1.39276e-05	-0.837137	-1.16407
62473876	rs6010678	1.10009e-06	0.488202	-1.22945	4.50785e-05	0.282116	-1.2688	3.44108e-05	0.126166	-1.22288
62473923	rs6010679	1.53555e-07	-1.47427	-1.23607	1.07175e-05	-1.69527	-0.727942	7.30498e-06	-1.39111	-1.25542
62474022	rs6011182	1.53266e-07	-1.47823	-1.234	1.07631e-05	-1.69675	-0.722219	7.28479e-06	-1.39567	-1.25362
62474185	rs8121155	1.14583e-06	0.531653	-1.23217	4.68915e-05	0.323511	-1.27076	3.57058e-05	0.165934	-1.2257
62474359	rs2749790	2.24144e-07	-1.19399	-1.13812	2.12068e-05	-1.10583	-0.63494	1.31419e-05	-0.892229	-1.16705
62474640	rs6011183	1.0724e-06	0.467654	-1.2344	4.40479e-05	0.262547	-1.27236	3.3597e-05	0.107372	-1.22802
62474676	rs115622739	5.40005e-07	-1.45282	-2.33819e-10	2.89169e-05	-1.43066	-2.33819e-10	3.01647e-05	-1.22841	-2.33819e-10
62475297	rs73325392	1.08526e-06	0.477917	-1.23275	4.45331e-05	0.27232	-1.27118	3.39721e-05	0.116758	-1.2263
62475451	rs73325395	1.09165e-06	0.488202	-1.23716	4.483e-05	0.282116	-1.27433	3.41361e-05	0.126166	-1.23089
62475603	rs2427538	1.46402e-07	-1.73042	-1.02763	1.35562e-05	-1.72834	-0.459911	6.5762e-06	-1.6893	-1.06232
62475645	rs11697094	1.41323e-07	-1.57882	-1.21453	1.09617e-05	-1.73005	-0.670632	6.36001e-06	-1.54842	-1.23663
62475881	rs2427539	1.3936e-07	-1.60268	-1.20466	6.08742e-06	-1.71997	-1.26889	5.61323e-06	-1.70847	-1.20148
62476105	rs117005713	7.02405e-07	-1.18989	-2.33819e-10	5.80433e-05	-0.7339	-2.33819e-10	3.19939e-05	-1.16953	-2.33819e-10
62476548	rs6010682	1.13738e-06	0.543099	-1.25102	4.67839e-05	0.334419	-1.28397	3.538e-05	0.176416	-1.24535
62476633	rs6010683	1.14865e-06	0.553529	-1.25159	4.7233e-05	0.344359	-1.28436	3.56984e-05	0.185969	-1.24594
62477272	rs551924128	4.41178e-07	-1.65495	-2.33819e-10	2.21299e-05	-1.69816	-2.33819e-10	1.99102e-05	-1.64385	-2.33819e-10
62477615	rs117934721	1.21953e-06	-1.2081e-10	-0.638182	6.67363e-05	-1.2081e-10	-0.594341	5.37451e-05	-1.2081e-10	-0.650828
62480243	rs66641436	1.41581e-07	-1.5155	-1.27602	9.01241e-06	-1.70983	-0.886657	6.65901e-06	-1.44881	-1.29031
62480404	rs2248123	1.58789e-07	-1.53367	-1.14315	6.80285e-06	-1.67042	-1.20733	6.35222e-06	-1.65172	-1.13455
62480649	rs4809238	1.49501e-07	-1.46885	-1.26824	9.42296e-06	-1.69349	-0.858452	7.07098e-06	-1.39577	-1.28332
62480814	rs4809239	1.51075e-07	-1.47688	-1.24975	9.93415e-06	-1.6965	-0.802609	7.11509e-06	-1.40484	-1.26802
62481008	rs2427541	1.58813e-07	-1.47226	-1.20442	6.54646e-06	-1.65871	-1.25746	6.05986e-06	-1.63526	-1.19814
62481351	rs73149487	4.26803e-07	-1.68808	-2.33819e-10	2.71272e-05	-1.49455	-2.33819e-10	1.84534e-05	-1.71983	-2.33819e-10
62481460	rs6062547	1.52183e-07	-1.48666	-1.23266	1.04974e-05	-1.70007	-0.743895	7.14892e-06	-1.41593	-1.25219
62482220	rs12624502	1.52767e-07	-1.47291	-1.24258	1.02687e-05	-1.69502	-0.770973	7.19921e-06	-1.40035	-1.26076
62482223	rs12624434	1.50425e-07	-1.48835	-1.24258	1.02108e-05	-1.70068	-0.770973	7.07426e-06	-1.41786	-1.26076
62482273	rs12624512	1.48093e-07	-1.51345	-1.23311	1.03402e-05	-1.70917	-0.749873	6.93399e-06	-1.44645	-1.25219
62482282	rs2427542	2.31931e-07	-1.22053	-1.07743	2.13087e-05	-1.20961	-0.526368	1.23119e-05	-1.02392	-1.1006
62482522	rs117575649	7.15228e-07	-1.2081e-10	-1.1718	3.54134e-05	-1.2081e-10	-1.228	3.19385e-05	-1.2081e-10	-1.17127
62482916	rs75569315	1.22418e-07	-1.63008	-1.30688	6.22878e-06	-1.66998	-1.29593	5.5805e-06	-1.61037	-1.30543
62483012	rs141617990	4.11186e-07	-1.72535	-2.33819e-10	2.17467e-05	-1.71563	-2.33819e-10	1.91106e-05	-1.68484	-2.33819e-10
62483066	rs6011184	1.4545e-07	-1.52141	-1.24316	1.0113e-05	-1.71035	-0.770913	6.85591e-06	-1.44808	-1.26189
62483184	rs56103247	4.23251e-07	-1.69644	-2.33819e-10	2.57269e-05	-1.54755	-2.33819e-10	1.82846e-05	-1.72902	-2.33819e-10
62483910	rs2478981	1.26156e-07	-1.68713	-1.21975	9.86122e-06	-1.70872	-0.797764	5.27429e-06	-1.73124	-1.241
62483911	rs1923031	1.27141e-07	-1.67714	-1.22196	9.88168e-06	-1.70142	-0.802991	5.26271e-06	-1.7315	-1.24294
62483993	rs1923032	1.71492e-07	-1.40491	-1.19496	1.39857e-05	-1.42962	-0.727436	8.12685e-06	-1.31987	-1.22004
62484008	rs6011186	1.39237e-07	-1.50277	-1.30545	6.77702e-06	-1.70416	-1.17739	6.76127e-06	-1.42649	-1.29738
62484041	rs2474646	1.54184e-07	-1.53314	-1.17311	9.08734e-06	-1.38697	-1.20124	7.09333e-06	-1.50823	-1.1677
62484325	rs1819142	1.40983e-06	0.804112	-1.29729	7.01741e-05	0.737555	-1.28167	3.51326e-05	0.23082	-1.30677
62484630	rs7270958	8.52931e-07	0.302287	-1.29801	2.82448e-05	-0.180099	-1.27408	1.99643e-05	-0.339066	-1.30207
62484684	rs187625897	1.48984e-06	-0.437973	-2.33819e-10	0.000136295	0.11973	-2.33819e-10	0.000116708	0.124594	-2.33819e-10
62485652	rs74692781	1.56074e-07	-1.40967	-1.2844	6.38409e-06	-1.63179	-1.3095	7.45381e-06	-1.33711	-1.28924
62487300	rs73149500	1.45391e-07	-1.48058	-1.28439	6.16221e-06	-1.66931	-1.30735	6.89366e-06	-1.41608	-1.2884
62487951	rs6011187	1.55827e-07	-1.42628	-1.26938	6.45336e-06	-1.61832	-1.31217	7.64745e-06	-1.32734	-1.27337
62488152	rs142426306	5.95984e-07	-1.35419	-2.33819e-10	3.29929e-05	-1.2988	-2.33819e-10	3.26648e-05	-1.14878	-2.33819e-10
62488216	rs6062549	1.38711e-07	-1.50452	-1.30749	7.03507e-06	-1.67438	-1.1698	6.75208e-06	-1.42065	-1.30458
62488635	rs6062550	1.69113e-07	-1.31044	-1.30339	7.5642e-06	-1.55048	-1.22118	8.56041e-06	-1.18528	-1.30265
62489027	rs6011190	2.2071e-07	-1.05466	-1.29289	9.5576e-06	-1.2715	-1.26625	7.40597e-06	-1.35378	-1.27901
62489507	rs117940932	4.7456e-07	-1.58201	-2.33819e-10	3.33271e-05	-1.28872	-2.33819e-10	2.19721e-05	-1.54531	-2.33819e-10
62489789	rs6062551	4.02859e-07	-0.51648	-1.22933	1.64405e-05	-0.688629	-1.30672	1.42639e-05	-0.736581	-1.24077
62491203	rs6062552	4.04863e-07	-0.507791	-1.23306	1.67431e-05	-0.669479	-1.30762	1.44261e-05	-0.720811	-1.24523
62491229	rs73151706	7.05077e-06	1.73832	-0.621826	0.000112781	0.65393	-0.723568	0.000115986	0.721321	-0.602929
62491616	rs116973806	5.51476e-07	-1.4318	-2.33819e-10	2.34933e-05	-1.63837	-2.33819e-10	2.24869e-05	-1.52215	-2.33819e-10
62492433	rs2281536	4.09815e-07	-0.46602	-1.26267	1.73312e-05	-0.630541	-1.31204	1.45813e-05	-0.682818	-1.27252
62492568	rs2281535	4.10943e-07	-0.442859	-1.28309	1.77361e-05	-0.608931	-1.31055	1.46267e-05	-0.661724	-1.29051
62492595	rs45471398	5.63728e-06	1.4738	-0.581046	0.00010996	0.590898	-0.685868	0.000112066	0.645613	-0.561603
62492772	rs6011193	2.7805e-07	-0.888512	-1.22809	1.1468e-05	-1.09934	-1.25619	1.14e-05	-0.969551	-1.23191
62492922	rs2281534	6.44555e-06	1.6028	-0.576058	0.000123314	0.700893	-0.68125	0.000125891	0.756881	-0.556549
62493978	rs74444574	5.13772e-06	1.38897	-0.589009	9.48961e-05	0.450928	-0.693236	9.82082e-05	0.521679	-0.569671
62494027	rs2236152	8.75511e-06	1.86186	-0.52887	0.000149413	0.849134	-0.637509	0.00015639	0.92602	-0.508749
62495462	rs3795149	4.08104e-07	-0.47699	-1.25589	1.71644e-05	-0.640772	-1.31148	1.45247e-05	-0.692802	-1.26643
62495822	rs3795150	4.1932e-07	-0.446793	-1.25897	1.76494e-05	-0.612603	-1.31178	1.48882e-05	-0.665308	-1.2692
62496292	rs143717710	1.03691e-06	-1.2081e-10	-0.800398	4.96836e-05	-1.2081e-10	-0.889414	4.69149e-05	-1.2081e-10	-0.786746
62496511	rs8122494	5.99722e-06	1.56358	-0.608924	0.00010905	0.60837	-0.711649	0.000114194	0.69267	-0.589852
62496661	rs4809373	3.81829e-07	-0.541986	-1.25744	1.61534e-05	-0.701318	-1.31164	1.36725e-05	-0.751866	-1.26783
62496843	rs4809374	2.22144e-07	-1.14548	-1.19559	1.00407e-05	-1.41335	-1.07509	8.09761e-06	-1.36882	-1.17469
62497022	rs4809375	2.21221e-07	-1.14086	-1.20438	9.8916e-06	-1.41571	-1.0877	7.99501e-06	-1.37202	-1.18425
62497263	rs8122498	6.18943e-06	1.57707	-0.590869	0.000112154	0.619742	-0.694957	0.000117657	0.704245	-0.571556
62497644	rs6062557	3.96725e-07	-0.506843	-1.25431	1.66965e-05	-0.668596	-1.31129	1.41558e-05	-0.71995	-1.26501
62498553	rs142116233	1.96063e-06	-0.163377	-2.33819e-10	9.02052e-05	-0.293002	-2.33819e-10	7.80087e-05	-0.278261	-2.33819e-10
62498685	rs79459029	3.60733e-07	-0.567986	-1.28828	1.72077e-05	-0.638074	-1.31166	1.27192e-05	-0.796846	-1.29512
62499029	rs59164198	7.18986e-06	1.69014	-0.554113	0.000146168	0.846982	-0.657319	0.000133243	0.78911	-0.532021
62499309	rs6062327	3.8127e-07	-0.551751	-1.24914	1.60722e-05	-0.710405	-1.30759	1.36253e-05	-0.760726	-1.26243
62499504	rs73624764	8.89064e-07	-1.2081e-10	-0.954231	4.79324e-05	-1.2081e-10	-0.925299	4.31627e-05	-1.2081e-10	-0.870105
62499663	rs6062559	3.34248e-07	-0.672853	-1.25966	1.43357e-05	-0.822842	-1.30949	1.21183e-05	-0.870276	-1.27009
62499725	rs6062560	3.21789e-07	-0.71084	-1.25966	1.38403e-05	-0.85801	-1.30949	1.17105e-05	-0.904504	-1.27009
62499824	rs58286154	8.4535e-06	1.85502	-0.557083	0.000181163	1.06439	-0.660078	0.000161773	0.986147	-0.535034
62499838	rs142298912	1.37022e-06	-0.521675	-2.33819e-10	5.32296e-05	-0.820475	-2.33819e-10	4.30124e-05	-0.873593	-2.33819e-10
62500374	rs8116909	7.43628e-06	1.74839	-0.57866	0.000150287	0.897578	-0.680119	0.000136632	0.839138	-0.556926
62501206	rs12481244	6.60548e-07	-1.2081e-10	-1.25133	3.46342e-05	-1.2081e-10	-1.25025	2.97176e-05	-1.2081e-10	-1.24334
62501687	rs6062561	3.0309e-07	-0.76809	-1.26228	1.31224e-05	-0.91091	-1.30986	1.11019e-05	-0.955955	-1.27201
62502038	rs145105112	6.64889e-07	-1.24478	-2.33819e-10	3.48594e-05	-1.24377	-2.33819e-10	2.93027e-05	-1.2574	-2.33819e-10
62502541	rs143186267	4.2736e-06	0.615811	-2.33819e-10	0.00042453	1.25589	-2.33819e-10	0.000338457	1.18932	-2.33819e-10
62502618	rs6062562	3.22332e-07	-0.709555	-1.25926	1.38612e-05	-0.856821	-1.30918	1.17333e-05	-0.903347	-1.2693
62503201	rs142874820	5.3504e-07	-1.46206	-2.33819e-10	3.34094e-05	-1.28625	-2.33819e-10	2.76896e-05	-1.31402	-2.33819e-10
62503273	rs6062328	3.3878e-07	-0.665855	-1.25319	1.43219e-05	-0.826658	-1.30664	1.21877e-05	-0.871285	-1.26337
62503279	rs6062563	3.14347e-07	-0.736179	-1.25772	1.35292e-05	-0.881439	-1.3088	1.14715e-05	-0.927297	-1.26791
62504021	rs148595250	1.65478e-06	-0.332976	-2.33819e-10	0.000177795	0.385541	-2.33819e-10	0.000106674	0.0346922	-2.33819e-10
62504309	rs6011196	1.64332e-07	-1.46895	-1.17356	1.16568e-05	-1.15995	-1.17925	8.77065e-06	-1.26884	-1.19483
62505223	rs117512776	5.57131e-06	0.880986	-2.33819e-10	0.00055017	1.51514	-2.33819e-10	0.000462705	1.50201	-2.33819e-10
62506274	rs117813095	2.72813e-07	-0.855942	-1.27967	1.34552e-05	-0.991827	-1.2039	1.03361e-05	-1.03456	-1.26487
62506947	rs2236149	2.64755e-07	-0.885924	-1.27967	1.30898e-05	-1.01936	-1.2039	1.00636e-05	-1.06128	-1.26487
62506968	rs2236150	2.64449e-07	-0.885924	-1.28083	1.3062e-05	-1.01936	-1.20602	1.00495e-05	-1.06128	-1.26627
62507644	rs78746353	8.66959e-07	-0.979408	-2.33819e-10	4.54649e-05	-0.978149	-2.33819e-10	3.80905e-05	-0.995117	-2.33819e-10
62508021	rs3795151	2.7531e-07	-0.845672	-1.28083	1.3554e-05	-0.982386	-1.20602	1.04167e-05	-1.0254	-1.26627
62508305	rs11698434	7.95466e-07	-1.06547	-2.33819e-10	4.38175e-05	-1.01506	-2.33819e-10	3.26573e-05	-1.14901	-2.33819e-10
62508754	rs6122204	9.92174e-07	-1.2081e-10	-0.844501	4.71905e-05	-1.2081e-10	-0.940897	4.53204e-05	-1.2081e-10	-0.821324
62509525	rs6011198	3.01468e-07	-0.752197	-1.28354	1.46992e-05	-0.896237	-1.21106	1.1289e-05	-0.941689	-1.26956
62509607	rs73151731	2.69705e-07	-0.871565	-1.27551	1.33632e-05	-1.00618	-1.1964	1.02442e-05	-1.04849	-1.25988
62509950	rs6062564	2.76152e-07	-0.846839	-1.27661	1.36435e-05	-0.983458	-1.19837	1.04588e-05	-1.02644	-1.2612
62512368	rs6062565	2.66999e-07	-0.881648	-1.27551	1.32401e-05	-1.01544	-1.1964	1.01526e-05	-1.05748	-1.25988
62512402	rs6062566	2.90591e-07	-0.795872	-1.27661	1.4299e-05	-0.936534	-1.19837	1.09466e-05	-0.98086	-1.2612
62512441	rs116914291	6.16033e-07	-1.3211	-2.33819e-10	5.28436e-05	-0.827754	-2.33819e-10	3.16755e-05	-1.17954	-2.33819e-10
62512883	rs79604659	4.15456e-07	-1.71502	-2.33819e-10	2.25501e-05	-1.67935	-2.33819e-10	1.95833e-05	-1.66041	-2.33819e-10
62512996	rs6122205	2.64681e-07	-1.48506	-0.680814	2.1947e-05	-1.19472	-0.51174	1.43063e-05	-1.33897	-0.635405
62513079	rs77521039	2.84556e-07	-0.816324	-1.27714	1.40186e-05	-0.955378	-1.19933	1.07411e-05	-0.999168	-1.26184
62513300	rs75733902	2.3825e-06	-1.2081e-10	0.0315069	0.000114082	-1.2081e-10	-0.0581698	0.000106798	-1.2081e-10	0.035862
62513523	rs4809377	4.02886e-07	-0.464605	-1.28114	1.95141e-05	-0.617361	-1.20659	1.48355e-05	-0.671406	-1.26665
62513736	rs4809378	2.70572e-07	-0.871565	-1.2723	1.3439e-05	-1.00618	-1.19075	1.02834e-05	-1.04849	-1.25606
62513883	rs6062567	4.00182e-07	-0.470224	-1.28226	1.93714e-05	-0.622629	-1.20866	1.47395e-05	-0.676545	-1.268
62514259	rs2236151	2.65648e-07	-0.887406	-1.27482	1.31863e-05	-1.02072	-1.19519	1.01089e-05	-1.0626	-1.25906
62515614	rs76057319	9.54006e-07	-0.88373	-2.33819e-10	8.377e-05	-0.367014	-2.33819e-10	5.86208e-05	-0.563991	-2.33819e-10
62515767	rs147147332	6.29677e-07	-1.2081e-10	-1.29919	3.29595e-05	-1.2081e-10	-1.29981	2.81872e-05	-1.2081e-10	-1.29622
62516193	rs3795152	2.7606e-07	-0.842643	-1.28114	1.35841e-05	-0.9796	-1.20659	1.0441e-05	-1.02269	-1.26665
62516236	rs79208229	6.32428e-07	-1.29483	-2.33819e-10	4.42448e-05	-1.00535	-2.33819e-10	3.02336e-05	-1.22613	-2.33819e-10
62516513	rs143455729	6.3413e-07	-1.2081e-10	-1.29215	3.43771e-05	-1.2081e-10	-1.2577	2.82389e-05	-1.2081e-10	-1.29438
62517201	rs3795153	5.75718e-07	-0.114475	-1.27431	3.14335e-05	-0.0380303	-1.30918	2.41433e-05	-0.170973	-1.2801
62517211	rs142422236	4.25269e-07	-1.69168	-2.33819e-10	2.14911e-05	-1.72745	-2.33819e-10	1.92278e-05	-1.67873	-2.33819e-10
62517549	rs4809241	1.31458e-07	-1.68805	-1.17766	6.74959e-06	-1.64263	-1.24298	6.10593e-06	-1.67683	-1.14899
62517760	rs4809243	2.05295e-07	-1.49118	-0.928772	1.45289e-05	-1.37719	-0.741757	1.01618e-05	-1.41655	-0.899902
62517904	rs147105293	1.04427e-06	-1.2081e-10	-0.793327	5.84929e-05	-1.2081e-10	-0.726185	5.16906e-05	-1.2081e-10	-0.689805
62517997	rs148195991	1.51178e-05	1.87923	-2.33819e-10	0.000205653	0.531102	-2.33819e-10	0.00109071	2.35951	-2.33819e-10
62518441	rs3795154	5.07672e-07	-0.958124	-0.556441	5.61958e-05	-0.418417	-0.347832	2.64748e-05	-0.851123	-0.507765
62518689	rs3795155	3.99084e-07	-1.26866	-0.486565	4.06463e-05	-0.821231	-0.26895	2.09555e-05	-1.15695	-0.435732
62518690	rs142435690	6.96435e-07	-1.19843	-2.33819e-10	3.84635e-05	-1.14538	-2.33819e-10	3.34672e-05	-1.12452	-2.33819e-10
62518729	rs3795156	4.79614e-07	-0.938086	-0.633331	5.87238e-05	-0.0491944	-0.67305	3.24697e-05	-0.537432	-0.617341
62518766	rs3795157	6.27047e-07	-0.61194	-0.691439	5.56293e-05	-0.042917	-0.733463	3.03824e-05	-0.529636	-0.691581
62520360	rs34748855	8.35329e-07	-1.01657	-2.33819e-10	5.40918e-05	-0.804406	-2.33819e-10	3.53213e-05	-1.0706	-2.33819e-10
62520671	rs6062569	3.92998e-07	-1.11111	-0.659479	4.44651e-05	-0.295305	-0.70508	2.50879e-05	-0.751436	-0.661258
62520674	rs6010690	3.95888e-07	-1.10379	-0.659479	4.49628e-05	-0.284174	-0.70508	2.54607e-05	-0.736686	-0.661258
62521042	rs78311577	5.27709e-07	-1.47585	-2.33819e-10	3.63442e-05	-1.20205	-2.33819e-10	2.93888e-05	-1.25447	-2.33819e-10
62521657	rs11556473	2.525e-06	1.3717	-1.28211	8.27081e-05	0.832706	-1.21248	6.1441e-05	0.783701	-1.30071
62521774	rs41278204	1.34194e-05	1.76006	-2.33819e-10	0.000180583	0.401098	-2.33819e-10	0.0015447	2.7075	-2.33819e-10
62522014	rs752606	1.30164e-06	-0.573019	-2.33819e-10	0.000102157	-0.168582	-2.33819e-10	9.05434e-05	-0.129253	-2.33819e-10
62522285	rs45555740	4.35291e-07	-1.66839	-2.33819e-10	2.1513e-05	-1.72643	-2.33819e-10	1.82452e-05	-1.73118	-2.33819e-10
62522315	rs8567	3.24741e-07	-1.34301	-0.618362	1.80461e-05	-1.23635	-0.665814	1.32553e-05	-1.44152	-0.609163
62522466	rs7000	1.5305e-07	-1.4996	-1.21403	7.16007e-06	-1.65954	-1.16703	6.46875e-06	-1.54352	-1.22457
62522710	rs78301106	8.62386e-07	-1.2081e-10	-0.984696	3.81611e-05	-1.2081e-10	-1.15327	3.75346e-05	-1.2081e-10	-1.00982
62523193	rs117336432	6.68743e-07	-1.239	-2.33819e-10	4.06257e-05	-1.09069	-2.33819e-10	4.02815e-05	-0.939189	-2.33819e-10
62524100	rs6010691	3.27359e-07	-1.20908	-0.74426	3.48265e-05	-0.453245	-0.791466	2.03179e-05	-0.879387	-0.744192
62524121	rs13037426	1.11233e-06	-0.730192	-2.33819e-10	5.05389e-05	-0.872346	-2.33819e-10	4.19703e-05	-0.89812	-2.33819e-10
62524313	rs73151751	1.25268e-07	-1.73034	-1.18361	9.09981e-06	-1.55978	-1.02706	6.77428e-06	-1.56573	-1.15622
62524957	rs6062570	5.16468e-07	-0.59895	-0.898436	1.98664e-05	-1.04168	-0.764381	1.58242e-05	-1.02766	-0.845885
62525667	rs6011207	3.21987e-07	-1.2032	-0.766688	3.42037e-05	-0.454451	-0.808305	1.99939e-05	-0.871341	-0.768314
62525777	rs73151756	1.24837e-07	-1.73133	-1.18606	8.83346e-06	-1.57634	-1.0402	6.63966e-06	-1.582	-1.16002
62526024	rs6122208	3.30749e-07	-1.1489	-0.794138	3.56771e-05	-0.375342	-0.84524	2.06931e-05	-0.807884	-0.797395
62526065	rs117355089	4.77986e-07	-1.57482	-2.33819e-10	2.69084e-05	-1.50265	-2.33819e-10	2.16515e-05	-1.56001	-2.33819e-10
62526224	rs74441473	5.71112e-07	-1.39681	-2.33819e-10	3.31353e-05	-1.29449	-2.33819e-10	2.60432e-05	-1.37533	-2.33819e-10
62527012	rs112892590	7.8194e-07	-1.08262	-2.33819e-10	4.04629e-05	-1.0947	-2.33819e-10	3.48537e-05	-1.08392	-2.33819e-10
62527305	rs61541144	2.76648e-06	1.09828	-0.917355	0.000173846	1.36204	-0.998962	0.000164598	1.36914	-0.900711
62528562	rs140010409	6.79074e-07	-1.2081e-10	-1.22367	3.41244e-05	-1.2081e-10	-1.26508	3.118e-05	-1.2081e-10	-1.19531
62529431	rs4809379	3.32507e-07	-1.33584	-0.601899	3.09594e-05	-0.946094	-0.416319	1.65729e-05	-1.2644	-0.562916
62529699	rs6011208	1.28365e-07	-1.71944	-1.17009	9.20136e-06	-1.54551	-1.03023	6.97799e-06	-1.5448	-1.14752
62529758	rs6011209	4.2221e-07	-1.17745	-0.521449	4.1564e-05	-0.728424	-0.339431	2.09806e-05	-1.10929	-0.482192
62529923	rs6011210	1.22462e-07	-1.72923	-1.20737	7.30977e-06	-1.62555	-1.18032	5.41056e-06	-1.71545	-1.23128
62529985	rs6011211	2.59139e-06	1.31894	-1.20339	3.95601e-05	0.0728336	-1.1901	7.29321e-05	0.786044	-1.1316
62530630	rs6062330	1.24032e-07	-1.73151	-1.19235	8.58902e-06	-1.58262	-1.06199	6.52351e-06	-1.58811	-1.17156
62530746	rs4809244	1.2775e-07	-1.73151	-1.16282	8.93447e-06	-1.58262	-1.02255	6.72876e-06	-1.58811	-1.14058
62530955	rs6062573	1.39502e-07	-1.73137	-1.07495	1.01949e-05	-1.56914	-0.90406	7.48342e-06	-1.57488	-1.04752
62531026	rs62218067	7.76998e-07	-1.08896	-2.33819e-10	6.11038e-05	-0.682515	-2.33819e-10	4.74375e-05	-0.775668	-2.33819e-10
62531091	rs150629571	1.22502e-07	-1.68721	-1.24906	6.72373e-06	-1.72692	-1.16252	5.47627e-06	-1.71307	-1.22158
62531110	rs139776289	8.59666e-07	-0.987856	-2.33819e-10	5.44941e-05	-0.796997	-2.33819e-10	4.04805e-05	-0.934262	-2.33819e-10
62531182	rs6011212	2.13227e-07	-1.206	-1.17605	6.63569e-06	-1.68146	-1.22117	7.79274e-06	-1.47615	-1.10574
62532061	rs6062331	1.19623e-07	-1.7314	-1.22865	8.02773e-06	-1.58785	-1.12434	6.21751e-06	-1.59324	-1.21447
62532111	rs6062332	1.20093e-07	-1.73131	-1.22483	8.00612e-06	-1.59043	-1.12445	6.22399e-06	-1.59577	-1.2109
62532725	rs77076179	1.13411e-06	-1.2081e-10	-0.710794	5.62055e-05	-1.2081e-10	-0.766074	5.31863e-05	-1.2081e-10	-0.66128
62532894	rs75574398	7.28776e-07	-1.15303	-2.33819e-10	3.61798e-05	-1.20659	-2.33819e-10	2.95731e-05	-1.24822	-2.33819e-10
62532982	rs817371	3.47297e-07	-1.05013	-0.84409	9.58897e-06	-1.62636	-0.908117	1.24712e-05	-1.36443	-0.747232
62533129	rs817372	3.23666e-07	-1.06972	-0.894972	9.05817e-06	-1.63613	-0.955287	1.15686e-05	-1.38352	-0.803275
62533190	rs817373	1.97548e-06	1.08498	-1.24082	2.95885e-05	-0.171645	-1.23606	5.33021e-05	0.518311	-1.17742
62533435	rs817374	3.29288e-07	-1.0861	-0.861369	9.28722e-06	-1.64229	-0.924159	1.18637e-05	-1.39537	-0.766231
62533814	rs817375	3.278e-07	-1.10141	-0.850587	9.35401e-06	-1.64793	-0.911359	1.1841e-05	-1.40639	-0.75712
62534104	rs144516018	7.26165e-07	-1.2081e-10	-1.15662	3.64202e-05	-1.2081e-10	-1.19997	3.13843e-05	-1.2081e-10	-1.18877
62535185	rs817376	3.15204e-07	-1.07378	-0.917399	3.66027e-05	-0.238427	-0.95654	2.04194e-05	-0.694968	-0.923626
62535594	rs817377	1.85707e-07	-1.6012	-0.91903	1.32847e-05	-1.42259	-0.785885	8.54247e-06	-1.58193	-0.908102
62535741	rs6122210	9.01052e-07	-1.2081e-10	-0.940837	4.35286e-05	-1.2081e-10	-1.02167	4.11494e-05	-1.2081e-10	-0.917873
62536492	rs118094435	6.29106e-07	-1.3001	-2.33819e-10	3.90357e-05	-1.13061	-2.33819e-10	2.95287e-05	-1.24972	-2.33819e-10
62536806	rs73317260	6.0575e-07	-1.33793	-2.33819e-10	3.73253e-05	-1.17542	-2.33819e-10	2.83701e-05	-1.28975	-2.33819e-10
62536851	rs112008236	6.12457e-07	-1.32692	-2.33819e-10	3.78165e-05	-1.16234	-2.33819e-10	2.87028e-05	-1.27809	-2.33819e-10
62537170	rs112813285	2.50229e-06	1.06603	-0.985465	0.000156555	1.30942	-1.0511	0.000135833	1.24954	-0.973195
62537288	rs817378	1.99512e-07	-1.56341	-0.885114	1.47833e-05	-1.35669	-0.744908	9.32795e-06	-1.53442	-0.867644
62538348	rs80249635	6.69686e-07	-1.23759	-2.33819e-10	4.20084e-05	-1.05722	-2.33819e-10	3.15414e-05	-1.18378	-2.33819e-10
62538462	rs4809246	7.75558e-06	2.00464	-0.79287	0.000133038	0.75972	-0.664176	0.000292378	1.72719	-0.684225
62539255	rs817379	3.83237e-07	-0.939024	-0.856723	9.92531e-06	-1.58015	-0.919848	1.33527e-05	-1.28225	-0.761119
62539278	rs6090017	6.2233e-07	-1.31093	-2.33819e-10	3.85395e-05	-1.14341	-2.33819e-10	2.91926e-05	-1.26117	-2.33819e-10
62539547	rs817380	5.15079e-07	-1.50008	-2.33819e-10	2.95805e-05	-1.40798	-2.33819e-10	2.47428e-05	-1.42655	-2.33819e-10
62540003	rs79742651	9.46954e-07	-1.2081e-10	-0.891149	4.68693e-05	-1.2081e-10	-0.947728	4.36286e-05	-1.2081e-10	-0.859368
62540460	rs817381	3.21961e-07	-1.1152	-0.854766	3.60916e-05	-0.30744	-0.901589	2.05944e-05	-0.753591	-0.856469
62540473	rs817382	3.83445e-07	-0.946367	-0.848838	1.08383e-05	-1.49948	-0.912527	1.35001e-05	-1.27994	-0.752449
62540542	rs151251129	1.14228e-07	-1.73051	-1.27569	7.3333e-06	-1.60298	-1.19968	5.8175e-06	-1.60808	-1.26613
62540601	rs61564121	6.61913e-07	-1.24927	-2.33819e-10	4.18237e-05	-1.06163	-2.33819e-10	3.14179e-05	-1.1877	-2.33819e-10
62540651	rs817383	3.2284e-07	-1.12492	-0.842324	3.62085e-05	-0.315999	-0.889797	2.07304e-05	-0.759429	-0.84405
62540838	rs140462409	1.16458e-06	-1.2081e-10	-0.684287	5.68978e-05	-1.2081e-10	-0.753833	5.40267e-05	-1.2081e-10	-0.645604
62540842	rs145637561	6.16923e-07	-0.413631	-0.906025	1.13941e-05	-1.38879	-0.973199	1.04209e-05	-1.42027	-0.871001
62541190	rs11908339	2.30324e-06	0.94781	-0.950139	0.000142207	1.18066	-1.01847	0.000122545	1.10926	-0.935865
62541267	rs817384	3.14226e-07	-1.13837	-0.855918	3.42008e-05	-0.357813	-0.905027	1.9854e-05	-0.787681	-0.858996
62541340	rs6090018	6.1571e-07	-1.32162	-2.33819e-10	3.80547e-05	-1.15606	-2.33819e-10	2.88642e-05	-1.27248	-2.33819e-10
62541348	rs817385	3.11272e-07	-1.13708	-0.866651	3.47311e-05	-0.334609	-0.912845	1.99237e-05	-0.774841	-0.868332
62541418	rs817386	3.12503e-07	-1.13708	-0.862706	3.4861e-05	-0.334609	-0.90911	2.00023e-05	-0.774841	-0.864394
62541917	rs112370660	7.77514e-06	1.21429	-2.33819e-10	0.000553303	1.52082	-2.33819e-10	0.000481999	1.54286	-2.33819e-10
62541982	rs4809247	6.63115e-06	1.88272	-0.827589	0.000116939	0.669595	-0.703028	0.000293642	1.76974	-0.722462
62542011	rs117115549	8.48439e-07	-1.2081e-10	-1.001	4.89734e-05	-1.2081e-10	-0.903813	3.73312e-05	-1.2081e-10	-1.01525
62542047	rs181706202	1.22283e-05	-1.2081e-10	1.66711	0.000822577	-1.2081e-10	1.91735	0.000476807	-1.2081e-10	1.53203
62542082	rs6011220	6.5598e-06	1.88272	-0.838407	0.000115529	0.669595	-0.715166	0.000290157	1.76974	-0.734403
62543075	rs73624787	8.06702e-07	-1.2081e-10	-1.05145	4.32323e-05	-1.2081e-10	-1.0285	3.86763e-05	-1.2081e-10	-0.979854
62543548	rs141306405	4.84941e-07	-1.56037	-2.33819e-10	3.22017e-05	-1.32307	-2.33819e-10	2.44438e-05	-1.4387	-2.33819e-10
62543649	rs8183934	6.21647e-07	-1.2081e-10	-1.31203	3.2776e-05	-1.2081e-10	-1.30539	2.78068e-05	-1.2081e-10	-1.3098
62543992	rs150452993	1.15571e-06	-0.691929	-2.33819e-10	2.60163e-05	-1.53637	-2.33819e-10	2.16039e-05	-1.56221	-2.33819e-10
62544258	rs6062576	1.11379e-07	-1.71981	-1.31166	7.43758e-06	-1.48277	-1.30578	6.25296e-06	-1.48988	-1.31215
62544294	rs6122211	6.10713e-06	2.0066	-1.03379	9.76286e-05	0.755204	-0.969123	0.000260439	1.87463	-0.947342
62544714	rs4809382	1.11163e-07	-1.72193	-1.31148	7.36595e-06	-1.49291	-1.30531	6.19061e-06	-1.49987	-1.31218
62544861	rs2427544	3.81236e-07	-1.00281	-0.798171	1.01755e-05	-1.60973	-0.865378	1.35128e-05	-1.33455	-0.696891
62545022	rs113437392	6.65369e-07	-1.24406	-2.33819e-10	4.20811e-05	-1.05549	-2.33819e-10	3.15921e-05	-1.18217	-2.33819e-10
62545085	rs6062578	3.78989e-07	-1.01323	-0.793666	1.01751e-05	-1.61397	-0.861177	1.34757e-05	-1.34223	-0.691963
62545095	rs6062579	2.07675e-06	1.08888	-1.19472	3.11624e-05	-0.163347	-1.19253	5.74553e-05	0.529965	-1.11404
62545836	rs149770742	3.58498e-06	0.440108	-2.33819e-10	0.000335764	1.02132	-2.33819e-10	0.000282679	1.00923	-2.33819e-10
62546062	rs6011222	3.80708e-07	-1.01323	-0.789142	1.02181e-05	-1.61397	-0.856957	1.35425e-05	-1.34223	-0.687016
62546072	rs6062581	1.11136e-07	-1.72259	-1.31106	7.33034e-06	-1.49624	-1.30682	6.17052e-06	-1.50316	-1.31214
62546351	rs2065993	4.55121e-07	-0.656006	-0.967831	1.36357e-05	-1.27736	-0.905037	2.0123e-05	-0.765552	-0.867665
62546496	rs146893858	1.04693e-06	-1.2081e-10	-0.790785	5.74665e-05	-1.2081e-10	-0.743888	4.65904e-05	-1.2081e-10	-0.793687
62546616	rs2247381	3.88738e-07	-1.00281	-0.778685	1.03621e-05	-1.60973	-0.847198	1.38037e-05	-1.33455	-0.675589
62546949	rs73916669	2.52851e-06	1.05421	-0.963222	0.00015775	1.2971	-1.03118	0.00013726	1.23734	-0.950546
62547032	rs2427546	3.88738e-07	-1.00281	-0.778685	1.03621e-05	-1.60973	-0.847198	1.38037e-05	-1.33455	-0.675589
62547097	rs2427547	2.34876e-06	1.18712	-1.16988	3.42508e-05	-0.0898775	-1.1715	6.45137e-05	0.618024	-1.08623
62547318	rs6062583	1.11015e-07	-1.72443	-1.31031	7.24868e-06	-1.50611	-1.30816	6.11216e-06	-1.51287	-1.31193
62547349	rs2427548	4.57041e-07	-0.643032	-0.976595	1.36209e-05	-1.26891	-0.914572	2.017e-05	-0.753254	-0.877631
62547409	rs2427549	3.80316e-07	-1.02471	-0.778685	1.02708e-05	-1.61859	-0.847198	1.3583e-05	-1.35068	-0.675589
62547575	rs2427550	3.78401e-07	-1.02471	-0.783733	1.02225e-05	-1.61859	-0.85191	1.35082e-05	-1.35068	-0.681105
62547621	rs2427551	4.43441e-07	-0.6689	-0.980935	1.33307e-05	-1.28572	-0.919298	1.95845e-05	-0.77777	-0.882572
62547660	rs2427552	8.23085e-06	2.31741	-1.04617	0.000126266	1.02618	-0.982875	0.000354721	2.19778	-0.961529
62547747	rs6062584	1.11252e-07	-1.72259	-1.31001	7.31755e-06	-1.49624	-1.30857	6.17255e-06	-1.50316	-1.31181
62548126	rs148687704	5.63512e-05	3.19496	-2.33819e-10	0.000283646	0.852636	-2.33819e-10	0.00675357	4.18275	-2.33819e-10
62548310	rs113385836	6.54086e-07	-1.26116	-2.33819e-10	4.12409e-05	-1.07566	-2.33819e-10	3.10234e-05	-1.20034	-2.33819e-10
62548478	rs73317287	6.21827e-07	-1.31174	-2.33819e-10	3.88399e-05	-1.13564	-2.33819e-10	2.93974e-05	-1.25418	-2.33819e-10
62548551	rs6011225	1.99462e-06	1.03778	-1.18397	3.02879e-05	-0.206724	-1.17762	5.50828e-05	0.476142	-1.10239
62548593	rs7409760	1.11292e-07	-1.72193	-1.31031	7.34498e-06	-1.49291	-1.30816	6.19214e-06	-1.49987	-1.31193
62549214	rs2427553	3.88738e-07	-1.00281	-0.778685	1.03621e-05	-1.60973	-0.847198	1.38037e-05	-1.33455	-0.675589
62549225	rs6062586	3.88738e-07	-1.00281	-0.778685	1.03621e-05	-1.60973	-0.847198	1.38037e-05	-1.33455	-0.675589
62549297	rs77446257	1.78317e-06	-0.258254	-2.33819e-10	0.000235752	0.667693	-2.33819e-10	0.000140171	0.307783	-2.33819e-10
62549355	rs6122041	3.82772e-07	-1.01323	-0.783733	1.02698e-05	-1.61397	-0.85191	1.36228e-05	-1.34223	-0.681105
62549359	rs142492765	7.59161e-07	-1.11219	-2.33819e-10	3.23022e-05	-1.31995	-2.33819e-10	2.65674e-05	-1.35539	-2.33819e-10
62549535	rs147968118	7.21372e-07	-1.2081e-10	-1.16325	3.63132e-05	-1.2081e-10	-1.20291	3.25276e-05	-1.2081e-10	-1.15299
62549565	rs2427554	3.8678e-07	-1.00281	-0.783733	1.03134e-05	-1.60973	-0.85191	1.37278e-05	-1.33455	-0.681105
62549781	rs6011226	3.82772e-07	-1.01323	-0.783733	1.02698e-05	-1.61397	-0.85191	1.36228e-05	-1.34223	-0.681105
62550666	rs4809249	1.11558e-07	-1.72125	-1.30861	7.35627e-06	-1.48955	-1.30998	6.2176e-06	-1.49656	-1.31113
62550717	rs2427555	3.78401e-07	-1.02471	-0.783733	1.02225e-05	-1.61859	-0.85191	1.35082e-05	-1.35068	-0.681105
62550780	rs4809383	1.76942e-07	-1.27599	-1.29259	1.67676e-05	-0.664083	-1.31156	1.24016e-05	-0.81979	-1.29746
62551700	rs6062587	1.13053e-07	-1.71123	-1.30531	7.65997e-06	-1.44747	-1.31162	6.49419e-06	-1.45507	-1.30911
62551898	rs2427559	3.65721e-07	-1.05423	-0.788303	1.00824e-05	-1.62813	-0.856174	1.32136e-05	-1.36774	-0.686099
62551988	rs2427560	7.08943e-06	2.19539	-1.07343	0.000110768	0.925645	-1.0133	0.000304822	2.07759	-0.992945
62552222	rs2427561	3.71784e-07	-1.0474	-0.778685	1.01792e-05	-1.62755	-0.847198	1.33593e-05	-1.36728	-0.675589
62552262	rs2427562	2.0749e-06	1.06009	-1.16682	3.13393e-05	-0.190158	-1.16006	5.7429e-05	0.496066	-1.0806
62552515	rs6062333	1.1346e-07	-1.7082	-1.30475	7.74489e-06	-1.43643	-1.31163	6.5685e-06	-1.44417	-1.30862
62552607	rs111359627	4.47199e-07	-1.17571	-0.465686	3.24171e-05	-0.900963	-0.415439	2.4359e-05	-1.14519	-0.296992
62552716	rs6122213	6.93012e-06	2.17544	-1.07621	0.000108981	0.909235	-1.01315	0.000297654	2.05794	-0.997089
62553433	rs7264220	2.19488e-06	0.931768	-0.982286	0.000126734	1.09736	-1.05036	0.000110619	1.04215	-0.971134
62553498	rs6090020	3.53087e-07	-1.0474	-0.830284	9.66025e-06	-1.62755	-0.899522	1.26457e-05	-1.36728	-0.730482
62553589	rs183849252	4.1783e-07	-1.70932	-2.33819e-10	2.15297e-05	-1.72566	-2.33819e-10	1.8593e-05	-1.7123	-2.33819e-10
62553950	rs76284561	6.23412e-07	-1.2081e-10	-1.30919	3.26699e-05	-1.2081e-10	-1.30863	2.77444e-05	-1.2081e-10	-1.31205
62554260	rs142431866	1.30516e-06	-0.570319	-2.33819e-10	2.79054e-05	-1.46627	-2.33819e-10	2.31319e-05	-1.49387	-2.33819e-10
62554709	rs2427563	3.45131e-07	-1.05249	-0.847982	9.46582e-06	-1.63152	-0.915887	1.23042e-05	-1.3752	-0.749943
62554749	rs6062588	1.12786e-07	-1.71025	-1.30866	7.70564e-06	-1.44381	-1.30933	6.50508e-06	-1.45146	-1.31104
62554813	rs73136572	1.14934e-07	-1.70607	-1.29397	7.80259e-06	-1.42895	-1.31168	6.67294e-06	-1.4368	-1.30022
62554896	rs2427564	5.26707e-07	-1.47776	-2.33819e-10	3.03688e-05	-1.38167	-2.33819e-10	2.53831e-05	-1.401	-2.33819e-10
62555487	rs2427565	8.68556e-06	2.4393	-1.11428	0.000131643	1.13781	-1.0528	0.00037642	2.33781	-1.04219
62555934	rs142921725	6.30997e-07	-1.2081e-10	-1.2971	3.28729e-05	-1.2081e-10	-1.30244	2.79132e-05	-1.2081e-10	-1.30598
62556254	rs4809384	2.93396e-07	-0.825874	-1.237	3.1547e-05	-0.0590173	-1.28459	2.92536e-05	-0.0121117	-1.24697
62557096	rs74179824	2.77552e-06	0.184195	-2.33819e-10	8.83171e-05	-0.314156	-2.33819e-10	6.37531e-05	-0.480063	-2.33819e-10
62558127	rs12481368	1.00408e-05	1.47001	-2.33819e-10	0.000583819	1.5745	-2.33819e-10	0.000604621	1.76952	-2.33819e-10
62558234	rs6011229	2.83129e-07	-1.12146	-0.977039	1.31029e-05	-1.18412	-1.03814	1.26537e-05	-1.12003	-0.977103
62558259	rs817361	1.47187e-07	-1.68396	-1.06873	7.75067e-06	-1.72542	-1.02189	6.85353e-06	-1.72406	-0.986257
62559022	rs2427567	6.47094e-07	-0.272531	-0.999376	3.1655e-05	-0.452962	-0.887232	2.40056e-05	-0.530913	-0.925883
62559027	rs2427568	6.4147e-07	-0.28126	-0.999376	3.13974e-05	-0.461133	-0.887232	2.38163e-05	-0.53883	-0.925883
62559964	rs817362	8.94973e-07	-0.947607	-2.33819e-10	6.03933e-05	-0.694211	-2.33819e-10	3.93242e-05	-0.963241	-2.33819e-10
62560203	rs77947172	4.88074e-07	-1.55393	-2.33819e-10	3.72768e-05	-1.17672	-2.33819e-10	2.41686e-05	-1.45003	-2.33819e-10
62560399	rs77797329	6.17876e-07	-1.31811	-2.33819e-10	3.84698e-05	-1.14522	-2.33819e-10	3.06162e-05	-1.21355	-2.33819e-10
62560508	rs817363	6.54824e-07	-0.255776	-1.00426	3.18515e-05	-0.437275	-0.896731	2.42644e-05	-0.515709	-0.93036
62560701	rs113987077	7.58482e-07	-1.2081e-10	-1.11308	3.93144e-05	-1.2081e-10	-1.1235	3.35718e-05	-1.2081e-10	-1.1214
62560898	rs2295436	4.73149e-06	1.62682	-0.909222	0.000298834	1.88715	-0.98235	0.000293203	1.94977	-0.903987
62561092	rs2295439	1.3514e-06	-1.2081e-10	-0.535503	6.52408e-05	-1.2081e-10	-0.617004	6.16369e-05	-1.2081e-10	-0.51382
62561118	rs74337839	6.01663e-07	-1.3447	-2.33819e-10	3.72675e-05	-1.17697	-2.33819e-10	2.97168e-05	-1.24337	-2.33819e-10
62561242	rs111838668	7.64639e-07	-1.105	-2.33819e-10	4.99171e-05	-0.884725	-2.33819e-10	3.91842e-05	-0.966809	-2.33819e-10
62561803	rs113790082	7.64639e-07	-1.105	-2.33819e-10	4.99171e-05	-0.884725	-2.33819e-10	3.91842e-05	-0.966809	-2.33819e-10
62562169	rs77884883	7.20302e-07	-1.16473	-2.33819e-10	3.75612e-05	-1.16912	-2.33819e-10	3.06641e-05	-1.21199	-2.33819e-10
62562194	rs78457562	7.12722e-07	-1.17531	-2.33819e-10	4.59834e-05	-0.966809	-2.33819e-10	3.62476e-05	-1.04471	-2.33819e-10
62562397	rs75028039	4.20661e-07	-1.70257	-2.33819e-10	2.24376e-05	-1.68435	-2.33819e-10	1.84433e-05	-1.72038	-2.33819e-10
62563816	rs1064345	1.15751e-06	-0.690374	-2.33819e-10	6.13586e-05	-0.678354	-2.33819e-10	5.54702e-05	-0.619235	-2.33819e-10
62564027	rs11554629	3.25038e-06	1.22565	-0.883521	0.000211219	1.51789	-0.960083	0.000201661	1.55104	-0.879538
62564224	rs41278214	7.38999e-07	-1.1391	-2.33819e-10	4.79728e-05	-0.924456	-2.33819e-10	3.77332e-05	-1.00454	-2.33819e-10
62564363	rs61744085	6.05079e-07	-1.33904	-2.33819e-10	3.75209e-05	-1.17019	-2.33819e-10	2.99063e-05	-1.23701	-2.33819e-10
62564569	rs41278222	7.40169e-07	-1.13752	-2.33819e-10	4.80614e-05	-0.92261	-2.33819e-10	3.77994e-05	-1.00279	-2.33819e-10
62564960	rs79245733	6.24703e-07	-1.2081e-10	-1.30712	3.28114e-05	-1.2081e-10	-1.30431	2.81402e-05	-1.2081e-10	-1.29788
62565129	rs11554631	6.95326e-07	-1.20002	-2.33819e-10	4.4668e-05	-0.995832	-2.33819e-10	3.52647e-05	-1.0722	-2.33819e-10
62565522	rs112103063	7.83792e-07	-1.08026	-2.33819e-10	5.13717e-05	-0.856002	-2.33819e-10	4.02689e-05	-0.939502	-2.33819e-10
62565622	rs3206771	3.37351e-06	1.25497	-0.875665	0.000219596	1.54862	-0.951926	0.000209935	1.58193	-0.870217
62565632	rs76291580	7.03276e-07	-1.18865	-2.33819e-10	4.5269e-05	-0.982466	-2.33819e-10	3.57138e-05	-1.05954	-2.33819e-10
62565644	rs76769576	7.11792e-07	-1.17661	-2.33819e-10	4.59131e-05	-0.96834	-2.33819e-10	3.6195e-05	-1.04616	-2.33819e-10
62565646	rs11554628	8.658e-07	-0.980746	-2.33819e-10	5.81313e-05	-0.732386	-2.33819e-10	3.80552e-05	-0.996044	-2.33819e-10
62565799	rs749724	7.22184e-07	-1.2081e-10	-1.16212	3.90749e-05	-1.2081e-10	-1.12961	3.33862e-05	-1.2081e-10	-1.12694
62565833	rs749723	5.56133e-07	-0.412275	-1.01112	2.57773e-05	-0.583555	-0.962039	2.11462e-05	-0.657353	-0.92627
62566991	rs3810500	3.49407e-06	1.28297	-0.868548	0.000226803	1.57796	-0.94897	0.00021837	1.61142	-0.860312
62567221	rs41278224	5.55672e-07	-1.42422	-2.33819e-10	2.32489e-05	-1.64883	-2.33819e-10	2.36638e-05	-1.47113	-2.33819e-10
62567655	rs76324438	7.88952e-07	-1.07369	-2.33819e-10	5.17638e-05	-0.848398	-2.33819e-10	4.05613e-05	-0.932268	-2.33819e-10
62567684	rs55886426	6.09505e-07	-1.33175	-2.33819e-10	5.17327e-05	-0.848999	-2.33819e-10	2.62093e-05	-1.36897	-2.33819e-10
62568408	rs817365	6.79596e-07	-0.168721	-1.05418	3.94866e-05	-0.125609	-0.993519	3.73058e-05	0.0255759	-1.04151
62568569	rs817366	5.93961e-07	-0.187097	-1.17049	3.39841e-05	-0.144237	-1.12496	3.23733e-05	0.0060877	-1.16384
62568584	rs817367	5.29211e-07	-0.371585	-1.10143	3.0161e-05	-0.339992	-1.04855	2.8334e-05	-0.199796	-1.09122
62568704	rs865307	6.8977e-07	-0.13981	-1.06823	3.89059e-05	-0.119855	-1.01409	3.65566e-05	0.0268358	-1.06306
62569286	rs817368	6.71927e-07	-0.135037	-1.09921	3.86876e-05	-0.0914655	-1.0481	3.68364e-05	0.0612819	-1.08988
62569794	rs817369	7.31569e-07	-0.0821299	-1.06708	4.23003e-05	-0.0378472	-1.01245	4.0259e-05	0.117322	-1.05707
62569982	rs3752313	2.9181e-06	1.22008	-0.985795	0.000194804	1.53118	-1.05427	0.000186055	1.56793	-0.976969
62570554	rs182356648	1.88562e-06	-1.2081e-10	-0.202386	0.00010216	-1.2081e-10	-0.168554	8.56166e-05	-1.2081e-10	-0.185203
62572270	rs80000030	9.26426e-07	-0.913066	-2.33819e-10	3.82671e-05	-1.1505	-2.33819e-10	2.81466e-05	-1.29765	-2.33819e-10
62573064	rs817370	1.51246e-07	-1.43476	-1.29073	9.7907e-06	-1.26119	-1.25247	8.55847e-06	-1.2032	-1.28496
62574274	rs117512405	5.3941e-07	-1.45392	-2.33819e-10	2.42337e-05	-1.60735	-2.33819e-10	2.00799e-05	-1.63536	-2.33819e-10
62575853	rs2297807	6.8142e-07	-1.2081e-10	-1.22022	3.95441e-05	-1.2081e-10	-1.11767	3.11182e-05	-1.2081e-10	-1.19729
62576419	rs2275293	3.07003e-07	-0.820457	-1.19708	1.60148e-05	-0.832231	-1.18935	1.22568e-05	-0.904612	-1.22439
62576472	rs1884652	1.44106e-07	-1.59311	-1.18073	6.83149e-06	-1.68051	-1.19304	6.35456e-06	-1.61325	-1.17266
62576568	rs56139491	8.79376e-07	-1.02704	0.0618491	3.47616e-05	-1.0038	-0.242781	3.43134e-05	-1.0629	-0.0366421
62576991	rs2252258	6.08574e-07	-1.4482	0.114919	3.11154e-05	-1.62656	0.269173	2.45892e-05	-1.54707	0.114295
62577793	rs3818841	5.69742e-07	-1.39922	-2.33819e-10	2.64504e-05	-1.51982	-2.33819e-10	2.32567e-05	-1.48849	-2.33819e-10
62578053	rs117348579	4.08738e-07	-1.73133	-2.33819e-10	2.3276e-05	-1.64767	-2.33819e-10	1.94981e-05	-1.66476	-2.33819e-10
62578299	rs71325473	3.67862e-06	0.465894	-2.33819e-10	0.000225332	0.622487	-2.33819e-10	0.000193714	0.631301	-2.33819e-10
62578581	rs117986959	7.84909e-06	-1.2081e-10	1.22375	0.000566115	-1.2081e-10	1.54371	0.000319341	-1.2081e-10	1.13118
62578700	rs4606988	4.97673e-07	-1.53446	-2.33819e-10	3.19975e-05	-1.32943	-2.33819e-10	2.58403e-05	-1.38315	-2.33819e-10
62578800	rs77827002	5.91997e-07	-1.3609	-2.33819e-10	3.13628e-05	-1.34947	-2.33819e-10	3.59402e-05	-1.05323	-2.33819e-10
62579209	rs6011235	2.17832e-07	-1.34479	-1.01588	2.18839e-05	-0.779838	-0.929503	1.58082e-05	-0.877019	-0.997535
62579673	rs150292495	4.09039e-07	-1.73059	-2.33819e-10	2.30833e-05	-1.65598	-2.33819e-10	1.99229e-05	-1.64321	-2.33819e-10
62579734	rs2427573	7.11962e-07	-1.17637	-2.33819e-10	4.39007e-05	-1.01316	-2.33819e-10	3.97511e-05	-0.952443	-2.33819e-10
62580642	rs817310	1.94137e-07	-1.34633	-1.12951	7.47447e-06	-1.71423	-1.06937	5.64194e-06	-1.71847	-1.18638
62580706	rs112292449	4.1597e-07	-1.71379	-2.33819e-10	2.59891e-05	-1.53741	-2.33819e-10	1.96028e-05	-1.65941	-2.33819e-10
62580728	rs817311	1.61423e-07	-1.53316	-1.12721	7.44483e-06	-1.72299	-1.06458	5.63094e-06	-1.7239	-1.18291
62580879	rs56166058	2.32675e-06	1.0831	-1.07527	0.000103973	0.902076	-1.05303	0.000132604	1.27987	-1.02759
62581009	rs76766334	2.21905e-07	-1.18742	-1.15473	1.93599e-05	-0.712073	-1.11981	1.44949e-05	-0.738818	-1.22247
62581429	rs817312	4.26095e-07	-1.68974	-2.33819e-10	2.33794e-05	-1.64323	-2.33819e-10	1.97832e-05	-1.65025	-2.33819e-10
62581453	rs6062597	2.29714e-06	1.03729	-1.04226	9.97685e-05	0.826319	-1.01856	0.000125854	1.19155	-0.991515
62582387	rs817313	2.08723e-07	-1.50017	-0.903228	9.43582e-06	-1.72868	-0.821894	6.41293e-06	-1.73021	-1.04656
62582464	rs2320225	2.42014e-07	-1.47339	-0.782014	1.08483e-05	-1.73151	-0.679577	7.05607e-06	-1.73102	-0.95017
62582982	rs117525215	5.19907e-07	-1.49075	-2.33819e-10	2.61633e-05	-1.53073	-2.33819e-10	2.10064e-05	-1.59025	-2.33819e-10
62582983	rs116924273	5.39483e-07	-1.45379	-2.33819e-10	2.70646e-05	-1.49686	-2.33819e-10	2.16163e-05	-1.56163	-2.33819e-10
62583784	rs817315	4.58612e-07	-1.6162	-2.33819e-10	2.58023e-05	-1.54463	-2.33819e-10	2.17624e-05	-1.5549	-2.33819e-10
62583838	rs117267354	1.00149e-06	0.276677	-1.11184	4.79841e-05	0.167123	-1.09134	5.7684e-05	0.48771	-1.06781
62584526	rs2427574	3.1649e-07	-0.856608	-1.1305	1.05794e-05	-1.36036	-1.07582	7.84507e-06	-1.36418	-1.21102
62584814	rs817316	3.20765e-07	-0.842546	-1.13114	1.06692e-05	-1.35118	-1.07655	7.91324e-06	-1.35505	-1.2115
62585096	rs118096660	2.03973e-06	-0.123828	-2.33819e-10	8.26917e-05	-0.37997	-2.33819e-10	6.06789e-05	-0.529486	-2.33819e-10
62585553	rs817317	1.35253e-06	0.535833	-1.0705	5.7884e-05	0.279166	-1.01581	6.70471e-05	0.60416	-1.03385
62585943	rs76321513	4.19024e-07	-1.70647	-2.33819e-10	2.25138e-05	-1.68096	-2.33819e-10	1.97432e-05	-1.65227	-2.33819e-10
62586262	rs817318	3.24024e-07	-0.778622	-1.18496	1.04708e-05	-1.31171	-1.13479	8.05588e-06	-1.29575	-1.25293
62586589	rs6122043	7.75976e-07	-1.2081e-10	-1.09028	3.88523e-05	-1.2081e-10	-1.13532	3.60487e-05	-1.2081e-10	-1.05021
62586807	rs79599197	1.35332e-07	-1.52717	-1.3095	1.08002e-05	-1.11198	-1.30354	1.14462e-05	-0.895738	-1.30169
62586968	rs138504748	4.6829e-07	-1.59531	-2.33819e-10	2.50638e-05	-1.57366	-2.33819e-10	2.08733e-05	-1.59661	-2.33819e-10
62589377	rs748251	1.53422e-07	-1.40276	-1.30845	1.28502e-05	-0.939997	-1.30173	1.26239e-05	-0.795983	-1.3035
62590334	rs817321	4.41171e-07	-1.65497	-2.33819e-10	2.45331e-05	-1.59506	-2.33819e-10	2.07233e-05	-1.60382	-2.33819e-10
62591460	rs45570933	8.36962e-07	-1.01462	-2.33819e-10	7.67458e-05	-0.454592	-2.33819e-10	5.49265e-05	-0.629086	-2.33819e-10
62592444	rs118145054	1.6766e-05	1.98271	-2.33819e-10	0.000670182	1.71246	-2.33819e-10	0.00354391	3.5379	-2.33819e-10
62592903	rs79864192	1.58625e-07	-1.37038	-1.30748	1.34591e-05	-0.883441	-1.31199	1.43774e-05	-0.705285	-1.26414
62592905	rs73147087	1.55246e-07	-1.39173	-1.30765	1.30231e-05	-0.916341	-1.31203	1.3858e-05	-0.741509	-1.26471
62593086	rs73147088	4.60492e-06	1.76505	-1.07457	0.000202001	1.5565	-1.04332	0.000210154	1.75295	-1.04019
62593580	rs2297808	2.76255e-05	0.549714	1.93238	0.00092565	0.167278	1.86813	0.277846	3.40494	4.4948
62593704	rs817322	4.21846e-07	-1.69976	-2.33819e-10	2.30341e-05	-1.65811	-2.33819e-10	1.95033e-05	-1.6645	-2.33819e-10
62593837	rs56331182	4.14353e-07	-1.71768	-2.33819e-10	2.42399e-05	-1.60709	-2.33819e-10	1.93772e-05	-1.67098	-2.33819e-10
62594160	rs7273242	2.07463e-07	-1.09728	-1.31216	1.68539e-05	-0.661777	-1.30873	1.71519e-05	-0.502375	-1.2906
62594247	rs2275294	1.97937e-07	-1.35756	-1.0989	1.28731e-05	-1.14225	-1.0977	1.22669e-05	-1.08669	-1.04149
62594831	rs41278228	1.30687e-07	-1.55963	-1.31197	9.59895e-06	-1.223	-1.31044	8.72563e-06	-1.17402	-1.2948
62594836	rs817323	3.54967e-06	1.43201	-1.0018	0.000136201	1.08527	-0.966228	0.000145701	1.30916	-0.962683
62594899	rs817324	3.27354e-06	1.39445	-1.04522	0.000126747	1.05927	-1.01216	0.000135716	1.28434	-1.00886
62595169	rs817325	1.58224e-07	-1.60527	-1.07512	8.09592e-06	-1.71079	-0.992935	5.7763e-06	-1.71423	-1.16709
62595547	rs6062599	2.709e-06	1.24251	-1.08258	0.000115371	1.00491	-1.05184	0.000122687	1.22333	-1.04877
62595990	rs817326	2.41143e-06	1.06035	-1.01678	9.56675e-05	0.747835	-0.982046	0.000100972	0.958349	-0.978583
62597320	rs576998298	1.95014e-05	2.13384	-2.33819e-10	0.00125668	2.34114	-2.33819e-10	0.010292	4.60404	-2.33819e-10
62597571	rs139142804	7.66647e-07	-1.2081e-10	-1.10237	3.86075e-05	-1.2081e-10	-1.14164	3.52323e-05	-1.2081e-10	-1.07312
62597666	rs45486695	2.157e-06	1.03793	-1.10586	9.91254e-05	0.87797	-1.07667	0.00011533	1.18646	-1.07375
62597694	rs817329	1.6143e-07	-1.59392	-1.06641	8.1764e-06	-1.711	-0.982843	5.81904e-06	-1.71368	-1.16026
62598535	rs118020390	4.09011e-07	-1.73066	-2.33819e-10	2.14806e-05	-1.72794	-2.33819e-10	1.83315e-05	-1.72646	-2.33819e-10
62598815	rs817330	3.38486e-07	-0.690018	-1.2299	1.07116e-05	-1.23983	-1.18393	8.16181e-06	-1.26343	-1.27218
62599141	rs817331	1.76718e-06	0.843712	-1.11097	7.10956e-05	0.551074	-1.08214	7.16147e-05	0.715464	-1.07925
62599357	rs56015416	5.36527e-07	-1.45928	-2.33819e-10	3.95216e-05	-1.11824	-2.33819e-10	3.31758e-05	-1.13326	-2.33819e-10
62599442	rs3810501	1.29987e-07	-1.5648	-1.31217	9.64227e-06	-1.22107	-1.30786	8.72618e-06	-1.17051	-1.29825
62599471	rs3810502	1.30651e-07	-1.55995	-1.31192	9.7426e-06	-1.2126	-1.30598	8.77837e-06	-1.16163	-1.30116
62599612	rs817332	3.45815e-07	-0.672969	-1.22553	1.08973e-05	-1.2281	-1.17848	8.28118e-06	-1.25198	-1.26911
62600044	rs817333	1.63815e-06	0.781468	-1.12455	6.60831e-05	0.492495	-1.09667	6.64207e-05	0.6548	-1.09387
62600454	rs73149003	1.66708e-06	-0.32557	-2.33819e-10	0.000112023	-0.0763845	-2.33819e-10	6.13683e-05	-0.518188	-2.33819e-10
62600621	rs817334	1.26202e-06	0.539481	-1.14341	4.96975e-05	0.227792	-1.11693	4.36835e-05	0.25615	-1.11426
62601735	rs190413265	7.33144e-06	-1.2081e-10	1.15553	0.000538282	-1.2081e-10	1.49329	0.000280264	-1.2081e-10	1.00065
62602868	rs141385312	2.06581e-07	-1.10173	-1.31197	1.63766e-05	-0.687447	-1.31179	1.75127e-05	-0.50296	-1.2692
62602952	rs113119033	2.08482e-07	-1.09249	-1.31206	1.65748e-05	-0.675556	-1.31165	1.7716e-05	-0.490064	-1.27055
62603060	rs817336	1.17127e-07	-1.66896	-1.31218	7.58347e-06	-1.4589	-1.31022	7.21472e-06	-1.37942	-1.27954
62603500	rs817337	9.84677e-07	-0.852086	-2.33819e-10	3.99072e-05	-1.10853	-2.33819e-10	3.61443e-05	-1.04756	-2.33819e-10
62604201	rs817338	1.28844e-07	-1.57558	-1.31022	8.49686e-06	-1.34327	-1.31212	8.704e-06	-1.21343	-1.25786
62604358	rs150512578	6.81522e-07	-1.2081e-10	-1.22007	3.54556e-05	-1.2081e-10	-1.22681	3.07927e-05	-1.2081e-10	-1.2078
62604361	rs1093456	1.28242e-07	-1.58045	-1.31003	8.43196e-06	-1.35098	-1.31208	8.63538e-06	-1.22234	-1.25687
62604493	rs113085515	2.84935e-06	0.210447	-2.33819e-10	0.000244645	0.704718	-2.33819e-10	0.000195189	0.638886	-2.33819e-10
62604816	rs1093457	1.29956e-07	-1.57063	-1.30658	8.57526e-06	-1.33549	-1.31072	8.91719e-06	-1.20445	-1.24265
62605984	rs817339	9.50386e-07	-0.887532	-2.33819e-10	3.87364e-05	-1.13831	-2.33819e-10	3.50334e-05	-1.07878	-2.33819e-10
62606024	rs817340	1.3247e-07	-1.55007	-1.30797	8.84743e-06	-1.30358	-1.31138	9.20289e-06	-1.16773	-1.24783
62606617	rs41278232	3.49342e-07	-0.583998	-1.30435	2.56349e-05	-0.241926	-1.30921	2.89417e-05	-0.0368703	-1.23293
62606765	rs817341	1.28641e-07	-1.57947	-1.3079	8.69826e-06	-1.32062	-1.31135	8.81491e-06	-1.21109	-1.24755
62606973	rs817342	9.43236e-07	-0.895083	-2.33819e-10	3.84921e-05	-1.14464	-2.33819e-10	3.48016e-05	-1.08542	-2.33819e-10
62607160	rs817343	1.30067e-07	-1.56911	-1.30724	8.58022e-06	-1.33458	-1.31105	8.86734e-06	-1.20766	-1.24505
62607620	rs817344	4.04119e-07	-0.436194	-1.3065	3.0161e-05	-0.0780741	-1.31047	3.73125e-05	0.224382	-1.24014
62607659	rs843850	1.31378e-07	-1.55893	-1.30739	8.71642e-06	-1.31876	-1.31112	9.02482e-06	-1.18951	-1.24559
62607976	rs817345	1.31388e-07	-1.55893	-1.30731	8.71675e-06	-1.31876	-1.31108	9.02748e-06	-1.18951	-1.2453
62608078	rs817346	1.31202e-07	-1.56035	-1.30731	8.60222e-06	-1.33199	-1.31108	8.95105e-06	-1.19801	-1.2453
62608499	rs117867277	4.48042e-07	-1.63951	-2.33819e-10	2.1443e-05	-1.72969	-2.33819e-10	1.83469e-05	-1.72562	-2.33819e-10
62609394	rs817347	1.30533e-07	-1.56632	-1.30645	8.59398e-06	-1.33337	-1.31065	8.9105e-06	-1.20564	-1.24221
62609670	rs817348	1.31847e-07	-1.55606	-1.3067	8.73013e-06	-1.31753	-1.31078	9.06619e-06	-1.18745	-1.24308
62609766	rs817349	1.31879e-07	-1.55606	-1.30645	8.73122e-06	-1.31753	-1.31065	9.07403e-06	-1.18745	-1.24221
62610447	rs817351	1.32573e-07	-1.55081	-1.30645	8.8017e-06	-1.30949	-1.31065	9.15799e-06	-1.17824	-1.24221
62610556	rs116165844	2.14227e-06	-0.0747804	-2.33819e-10	0.000168309	0.330709	-2.33819e-10	0.000134354	0.265398	-2.33819e-10
62611478	rs8126213	1.92256e-06	-0.182987	-2.33819e-10	0.000149137	0.209774	-2.33819e-10	0.000119283	0.146421	-2.33819e-10
62611631	rs817352	1.34158e-07	-1.53404	-1.31134	8.95939e-06	-1.29027	-1.31212	8.93699e-06	-1.1801	-1.26478
62611904	rs75097987	5.52375e-05	3.175	-2.33819e-10	0.0015793	2.56965	-2.33819e-10	0.00978072	4.55309	-2.33819e-10
62612398	rs817353	1.36974e-07	-1.51827	-1.30634	9.24444e-06	-1.26047	-1.3106	9.68853e-06	-1.12231	-1.24183
62612574	rs45558633	5.60302e-07	-1.41592	-2.33819e-10	4.62082e-05	-0.961932	-2.33819e-10	3.45651e-05	-1.09224	-2.33819e-10
62612640	rs186249212	6.37669e-07	-1.2081e-10	-1.28658	3.51655e-05	-1.2081e-10	-1.23502	2.90887e-05	-1.2081e-10	-1.26473
62612675	rs45566234	3.59641e-07	-0.554753	-1.30454	2.61971e-05	-0.220116	-1.30933	2.93797e-05	-0.0212348	-1.23354
62613109	rs817354	1.31266e-07	-1.55553	-1.31165	8.67467e-06	-1.32269	-1.31199	8.59641e-06	-1.21642	-1.26732
62614338	rs817355	1.37932e-07	-1.53643	-1.28121	6.24275e-06	-1.70973	-1.25394	4.91221e-06	-1.73147	-1.31189
62614808	rs1093458	9.58051e-07	-0.879499	-2.33819e-10	3.89983e-05	-1.13157	-2.33819e-10	3.52818e-05	-1.07171	-2.33819e-10
62614929	rs817356	1.34409e-07	-1.53529	-1.30822	8.50079e-06	-1.34345	-1.31149	8.77961e-06	-1.21386	-1.24879
62615844	rs817357	1.37558e-07	-1.51539	-1.30497	9.32686e-06	-1.25235	-1.30985	9.78813e-06	-1.11668	-1.23723
62617036	rs116930546	4.80434e-07	-1.56971	-2.33819e-10	2.35248e-05	-1.63704	-2.33819e-10	2.05761e-05	-1.61095	-2.33819e-10
62617655	rs817358	1.3417e-07	-1.54667	-1.29862	6.42734e-06	-1.62421	-1.31032	5.39998e-06	-1.71241	-1.23627
62619172	rs6062602	7.39171e-06	2.4282	-1.26448	0.000389891	2.42211	-1.25133	0.000199671	1.90817	-1.24658
62620029	rs112219537	5.10223e-07	-0.305045	-1.20451	4.4538e-05	0.147494	-1.14624	3.25426e-05	0.0973618	-1.24989
62620057	rs817359	1.26583e-07	-1.59133	-1.31217	8.18757e-06	-1.38142	-1.31105	7.97636e-06	-1.28325	-1.27535
62620523	rs817360	1.313e-07	-1.55606	-1.31085	8.71793e-06	-1.31753	-1.31218	8.90117e-06	-1.18745	-1.26144
62622061	rs843851	1.30566e-07	-1.56123	-1.31129	8.6492e-06	-1.32549	-1.31213	8.79458e-06	-1.19659	-1.26436
62622463	rs77164088	1.04494e-06	-0.792687	-2.33819e-10	9.16239e-05	-0.277397	-2.33819e-10	5.45396e-05	-0.636154	-2.33819e-10
62622765	rs2427581	1.2922e-07	-1.57134	-1.31155	8.51532e-06	-1.34118	-1.31204	8.61967e-06	-1.21462	-1.26642
62622776	rs62218086	1.54312e-06	-0.40284	-2.33819e-10	0.000141163	0.154826	-2.33819e-10	0.000100365	-0.0262647	-2.33819e-10
62623703	rs113450630	5.46853e-07	-0.22565	-1.21457	4.81708e-05	0.238457	-1.15879	3.53293e-05	0.187118	-1.25749
62624125	rs2427582	1.29191e-07	-1.57134	-1.31177	8.5165e-06	-1.34118	-1.3119	8.60174e-06	-1.21462	-1.2685
62624366	rs147510995	1.54729e-06	-1.2081e-10	-0.400137	8.73982e-05	-1.2081e-10	-0.324615	7.47743e-05	-1.2081e-10	-0.320607
62624504	rs73626409	1.32488e-06	-1.2081e-10	-0.555323	7.84074e-05	-1.2081e-10	-0.433171	5.46513e-05	-1.2081e-10	-0.634109
62626063	rs146412923	6.35488e-07	-1.2081e-10	-1.29001	3.30621e-05	-1.2081e-10	-1.2967	2.86218e-05	-1.2081e-10	-1.28091
62626152	rs6011248	1.29148e-07	-1.57134	-1.31211	8.52098e-06	-1.34118	-1.31138	8.56079e-06	-1.21462	-1.27327
62626548	rs143538429	9.64468e-07	-0.872823	-2.33819e-10	4.62033e-05	-0.962039	-2.33819e-10	4.02816e-05	-0.939186	-2.33819e-10
62626937	rs2427584	1.28569e-07	-1.57627	-1.31166	8.47843e-06	-1.34891	-1.30866	8.38966e-06	-1.22351	-1.28457
62627340	rs80150989	3.38137e-06	0.381637	-2.33819e-10	0.000200045	0.503451	-2.33819e-10	0.000346001	1.21136	-2.33819e-10
62627770	rs147493817	8.2614e-07	-1.2081e-10	-1.02764	4.62083e-05	-1.2081e-10	-0.961931	3.70155e-05	-1.2081e-10	-1.02374
62627798	rs117846084	4.48776e-07	-1.63788	-2.33819e-10	2.1893e-05	-1.70892	-2.33819e-10	1.90637e-05	-1.68729	-2.33819e-10
62629389	rs116842373	4.09034e-07	-1.7306	-2.33819e-10	2.19958e-05	-1.70424	-2.33819e-10	1.90581e-05	-1.68759	-2.33819e-10
62629523	rs201650022	1.97088e-06	-1.2081e-10	-0.158164	9.84872e-05	-1.2081e-10	-0.205163	8.4188e-05	-1.2081e-10	-0.202029
62630149	rs6090031	1.24924e-07	-1.60793	-1.30876	8.06041e-06	-1.40499	-1.30314	7.6183e-06	-1.30936	-1.29517
62630644	rs117249806	4.40045e-07	-1.65752	-2.33819e-10	2.97698e-05	-1.4016	-2.33819e-10	2.45929e-05	-1.43262	-2.33819e-10
62631570	rs112790215	3.42277e-07	-0.596997	-1.31178	2.47576e-05	-0.275623	-1.31033	2.56611e-05	-0.078205	-1.3119
62633845	rs6062604	1.25119e-07	-1.60339	-1.31174	8.28023e-06	-1.37234	-1.30887	8.07285e-06	-1.26263	-1.28395
62634359	rs2152968	1.25322e-07	-1.60793	-1.30558	8.09958e-06	-1.40499	-1.29829	7.57712e-06	-1.30936	-1.30059
62634687	rs2185031	1.25355e-07	-1.60793	-1.30532	8.10265e-06	-1.40499	-1.29791	7.57453e-06	-1.30936	-1.30093
62635274	rs2022012	1.27167e-07	-1.59471	-1.30419	8.29027e-06	-1.3837	-1.2963	7.74928e-06	-1.2852	-1.30228
62635542	rs4809388	6.74693e-06	2.3135	-1.24106	0.000356884	2.30749	-1.22517	0.000184289	1.80093	-1.2195
62635770	rs17753550	8.83096e-07	-0.960966	-2.33819e-10	4.02013e-05	-1.10119	-2.33819e-10	3.94496e-05	-0.960058	-2.33819e-10
62636139	rs75100087	4.16439e-07	-0.439107	-1.27355	3.48862e-05	-0.00685908	-1.23614	2.66276e-05	-0.0548736	-1.29826
62636670	rs117725420	4.72278e-07	-1.58683	-2.33819e-10	2.4642e-05	-1.59064	-2.33819e-10	2.03351e-05	-1.62273	-2.33819e-10
62636879	rs79439888	1.32564e-06	-1.2081e-10	-0.554748	7.12007e-05	-1.2081e-10	-0.529586	5.8654e-05	-1.2081e-10	-0.563426
62637208	rs6090033	1.25042e-07	-1.61305	-1.3027	8.07231e-06	-1.41242	-1.29423	7.48676e-06	-1.31814	-1.3038
62637731	rs141448165	7.5967e-07	-1.11152	-2.33819e-10	6.22636e-05	-0.663713	-2.33819e-10	4.14338e-05	-0.910983	-2.33819e-10
62637830	rs151009976	4.28644e-07	-1.68377	-2.33819e-10	2.14053e-05	-1.73145	-2.33819e-10	1.98029e-05	-1.64925	-2.33819e-10
62638081	rs2022415	1.2686e-07	-1.59166	-1.30966	8.37865e-06	-1.36476	-1.30464	8.17408e-06	-1.24117	-1.29294
62638992	rs6011254	1.25608e-07	-1.6105	-1.30073	8.15637e-06	-1.40474	-1.29155	7.54292e-06	-1.309	-1.30548
62639274	rs2427585	1.26925e-07	-1.60171	-1.2991	8.28014e-06	-1.39039	-1.29084	7.65432e-06	-1.2927	-1.30711
62640114	rs2427586	1.20893e-07	-1.64983	-1.29967	7.64605e-06	-1.47076	-1.29014	7.00722e-06	-1.3819	-1.30625
62640529	rs148685451	4.26166e-07	-1.68957	-2.33819e-10	2.14596e-05	-1.72892	-2.33819e-10	1.82395e-05	-1.73149	-2.33819e-10
62640559	rs8124378	1.23755e-07	-1.62311	-1.30298	7.96284e-06	-1.42569	-1.29462	7.37937e-06	-1.33286	-1.30353
62640582	rs56228814	6.62857e-06	2.28896	-1.23422	0.000350879	2.28298	-1.21762	0.00018152	1.778	-1.21172
62641209	rs2427587	1.25287e-07	-1.6105	-1.30329	8.12793e-06	-1.40474	-1.29504	7.55987e-06	-1.309	-1.30323
62641575	rs2427588	1.12648e-06	-0.71755	-2.33819e-10	4.47257e-05	-0.994542	-2.33819e-10	4.07204e-05	-0.928353	-2.33819e-10
62641605	rs41278236	2.42744e-06	0.0501924	-2.33819e-10	0.000191089	0.457648	-2.33819e-10	0.000130261	0.234461	-2.33819e-10
62641869	rs116887540	7.50161e-07	-1.12411	-2.33819e-10	6.12415e-05	-0.680264	-2.33819e-10	4.08374e-05	-0.925484	-2.33819e-10
62641994	rs73153123	7.12118e-06	2.35829	-1.23187	0.000377024	2.35226	-1.21504	0.000194188	1.8428	-1.20905
62642057	rs2427590	1.27979e-07	-1.58416	-1.30837	8.46524e-06	-1.35661	-1.30251	8.22154e-06	-1.23232	-1.296
62642781	rs111366685	4.73631e-07	-1.58397	-2.33819e-10	2.95011e-05	-1.41066	-2.33819e-10	2.11563e-05	-1.58314	-2.33819e-10
62643024	rs73153127	6.39733e-07	-1.28335	-2.33819e-10	5.92747e-05	-0.712907	-2.33819e-10	3.57564e-05	-1.05835	-2.33819e-10
62644409	rs816913	1.28733e-07	-1.57935	-1.30731	8.54439e-06	-1.34896	-1.30085	8.27783e-06	-1.2235	-1.298
62644437	rs816914	1.28733e-07	-1.57935	-1.30731	8.54439e-06	-1.34896	-1.30085	8.27783e-06	-1.2235	-1.298
62645116	rs816915	1.28792e-07	-1.57935	-1.30685	8.55037e-06	-1.34896	-1.30015	8.27153e-06	-1.2235	-1.29876
62645967	rs816916	1.24042e-07	-1.62311	-1.30066	7.98802e-06	-1.42569	-1.29146	7.36468e-06	-1.33286	-1.30553
62646273	rs816917	1.25303e-07	-1.61478	-1.29888	8.11896e-06	-1.4118	-1.28909	7.47289e-06	-1.31703	-1.30677
62647567	rs816918	1.20954e-06	-0.646401	-2.33819e-10	4.7531e-05	-0.933707	-2.33819e-10	4.33881e-05	-0.864897	-2.33819e-10
62648208	rs816919	1.23922e-06	-0.622163	-2.33819e-10	4.85301e-05	-0.912905	-2.33819e-10	4.43388e-05	-0.843222	-2.33819e-10
62648796	rs7263974	1.54064e-07	-1.40039	-1.30665	8.69491e-06	-1.33228	-1.30007	6.57697e-06	-1.44166	-1.30985
62649655	rs73153136	4.38267e-07	-1.66157	-2.33819e-10	2.14047e-05	-1.73148	-2.33819e-10	2.02099e-05	-1.62891	-2.33819e-10
62650062	rs816921	1.2801e-06	-0.589707	-2.33819e-10	4.99039e-05	-0.884991	-2.33819e-10	4.56465e-05	-0.814155	-2.33819e-10
```
