## Supplementary material for "Characterization of shared and ancestry-specific signals driving complex traits using multi-ancestry fine-mapping": susiex_nc3.cs80.summary

```
# chr20:61650128-62650128
CS_ID	CS_LENGTH	CS_PURITY	MAX_PIP_SNP	BP	REF_ALLELE	ALT_ALLELE	REF_FRQ	BETA	SE	-LOG10P	MAX_PIP	POST-HOC_PROB_POP1	POST-HOC_PROB_POP2
1	29	0.522531	rs57457685	62150052	A,A	G,G	0.889662,0.960318	0.0345404,-0.0207036	0.00631051,0.0218976	7.35527,0.462915	0.147171	0.995346	0.295134
2	281	0	rs1741708	62372041	T,T	G,G	0.808151,0.37996	0.00974938,0.0315036	0.00502127,0.00880693	1.28247,3.45921	0.0349898	0.587693	0.578976
3	70	0	rs2297808	62593580	T,T	G,G	0.983101,0.967262	0.0515749,0.085103	0.0153396,0.0240217	3.11169,3.40233	0.277846	0.735662	0.482681
```
