## Supplementary material for "Characterization of shared and ancestry-specific signals driving complex traits using multi-ancestry fine-mapping": susiex_nc1.cs80.cs

```
CS_ID	SNP	BP	REF_ALLELE	ALT_ALLELE	REF_FRQ	BETA	SE	-LOG10P	CS_PIP	OVRL_PIP
1	chr21:35021450:G:C	35021450	C,C	G,G	1,1	inf,inf	inf,inf	7.64808,1.12588	0.163918	0.163918
1	chr21:35017332:A:G	35017332	G,G	A,A	1,1	inf,inf	inf,inf	7.86732,0.741941	0.14106	0.14106
1	chr21:35026289:T:A	35026289	A,A	T,T	1,1	inf,inf	inf,inf	7.47838,1.14083	0.116387	0.116387
1	chr21:35028445:G:A	35028445	A,A	G,G	1,1	inf,inf	inf,inf	7.35665,1.20974	0.100608	0.100608
1	chr21:35018131:T:C	35018131	C,C	T,T	1,1	inf,inf	inf,inf	7.4702,1.0491	0.0979252	0.0979252
1	chr21:35033817:A:T	35033817	T,T	A,A	1,1	inf,inf	inf,inf	7.27039,1.26275	0.0914757	0.0914757
1	chr21:35027879:T:C	35027879	C,C	T,T	1,1	inf,inf	inf,inf	7.25863,1.19082	0.0787642	0.0787642
1	chr21:35020059:T:C	35020059	C,C	T,T	1,1	inf,inf	inf,inf	7.28538,1.07444	0.0684727	0.0684727
```
