## Supplementary material for "Characterization of shared and ancestry-specific signals driving complex traits using multi-ancestry fine-mapping": susiex_nc1.cs80.snp

```
BP	SNP	PIP(CS1)	LogBF(CS1,Pop1)	LogBF(CS1,Pop2)
34496812	chr21:34496812:G:A	2.60076e-08	-1.02513	-0.950121
34496937	chr21:34496937:G:A	1.01551e-07	-1.63423e-10	-0.613075
34497422	chr21:34497422:T:A	2.07592e-08	-1.05201	-1.14864
34497427	chr21:34497427:C:T	2.64745e-08	-0.790895	-1.16656
34497499	chr21:34497499:A:C	1.03034e-07	-1.63423e-10	-0.59858
34497541	chr21:34497541:G:A	3.3061e-08	-1.73529	-2.33987e-10
34497721	chr21:34497721:T:C	5.97727e-08	-1.63423e-10	-1.14309
34497804	chr21:34497804:C:T	6.04704e-08	-1.63423e-10	-1.13149
34497982	chr21:34497982:C:T	1.4694e-07	-1.63423e-10	-0.243618
34498580	chr21:34498580:C:T	1.02909e-07	-1.63423e-10	-0.599794
34499081	chr21:34499081:C:T	3.26262e-08	-0.876166	-0.87236
34499142	chr21:34499142:G:A	1.14387e-08	-1.63076	-1.16588
34499173	chr21:34499173:T:C	6.29059e-08	-1.63423e-10	-1.092
34499437	chr21:34499437:A:G	1.84564e-08	-1.15975	-1.15848
34499581	chr21:34499581:C:A	2.82077e-08	-0.939931	-0.954115
34499627	chr21:34499627:T:C	5.83278e-08	-1.63423e-10	-1.16756
34499723	chr21:34499723:C:T	1.21287e-08	-1.65001	-1.08806
34499799	chr21:34499799:G:A	9.12433e-08	-1.63423e-10	-0.720111
34499847	chr21:34499847:C:T	5.64938e-08	-1.06532	-0.134187
34499858	chr21:34499858:T:C	1.07538e-07	-1.63423e-10	-0.555794
34500577	chr21:34500577:C:A	5.91557e-08	-1.63423e-10	-1.15347
34501826	chr21:34501826:C:T	3.30709e-08	-1.73499	-2.33987e-10
34501851	chr21:34501851:A:G	1.1422e-08	-1.635	-1.1631
34502813	chr21:34502813:C:T	5.86636e-08	-1.63423e-10	-1.16182
34503688	chr21:34503688:G:A	6.48603e-08	-1.63423e-10	-1.06141
34503832	chr21:34503832:G:C	2.09809e-07	-1.63423e-10	0.112559
34504140	chr21:34504140:C:T	1.15648e-08	-1.61964	-1.16604
34504148	chr21:34504148:A:G	6.65974e-08	-1.63423e-10	-1.03498
34504160	chr21:34504160:C:T	5.94505e-08	-1.63423e-10	-1.1485
34504741	chr21:34504741:T:C	5.8351e-08	-1.63423e-10	-1.16716
34504897	chr21:34504897:C:T	1.86717e-08	-1.66418	-0.64245
34505366	chr21:34505366:C:A	1.16868e-07	-1.63423e-10	-0.472593
34505414	chr21:34505414:C:T	2.29637e-08	-1.04764	-1.05208
34505757	chr21:34505757:C:T	5.95367e-08	-1.63423e-10	-1.14705
34505794	chr21:34505794:C:T	1.68125e-07	-1.63423e-10	-0.108932
34505832	chr21:34505832:A:T	6.56656e-08	-1.63423e-10	-1.04907
34506195	chr21:34506195:C:T	5.83688e-08	-1.63423e-10	-1.16686
34506571	chr21:34506571:C:A	8.99619e-08	-1.63423e-10	-0.734254
34506970	chr21:34506970:C:T	2.2837e-08	-1.05994	-1.04532
34506974	chr21:34506974:T:C	8.99467e-08	-1.63423e-10	-0.734423
34507084	chr21:34507084:C:T	1.8395e-08	-1.15982	-1.16174
34508210	chr21:34508210:T:C	5.89111e-08	-1.63423e-10	-1.15761
34508218	chr21:34508218:A:G	3.00701e-08	-1.03572	-0.794387
34508303	chr21:34508303:T:C	1.8255e-08	-1.60878	-0.720418
34508502	chr21:34508502:T:C	1.07105e-07	-1.63423e-10	-0.55983
34508588	chr21:34508588:C:T	1.71542e-08	-1.224	-1.1674
34508641	chr21:34508641:A:C	1.11499e-07	-1.63423e-10	-0.519629
34508644	chr21:34508644:G:T	5.94265e-08	-1.63423e-10	-1.1489
34508660	chr21:34508660:C:T	1.11546e-07	-1.63423e-10	-0.519206
34508753	chr21:34508753:T:C	7.30255e-08	-1.63423e-10	-0.942831
34508999	chr21:34508999:T:C	1.02505e-07	-1.63423e-10	-0.603731
34509137	chr21:34509137:C:T	2.33737e-08	-0.924104	-1.15792
34509214	chr21:34509214:G:A	8.08153e-08	-1.63423e-10	-0.841474
34510224	chr21:34510224:A:G	1.01337e-07	-1.63423e-10	-0.615185
34510235	chr21:34510235:T:C	9.35171e-08	-1.63423e-10	-0.695496
34510532	chr21:34510532:C:G	3.26364e-08	-1.74821	-2.33987e-10
34510651	chr21:34510651:C:A	3.34596e-08	-1.7233	-2.33987e-10
34510723	chr21:34510723:G:A	5.95254e-08	-1.63423e-10	-1.14724
34510732	chr21:34510732:G:A	1.10622e-08	-1.69888	-1.13122
34510766	chr21:34510766:G:A	2.05142e-08	-1.21754	-0.994982
34510787	chr21:34510787:A:G	3.51965e-08	-1.06613	-0.606567
34511191	chr21:34511191:C:T	2.67064e-08	-1.00105	-0.947692
34511192	chr21:34511192:T:C	9.64593e-08	-1.63423e-10	-0.66452
34511314	chr21:34511314:T:C	6.57942e-08	-1.63423e-10	-1.04711
34511445	chr21:34511445:T:A	2.80291e-08	-0.927709	-0.972688
34511744	chr21:34511744:T:G	3.48252e-08	-1.6833	-2.33987e-10
34512114	chr21:34512114:C:T	3.60607e-08	-1.64844	-2.33987e-10
34512227	chr21:34512227:G:A	3.99394e-08	-0.472141	-1.07413
34512335	chr21:34512335:G:A	4.10843e-08	-0.482727	-1.03529
34512512	chr21:34512512:G:A	1.2112e-07	-1.63423e-10	-0.436858
34513672	chr21:34513672:A:G	2.02659e-08	-1.05669	-1.16801
34513686	chr21:34513686:C:T	3.68486e-08	-1.62682	-2.33987e-10
34513699	chr21:34513699:G:A	5.83866e-08	-1.63423e-10	-1.16655
34513973	chr21:34513973:TG:T	1.84719e-06	-1.63423e-10	2.28778
34514281	chr21:34514281:C:T	7.03838e-08	-1.63423e-10	-0.979678
34514473	chr21:34514473:G:A	7.59004e-08	-1.63423e-10	-0.904218
34514706	chr21:34514706:C:T	1.51649e-08	-1.69991	-0.814751
34515061	chr21:34515061:T:C	1.62499e-08	-1.69931	-0.746241
34515181	chr21:34515181:T:C	6.98771e-08	-0.986903	-2.33987e-10
34515240	chr21:34515240:C:G	1.60024e-08	-1.34004	-1.12086
34515253	chr21:34515253:C:T	1.27635e-07	-1.63423e-10	-0.384466
34515278	chr21:34515278:G:A	3.69043e-08	-1.62531	-2.33987e-10
34515484	chr21:34515484:C:T	6.41173e-08	-1.63423e-10	-1.07293
34515802	chr21:34515802:C:G	8.75813e-08	-0.0666382	-0.694435
34515817	chr21:34515817:T:G	5.8559e-08	-1.63423e-10	-1.16361
34515833	chr21:34515833:C:T	7.48408e-08	-1.63423e-10	-0.918277
34515908	chr21:34515908:C:A	3.03502e-08	-0.652782	-1.16805
34515911	chr21:34515911:A:AG	8.67788e-08	-1.63423e-10	-0.770278
34515939	chr21:34515939:T:C	1.90424e-08	-1.56246	-0.724516
34515996	chr21:34515996:C:A	6.89148e-08	-1.63423e-10	-1.00077
34516452	chr21:34516452:T:C	6.43845e-08	-1.63423e-10	-1.06877
34516806	chr21:34516806:G:C	5.29595e-08	-1.26411	-2.33987e-10
34516979	chr21:34516979:T:C	2.12228e-06	-1.63423e-10	2.4266
34517934	chr21:34517934:G:A	1.37151e-08	-1.61277	-1.00238
34518075	chr21:34518075:C:T	6.53159e-08	-1.63423e-10	-1.05441
34518111	chr21:34518111:C:T	3.66639e-08	-0.68725	-0.944597
34518318	chr21:34518318:A:G	5.87738e-08	-1.63423e-10	-1.15994
34518356	chr21:34518356:G:A	1.21031e-08	-1.66941	-1.07077
34518660	chr21:34518660:C:T	7.2709e-08	-0.236301	-0.710875
34518988	chr21:34518988:A:T	7.75777e-08	-1.63423e-10	-0.882361
34519063	chr21:34519063:C:T	1.40141e-08	-1.61716	-0.976411
34519090	chr21:34519090:C:G	6.45582e-08	-1.63423e-10	-1.06607
34519240	chr21:34519240:C:T	4.7557e-08	-1.37171	-2.33987e-10
34519264	chr21:34519264:G:A	2.28818e-08	-1.20453	-0.898766
34519496	chr21:34519496:T:A	6.63605e-08	-1.63423e-10	-1.03854
34519645	chr21:34519645:C:T	6.18496e-08	-1.10894	-2.33987e-10
34519681	chr21:34519681:G:A	2.20084e-08	-1.02316	-1.11906
34519697	chr21:34519697:T:G	1.09759e-08	-1.67592	-1.16201
34519729	chr21:34519729:C:T	2.28404e-08	-0.985491	-1.11962
34520069	chr21:34520069:G:C	6.11731e-08	-1.63423e-10	-1.11993
34520182	chr21:34520182:G:A	8.54063e-08	-1.63423e-10	-0.786221
34520378	chr21:34520378:G:C	5.94233e-08	-1.63423e-10	-1.14895
34520738	chr21:34520738:C:A	6.12427e-08	-1.63423e-10	-1.1188
34520833	chr21:34520833:C:T	2.36608e-08	-1.20097	-0.868849
34521344	chr21:34521344:A:G	1.31669e-08	-1.60199	-1.05395
34521352	chr21:34521352:C:T	1.67705e-07	-1.63423e-10	-0.111435
34521439	chr21:34521439:T:C	6.80393e-08	0.132143	-1.1457
34521830	chr21:34521830:T:C	2.41045e-08	-0.929764	-1.12148
34521929	chr21:34521929:G:A	2.43037e-08	-0.927054	-1.11596
34522166	chr21:34522166:C:T	1.16222e-08	-1.68462	-1.09611
34522217	chr21:34522217:G:T	1.02146e-07	-1.63423e-10	-0.607241
34522300	chr21:34522300:C:T	3.25151e-08	-1.75194	-2.33987e-10
34522306	chr21:34522306:A:G	6.05782e-08	-1.63423e-10	-1.12971
34522570	chr21:34522570:A:T	2.24401e-08	-0.984215	-1.13858
34522581	chr21:34522581:C:G	3.28476e-08	-1.74176	-2.33987e-10
34522665	chr21:34522665:G:C	1.13593e-08	-1.67681	-1.1268
34522732	chr21:34522732:G:T	3.29141e-08	-1.0536	-0.686144
34523334	chr21:34523334:A:G	2.62452e-08	-0.808261	-1.1579
34523427	chr21:34523427:T:C	1.11795e-07	-1.63423e-10	-0.516978
34523734	chr21:34523734:A:G	1.12854e-08	-1.74219	-1.06794
34523942	chr21:34523942:C:T	8.38395e-08	-1.63423e-10	-0.804736
34523991	chr21:34523991:A:C	3.1978e-08	-0.601106	-1.16749
34524039	chr21:34524039:AG:A	1.16028e-07	-1.63423e-10	-0.479809
34524124	chr21:34524124:G:A	1.71842e-07	-1.63423e-10	-0.0870666
34524152	chr21:34524152:G:T	3.26213e-08	-1.74868	-2.33987e-10
34524386	chr21:34524386:C:T	4.19483e-08	-1.4972	-2.33987e-10
34524701	chr21:34524701:T:C	3.3058e-08	-1.73538	-2.33987e-10
34525095	chr21:34525095:A:G	6.4031e-08	-1.63423e-10	-1.07427
34525470	chr21:34525470:C:A	4.28089e-08	-0.569604	-0.90729
34525907	chr21:34525907:A:T	3.75119e-08	-1.60898	-2.33987e-10
34526172	chr21:34526172:C:T	4.03203e-08	-1.53679	-2.33987e-10
34526315	chr21:34526315:G:A	1.19933e-08	-1.5969	-1.15239
34526322	chr21:34526322:A:G	3.75608e-08	-0.603573	-1.00411
34526761	chr21:34526761:A:AC	3.29685e-08	-1.73809	-2.33987e-10
34526950	chr21:34526950:C:T	4.9963e-08	-1.32236	-2.33987e-10
34527324	chr21:34527324:CTCAA:C	2.46825e-08	-1.22372	-0.803819
34527578	chr21:34527578:A:C	1.14456e-08	-1.63132	-1.16472
34527618	chr21:34527618:A:G	6.1311e-08	-1.63423e-10	-1.11768
34528045	chr21:34528045:G:A	6.44749e-08	-1.63423e-10	-1.06736
34528426	chr21:34528426:C:T	7.36537e-08	-1.63423e-10	-0.934266
34528461	chr21:34528461:A:G	1.41438e-08	-1.62145	-0.962911
34528512	chr21:34528512:C:T	3.25404e-08	-1.75116	-2.33987e-10
34528992	chr21:34528992:A:G	1.56954e-08	-1.49222	-0.988054
34529292	chr21:34529292:G:A	5.96099e-08	-1.63423e-10	-1.14582
34529362	chr21:34529362:T:C	5.95224e-08	-1.63423e-10	-1.14729
34529714	chr21:34529714:T:C	1.21676e-08	-1.74038	-0.99448
34529891	chr21:34529891:A:G	7.96533e-08	-1.63423e-10	-0.855958
34530034	chr21:34530034:C:G	7.65692e-08	-1.63423e-10	-0.895446
34530065	chr21:34530065:G:T	8.09372e-08	-1.63423e-10	-0.839967
34530728	chr21:34530728:G:A	1.09338e-08	-1.74699	-1.0948
34531354	chr21:34531354:C:T	7.37477e-08	-1.63423e-10	-0.93299
34531599	chr21:34531599:G:A	6.69606e-08	-1.63423e-10	-1.02954
34531755	chr21:34531755:G:A	1.12062e-08	-1.74857	-1.0686
34531770	chr21:34531770:C:T	5.90389e-08	-1.63423e-10	-1.15544
34531847	chr21:34531847:C:T	6.07794e-08	-1.63423e-10	-1.12639
34531875	chr21:34531875:G:A	5.15307e-08	-1.52095	0.229489
34531974	chr21:34531974:G:A	5.83915e-08	-1.63423e-10	-1.16647
34532185	chr21:34532185:C:T	1.78243e-08	-1.35383	-0.99925
34532190	chr21:34532190:C:T	1.37058e-08	-1.74697	-0.868856
34532399	chr21:34532399:A:C	5.60427e-08	-1.37198	0.16445
34533001	chr21:34533001:C:T	1.63672e-08	-1.41014	-1.02822
34533226	chr21:34533226:C:T	1.87132e-07	-1.63423e-10	-0.00182745
34533240	chr21:34533240:G:A	9.34334e-08	-1.63423e-10	-0.696391
34533267	chr21:34533267:T:C	5.83477e-08	-1.63423e-10	-1.16722
34533523	chr21:34533523:C:T	1.75011e-08	-1.75213	-0.619245
34533533	chr21:34533533:C:T	1.7711e-08	-1.75208	-0.607372
34533770	chr21:34533770:G:A	1.89485e-08	-1.75169	-0.540232
34533804	chr21:34533804:G:A	5.98689e-08	-1.63423e-10	-1.14148
34533810	chr21:34533810:A:G	1.86227e-08	-1.75213	-0.557127
34533841	chr21:34533841:C:T	1.80454e-08	-1.7515	-0.589253
34533916	chr21:34533916:T:C	1.655e-08	-1.75211	-0.675149
34534314	chr21:34534314:T:C	1.47998e-08	-1.37325	-1.16578
34534373	chr21:34534373:A:G	1.06398e-08	-1.75189	-1.11714
34534391	chr21:34534391:A:T	1.0901e-08	-1.74818	-1.09661
34534419	chr21:34534419:G:A	3.25205e-08	-1.75177	-2.33987e-10
34534504	chr21:34534504:C:T	1.78699e-08	-1.75202	-0.598502
34534505	chr21:34534505:A:G	1.81743e-08	-1.75209	-0.581543
34534570	chr21:34534570:G:A	1.89342e-08	-1.75213	-0.540545
34534758	chr21:34534758:C:T	1.02892e-08	-1.73449	-1.16806
34534770	chr21:34534770:A:G	1.56139e-08	-1.75208	-0.733403
34534787	chr21:34534787:C:T	1.31005e-07	-0.358407	-2.33987e-10
34534792	chr21:34534792:G:A	1.42566e-08	-1.7457	-0.830723
34534816	chr21:34534816:G:A	1.45607e-08	-1.45746	-1.09785
34534840	chr21:34534840:G:T	6.13424e-08	-1.63423e-10	-1.11717
34535115	chr21:34535115:A:G	2.01554e-08	-1.75203	-0.478142
34535152	chr21:34535152:C:T	1.96043e-08	-1.75158	-0.506307
34535171	chr21:34535171:A:G	1.94852e-08	-1.75112	-0.512862
34535235	chr21:34535235:G:A	1.33781e-07	-1.63423e-10	-0.337439
34535250	chr21:34535250:T:G	6.15281e-08	-1.63423e-10	-1.11415
34535299	chr21:34535299:C:A	1.93763e-08	-1.75211	-0.517484
34535343	chr21:34535343:C:T	1.94175e-08	-1.7503	-0.517164
34535429	chr21:34535429:T:C	2.1464e-07	0.0463438	0.0889797
34535446	chr21:34535446:C:T	1.9481e-08	-1.75205	-0.512151
34535930	chr21:34535930:G:A	1.92575e-08	-1.7509	-0.524837
34536169	chr21:34536169:C:T	4.55009e-08	-1.74227	0.326361
34536616	chr21:34536616:A:G	1.44052e-08	-1.51963	-1.04642
34536661	chr21:34536661:ACACCAC:A	1.44328e-08	-1.39621	-1.16792
34536910	chr21:34536910:G:T	3.66566e-08	-1.63205	-2.33987e-10
34537076	chr21:34537076:C:T	5.83601e-08	-1.63423e-10	-1.16701
34537260	chr21:34537260:AG:A	1.52362e-08	-1.4876	-1.02236
34537327	chr21:34537327:T:C	1.70042e-08	-1.56385	-0.836324
34537387	chr21:34537387:G:A	5.85001e-08	-1.63423e-10	-1.16461
34537517	chr21:34537517:G:A	1.09628e-08	-1.74977	-1.08936
34537782	chr21:34537782:G:A	1.57993e-08	-1.38029	-1.09338
34537983	chr21:34537983:C:T	1.26508e-08	-1.68124	-1.01468
34538052	chr21:34538052:G:T	1.10235e-08	-1.67795	-1.15567
34538245	chr21:34538245:G:T	1.53261e-08	-1.46741	-1.03668
34538322	chr21:34538322:A:G	8.64482e-08	-1.63423e-10	-0.774095
34538344	chr21:34538344:A:G	1.45359e-08	-1.5013	-1.05572
34538345	chr21:34538345:C:T	1.09852e-08	-1.75203	-1.08506
34538413	chr21:34538413:T:C	1.44356e-08	-1.60654	-0.95741
34538474	chr21:34538474:A:AC	1.14908e-08	-1.63181	-1.16028
34538501	chr21:34538501:T:C	1.81646e-08	-1.71783	-0.61633
34538835	chr21:34538835:A:G	1.09907e-08	-1.75007	-1.08653
34538997	chr21:34538997:T:C	1.09917e-08	-1.73863	-1.09787
34539301	chr21:34539301:G:A	1.71616e-08	-1.60164	-0.789332
34539421	chr21:34539421:T:C	3.39816e-08	-1.70782	-2.33987e-10
34539516	chr21:34539516:T:G	1.57134e-07	-1.63423e-10	-0.176544
34539743	chr21:34539743:C:T	1.57579e-08	-1.46909	-1.00721
34539816	chr21:34539816:C:T	5.8698e-08	-1.63423e-10	-1.16123
34540141	chr21:34540141:A:G	1.08641e-08	-1.74762	-1.10056
34540508	chr21:34540508:C:G	1.07391e-08	-1.75088	-1.10887
34540660	chr21:34540660:T:C	1.08285e-08	-1.75096	-1.1005
34540788	chr21:34540788:A:C	1.06706e-08	-1.75136	-1.11479
34540845	chr21:34540845:C:T	1.07006e-08	-1.75162	-1.11172
34540962	chr21:34540962:A:C	6.17597e-08	-1.63423e-10	-1.11039
34541112	chr21:34541112:G:A	8.29558e-08	-1.63423e-10	-0.815333
34541423	chr21:34541423:C:T	1.07284e-08	-1.75075	-1.10999
34541670	chr21:34541670:C:T	1.42137e-08	-1.43063	-1.1488
34541701	chr21:34541701:G:A	1.07641e-08	-1.74848	-1.10894
34541850	chr21:34541850:T:C	1.07347e-08	-1.75022	-1.10994
34542022	chr21:34542022:C:T	1.07803e-08	-1.75115	-1.10477
34542324	chr21:34542324:G:A	1.20703e-08	-1.73837	-1.00453
34542404	chr21:34542404:T:G	6.1804e-08	-1.63423e-10	-1.10967
34542491	chr21:34542491:C:T	2.34304e-08	-1.11199	-0.967617
34542514	chr21:34542514:A:G	1.46003e-08	-1.40142	-1.15117
34542610	chr21:34542610:C:T	5.83024e-08	-1.63423e-10	-1.168
34542675	chr21:34542675:T:C	1.07476e-08	-1.75043	-1.10852
34542776	chr21:34542776:G:T	1.06927e-08	-1.75157	-1.11252
34543107	chr21:34543107:C:T	6.54446e-08	-1.74651	0.694071
34543112	chr21:34543112:A:C	8.46723e-08	-1.63423e-10	-0.794852
34543243	chr21:34543243:A:G	1.07007e-08	-1.75037	-1.11297
34543301	chr21:34543301:A:G	1.0688e-08	-1.75108	-1.11344
34543332	chr21:34543332:G:A	2.81916e-07	-1.63423e-10	0.407967
34543335	chr21:34543335:C:T	1.07055e-08	-1.75075	-1.11213
34543376	chr21:34543376:C:T	1.65171e-08	-1.61387	-0.815372
34543405	chr21:34543405:A:T	1.07465e-08	-1.75167	-1.10739
34543627	chr21:34543627:G:A	1.47025e-08	-1.44255	-1.10307
34543732	chr21:34543732:AG:A	1.1523e-07	-1.63423e-10	-0.48671
34543970	chr21:34543970:T:C	2.35344e-08	-1.60587	-0.469307
34544067	chr21:34544067:T:C	2.07644e-08	-1.5825	-0.617898
34544392	chr21:34544392:C:T	8.3851e-08	-1.63423e-10	-0.804598
34544557	chr21:34544557:T:G	1.19568e-08	-1.7008	-1.05153
34544818	chr21:34544818:G:A	1.04513e-08	-1.74904	-1.13787
34544819	chr21:34544819:G:A	1.04235e-08	-1.74934	-1.14024
34544981	chr21:34544981:C:G	1.03419e-08	-1.75198	-1.14546
34545087	chr21:34545087:C:T	1.73685e-08	-1.51076	-0.868223
34545528	chr21:34545528:G:C	1.79038e-08	-1.38916	-0.959465
34545753	chr21:34545753:T:A	1.04059e-08	-1.74034	-1.15093
34545782	chr21:34545782:T:G	1.08774e-08	-1.6821	-1.16485
34546058	chr21:34546058:A:G	1.03291e-08	-1.74988	-1.14879
34546276	chr21:34546276:G:A	6.29148e-08	-1.63423e-10	-1.09186
34546313	chr21:34546313:G:A	1.03412e-08	-1.73873	-1.15877
34546593	chr21:34546593:A:G	6.1033e-08	-1.63423e-10	-1.12223
34546626	chr21:34546626:C:A	3.50168e-08	-1.67781	-2.33987e-10
34546980	chr21:34546980:G:A	7.30841e-08	-1.63423e-10	-0.94203
34547168	chr21:34547168:T:C	1.04093e-08	-1.74945	-1.14149
34547210	chr21:34547210:G:A	1.0418e-08	-1.74336	-1.14674
34547375	chr21:34547375:G:A	2.05624e-07	-1.63423e-10	0.092407
34547455	chr21:34547455:T:C	1.03262e-08	-1.74941	-1.14954
34547550	chr21:34547550:G:A	4.5128e-08	-1.42414	-2.33987e-10
34548046	chr21:34548046:A:G	1.04422e-08	-1.73994	-1.14785
34548124	chr21:34548124:T:C	1.04448e-08	-1.74239	-1.14514
34548152	chr21:34548152:A:G	1.98569e-08	-1.34977	-0.895317
34548205	chr21:34548205:C:T	1.03775e-08	-1.74859	-1.14541
34548330	chr21:34548330:T:G	1.03722e-08	-1.74817	-1.14634
34549028	chr21:34549028:G:C	1.9184e-08	-1.11454	-1.16502
34549048	chr21:34549048:G:A	1.04054e-08	-1.74237	-1.14895
34549123	chr21:34549123:A:T	1.04938e-08	-1.73779	-1.14507
34549343	chr21:34549343:C:T	1.03623e-08	-1.74799	-1.14748
34549708	chr21:34549708:C:T	1.94809e-08	-1.09738	-1.16682
34549747	chr21:34549747:C:T	1.09747e-08	-1.7521	-1.08595
34549905	chr21:34549905:C:T	2.13388e-08	-1.27453	-0.898582
34549920	chr21:34549920:C:T	1.04376e-08	-1.73921	-1.14901
34549980	chr21:34549980:G:A	5.84367e-08	-1.63423e-10	-1.1657
34550368	chr21:34550368:C:T	1.04046e-08	-1.74644	-1.14495
34550402	chr21:34550402:G:A	5.88299e-08	-1.63423e-10	-1.15899
34550405	chr21:34550405:A:G	1.03737e-08	-1.74892	-1.14545
34550426	chr21:34550426:A:G	1.03793e-08	-1.74773	-1.14609
34550523	chr21:34550523:T:C	6.20624e-08	-1.63423e-10	-1.1055
34550623	chr21:34550623:A:T	3.26209e-08	-1.74869	-2.33987e-10
34550626	chr21:34550626:G:A	1.0363e-08	-1.74796	-1.14744
34550949	chr21:34550949:A:G	1.0392e-08	-1.74875	-1.14385
34550956	chr21:34550956:A:G	6.30237e-08	-1.63423e-10	-1.09013
34551164	chr21:34551164:G:A	1.04655e-08	-1.74036	-1.1452
34551169	chr21:34551169:G:A	1.03759e-08	-1.74601	-1.14814
34551175	chr21:34551175:G:A	1.03598e-08	-1.74628	-1.14943
34551392	chr21:34551392:T:C	1.02822e-08	-1.75141	-1.15182
34551704	chr21:34551704:T:C	6.17041e-08	-1.63423e-10	-1.11129
34551828	chr21:34551828:G:A	1.2263e-08	-1.60788	-1.11917
34551935	chr21:34551935:A:G	1.03384e-08	-1.74833	-1.14944
34552034	chr21:34552034:T:C	1.0397e-08	-1.74577	-1.14635
34552071	chr21:34552071:C:G	4.01072e-08	-1.15447	-0.387618
34552618	chr21:34552618:C:A	6.01973e-08	-1.63423e-10	-1.13601
34552699	chr21:34552699:T:C	4.43543e-08	-1.44143	-2.33987e-10
34553179	chr21:34553179:A:G	1.04539e-08	-1.74691	-1.13975
34553661	chr21:34553661:C:T	3.5041e-08	-1.67712	-2.33987e-10
34553680	chr21:34553680:C:A	4.63359e-08	-1.39772	-2.33987e-10
34553786	chr21:34553786:C:A	7.7216e-08	-1.63423e-10	-0.887034
34553852	chr21:34553852:G:A	1.07082e-08	-1.74168	-1.12095
34553918	chr21:34553918:G:A	4.61694e-08	-1.40132	-2.33987e-10
34553928	chr21:34553928:T:C	2.16801e-08	-1.52063	-0.636617
34554098	chr21:34554098:G:A	5.50753e-08	-1.22494	-2.33987e-10
34554280	chr21:34554280:T:G	3.40873e-08	-1.70472	-2.33987e-10
34554637	chr21:34554637:A:G	6.1512e-08	-1.63423e-10	-1.11441
34554783	chr21:34554783:T:C	4.0711e-08	-1.15625	-0.370894
34554784	chr21:34554784:G:A	5.83737e-08	-1.63423e-10	-1.16677
34554969	chr21:34554969:T:C	5.83637e-08	-1.63423e-10	-1.16695
34555468	chr21:34555468:G:A	3.26151e-08	-1.74886	-2.33987e-10
34555496	chr21:34555496:C:T	5.84591e-08	-1.63423e-10	-1.16531
34555498	chr21:34555498:A:G	1.81713e-08	-1.33241	-1.00138
34555513	chr21:34555513:T:C	1.03276e-08	-1.74732	-1.1515
34555663	chr21:34555663:C:A	1.03368e-08	-1.74779	-1.15014
34555672	chr21:34555672:G:C	6.24514e-08	-1.63423e-10	-1.09925
34555865	chr21:34555865:T:C	1.03806e-08	-1.74383	-1.14988
34555942	chr21:34555942:C:T	2.6135e-08	-1.49851	-0.471858
34555987	chr21:34555987:C:T	2.07839e-08	-1.53	-0.66946
34555988	chr21:34555988:G:A	1.9471e-08	-1.0981	-1.16662
34556128	chr21:34556128:C:T	2.92446e-08	-0.996927	-0.861019
34556195	chr21:34556195:G:A	3.31409e-08	-1.73287	-2.33987e-10
34556282	chr21:34556282:C:T	8.45515e-08	-1.63423e-10	-0.796279
34556353	chr21:34556353:G:A	7.97407e-08	-1.63423e-10	-0.85486
34556358	chr21:34556358:C:T	1.05417e-08	-1.71776	-1.16054
34556402	chr21:34556402:G:A	7.90468e-08	-1.63423e-10	-0.8636
34556558	chr21:34556558:T:C	1.02861e-08	-1.75071	-1.15214
34556894	chr21:34556894:T:C	2.21067e-08	-1.23158	-0.906183
34556895	chr21:34556895:A:G	1.03192e-08	-1.75194	-1.1477
34556979	chr21:34556979:G:A	2.25913e-08	-1.23005	-0.886025
34557128	chr21:34557128:T:A	1.03516e-08	-1.7517	-1.1448
34557138	chr21:34557138:G:A	1.03039e-08	-1.75198	-1.14914
34557143	chr21:34557143:G:T	2.31624e-08	-1.6568	-0.434307
34557162	chr21:34557162:G:A	1.13588e-08	-1.74842	-1.05523
34557223	chr21:34557223:A:G	1.03351e-08	-1.75184	-1.14625
34557225	chr21:34557225:A:T	4.24185e-08	-0.329525	-1.15653
34557236	chr21:34557236:A:T	6.11568e-07	-1.63423e-10	1.18239
34557242	chr21:34557242:A:T	1.02982e-08	-1.75152	-1.15015
34557330	chr21:34557330:A:G	1.03255e-08	-1.75138	-1.14765
34557493	chr21:34557493:A:G	8.62452e-08	-1.63423e-10	-0.776446
34557566	chr21:34557566:G:A	1.03298e-08	-1.75148	-1.14713
34557616	chr21:34557616:C:T	2.16202e-08	-1.06267	-1.09734
34557802	chr21:34557802:G:A	6.33558e-08	-1.63423e-10	-1.08487
34557806	chr21:34557806:C:T	1.03848e-08	-1.73797	-1.15533
34557845	chr21:34557845:G:A	6.79932e-08	-1.63423e-10	-1.01423
34558015	chr21:34558015:C:A	1.03311e-08	-1.75106	-1.14742
34558016	chr21:34558016:A:C	1.03261e-08	-1.75055	-1.14842
34558054	chr21:34558054:T:C	1.0353e-08	-1.75141	-1.14496
34558196	chr21:34558196:G:A	5.3304e-07	-1.63423e-10	1.04496
34558416	chr21:34558416:A:C	1.03416e-08	-1.75163	-1.14583
34558418	chr21:34558418:T:C	1.0359e-08	-1.75155	-1.14424
34558606	chr21:34558606:A:G	1.0339e-08	-1.75191	-1.14581
34558617	chr21:34558617:C:T	1.8826e-08	-1.46691	-0.831494
34558630	chr21:34558630:CTT:C	1.03706e-08	-1.75074	-1.14392
34558633	chr21:34558633:AACG:A	1.03751e-08	-1.75031	-1.14392
34558697	chr21:34558697:C:T	7.7216e-08	-1.63423e-10	-0.887034
34558796	chr21:34558796:C:T	7.95505e-08	-1.63423e-10	-0.857248
34558848	chr21:34558848:C:T	1.81495e-08	-1.45537	-0.879627
34558937	chr21:34558937:C:A	5.85992e-08	-1.63423e-10	-1.16292
34559021	chr21:34559021:C:T	1.03269e-08	-1.75169	-1.1472
34559036	chr21:34559036:C:T	2.12846e-08	-1.20877	-0.966889
34559069	chr21:34559069:C:T	1.03061e-08	-1.75206	-1.14885
34559278	chr21:34559278:G:A	1.03546e-08	-1.75194	-1.14426
34559340	chr21:34559340:T:C	1.0286e-08	-1.75209	-1.15077
34559414	chr21:34559414:C:CT	1.10029e-08	-1.67192	-1.16356
34559525	chr21:34559525:T:C	2.41357e-07	-1.63423e-10	0.252635
34559611	chr21:34559611:C:A	2.18045e-08	-1.24465	-0.906871
34559622	chr21:34559622:GTTT:G	2.18331e-08	-1.24222	-0.907988
34559873	chr21:34559873:C:T	1.01509e-08	-1.74837	-1.16771
34559886	chr21:34559886:C:T	5.0431e-08	-1.31303	-2.33987e-10
34559935	chr21:34559935:G:A	1.59934e-08	-1.31333	-1.14814
34559991	chr21:34559991:A:T	6.87735e-08	-1.63423e-10	-1.00282
34559992	chr21:34559992:A:T	6.88719e-08	-1.63423e-10	-1.00139
34560321	chr21:34560321:A:C	1.12088e-08	-1.75076	-1.06619
34560942	chr21:34560942:G:C	3.58499e-08	-1.01195	-0.642351
34561052	chr21:34561052:T:G	1.121e-08	-1.74996	-1.06688
34561492	chr21:34561492:G:A	1.04116e-08	-1.75178	-1.13894
34561773	chr21:34561773:T:G	2.40323e-07	-1.63423e-10	0.248345
34561895	chr21:34561895:A:T	1.02969e-08	-1.75166	-1.15014
34562160	chr21:34562160:T:C	3.35892e-08	-0.67272	-1.04672
34562178	chr21:34562178:T:C	4.08697e-08	-1.18449	-0.338757
34562320	chr21:34562320:G:A	1.01781e-08	-1.75203	-1.16137
34562334	chr21:34562334:AT:A	1.02912e-08	-1.75198	-1.15037
34562764	chr21:34562764:A:C	3.98578e-08	-1.18638	-0.361942
34562795	chr21:34562795:A:G	4.1566e-08	-1.166	-0.340355
34562824	chr21:34562824:A:G	6.96022e-07	-1.63423e-10	1.31174
34563192	chr21:34563192:T:C	1.03197e-08	-1.75207	-1.14751
34563385	chr21:34563385:T:A	1.16177e-08	-1.66373	-1.11738
34563568	chr21:34563568:T:C	1.02758e-08	-1.75182	-1.15202
34563613	chr21:34563613:G:A	1.03198e-08	-1.7516	-1.14798
34563624	chr21:34563624:A:G	1.03183e-08	-1.75174	-1.14798
34563633	chr21:34563633:G:T	1.03915e-08	-1.75011	-1.14254
34563939	chr21:34563939:G:A	3.41022e-08	-1.70428	-2.33987e-10
34563998	chr21:34563998:T:C	2.10803e-08	-1.01736	-1.16794
34564062	chr21:34564062:C:T	3.73228e-08	-0.679831	-0.934204
34564395	chr21:34564395:C:A	1.03537e-08	-1.75074	-1.14555
34565081	chr21:34565081:A:G	1.03752e-08	-1.75202	-1.1422
34565126	chr21:34565126:A:C	6.65332e-08	-1.63423e-10	-1.03594
34565162	chr21:34565162:G:A	6.29142e-08	-1.63423e-10	-1.09187
34565550	chr21:34565550:T:C	1.17067e-08	-1.75038	-1.0231
34565645	chr21:34565645:T:C	6.6342e-08	-1.63423e-10	-1.03882
34565686	chr21:34565686:T:C	1.0385e-08	-1.74982	-1.14346
34565726	chr21:34565726:T:G	4.43482e-08	-1.14863	-0.29294
34565777	chr21:34565777:T:C	1.0367e-08	-1.74952	-1.1455
34565847	chr21:34565847:C:T	1.03523e-08	-1.74964	-1.1468
34565934	chr21:34565934:G:A	1.04046e-08	-1.75146	-1.13994
34566013	chr21:34566013:C:T	3.2609e-08	-1.74905	-2.33987e-10
34566027	chr21:34566027:A:C	2.39935e-08	-1.17433	-0.881532
34566049	chr21:34566049:G:A	2.41036e-08	-1.16575	-0.885527
34566085	chr21:34566085:T:C	1.04212e-08	-1.7508	-1.139
34566160	chr21:34566160:C:A	1.03982e-08	-1.75143	-1.14058
34566208	chr21:34566208:T:G	1.03053e-08	-1.75122	-1.14977
34566279	chr21:34566279:C:T	1.03346e-08	-1.75172	-1.14642
34566558	chr21:34566558:GA:G	1.91306e-08	-1.24873	-1.03362
34566670	chr21:34566670:T:C	1.28826e-08	-1.55979	-1.11798
34566751	chr21:34566751:C:T	5.98217e-08	-1.63423e-10	-1.14227
34566836	chr21:34566836:G:A	6.0418e-08	-1.63423e-10	-1.13235
34566986	chr21:34566986:G:C	2.01721e-08	-1.18561	-1.04373
34567007	chr21:34567007:G:C	2.98753e-08	-1.07425	-0.762355
34567115	chr21:34567115:C:T	1.03578e-08	-1.75177	-1.14413
34567139	chr21:34567139:A:AC	3.25497e-08	-1.16627	-0.584599
34567321	chr21:34567321:C:T	3.48818e-08	-0.736775	-0.944901
34567541	chr21:34567541:T:C	1.4345e-08	-1.64487	-0.925371
34567551	chr21:34567551:T:C	6.54194e-07	1.24976	-2.33987e-10
34567572	chr21:34567572:A:G	1.33071e-08	-1.65995	-0.985392
34567957	chr21:34567957:T:TCTG	3.25345e-08	-1.75134	-2.33987e-10
34567958	chr21:34567958:A:AT	3.25334e-08	-1.75137	-2.33987e-10
34568085	chr21:34568085:T:C	4.06006e-08	-0.975978	-0.553879
34568505	chr21:34568505:G:A	9.42297e-08	-1.63423e-10	-0.687905
34568935	chr21:34568935:T:C	1.84426e-08	-1.15741	-1.16157
34568936	chr21:34568936:G:A	5.83371e-08	-1.63423e-10	-1.1674
34568953	chr21:34568953:G:A	1.36173e-08	-1.74218	-0.880115
34569260	chr21:34569260:T:C	4.42039e-08	-1.00468	-0.440145
34569271	chr21:34569271:T:C	1.1309e-08	-1.65294	-1.1551
34569278	chr21:34569278:C:T	7.44439e-08	-1.63423e-10	-0.923595
34569279	chr21:34569279:A:G	1.16859e-08	-1.66849	-1.10676
34569471	chr21:34569471:T:C	4.22562e-08	-0.893061	-0.59683
34569472	chr21:34569472:G:A	1.24548e-08	-1.54626	-1.16528
34569629	chr21:34569629:C:A	1.23919e-08	-1.54853	-1.16807
34569880	chr21:34569880:C:T	1.28314e-08	-1.61768	-1.06407
34570009	chr21:34570009:T:A	1.03121e-07	-1.63423e-10	-0.597733
34570409	chr21:34570409:G:A	1.03076e-07	-1.63423e-10	-0.598173
34570417	chr21:34570417:T:C	5.93496e-08	-1.63423e-10	-1.1502
34570599	chr21:34570599:T:C	5.95005e-08	-1.63423e-10	-1.14766
34571225	chr21:34571225:G:A	5.99152e-08	-1.63423e-10	-1.14071
34571249	chr21:34571249:T:C	2.66931e-08	-1.08431	-0.864923
34571507	chr21:34571507:T:C	1.16472e-08	-1.66483	-1.11374
34571787	chr21:34571787:A:G	1.34532e-07	-1.63423e-10	-0.331841
34571940	chr21:34571940:A:T	5.84312e-08	-1.63423e-10	-1.16579
34572108	chr21:34572108:A:G	6.23634e-08	-1.63423e-10	-1.10066
34572178	chr21:34572178:T:A	1.11732e-08	-1.75212	-1.06801
34572231	chr21:34572231:A:G	5.95199e-08	-1.63423e-10	-1.14733
34572264	chr21:34572264:T:C	5.94738e-08	-1.63423e-10	-1.1481
34572335	chr21:34572335:C:T	5.99551e-08	-1.63423e-10	-1.14004
34572851	chr21:34572851:G:T	3.92687e-08	-1.56321	-2.33987e-10
34573276	chr21:34573276:G:A	5.91785e-08	-1.63423e-10	-1.15308
34573300	chr21:34573300:C:G	5.91536e-08	-1.63423e-10	-1.1535
34573453	chr21:34573453:G:C	9.40395e-08	-1.63423e-10	-0.689926
34573904	chr21:34573904:C:T	1.27043e-08	-1.58925	-1.10246
34574330	chr21:34574330:G:C	5.83449e-08	-1.63423e-10	-1.16727
34574398	chr21:34574398:GAAAATAT:G	3.25191e-08	-1.75181	-2.33987e-10
34574605	chr21:34574605:G:C	5.88148e-08	-1.63423e-10	-1.15925
34574647	chr21:34574647:C:G	5.25738e-08	-0.848429	-0.422993
34574748	chr21:34574748:A:C	5.84312e-08	-1.63423e-10	-1.16579
34574984	chr21:34574984:AAC:A	3.31536e-08	-1.73249	-2.33987e-10
34574988	chr21:34574988:CATGGCTGATGGAGGCAGAA:C	3.32716e-08	-1.72894	-2.33987e-10
34575010	chr21:34575010:G:C	3.33282e-08	-1.72724	-2.33987e-10
34575337	chr21:34575337:C:T	1.12595e-08	-1.75206	-1.06036
34575384	chr21:34575384:G:A	6.5229e-08	-1.63423e-10	-1.05574
34575455	chr21:34575455:C:G	5.22397e-08	-0.766646	-0.511153
34575678	chr21:34575678:G:A	7.82569e-08	-1.63423e-10	-0.873644
34576088	chr21:34576088:T:C	5.95075e-08	-1.63423e-10	-1.14754
34576689	chr21:34576689:G:A	5.8404e-08	-1.63423e-10	-1.16626
34576900	chr21:34576900:T:C	2.18429e-08	-1.54564	-0.604127
34577334	chr21:34577334:G:A	2.7518e-08	-1.26951	-0.649292
34577340	chr21:34577340:A:G	6.10114e-08	-1.63423e-10	-1.12258
34578094	chr21:34578094:A:G	1.72237e-08	-1.3095	-1.07785
34578130	chr21:34578130:AG:A	1.18763e-08	-1.75183	-1.00726
34578133	chr21:34578133:C:T	2.86565e-08	-0.98506	-0.893199
34578313	chr21:34578313:G:A	7.20213e-08	-1.63423e-10	-0.956678
34578400	chr21:34578400:A:G	2.96041e-08	-0.925826	-0.919902
34578428	chr21:34578428:TC:T	5.84312e-08	-1.63423e-10	-1.16579
34578531	chr21:34578531:C:T	6.36993e-08	-1.63423e-10	-1.07947
34578635	chr21:34578635:A:G	2.3915e-08	-1.4061	-0.653037
34579123	chr21:34579123:G:A	6.64207e-08	-1.63423e-10	-1.03763
34579207	chr21:34579207:C:A	1.26862e-07	-1.63423e-10	-0.390541
34579324	chr21:34579324:G:A	1.55293e-07	-1.63423e-10	-0.188327
34579504	chr21:34579504:T:A	9.27688e-08	-1.63423e-10	-0.70353
34579736	chr21:34579736:T:C	6.05579e-08	-1.63423e-10	-1.13004
34580024	chr21:34580024:G:A	1.4913e-08	-1.70508	-0.826333
34580185	chr21:34580185:CCAGCTTTAGAG:C	1.19989e-08	-1.70116	-1.04766
34580399	chr21:34580399:G:A	1.58132e-08	-1.70404	-0.768763
34580711	chr21:34580711:G:A	5.87539e-08	-1.63423e-10	-1.16028
34580721	chr21:34580721:C:G	5.85038e-08	-1.63423e-10	-1.16455
34580967	chr21:34580967:A:C	6.14609e-08	-1.63423e-10	-1.11524
34581291	chr21:34581291:G:A	3.93906e-08	-1.13865	-0.421464
34581558	chr21:34581558:C:T	5.94324e-08	-1.63423e-10	-1.1488
34581721	chr21:34581721:C:T	5.82993e-08	-1.63423e-10	-1.16805
34581743	chr21:34581743:T:C	1.3275e-07	-1.63423e-10	-0.345171
34581833	chr21:34581833:C:T	5.84721e-08	-1.63423e-10	-1.16509
34581969	chr21:34581969:G:A	6.05468e-08	-1.63423e-10	-1.13022
34581988	chr21:34581988:G:A	9.24766e-08	-1.63423e-10	-0.706685
34582082	chr21:34582082:G:C	3.2532e-08	-1.75142	-2.33987e-10
34582154	chr21:34582154:C:T	5.94005e-08	-1.63423e-10	-1.14934
34582303	chr21:34582303:C:T	2.62765e-08	-1.0528	-0.912165
34582330	chr21:34582330:G:A	1.07358e-08	-1.75001	-1.11004
34582501	chr21:34582501:C:T	2.17566e-08	-1.57108	-0.58264
34582556	chr21:34582556:G:A	1.39295e-08	-1.48031	-1.11932
34582747	chr21:34582747:T:G	2.69863e-08	-1.03119	-0.90712
34583108	chr21:34583108:C:T	1.7093e-07	-1.63423e-10	-0.092388
34583146	chr21:34583146:G:A	6.00046e-08	-1.63423e-10	-1.13922
34583298	chr21:34583298:C:T	9.23879e-08	-1.63423e-10	-0.707644
34583582	chr21:34583582:T:C	5.83364e-08	-1.63423e-10	-1.16741
34583786	chr21:34583786:T:C	1.5691e-08	-1.48625	-0.994309
34583990	chr21:34583990:G:A	5.97858e-08	-1.63423e-10	-1.14287
34584061	chr21:34584061:C:G	7.65747e-08	-1.63423e-10	-0.895374
34584682	chr21:34584682:C:T	7.80055e-08	-1.63423e-10	-0.876861
34584742	chr21:34584742:C:T	1.45747e-08	-1.74797	-0.80638
34584956	chr21:34584956:C:T	3.40104e-08	-0.555024	-1.15195
34585137	chr21:34585137:C:T	1.58734e-08	-1.70001	-0.768988
34585411	chr21:34585411:G:A	6.03727e-08	-1.63423e-10	-1.1331
34585517	chr21:34585517:G:A	6.0652e-08	-1.63423e-10	-1.12849
34585559	chr21:34585559:C:T	1.03913e-07	-1.63423e-10	-0.590084
34585962	chr21:34585962:T:C	1.45101e-07	-1.63423e-10	-0.256209
34586138	chr21:34586138:G:A	1.36986e-08	-1.7471	-0.869247
34586162	chr21:34586162:C:A	6.03719e-08	-1.63423e-10	-1.13312
34586413	chr21:34586413:G:A	6.00238e-08	-1.63423e-10	-1.1389
34586884	chr21:34586884:A:G	6.05249e-08	-1.63423e-10	-1.13059
34587287	chr21:34587287:A:G	1.58153e-08	-1.71735	-0.755315
34587416	chr21:34587416:G:A	6.04822e-08	-1.63423e-10	-1.13129
34587466	chr21:34587466:G:A	9.04956e-08	-1.63423e-10	-0.728339
34587608	chr21:34587608:T:C	5.84004e-08	-1.63423e-10	-1.16632
34587611	chr21:34587611:A:G	1.5535e-08	-1.72887	-0.761672
34587955	chr21:34587955:A:G	6.11239e-08	-1.63423e-10	-1.12074
34588010	chr21:34588010:T:C	6.04061e-08	-1.63423e-10	-1.13255
34588218	chr21:34588218:C:T	6.12113e-08	-1.63423e-10	-1.11931
34588764	chr21:34588764:G:A	1.03121e-07	-1.63423e-10	-0.597733
34588969	chr21:34588969:A:C	3.53278e-08	-1.66897	-2.33987e-10
34589036	chr21:34589036:C:T	1.36962e-08	-1.72856	-0.88796
34589097	chr21:34589097:G:A	1.0556e-08	-1.74628	-1.13067
34589279	chr21:34589279:C:T	3.34084e-08	-0.979483	-0.74535
34589429	chr21:34589429:T:C	9.19704e-08	-1.63423e-10	-0.712174
34589666	chr21:34589666:A:T	8.4801e-08	-1.63423e-10	-0.793333
34589866	chr21:34589866:C:T	2.68474e-08	-0.942774	-1.0007
34589948	chr21:34589948:G:A	7.35235e-08	-1.63423e-10	-0.936036
34590061	chr21:34590061:G:A	7.40925e-08	-1.63423e-10	-0.928326
34590094	chr21:34590094:C:G	7.34354e-08	-1.63423e-10	-0.937235
34590134	chr21:34590134:A:G	7.19741e-08	-1.63423e-10	-0.957334
34590367	chr21:34590367:C:T	5.8378e-08	-1.63423e-10	-1.1667
34590591	chr21:34590591:C:A	5.85324e-08	-1.63423e-10	-1.16406
34590769	chr21:34590769:A:T	5.95882e-08	-1.63423e-10	-1.14618
34590873	chr21:34590873:T:A	7.26553e-08	-1.63423e-10	-0.947914
34590997	chr21:34590997:G:A	5.95116e-08	-1.63423e-10	-1.14747
34591069	chr21:34591069:G:A	9.20852e-08	-1.63423e-10	-0.710926
34591152	chr21:34591152:A:G	1.22278e-08	-1.75211	-0.977817
34591796	chr21:34591796:A:C	3.19403e-08	-0.825092	-0.944681
34592270	chr21:34592270:T:C	7.55784e-08	-1.63423e-10	-0.90847
34592315	chr21:34592315:T:C	1.19983e-08	-1.70068	-1.0482
34592467	chr21:34592467:T:C	7.25383e-08	-1.63423e-10	-0.949526
34592590	chr21:34592590:C:T	2.09795e-08	-1.28024	-0.90985
34592787	chr21:34592787:T:C	1.32004e-08	-1.75152	-0.901869
34593479	chr21:34593479:A:G	9.19944e-08	-1.63423e-10	-0.711913
34593637	chr21:34593637:C:T	1.01858e-08	-1.74625	-1.16639
34593689	chr21:34593689:G:A	1.06627e-08	-1.73116	-1.13573
34593727	chr21:34593727:G:C	3.92477e-08	-1.56375	-2.33987e-10
34593877	chr21:34593877:C:T	5.94012e-08	-1.63423e-10	-1.14933
34594135	chr21:34594135:A:G	1.03029e-07	-1.63423e-10	-0.598631
34594143	chr21:34594143:G:C	3.91282e-08	-1.5668	-2.33987e-10
34594161	chr21:34594161:G:A	1.4354e-07	-1.63423e-10	-0.267025
34594259	chr21:34594259:C:T	1.01842e-08	-1.74733	-1.16547
34594279	chr21:34594279:C:T	1.37598e-08	-1.71183	-0.900057
34594319	chr21:34594319:C:T	1.40853e-08	-1.7269	-0.861609
34594460	chr21:34594460:G:A	6.40681e-08	-1.63423e-10	-1.07369
34594487	chr21:34594487:G:A	2.10103e-08	-1.24186	-0.946769
34594608	chr21:34594608:C:G	2.80446e-08	-0.997329	-0.902517
34594647	chr21:34594647:G:A	8.46295e-08	-1.63423e-10	-0.795357
34594810	chr21:34594810:G:A	1.79739e-08	-1.475	-0.869719
34594833	chr21:34594833:C:T	3.98577e-08	-1.09231	-0.456013
34595235	chr21:34595235:GA:G	5.92052e-08	-1.63423e-10	-1.15263
34595494	chr21:34595494:A:T	1.41091e-08	-1.74817	-0.838656
34595749	chr21:34595749:A:G	5.93186e-08	-1.63423e-10	-1.15072
34595897	chr21:34595897:G:T	6.40374e-08	-1.63423e-10	-1.07417
34595982	chr21:34595982:G:A	1.02154e-07	-1.63423e-10	-0.607159
34596046	chr21:34596046:G:A	1.02415e-08	-1.74035	-1.16684
34596195	chr21:34596195:T:C	6.03291e-08	-1.63423e-10	-1.13383
34596293	chr21:34596293:C:T	5.88958e-08	-1.63423e-10	-1.15787
34596294	chr21:34596294:G:A	1.78085e-08	-1.75119	-0.602779
34596974	chr21:34596974:G:A	5.06514e-08	-1.30867	-2.33987e-10
34597093	chr21:34597093:G:A	6.23743e-08	-1.63423e-10	-1.10049
34597217	chr21:34597217:A:G	1.36205e-08	-1.70178	-0.920278
34597226	chr21:34597226:C:T	1.7993e-08	-1.55994	-0.783718
34597602	chr21:34597602:G:A	1.03672e-08	-1.73513	-1.15987
34598167	chr21:34598167:T:C	1.43468e-07	-1.63423e-10	-0.267526
34598351	chr21:34598351:A:G	7.4323e-08	-1.63423e-10	-0.92522
34598360	chr21:34598360:G:A	6.08283e-08	-1.63423e-10	-1.12558
34598414	chr21:34598414:G:T	1.56279e-08	-1.68276	-0.801829
34598507	chr21:34598507:C:T	7.01946e-08	-1.63423e-10	-0.982369
34598735	chr21:34598735:G:A	5.98671e-08	-1.09754	-0.0439715
34598968	chr21:34598968:G:T	1.92591e-08	-1.12061	-1.15504
34598995	chr21:34598995:C:A	8.5048e-08	0.217773	-1.0082
34599433	chr21:34599433:C:T	8.71672e-08	0.219181	-0.984994
34599559	chr21:34599559:C:T	1.03532e-08	-1.75108	-1.14526
34599811	chr21:34599811:T:C	5.99948e-08	-1.63423e-10	-1.13938
34599814	chr21:34599814:G:A	1.73102e-08	-1.59751	-0.784834
34600148	chr21:34600148:C:T	2.25969e-07	-1.63423e-10	0.186758
34600214	chr21:34600214:TA:T	5.97383e-08	-1.63423e-10	-1.14367
34600329	chr21:34600329:T:C	1.26296e-08	-1.74907	-0.948528
34600641	chr21:34600641:T:C	1.1071e-08	-1.73903	-1.09028
34600734	chr21:34600734:T:G	1.01495e-08	-1.75056	-1.16565
34600736	chr21:34600736:G:A	1.10864e-07	0.405944	-0.931282
34600929	chr21:34600929:C:T	8.91124e-08	0.341875	-1.08562
34601098	chr21:34601098:T:A	1.11394e-08	-1.72545	-1.0977
34601264	chr21:34601264:G:A	9.92513e-08	0.136699	-0.772685
34601537	chr21:34601537:G:A	3.51928e-08	-0.641461	-1.03134
34601539	chr21:34601539:C:A	6.56804e-08	-1.63423e-10	-1.04884
34601624	chr21:34601624:T:C	1.4827e-08	-1.74435	-0.792837
34601635	chr21:34601635:G:A	1.9413e-08	-1.20378	-1.06392
34601757	chr21:34601757:G:T	6.82148e-08	-1.01098	-2.33987e-10
34602200	chr21:34602200:A:G	9.95172e-08	0.484279	-1.11759
34602276	chr21:34602276:T:C	4.25579e-08	-1.49953	0.0167579
34602524	chr21:34602524:G:A	6.94537e-08	-1.63423e-10	-0.992979
34603118	chr21:34603118:GGCATGACT:G	2.28731e-08	-1.06704	-1.03664
34603385	chr21:34603385:C:CT	1.58757e-07	0.24965	-0.415918
34603543	chr21:34603543:T:C	7.17788e-08	-1.63423e-10	-0.960052
34603748	chr21:34603748:C:T	1.49021e-08	-1.3914	-1.14075
34603799	chr21:34603799:G:T	3.73419e-08	-0.581157	-1.03237
34603840	chr21:34603840:T:C	1.25532e-07	0.455214	-0.856296
34604732	chr21:34604732:G:C	3.66551e-08	-1.65553	0.0234379
34604987	chr21:34604987:C:T	1.2943e-08	-1.64282	-1.03027
34605146	chr21:34605146:A:G	1.59277e-07	-1.63423e-10	-0.162998
34605209	chr21:34605209:T:C	4.31303e-08	-1.46941	-2.33987e-10
34605236	chr21:34605236:C:T	9.1402e-08	-1.63423e-10	-0.718373
34605626	chr21:34605626:A:G	2.27512e-08	-1.08445	-1.02457
34605633	chr21:34605633:A:G	1.63882e-07	0.366906	-0.501397
34605676	chr21:34605676:C:A	2.01619e-08	-1.64729	-0.582554
34605745	chr21:34605745:C:T	2.796e-08	-1.14465	-0.758217
34605894	chr21:34605894:T:C	8.97914e-08	-1.63423e-10	-0.736151
34605995	chr21:34605995:A:C	6.68543e-08	-1.63423e-10	-1.03113
34606159	chr21:34606159:C:A	6.781e-08	-1.63423e-10	-1.01693
34606570	chr21:34606570:T:C	1.39532e-07	-0.730438	0.43509
34607009	chr21:34607009:T:C	4.72228e-07	0.916225	0.00759573
34607237	chr21:34607237:T:A	8.95155e-08	-1.63423e-10	-0.739229
34607455	chr21:34607455:T:A	8.07986e-08	-1.63423e-10	-0.841681
34607534	chr21:34607534:C:T	6.41799e-08	-1.63423e-10	-1.07195
34607700	chr21:34607700:CTGAT:C	1.17198e-08	-1.65602	-1.11634
34607730	chr21:34607730:C:A	1.17236e-08	-1.60603	-1.16601
34607845	chr21:34607845:A:G	1.07331e-08	-1.72374	-1.13657
34608405	chr21:34608405:G:A	1.11511e-07	-1.63423e-10	-0.519519
34608503	chr21:34608503:G:A	5.93945e-08	-1.63423e-10	-1.14944
34608634	chr21:34608634:C:T	6.34615e-08	-1.63423e-10	-1.08321
34609180	chr21:34609180:C:T	5.87045e-08	-1.63423e-10	-1.16112
34609416	chr21:34609416:A:AC	6.1503e-08	-1.63423e-10	-1.11455
34609463	chr21:34609463:G:A	7.35384e-08	-1.63423e-10	-0.935833
34609703	chr21:34609703:T:C	3.67786e-08	-1.6935	0.0647787
34609870	chr21:34609870:A:T	1.54366e-08	-1.52111	-0.975784
34609980	chr21:34609980:T:C	5.83685e-08	-1.63423e-10	-1.16686
34610425	chr21:34610425:G:A	6.19255e-08	-1.63423e-10	-1.10771
34610491	chr21:34610491:C:T	6.28527e-08	-1.63423e-10	-1.09285
34610580	chr21:34610580:C:T	6.01655e-08	-1.63423e-10	-1.13654
34610689	chr21:34610689:G:A	2.37295e-07	-1.63423e-10	0.235664
34611228	chr21:34611228:A:C	6.96855e-08	-1.63423e-10	-0.989648
34612002	chr21:34612002:G:A	3.37334e-08	-0.950004	-0.765149
34612164	chr21:34612164:T:C	1.87161e-07	1.16567	-1.16733
34612523	chr21:34612523:T:C	6.3561e-08	-1.63423e-10	-1.08164
34612524	chr21:34612524:T:G	5.83283e-08	-1.63423e-10	-1.16755
34613596	chr21:34613596:C:T	1.01442e-08	-1.75	-1.16674
34614303	chr21:34614303:G:A	1.35831e-07	-1.63423e-10	-0.322226
34614407	chr21:34614407:C:T	1.04147e-07	-1.63423e-10	-0.587838
34615146	chr21:34615146:G:A	2.16454e-08	-1.72175	-0.437096
34615564	chr21:34615564:T:A	6.34728e-08	-1.63423e-10	-1.08303
34615583	chr21:34615583:C:T	2.41059e-08	-1.40389	-0.647291
34616294	chr21:34616294:C:T	1.37798e-07	-0.307855	-2.33987e-10
34616468	chr21:34616468:T:C	5.37089e-08	-0.185349	-1.06471
34616602	chr21:34616602:T:C	7.48651e-08	-1.63423e-10	-0.917953
34616826	chr21:34616826:C:G	4.05236e-08	-1.02794	-0.503814
34616993	chr21:34616993:C:T	7.48171e-08	-1.63423e-10	-0.918594
34617671	chr21:34617671:T:C	1.33424e-08	-1.72081	-0.921883
34618279	chr21:34618279:T:C	6.33938e-08	-1.63423e-10	-1.08428
34618295	chr21:34618295:A:T	5.91317e-08	-1.63423e-10	-1.15387
34618633	chr21:34618633:C:T	5.89824e-08	-1.63423e-10	-1.1564
34618687	chr21:34618687:C:T	4.14797e-08	-1.20091	-0.307529
34619255	chr21:34619255:A:G	1.21781e-07	-1.63423e-10	-0.431419
34619568	chr21:34619568:C:T	5.83046e-08	-1.63423e-10	-1.16796
34620019	chr21:34620019:A:G	5.87948e-08	-0.122011	-1.03758
34620581	chr21:34620581:G:A	6.36008e-08	-1.63423e-10	-1.08101
34620621	chr21:34620621:C:A	6.14942e-08	-1.63423e-10	-1.1147
34620721	chr21:34620721:A:G	1.05889e-07	0.429185	-1.00044
34620809	chr21:34620809:T:C	5.09445e-08	-0.637367	-0.665538
34620867	chr21:34620867:C:T	8.51828e-08	-1.63423e-10	-0.788841
34620942	chr21:34620942:T:C	1.93033e-08	-1.53545	-0.737912
34621122	chr21:34621122:G:A	6.63353e-08	-1.63423e-10	-1.03892
34621296	chr21:34621296:G:GC	6.04227e-08	-1.63423e-10	-1.13228
34621638	chr21:34621638:A:G	3.80329e-08	-1.0603	-0.534886
34622143	chr21:34622143:C:A	5.94908e-08	-1.63423e-10	-1.14782
34622200	chr21:34622200:G:C	5.9185e-08	-1.63423e-10	-1.15297
34622412	chr21:34622412:G:A	1.31293e-08	-1.62996	-1.02883
34622465	chr21:34622465:G:A	4.08052e-08	-1.07525	-0.449584
34622676	chr21:34622676:C:T	3.2914e-07	-1.63423e-10	0.562843
34622731	chr21:34622731:T:C	1.03504e-08	-1.73784	-1.15878
34622773	chr21:34622773:A:G	3.76194e-08	-1.15474	-0.451384
34622791	chr21:34622791:C:G	6.65278e-08	0.0139937	-1.05001
34622804	chr21:34622804:G:A	4.00178e-08	-1.32571	-0.218607
34622833	chr21:34622833:T:C	6.16224e-08	-1.63423e-10	-1.11262
34622868	chr21:34622868:C:A	4.36977e-08	-1.04805	-0.408298
34623068	chr21:34623068:G:C	1.30372e-07	-1.63423e-10	-0.363247
34623306	chr21:34623306:A:T	5.93662e-08	-1.63423e-10	-1.14992
34623370	chr21:34623370:C:T	5.99539e-08	-1.63423e-10	-1.14006
34623487	chr21:34623487:T:G	5.52618e-08	-0.596814	-0.624744
34623559	chr21:34623559:G:A	6.13253e-08	-1.63423e-10	-1.11745
34623653	chr21:34623653:A:G	5.83035e-08	-1.63423e-10	-1.16798
34623843	chr21:34623843:C:G	4.87743e-08	-0.661052	-0.685384
34623975	chr21:34623975:G:A	6.75517e-08	-1.63423e-10	-1.02075
34624173	chr21:34624173:A:G	6.5352e-08	-1.27898	0.225132
34624518	chr21:34624518:C:T	4.73149e-08	-1.1313	-0.245512
34624565	chr21:34624565:G:C	2.14385e-07	-1.63423e-10	0.134133
34624645	chr21:34624645:G:C	3.85678e-08	-0.434176	-1.14705
34624947	chr21:34624947:A:G	3.2914e-07	-1.63423e-10	0.562843
34625012	chr21:34625012:G:A	3.28508e-07	-1.63423e-10	0.560921
34625864	chr21:34625864:C:T	7.76788e-08	-0.881058	-2.33987e-10
34626070	chr21:34626070:G:A	6.49125e-08	-1.63423e-10	-1.0606
34626207	chr21:34626207:C:T	1.19391e-07	-1.63423e-10	-0.451237
34626371	chr21:34626371:C:T	5.9428e-08	-1.63423e-10	-1.14887
34626868	chr21:34626868:A:T	1.03694e-08	-1.74368	-1.1511
34626967	chr21:34626967:C:T	4.74072e-08	-1.1532	-0.221671
34627350	chr21:34627350:T:G	4.00818e-08	-0.397904	-1.14481
34627696	chr21:34627696:T:C	4.4809e-08	-1.43209	0.000859074
34627740	chr21:34627740:C:T	3.41977e-08	-1.35249	-0.348992
34627745	chr21:34627745:G:A	8.11318e-08	-0.837566	-2.33987e-10
34628190	chr21:34628190:C:T	1.41161e-07	-1.63423e-10	-0.283741
34628463	chr21:34628463:C:T	3.09878e-08	-1.55083	-0.249222
34628594	chr21:34628594:A:T	1.44902e-08	-1.68306	-0.877106
34628977	chr21:34628977:T:C	1.93301e-08	-1.7183	-0.553676
34629103	chr21:34629103:T:C	6.05754e-08	-1.63423e-10	-1.12975
34629115	chr21:34629115:A:G	1.02252e-08	-1.74567	-1.16312
34629138	chr21:34629138:A:G	1.02102e-08	-1.74995	-1.16029
34629159	chr21:34629159:A:G	1.07739e-08	-1.70921	-1.14731
34629304	chr21:34629304:G:A	4.90685e-08	-1.03702	-0.3034
34629481	chr21:34629481:G:C	5.91135e-08	-1.63423e-10	-1.15418
34629586	chr21:34629586:T:A	1.17801e-07	-1.63423e-10	-0.464641
34629606	chr21:34629606:T:C	1.98578e-07	-1.63423e-10	0.057542
34629958	chr21:34629958:T:C	1.12146e-08	-1.64871	-1.16771
34629959	chr21:34629959:T:G	1.76266e-08	-1.649	-0.715228
34630140	chr21:34630140:G:A	1.12243e-08	-1.65947	-1.15609
34630584	chr21:34630584:G:C	5.83626e-08	-1.63423e-10	-1.16696
34630621	chr21:34630621:T:G	1.32922e-08	-1.5233	-1.12317
34630919	chr21:34630919:G:T	1.33824e-08	-1.54721	-1.0925
34631241	chr21:34631241:G:C	2.49523e-07	-1.63423e-10	0.285909
34631499	chr21:34631499:G:A	1.81408e-08	-1.25341	-1.08207
34631533	chr21:34631533:AGAG:A	5.89087e-08	-1.63423e-10	-1.15765
34631704	chr21:34631704:T:C	1.64921e-08	-1.69178	-0.738983
34631935	chr21:34631935:T:C	2.23765e-07	-1.63423e-10	0.176956
34632240	chr21:34632240:G:A	2.04439e-08	-1.05078	-1.16518
34632397	chr21:34632397:A:T	6.18067e-08	-1.10963	-2.33987e-10
34632929	chr21:34632929:G:A	5.44763e-08	-0.357994	-0.877881
34633339	chr21:34633339:C:T	1.37023e-08	-1.61332	-1.00276
34633430	chr21:34633430:G:A	6.17359e-08	-1.63423e-10	-1.11077
34633538	chr21:34633538:G:A	7.80774e-08	-1.63423e-10	-0.87594
34633630	chr21:34633630:A:G	3.55857e-07	-1.63423e-10	0.640889
34633778	chr21:34633778:T:C	6.23177e-08	-1.63423e-10	-1.10139
34633812	chr21:34633812:A:G	3.34383e-07	-1.63423e-10	0.578648
34634434	chr21:34634434:C:T	5.89603e-08	-1.63423e-10	-1.15678
34634520	chr21:34634520:C:A	2.12584e-08	-1.02996	-1.14692
34634640	chr21:34634640:G:A	1.33989e-08	-1.68275	-0.955722
34634644	chr21:34634644:G:A	8.37249e-08	-1.63423e-10	-0.806104
34634847	chr21:34634847:C:T	6.08554e-08	-1.63423e-10	-1.12514
34635330	chr21:34635330:T:A	3.25117e-07	-1.63423e-10	0.550546
34635708	chr21:34635708:T:C	2.87978e-08	-0.705275	-1.16807
34635883	chr21:34635883:A:C	2.89139e-08	-1.27391	-0.595408
34636085	chr21:34636085:C:T	1.42778e-08	-1.65914	-0.915797
34636494	chr21:34636494:G:C	1.54742e-07	-1.63423e-10	-0.191884
34637077	chr21:34637077:A:C	6.66371e-08	-1.63423e-10	-1.03438
34637137	chr21:34637137:T:C	1.05349e-07	-1.63423e-10	-0.576366
34637152	chr21:34637152:A:G	1.86928e-08	-1.17348	-1.13202
34637457	chr21:34637457:AG:A	7.53985e-08	-1.63423e-10	-0.910853
34637754	chr21:34637754:C:T	1.03992e-07	-1.63423e-10	-0.58933
34637844	chr21:34637844:C:T	7.34281e-08	-1.63423e-10	-0.937334
34638361	chr21:34638361:G:A	1.74045e-08	-1.72658	-0.650331
34638693	chr21:34638693:T:C	1.65928e-08	-1.26289	-1.16178
34638785	chr21:34638785:C:T	3.71038e-08	-1.61992	-2.33987e-10
34639390	chr21:34639390:A:T	2.3808e-08	-1.61837	-0.445249
34639676	chr21:34639676:C:T	1.0109e-07	-1.63423e-10	-0.617628
34639703	chr21:34639703:A:G	7.48871e-08	-1.63423e-10	-0.917659
34639746	chr21:34639746:C:A	7.73595e-08	-1.63423e-10	-0.885177
34639908	chr21:34639908:A:G	1.31025e-06	2.81316	-0.868831
34639950	chr21:34639950:G:A	5.84559e-08	-1.63423e-10	-1.16537
34640020	chr21:34640020:T:A	1.02832e-07	-1.63423e-10	-0.600544
34640040	chr21:34640040:A:G	6.86801e-08	-1.63423e-10	-1.00418
34640044	chr21:34640044:A:C	7.36909e-08	-1.63423e-10	-0.933762
34640153	chr21:34640153:A:T	8.03066e-08	-1.63423e-10	-0.847789
34640262	chr21:34640262:G:A	1.77264e-08	-1.70948	-0.649109
34640562	chr21:34640562:T:C	7.54144e-08	-1.63423e-10	-0.910642
34641385	chr21:34641385:A:G	1.69626e-08	-1.74551	-0.657118
34641532	chr21:34641532:A:G	1.15324e-08	-1.74639	-1.04209
34641536	chr21:34641536:C:T	5.83244e-08	-1.63423e-10	-1.16762
34641577	chr21:34641577:C:T	1.15943e-08	-1.68808	-1.09505
34641671	chr21:34641671:G:A	6.15867e-08	-1.63423e-10	-1.1132
34641739	chr21:34641739:C:T	1.12902e-08	-1.73124	-1.07847
34641778	chr21:34641778:G:A	7.86015e-08	-1.63423e-10	-0.869249
34642012	chr21:34642012:CTG:C	5.8354e-08	-1.63423e-10	-1.16711
34642225	chr21:34642225:G:T	6.0664e-08	-1.63423e-10	-1.12829
34642246	chr21:34642246:T:C	5.82988e-08	-1.63423e-10	-1.16806
34642280	chr21:34642280:A:G	1.1425e-08	-1.7453	-1.05253
34642417	chr21:34642417:C:A	5.83355e-08	-1.63423e-10	-1.16743
34642621	chr21:34642621:T:C	1.13224e-08	-1.75058	-1.05628
34642889	chr21:34642889:C:G	1.13722e-08	-1.74873	-1.05374
34642959	chr21:34642959:T:A	6.03517e-08	-1.63423e-10	-1.13345
34643003	chr21:34643003:G:A	1.17366e-08	-1.74946	-1.02146
34643059	chr21:34643059:C:T	8.36198e-08	-1.63423e-10	-0.80736
34643343	chr21:34643343:T:C	1.1322e-08	-1.74812	-1.05877
34643731	chr21:34643731:G:A	2.62745e-08	-1.43289	-0.532155
34643993	chr21:34643993:T:C	3.25263e-08	-1.75159	-2.33987e-10
34644056	chr21:34644056:A:G	1.20624e-08	-1.74899	-0.994564
34644360	chr21:34644360:T:C	1.3045e-08	-1.49818	-1.16706
34644536	chr21:34644536:A:G	1.03083e-08	-1.74799	-1.1527
34644768	chr21:34644768:A:C	5.88453e-08	-1.63423e-10	-1.15873
34645025	chr21:34645025:C:T	5.86653e-08	-1.63423e-10	-1.16179
34645281	chr21:34645281:G:A	5.8992e-08	-1.63423e-10	-1.15624
34645448	chr21:34645448:C:T	1.69221e-07	-1.63423e-10	-0.102433
34645473	chr21:34645473:T:G	1.3778e-08	-1.48937	-1.1212
34645543	chr21:34645543:A:G	1.48903e-08	-1.43315	-1.09978
34645602	chr21:34645602:T:C	1.27284e-08	-1.59056	-1.09924
34645643	chr21:34645643:T:C	1.07055e-07	-0.560293	-2.33987e-10
34646437	chr21:34646437:G:A	1.31207e-08	-1.49367	-1.16578
34646590	chr21:34646590:C:T	5.95382e-08	-1.63423e-10	-1.14702
34646978	chr21:34646978:A:G	6.41592e-08	-1.63423e-10	-1.07227
34647051	chr21:34647051:C:A	5.84285e-08	-1.63423e-10	-1.16584
34647313	chr21:34647313:G:A	1.3669e-08	-1.7521	-0.866408
34647518	chr21:34647518:T:C	1.6344e-07	-1.63423e-10	-0.137197
34647775	chr21:34647775:T:C	5.9263e-08	-1.63423e-10	-1.15166
34647781	chr21:34647781:G:A	1.16579e-07	-1.63423e-10	-0.475071
34647865	chr21:34647865:C:T	1.4086e-08	-1.51405	-1.0744
34648089	chr21:34648089:G:A	1.10428e-08	-1.75132	-1.08055
34648111	chr21:34648111:G:A	1.0952e-08	-1.75161	-1.08851
34648328	chr21:34648328:T:C	1.12166e-08	-1.75181	-1.06444
34648335	chr21:34648335:G:A	3.29225e-08	-1.73949	-2.33987e-10
34648346	chr21:34648346:C:T	5.85195e-08	-1.63423e-10	-1.16428
34648657	chr21:34648657:A:C	6.04524e-08	-1.63423e-10	-1.13178
34648825	chr21:34648825:A:G	6.00031e-08	-1.63423e-10	-1.13924
34648870	chr21:34648870:T:A	8.3599e-08	-1.63423e-10	-0.807609
34648944	chr21:34648944:C:T	5.86637e-08	-1.63423e-10	-1.16182
34649510	chr21:34649510:A:C	6.21309e-08	-1.63423e-10	-1.1044
34649599	chr21:34649599:T:C	3.81781e-07	-1.63423e-10	0.711208
34649609	chr21:34649609:A:G	6.96889e-08	-1.63423e-10	-0.989599
34649839	chr21:34649839:A:G	6.25489e-08	-1.63423e-10	-1.09769
34649863	chr21:34649863:CA:C	6.13904e-08	-1.63423e-10	-1.11639
34649903	chr21:34649903:GT:G	9.50288e-08	-1.63423e-10	-0.67946
34649988	chr21:34649988:C:T	1.21803e-08	-1.59334	-1.14048
34650177	chr21:34650177:G:A	1.15394e-07	-1.63423e-10	-0.485289
34650492	chr21:34650492:G:A	5.83707e-08	-1.63423e-10	-1.16683
34650517	chr21:34650517:A:C	6.20729e-08	-1.63423e-10	-1.10533
34650518	chr21:34650518:A:G	5.84579e-08	-1.63423e-10	-1.16533
34650597	chr21:34650597:A:G	6.13165e-08	-1.63423e-10	-1.11759
34650843	chr21:34650843:A:G	6.20733e-08	-1.63423e-10	-1.10532
34651293	chr21:34651293:T:C	5.83227e-08	-1.63423e-10	-1.16765
34651464	chr21:34651464:G:A	1.17845e-08	-1.74714	-1.01971
34651807	chr21:34651807:A:T	5.8844e-08	-1.63423e-10	-1.15875
34651833	chr21:34651833:G:T	6.04559e-08	-1.63423e-10	-1.13173
34651902	chr21:34651902:C:T	6.42515e-08	-1.63423e-10	-1.07084
34651911	chr21:34651911:C:G	6.10335e-08	-1.63423e-10	-1.12222
34652182	chr21:34652182:T:C	6.11603e-08	-1.63423e-10	-1.12014
34652256	chr21:34652256:G:T	6.19052e-08	-1.63423e-10	-1.10804
34652292	chr21:34652292:T:A	8.52414e-08	-1.63423e-10	-0.788153
34652391	chr21:34652391:A:C	6.09358e-08	-1.63423e-10	-1.12382
34652695	chr21:34652695:T:G	6.10486e-08	-1.63423e-10	-1.12197
34652939	chr21:34652939:T:C	6.14836e-08	-1.63423e-10	-1.11487
34653226	chr21:34653226:C:T	6.10335e-08	-1.63423e-10	-1.12222
34653246	chr21:34653246:G:A	8.57097e-08	-1.63423e-10	-0.782675
34653455	chr21:34653455:T:C	6.10335e-08	-1.63423e-10	-1.12222
34653577	chr21:34653577:T:C	7.2426e-08	-1.63423e-10	-0.951075
34653578	chr21:34653578:C:T	6.10335e-08	-1.63423e-10	-1.12222
34653621	chr21:34653621:C:T	5.83961e-08	-1.63423e-10	-1.16639
34653691	chr21:34653691:A:G	6.06389e-08	-1.63423e-10	-1.1287
34653870	chr21:34653870:C:G	5.83683e-08	-1.63423e-10	-1.16687
34654143	chr21:34654143:C:T	6.11198e-08	-1.63423e-10	-1.1208
34654335	chr21:34654335:T:C	6.09745e-08	-1.63423e-10	-1.12319
34654391	chr21:34654391:G:A	6.10335e-08	-1.63423e-10	-1.12222
34654423	chr21:34654423:A:G	6.11557e-08	-1.63423e-10	-1.12022
34654446	chr21:34654446:G:A	6.09892e-08	-1.63423e-10	-1.12294
34654450	chr21:34654450:G:T	6.10213e-08	-1.63423e-10	-1.12242
34654607	chr21:34654607:C:T	1.20714e-08	-1.74812	-0.994682
34654810	chr21:34654810:T:A	6.1377e-08	-1.63423e-10	-1.11661
34654826	chr21:34654826:C:T	6.15649e-08	-1.63423e-10	-1.11355
34654827	chr21:34654827:A:G	6.10315e-08	-1.63423e-10	-1.12225
34655083	chr21:34655083:T:C	6.04904e-08	-1.63423e-10	-1.13116
34655332	chr21:34655332:T:C	6.03787e-08	-1.63423e-10	-1.133
34655514	chr21:34655514:A:G	6.13169e-08	-1.63423e-10	-1.11758
34655517	chr21:34655517:A:G	6.05603e-08	-1.63423e-10	-1.13
34655562	chr21:34655562:G:A	6.10483e-08	-1.63423e-10	-1.12198
34655694	chr21:34655694:C:T	6.09857e-08	-1.63423e-10	-1.123
34655879	chr21:34655879:A:G	6.10479e-08	-1.63423e-10	-1.12198
34655904	chr21:34655904:C:T	6.50264e-08	-1.63423e-10	-1.05885
34656458	chr21:34656458:CA:C	1.37322e-08	-1.45472	-1.15918
34656584	chr21:34656584:A:T	6.13112e-08	-1.63423e-10	-1.11768
34656632	chr21:34656632:G:A	6.04629e-08	-1.63423e-10	-1.13161
34656665	chr21:34656665:G:T	1.00467e-07	-1.63423e-10	-0.623809
34656856	chr21:34656856:A:T	1.43228e-08	-1.74572	-0.82607
34656872	chr21:34656872:G:C	1.32214e-08	-1.64761	-1.00419
34657159	chr21:34657159:T:C	6.1796e-08	-1.63423e-10	-1.1098
34657223	chr21:34657223:C:T	7.58296e-08	-1.63423e-10	-0.905152
34657231	chr21:34657231:T:G	1.20892e-08	-1.74447	-0.996855
34657256	chr21:34657256:C:G	6.19202e-08	-1.63423e-10	-1.10779
34657518	chr21:34657518:G:C	1.02711e-07	-1.63423e-10	-0.601717
34657559	chr21:34657559:G:A	1.34271e-08	-1.75181	-0.884555
34657886	chr21:34657886:G:A	7.56068e-08	-1.63423e-10	-0.908094
34657906	chr21:34657906:G:A	1.11041e-07	-1.63423e-10	-0.523743
34657916	chr21:34657916:T:G	1.32952e-08	-1.75213	-0.894111
34658119	chr21:34658119:A:G	4.26274e-08	-1.48114	-2.33987e-10
34658450	chr21:34658450:A:C	3.84636e-08	-1.58393	-2.33987e-10
34658606	chr21:34658606:A:G	6.55097e-08	-1.63423e-10	-1.05144
34658688	chr21:34658688:A:G	6.7492e-08	-1.63423e-10	-1.02163
34659022	chr21:34659022:G:A	7.25079e-08	-0.664652	-0.285294
34659331	chr21:34659331:A:G	1.66395e-07	-1.63423e-10	-0.119278
34659366	chr21:34659366:T:C	8.83587e-08	-1.63423e-10	-0.752235
34660133	chr21:34660133:G:A	5.8828e-08	-1.63423e-10	-1.15902
34660659	chr21:34660659:T:C	1.44708e-08	-1.75023	-0.811276
34660664	chr21:34660664:C:T	3.52053e-08	-1.67244	-2.33987e-10
34660665	chr21:34660665:A:G	1.44154e-08	-1.75067	-0.814671
34660670	chr21:34660670:C:G	9.16743e-08	-1.63423e-10	-0.715399
34660805	chr21:34660805:T:C	1.05442e-07	-1.63423e-10	-0.575477
34661176	chr21:34661176:T:C	1.05789e-07	-1.63423e-10	-0.57219
34661334	chr21:34661334:T:C	1.33137e-07	-1.63423e-10	-0.342265
34661429	chr21:34661429:G:A	6.36137e-08	-1.63423e-10	-1.08081
34661642	chr21:34661642:C:A	1.3931e-08	-1.75209	-0.84743
34661677	chr21:34661677:C:T	1.02194e-07	-1.63423e-10	-0.606767
34661713	chr21:34661713:A:G	1.05372e-07	-1.63423e-10	-0.576142
34662152	chr21:34662152:A:G	1.10716e-07	-1.63423e-10	-0.526674
34662194	chr21:34662194:AC:A	9.80509e-08	-1.63423e-10	-0.648154
34662702	chr21:34662702:C:A	1.0527e-07	-1.63423e-10	-0.577108
34662822	chr21:34662822:G:A	6.2697e-08	-1.63423e-10	-1.09533
34662932	chr21:34662932:G:A	1.07306e-07	-1.63423e-10	-0.557957
34662954	chr21:34662954:A:G	1.07306e-07	-1.63423e-10	-0.557957
34663209	chr21:34663209:A:G	1.3698e-08	-1.74507	-0.871319
34663317	chr21:34663317:C:A	1.45233e-07	-1.63423e-10	-0.255299
34663458	chr21:34663458:T:C	5.35026e-07	-1.63423e-10	1.04868
34663529	chr21:34663529:A:G	1.39696e-08	-1.7447	-0.852059
34663762	chr21:34663762:G:A	6.17971e-08	-1.63423e-10	-1.10978
34663796	chr21:34663796:T:C	6.2013e-08	-1.63423e-10	-1.1063
34663822	chr21:34663822:T:C	5.84133e-08	-1.63423e-10	-1.1661
34664192	chr21:34664192:G:A	6.20448e-08	-1.63423e-10	-1.10578
34664317	chr21:34664317:G:A	2.30568e-08	-1.75057	-0.345113
34664520	chr21:34664520:C:T	5.83248e-08	-1.63423e-10	-1.16761
34664714	chr21:34664714:T:C	6.21084e-08	-1.63423e-10	-1.10476
34664754	chr21:34664754:A:G	1.07639e-07	-1.63423e-10	-0.554862
34664761	chr21:34664761:G:A	1.59691e-08	-1.75212	-0.710865
34664774	chr21:34664774:G:A	6.28927e-08	-1.63423e-10	-1.09221
34664982	chr21:34664982:C:A	6.06831e-08	-1.63423e-10	-1.12797
34665307	chr21:34665307:G:A	5.99886e-08	-1.63423e-10	-1.13949
34665349	chr21:34665349:G:A	6.31212e-08	-1.63423e-10	-1.08858
34665482	chr21:34665482:G:A	6.57239e-08	-1.63423e-10	-1.04818
34665631	chr21:34665631:G:A	6.43779e-08	-1.63423e-10	-1.06887
34666039	chr21:34666039:G:A	6.26813e-08	-1.63423e-10	-1.09558
34666233	chr21:34666233:A:G	1.2994e-07	-1.63423e-10	-0.36657
34666519	chr21:34666519:C:T	1.10246e-07	-1.63423e-10	-0.53093
34666753	chr21:34666753:G:A	1.69447e-07	-0.101103	-2.33987e-10
34667285	chr21:34667285:A:G	5.82989e-08	-1.63423e-10	-1.16806
34667408	chr21:34667408:T:C	1.25071e-07	-1.63423e-10	-0.404757
34667761	chr21:34667761:C:T	5.88963e-08	-1.63423e-10	-1.15786
34667878	chr21:34667878:T:A	5.91905e-08	-1.63423e-10	-1.15288
34668083	chr21:34668083:T:C	1.61787e-08	-1.75019	-0.699758
34668187	chr21:34668187:A:G	7.97664e-08	-1.63423e-10	-0.854538
34668438	chr21:34668438:G:T	5.96876e-08	-1.63423e-10	-1.14452
34668520	chr21:34668520:C:T	5.91309e-08	-1.63423e-10	-1.15389
34668599	chr21:34668599:C:A	5.83356e-08	-1.63423e-10	-1.16743
34668960	chr21:34668960:C:T	6.08088e-08	-1.63423e-10	-1.12591
34669237	chr21:34669237:C:G	5.92956e-08	-1.63423e-10	-1.15111
34669267	chr21:34669267:A:T	5.82988e-08	-1.63423e-10	-1.16806
34669339	chr21:34669339:T:C	1.46419e-08	-1.74776	-0.801993
34669609	chr21:34669609:G:C	8.89362e-08	-1.63423e-10	-0.745721
34669926	chr21:34669926:G:T	5.95475e-08	-1.63423e-10	-1.14687
34670285	chr21:34670285:G:A	2.05381e-08	-1.74178	-0.469582
34670450	chr21:34670450:T:C	1.05731e-07	-1.63423e-10	-0.572738
34670702	chr21:34670702:C:A	6.53912e-08	-1.63423e-10	-1.05325
34671022	chr21:34671022:G:A	7.22853e-08	-1.63423e-10	-0.95302
34671204	chr21:34671204:G:A	7.20107e-08	-1.63423e-10	-0.956826
34671949	chr21:34671949:C:A	5.9418e-08	-1.63423e-10	-1.14904
34672948	chr21:34672948:C:T	5.01515e-08	-1.31859	-2.33987e-10
34673171	chr21:34673171:C:G	7.0936e-08	-1.63423e-10	-0.971862
34673292	chr21:34673292:T:A	7.0259e-08	-1.63423e-10	-0.981451
34673477	chr21:34673477:A:AG	1.23461e-08	-1.72097	-0.999327
34673795	chr21:34673795:C:T	6.67476e-08	-1.63423e-10	-1.03272
34673998	chr21:34673998:A:G	8.68368e-08	-1.63423e-10	-0.76961
34674224	chr21:34674224:C:T	5.92972e-08	-1.63423e-10	-1.15108
34674233	chr21:34674233:A:G	6.7086e-08	-1.63423e-10	-1.02766
34674282	chr21:34674282:A:T	6.68657e-08	-1.63423e-10	-1.03095
34674312	chr21:34674312:G:A	6.64521e-08	-1.63423e-10	-1.03716
34674347	chr21:34674347:G:A	5.83551e-08	-1.63423e-10	-1.16709
34674615	chr21:34674615:T:C	6.64955e-08	-1.63423e-10	-1.03651
34674767	chr21:34674767:T:C	9.96082e-08	-1.63423e-10	-0.632396
34674780	chr21:34674780:T:A	1.76536e-08	-1.69826	-0.664436
34675131	chr21:34675131:A:G	2.0115e-08	-1.73287	-0.499305
34675453	chr21:34675453:C:T	6.55823e-08	-1.63423e-10	-1.05034
34675681	chr21:34675681:G:A	5.90727e-08	-1.63423e-10	-1.15487
34675945	chr21:34675945:T:C	6.15638e-08	-1.63423e-10	-1.11357
34676026	chr21:34676026:T:A	1.76436e-08	-1.70077	-0.662499
34676201	chr21:34676201:T:G	5.83093e-08	-1.63423e-10	-1.16788
34676220	chr21:34676220:C:T	2.07274e-08	-1.65766	-0.544527
34676600	chr21:34676600:A:C	2.99254e-08	-1.7516	-0.0833324
34676640	chr21:34676640:C:T	6.56902e-08	-1.63423e-10	-1.04869
34676887	chr21:34676887:T:C	6.62044e-08	-1.63423e-10	-1.04089
34676960	chr21:34676960:G:C	6.64262e-08	-1.63423e-10	-1.03755
34677089	chr21:34677089:C:T	6.77753e-08	-1.63423e-10	-1.01744
34677090	chr21:34677090:G:A	1.66093e-08	-1.68302	-0.740657
34677142	chr21:34677142:C:T	5.98719e-08	-1.63423e-10	-1.14143
34677354	chr21:34677354:T:C	8.89031e-08	-1.63423e-10	-0.746093
34677589	chr21:34677589:A:G	6.82187e-08	-1.63423e-10	-1.01092
34677726	chr21:34677726:C:G	8.54321e-08	-1.63423e-10	-0.785919
34677727	chr21:34677727:A:G	8.54136e-08	-1.63423e-10	-0.786136
34677858	chr21:34677858:T:G	6.62728e-08	-1.63423e-10	-1.03986
34677948	chr21:34677948:C:T	6.66019e-08	-1.63423e-10	-1.03491
34678057	chr21:34678057:C:T	6.01915e-08	-1.63423e-10	-1.13611
34678080	chr21:34678080:A:T	6.72494e-08	-1.63423e-10	-1.02523
34678157	chr21:34678157:T:C	6.60723e-08	-1.63423e-10	-1.04289
34678543	chr21:34678543:A:T	6.69274e-08	-1.63423e-10	-1.03003
34678573	chr21:34678573:G:T	6.62101e-08	-1.63423e-10	-1.04081
34678575	chr21:34678575:C:T	6.66502e-08	-1.63423e-10	-1.03418
34678720	chr21:34678720:A:T	6.66574e-08	-1.63423e-10	-1.03407
34678790	chr21:34678790:A:T	6.73988e-08	-1.63423e-10	-1.02301
34678939	chr21:34678939:G:A	1.20411e-08	-1.70559	-1.03972
34679176	chr21:34679176:C:T	1.27308e-07	-1.63423e-10	-0.387029
34679236	chr21:34679236:T:C	6.67948e-08	-1.63423e-10	-1.03202
34679322	chr21:34679322:C:T	6.68678e-08	-1.63423e-10	-1.03092
34679388	chr21:34679388:T:A	6.68205e-08	-1.63423e-10	-1.03163
34679462	chr21:34679462:C:T	8.62461e-08	-1.63423e-10	-0.776435
34680056	chr21:34680056:C:T	5.86314e-08	-1.63423e-10	-1.16237
34680102	chr21:34680102:C:T	4.03116e-08	-1.537	-2.33987e-10
34680579	chr21:34680579:A:G	5.86279e-08	-1.63423e-10	-1.16243
34680628	chr21:34680628:A:G	6.06989e-08	-1.63423e-10	-1.12771
34680644	chr21:34680644:C:T	5.85198e-08	-1.63423e-10	-1.16428
34680940	chr21:34680940:T:A	8.33726e-08	-1.63423e-10	-0.81032
34681128	chr21:34681128:C:T	4.608e-08	-1.40326	-2.33987e-10
34681202	chr21:34681202:A:G	1.11624e-08	-1.74783	-1.07326
34681206	chr21:34681206:T:C	9.32777e-08	-1.63423e-10	-0.69806
34681249	chr21:34681249:G:A	6.56996e-08	-1.63423e-10	-1.04855
34681308	chr21:34681308:T:C	6.4887e-08	-1.63423e-10	-1.06099
34681363	chr21:34681363:A:G	6.57848e-08	-1.63423e-10	-1.04725
34681480	chr21:34681480:A:C	1.20323e-07	-1.63423e-10	-0.443464
34681756	chr21:34681756:T:C	6.46228e-08	-1.63423e-10	-1.06507
34681886	chr21:34681886:T:C	6.47645e-08	-1.63423e-10	-1.06288
34681934	chr21:34681934:T:G	6.0567e-08	-1.63423e-10	-1.12989
34682165	chr21:34682165:A:C	6.48492e-08	-1.63423e-10	-1.06158
34682220	chr21:34682220:A:G	6.48696e-08	-1.63423e-10	-1.06126
34682403	chr21:34682403:G:A	6.48267e-08	-1.63423e-10	-1.06192
34682432	chr21:34682432:A:G	6.50487e-08	-1.63423e-10	-1.0585
34682485	chr21:34682485:A:G	6.4714e-08	-1.63423e-10	-1.06366
34682574	chr21:34682574:A:G	6.59449e-08	-1.63423e-10	-1.04482
34682812	chr21:34682812:T:A	8.90351e-08	-1.63423e-10	-0.744609
34682897	chr21:34682897:T:C	6.06785e-08	-1.63423e-10	-1.12805
34682960	chr21:34682960:C:T	1.11709e-08	-1.74924	-1.07109
34683053	chr21:34683053:C:T	1.24667e-07	-1.63423e-10	-0.407992
34683451	chr21:34683451:T:C	1.20238e-07	-1.63423e-10	-0.444166
34683596	chr21:34683596:G:A	2.52367e-07	0.981723	-0.684481
34683966	chr21:34683966:CTG:C	1.27308e-07	-1.63423e-10	-0.387029
34684102	chr21:34684102:C:T	1.24659e-08	-1.75194	-0.958701
34684125	chr21:34684125:T:G	6.51602e-08	-1.63423e-10	-1.05679
34684165	chr21:34684165:A:G	1.20119e-07	-1.63423e-10	-0.44516
34684400	chr21:34684400:A:G	4.14437e-08	-1.5093	-2.33987e-10
34684432	chr21:34684432:A:G	6.65424e-08	-1.63423e-10	-1.0358
34684698	chr21:34684698:C:T	1.13848e-08	-1.74676	-1.05459
34684863	chr21:34684863:C:A	1.30307e-08	-1.75144	-0.914889
34685044	chr21:34685044:C:G	3.80662e-07	-1.63423e-10	0.708271
34685360	chr21:34685360:C:T	5.92788e-08	-1.63423e-10	-1.15139
34685630	chr21:34685630:C:T	1.56878e-08	-1.75149	-0.729271
34685761	chr21:34685761:C:T	1.20166e-07	-1.63423e-10	-0.444768
34685801	chr21:34685801:G:A	6.65574e-08	-1.63423e-10	-1.03558
34685952	chr21:34685952:G:A	9.30021e-08	-1.63423e-10	-0.701019
34686063	chr21:34686063:C:G	3.81302e-07	-1.63423e-10	0.709952
34686827	chr21:34686827:G:A	5.83094e-08	-1.63423e-10	-1.16788
34686964	chr21:34686964:C:T	1.12463e-07	-1.63423e-10	-0.51102
34687047	chr21:34687047:G:A	7.37615e-08	-1.63423e-10	-0.932803
34687310	chr21:34687310:C:T	1.29102e-07	0.768307	-1.14134
34687658	chr21:34687658:G:A	5.85828e-08	-1.63423e-10	-1.1632
34688020	chr21:34688020:G:A	1.6288e-08	-1.74796	-0.695251
34688406	chr21:34688406:T:TC	1.02957e-07	-1.63423e-10	-0.599326
34688408	chr21:34688408:A:C	1.02732e-07	-1.63423e-10	-0.601512
34688716	chr21:34688716:C:T	6.8904e-08	-1.63423e-10	-1.00093
34688860	chr21:34688860:A:G	6.37092e-08	-1.63423e-10	-1.07931
34688892	chr21:34688892:A:G	2.82565e-08	-1.75097	-0.141351
34689008	chr21:34689008:G:A	1.00709e-07	-1.63423e-10	-0.621409
34689099	chr21:34689099:C:G	5.83002e-08	-1.63423e-10	-1.16803
34689442	chr21:34689442:C:T	7.21093e-08	-1.63423e-10	-0.955457
34689486	chr21:34689486:G:A	8.98334e-08	-1.63423e-10	-0.735683
34689714	chr21:34689714:C:T	6.15e-08	-1.63423e-10	-1.1146
34689769	chr21:34689769:A:G	4.45798e-08	-1.43636	-2.33987e-10
34689848	chr21:34689848:G:A	5.85892e-08	-1.63423e-10	-1.16309
34690022	chr21:34690022:A:G	7.95345e-07	1.39313	0.0520074
34690086	chr21:34690086:C:T	2.75958e-08	-1.7509	-0.165079
34690369	chr21:34690369:T:C	7.426e-08	-0.926068	-2.33987e-10
34690415	chr21:34690415:A:G	8.91042e-08	-1.63423e-10	-0.743834
34690421	chr21:34690421:A:G	5.91936e-08	-1.63423e-10	-1.15283
34690436	chr21:34690436:C:T	2.65176e-08	-1.75117	-0.204663
34690471	chr21:34690471:T:C	1.00961e-07	-1.63423e-10	-0.618902
34690562	chr21:34690562:T:C	6.71648e-08	-1.63423e-10	-1.02649
34690638	chr21:34690638:T:C	2.43529e-08	-1.74608	-0.294905
34690687	chr21:34690687:A:G	1.25445e-08	-1.71036	-0.994001
34690817	chr21:34690817:T:G	5.84324e-08	-1.63423e-10	-1.16577
34691001	chr21:34691001:C:T	6.18353e-08	-1.63423e-10	-1.10917
34691175	chr21:34691175:G:T	4.33742e-08	-0.298759	-1.16502
34691253	chr21:34691253:G:A	5.24325e-08	-0.167049	-1.10706
34691459	chr21:34691459:A:G	7.25771e-08	-1.63423e-10	-0.948991
34691534	chr21:34691534:T:C	6.40537e-08	-1.63423e-10	-1.07392
34691778	chr21:34691778:TG:T	3.41313e-08	-1.70342	-2.33987e-10
34692022	chr21:34692022:T:C	4.35605e-08	-0.29706	-1.16243
34692038	chr21:34692038:T:C	6.01294e-08	-1.63423e-10	-1.13714
34692183	chr21:34692183:G:A	2.50117e-08	-1.7208	-0.293492
34692334	chr21:34692334:G:C	4.90441e-08	-0.274066	-1.06685
34692465	chr21:34692465:C:T	5.60645e-08	-1.20714	-2.33987e-10
34692791	chr21:34692791:G:A	1.65082e-08	-1.7415	-0.688277
34692798	chr21:34692798:C:T	7.22052e-08	-1.63423e-10	-0.954128
34693138	chr21:34693138:G:A	3.33587e-08	-1.72632	-2.33987e-10
34693614	chr21:34693614:C:T	1.22959e-07	-1.63423e-10	-0.421787
34693744	chr21:34693744:C:T	5.83057e-08	-1.63423e-10	-1.16794
34693879	chr21:34693879:G:A	2.68864e-07	1.10267	-0.742105
34693946	chr21:34693946:G:GTTT	6.97665e-08	-1.63423e-10	-0.988487
34694003	chr21:34694003:T:C	6.74751e-08	-1.63423e-10	-1.02188
34694007	chr21:34694007:C:G	2.94398e-07	1.27868	-0.827391
34694224	chr21:34694224:CTGCCTCAGCCTCCGAAAG:C	1.64139e-08	-1.73849	-0.697021
34694271	chr21:34694271:G:A	6.77911e-08	-1.63423e-10	-1.01721
34694590	chr21:34694590:T:C	5.89147e-08	-1.63423e-10	-1.15755
34694597	chr21:34694597:T:C	5.88218e-08	-1.63423e-10	-1.15913
34694705	chr21:34694705:C:A	6.92181e-08	-1.63423e-10	-0.996378
34695323	chr21:34695323:G:A	5.99635e-08	-1.63423e-10	-1.1399
34695466	chr21:34695466:C:G	2.66157e-07	1.33753	-0.987083
34695476	chr21:34695476:T:C	4.40562e-08	-0.281535	-1.16664
34696079	chr21:34696079:G:A	6.0185e-08	-1.63423e-10	-1.13622
34696090	chr21:34696090:G:C	2.51844e-08	-1.75194	-0.255475
34696213	chr21:34696213:T:C	6.24235e-08	-1.63423e-10	-1.0997
34696559	chr21:34696559:T:A	1.48361e-07	-0.417779	0.183787
34696752	chr21:34696752:A:G	5.87125e-08	-0.139379	-1.02161
34696766	chr21:34696766:C:A	4.74355e-08	-0.221377	-1.15289
34696958	chr21:34696958:A:G	4.84464e-08	-0.200099	-1.15308
34697109	chr21:34697109:T:C	2.531e-08	-0.83468	-1.16776
34697492	chr21:34697492:G:T	1.10886e-07	-1.63423e-10	-0.525141
34697521	chr21:34697521:A:G	5.92413e-08	-1.63423e-10	-1.15202
34697539	chr21:34697539:G:A	3.26761e-07	1.5172	-0.961609
34697687	chr21:34697687:T:C	4.40295e-08	-1.44878	-2.33987e-10
34697729	chr21:34697729:T:C	3.30932e-07	1.53876	-0.970491
34697738	chr21:34697738:G:A	3.42264e-07	1.57902	-0.977081
34698852	chr21:34698852:A:G	5.90244e-08	-1.63423e-10	-1.15569
34698903	chr21:34698903:T:C	4.65635e-08	-0.276153	-1.11667
34699006	chr21:34699006:G:A	6.4749e-08	-1.63423e-10	-1.06312
34699038	chr21:34699038:G:A	3.36048e-08	-1.75145	0.0324823
34699225	chr21:34699225:A:G	6.92343e-08	-1.63423e-10	-0.996144
34699418	chr21:34699418:T:A	1.52658e-07	-0.205441	-2.33987e-10
34699515	chr21:34699515:C:T	3.67655e-08	-1.75012	0.121035
34699640	chr21:34699640:G:A	3.86518e-07	1.55906	-0.835521
34701429	chr21:34701429:G:A	1.68763e-07	0.759583	-0.864726
34701489	chr21:34701489:G:T	7.33119e-08	-1.63423e-10	-0.938918
34701885	chr21:34701885:G:A	6.30703e-08	-1.63423e-10	-1.08939
34702039	chr21:34702039:A:G	2.19172e-08	-1.75202	-0.394349
34702116	chr21:34702116:C:T	2.75159e-07	1.04446	-0.660751
34702259	chr21:34702259:C:A	2.84199e-07	1.5149	-1.09886
34702293	chr21:34702293:C:A	9.41898e-08	-1.63423e-10	-0.688329
34702351	chr21:34702351:C:T	2.0444e-08	-1.74159	-0.474364
34702707	chr21:34702707:T:C	3.74573e-08	-0.467455	-1.14298
34703366	chr21:34703366:T:C	4.0575e-08	-0.366949	-1.16354
34703460	chr21:34703460:G:GTGTT	8.99847e-08	-1.63423e-10	-0.734
34704357	chr21:34704357:A:G	1.36636e-07	-1.63423e-10	-0.316317
34705446	chr21:34705446:C:T	1.13791e-07	0.557117	-1.0564
34706648	chr21:34706648:T:C	8.19595e-08	-1.63423e-10	-0.827415
34707107	chr21:34707107:C:T	6.76326e-08	-1.63423e-10	-1.01955
34707194	chr21:34707194:G:A	1.72644e-08	-1.71506	-0.669931
34707573	chr21:34707573:G:T	5.83674e-08	-1.63423e-10	-1.16688
34707680	chr21:34707680:A:T	1.52073e-07	0.895867	-1.10515
34707992	chr21:34707992:C:T	5.18992e-08	-0.159072	-1.12527
34708100	chr21:34708100:T:C	7.87972e-07	2.27547	-0.839652
34708547	chr21:34708547:A:G	6.04335e-08	-1.63423e-10	-1.1321
34708610	chr21:34708610:G:A	2.54478e-08	-1.4339	-0.563109
34709150	chr21:34709150:G:T	2.38041e-08	-1.73286	-0.330922
34709901	chr21:34709901:C:T	3.32731e-08	-1.72889	-2.33987e-10
34709909	chr21:34709909:A:G	2.18389e-07	0.971983	-0.819346
34710672	chr21:34710672:G:A	6.10066e-08	-1.63423e-10	-1.12266
34710817	chr21:34710817:A:T	5.88681e-08	-1.63423e-10	-1.15834
34710826	chr21:34710826:AAAAC:A	6.48324e-08	-1.63423e-10	-1.06183
34710919	chr21:34710919:T:C	1.59459e-08	-1.70003	-0.764407
34710932	chr21:34710932:G:A	5.95508e-08	-1.63423e-10	-1.14681
34710972	chr21:34710972:T:C	9.78683e-08	-1.63423e-10	-0.650018
34711235	chr21:34711235:A:G	7.40351e-08	-1.63423e-10	-0.929101
34711405	chr21:34711405:G:A	5.89167e-07	1.95502	-0.809953
34711448	chr21:34711448:T:C	7.99929e-07	2.6101	-1.15922
34711504	chr21:34711504:G:A	4.27286e-08	-1.47877	-2.33987e-10
34711822	chr21:34711822:A:G	7.163e-08	-1.63423e-10	-0.962127
34712069	chr21:34712069:C:T	5.25562e-07	1.6878	-0.65697
34712234	chr21:34712234:A:G	6.71966e-08	-1.63423e-10	-1.02602
34713115	chr21:34713115:T:C	2.74974e-07	1.4411	-1.05806
34713141	chr21:34713141:G:T	5.94689e-08	-1.63423e-10	-1.14819
34713157	chr21:34713157:G:A	1.25653e-07	-1.63423e-10	-0.400118
34713382	chr21:34713382:G:A	7.18639e-08	-1.63423e-10	-0.958867
34713502	chr21:34713502:T:A	8.48961e-08	-1.63423e-10	-0.792212
34713536	chr21:34713536:T:C	1.9493e-08	-1.71269	-0.550891
34713804	chr21:34713804:C:T	5.98832e-07	1.93389	-0.772553
34714407	chr21:34714407:G:T	5.88469e-08	-1.63423e-10	-1.1587
34714500	chr21:34714500:C:A	2.16561e-07	-1.63423e-10	0.144234
34714636	chr21:34714636:C:T	1.04281e-07	-1.63423e-10	-0.586551
34715002	chr21:34715002:C:G	6.05568e-08	-1.63423e-10	-1.13006
34715140	chr21:34715140:A:T	3.54668e-07	1.67361	-1.03606
34716340	chr21:34716340:G:A	5.82985e-08	-1.63423e-10	-1.16806
34716372	chr21:34716372:A:G	6.01721e-08	-1.63423e-10	-1.13643
34716422	chr21:34716422:G:A	1.85094e-07	-1.63423e-10	-0.0127785
34716756	chr21:34716756:C:T	1.13149e-08	-1.67929	-1.12823
34717010	chr21:34717010:T:C	1.02219e-07	-1.63423e-10	-0.606522
34717107	chr21:34717107:C:T	1.33858e-07	-1.63423e-10	-0.336864
34718132	chr21:34718132:G:C	8.48901e-08	-1.63423e-10	-0.792283
34718396	chr21:34718396:C:T	1.06317e-08	-1.74525	-1.12455
34718732	chr21:34718732:TAAA:T	3.68254e-08	-1.62745	-2.33987e-10
34718916	chr21:34718916:T:C	6.04613e-08	-1.63423e-10	-1.13164
34720149	chr21:34720149:G:A	2.36816e-07	-1.63423e-10	0.233645
34720400	chr21:34720400:T:C	1.05945e-08	-1.72219	-1.15111
34720433	chr21:34720433:T:A	6.07664e-08	-1.63423e-10	-1.1266
34720625	chr21:34720625:A:G	1.42665e-08	-1.74868	-0.827044
34720764	chr21:34720764:T:C	6.35627e-08	-0.251401	-0.830214
34720802	chr21:34720802:C:T	9.44671e-08	-1.63423e-10	-0.685389
34721707	chr21:34721707:A:G	9.50207e-08	-1.63423e-10	-0.679546
34721774	chr21:34721774:G:A	4.30501e-07	-1.63423e-10	0.831309
34722021	chr21:34722021:C:G	5.83537e-08	-1.63423e-10	-1.16712
34722056	chr21:34722056:A:G	1.7868e-08	-1.18946	-1.16116
34722293	chr21:34722293:C:A	8.47713e-06	4.92764	-1.11616
34723003	chr21:34723003:G:C	4.85474e-07	-1.63423e-10	0.951485
34723052	chr21:34723052:T:G	7.29342e-08	-1.63423e-10	-0.944083
34723185	chr21:34723185:T:C	6.33836e-08	-1.63423e-10	-1.08444
34723274	chr21:34723274:C:T	1.00158e-07	-1.63423e-10	-0.626888
34723606	chr21:34723606:C:T	3.79709e-07	-1.63423e-10	0.705764
34723711	chr21:34723711:C:T	7.28366e-08	-0.945422	-2.33987e-10
34723891	chr21:34723891:T:A	1.22062e-07	-0.429112	-2.33987e-10
34724315	chr21:34724315:A:G	2.93176e-07	1.18302	-0.735884
34725232	chr21:34725232:T:C	1.10185e-06	2.82772	-1.05662
34725470	chr21:34725470:G:T	1.1058e-08	-1.73189	-1.09859
34725496	chr21:34725496:T:C	3.296e-08	-0.580469	-1.15788
34725582	chr21:34725582:G:A	8.56755e-08	-0.783074	-2.33987e-10
34726045	chr21:34726045:A:G	1.01534e-07	0.133131	-0.746379
34726150	chr21:34726150:G:T	8.18533e-08	-0.828712	-2.33987e-10
34726217	chr21:34726217:C:T	6.14966e-08	-1.63423e-10	-1.11466
34726569	chr21:34726569:C:T	7.16821e-08	-0.961399	-2.33987e-10
34726940	chr21:34726940:C:T	9.2208e-08	-0.709593	-2.33987e-10
34727440	chr21:34727440:T:C	1.86036e-06	3.22924	-0.934351
34727563	chr21:34727563:A:G	6.33829e-07	-1.63423e-10	1.21814
34727590	chr21:34727590:T:A	1.73421e-07	0.38803	-0.46595
34727716	chr21:34727716:C:T	7.89548e-08	-0.864764	-2.33987e-10
34728196	chr21:34728196:G:A	5.85229e-08	-1.63423e-10	-1.16422
34728615	chr21:34728615:G:A	5.88118e-08	-1.63423e-10	-1.1593
34728623	chr21:34728623:T:A	1.9598e-06	3.20541	-0.858452
34728641	chr21:34728641:C:T	1.14935e-07	-1.63423e-10	-0.489276
34729048	chr21:34729048:C:T	8.5197e-08	-1.63423e-10	-0.788674
34729625	chr21:34729625:G:A	3.13208e-07	1.64641	-1.13318
34729651	chr21:34729651:T:A	7.42025e-08	-0.926842	-2.33987e-10
34729719	chr21:34729719:C:T	1.61077e-07	-1.63423e-10	-0.151758
34729932	chr21:34729932:C:T	5.83011e-08	-1.63423e-10	-1.16802
34730752	chr21:34730752:C:CA	6.29082e-08	-1.63423e-10	-1.09196
34730765	chr21:34730765:G:A	4.78903e-08	-1.36473	-2.33987e-10
34731106	chr21:34731106:C:T	4.60925e-07	-1.63423e-10	0.899596
34731386	chr21:34731386:G:C	8.81168e-08	-1.63423e-10	-0.754977
34732010	chr21:34732010:G:A	1.08845e-08	-1.7231	-1.1232
34732429	chr21:34732429:G:A	6.46293e-08	-1.63423e-10	-1.06497
34732598	chr21:34732598:C:A	1.34801e-07	-1.63423e-10	-0.329844
34732680	chr21:34732680:C:T	7.95822e-08	-1.63423e-10	-0.85685
34733291	chr21:34733291:C:T	6.87495e-08	0.160877	-1.16405
34733473	chr21:34733473:T:C	1.57365e-06	2.89111	-0.763595
34734370	chr21:34734370:G:A	1.31902e-07	-1.63423e-10	-0.351581
34734465	chr21:34734465:G:A	6.14617e-08	-1.63423e-10	-1.11523
34734489	chr21:34734489:C:G	1.40758e-08	-1.42411	-1.16507
34734588	chr21:34734588:C:T	1.46872e-08	-1.41051	-1.13616
34735169	chr21:34735169:C:T	3.29599e-08	-1.73835	-2.33987e-10
34735286	chr21:34735286:T:C	6.02018e-08	-1.63423e-10	-1.13594
34735472	chr21:34735472:A:G	3.40509e-08	-1.70578	-2.33987e-10
34735508	chr21:34735508:G:A	8.12292e-08	-0.836365	-2.33987e-10
34735568	chr21:34735568:A:G	1.48238e-08	-1.40091	-1.13649
34735841	chr21:34735841:T:A	4.75858e-07	-1.63423e-10	0.931478
34735858	chr21:34735858:T:A	4.77575e-07	-1.63423e-10	0.935081
34736439	chr21:34736439:C:T	5.89216e-08	-1.63423e-10	-1.15743
34736499	chr21:34736499:A:G	6.72706e-08	-1.63423e-10	-1.02492
34737008	chr21:34737008:A:G	8.72677e-08	-1.63423e-10	-0.76466
34737516	chr21:34737516:C:A	5.83377e-08	-1.63423e-10	-1.16739
34737537	chr21:34737537:T:A	1.9805e-08	-1.22618	-1.02152
34737551	chr21:34737551:C:T	1.38389e-07	-0.303573	-2.33987e-10
34737906	chr21:34737906:C:A	5.82984e-08	-1.63423e-10	-1.16807
34737954	chr21:34737954:G:T	6.88939e-08	-1.00107	-2.33987e-10
34738445	chr21:34738445:G:A	7.19349e-08	-0.810703	-0.147176
34738904	chr21:34738904:T:C	6.20141e-08	-0.887746	-0.218532
34739093	chr21:34739093:T:A	2.63708e-08	-1.35441	-0.606976
34739144	chr21:34739144:T:C	5.8343e-08	-1.63423e-10	-1.1673
34739433	chr21:34739433:A:G	6.07587e-08	-1.63423e-10	-1.12673
34739586	chr21:34739586:T:C	1.55173e-07	-1.63423e-10	-0.189101
34739597	chr21:34739597:T:C	1.53234e-08	-1.39223	-1.11204
34739713	chr21:34739713:T:C	1.10973e-08	-1.70856	-1.11838
34739827	chr21:34739827:C:T	6.45281e-08	-1.63423e-10	-1.06654
34740223	chr21:34740223:C:T	6.61387e-08	-1.63423e-10	-1.04189
34740338	chr21:34740338:C:T	5.97905e-08	-1.63423e-10	-1.14279
34740392	chr21:34740392:C:A	5.96024e-08	-1.63423e-10	-1.14595
34741493	chr21:34741493:G:GGGTTCTGCATAACAGGCCACC	2.44459e-08	-1.53874	-0.498438
34741768	chr21:34741768:C:G	6.65323e-08	-1.63423e-10	-1.03595
34742516	chr21:34742516:C:CA	4.65374e-08	-1.39338	-2.33987e-10
34742600	chr21:34742600:A:G	1.13537e-07	-1.63423e-10	-0.501508
34742646	chr21:34742646:G:A	5.94543e-08	-1.63423e-10	-1.14843
34742743	chr21:34742743:G:A	1.09395e-08	-1.72357	-1.11768
34743091	chr21:34743091:T:C	5.92457e-08	-0.0128751	-1.13907
34743143	chr21:34743143:T:C	5.96795e-08	-0.0066452	-1.13801
34743287	chr21:34743287:AG:A	6.01517e-08	-1.63423e-10	-1.13677
34743500	chr21:34743500:A:G	5.97459e-08	-1.63423e-10	-1.14354
34743538	chr21:34743538:C:T	1.14837e-07	-1.63423e-10	-0.490126
34743923	chr21:34743923:G:A	1.20408e-07	-1.63423e-10	-0.442756
34744054	chr21:34744054:G:A	1.46279e-08	-1.56078	-0.98993
34744406	chr21:34744406:C:T	6.03219e-08	-1.63423e-10	-1.13395
34745207	chr21:34745207:C:T	4.90773e-07	-1.63423e-10	0.96234
34745354	chr21:34745354:T:C	5.79832e-08	-0.0219371	-1.15155
34745519	chr21:34745519:T:C	1.0778e-06	2.53165	-0.782622
34745909	chr21:34745909:A:G	7.54536e-08	-1.63423e-10	-0.910122
34745975	chr21:34745975:C:T	8.46931e-08	0.349357	-1.14396
34746063	chr21:34746063:G:A	7.85559e-08	-1.63423e-10	-0.86983
34746096	chr21:34746096:G:A	2.44496e-07	0.265558	-2.33987e-10
34746266	chr21:34746266:A:G	9.94287e-08	-1.63423e-10	-0.634199
34746523	chr21:34746523:G:A	8.80914e-08	-1.63423e-10	-0.755266
34746616	chr21:34746616:T:C	7.04083e-08	-1.63423e-10	-0.979329
34746814	chr21:34746814:T:G	2.04613e-08	-1.72586	-0.489245
34747055	chr21:34747055:A:G	2.62315e-08	-1.10864	-0.858037
34747181	chr21:34747181:G:A	6.38733e-08	-1.63423e-10	-1.07674
34747509	chr21:34747509:G:A	7.84515e-08	-1.63423e-10	-0.87116
34747755	chr21:34747755:A:G	6.59488e-08	-1.59849	0.553725
34748012	chr21:34748012:T:C	1.1501e-07	-1.63423e-10	-0.488618
34748036	chr21:34748036:A:G	4.05444e-07	1.81267	-1.04133
34748038	chr21:34748038:G:A	1.14684e-07	-1.63423e-10	-0.49146
34748100	chr21:34748100:C:G	1.6264e-08	-1.28129	-1.1634
34748123	chr21:34748123:G:A	1.1074e-07	-1.63423e-10	-0.526457
34748131	chr21:34748131:C:T	1.1984e-06	2.41448	-0.559381
34748260	chr21:34748260:T:C	5.83329e-08	-1.63423e-10	-1.16747
34748457	chr21:34748457:C:G	3.29847e-08	-1.7376	-2.33987e-10
34748565	chr21:34748565:G:GTGTGTT	6.37549e-08	-1.63423e-10	-1.07859
34748636	chr21:34748636:G:T	3.6114e-07	1.52194	-0.86632
34748661	chr21:34748661:C:T	7.00293e-08	-1.63423e-10	-0.984727
34748752	chr21:34748752:A:G	7.42768e-08	-1.63423e-10	-0.925842
34749007	chr21:34749007:G:A	1.88318e-08	-1.21384	-1.08425
34749050	chr21:34749050:T:C	1.09021e-06	2.21879	-0.458297
34749152	chr21:34749152:G:A	1.12512e-07	-1.63423e-10	-0.510581
34749562	chr21:34749562:G:T	6.58907e-08	-1.63423e-10	-1.04564
34749563	chr21:34749563:G:A	5.54311e-07	2.19942	-1.11533
34749816	chr21:34749816:C:T	1.0528e-06	2.09119	-0.365623
34749911	chr21:34749911:C:G	1.13721e-07	-1.63423e-10	-0.499888
34750256	chr21:34750256:G:A	1.92759e-08	-1.24522	-1.02956
34750805	chr21:34750805:T:C	3.5976e-08	-1.65079	-2.33987e-10
34750875	chr21:34750875:C:T	4.12601e-07	1.8379	-1.04906
34750879	chr21:34750879:T:C	3.30478e-08	-1.73569	-2.33987e-10
34750983	chr21:34750983:C:T	1.1841e-07	-1.63423e-10	-0.459487
34751180	chr21:34751180:C:T	1.05967e-07	-1.63423e-10	-0.570512
34751233	chr21:34751233:A:G	1.05951e-07	-1.63423e-10	-0.570667
34751322	chr21:34751322:G:A	1.0667e-07	-1.63423e-10	-0.563903
34751388	chr21:34751388:T:C	3.16204e-07	1.6059	-1.08315
34751517	chr21:34751517:G:C	3.89873e-07	1.86661	-1.13443
34751581	chr21:34751581:C:T	2.2666e-08	-0.953542	-1.15923
34751742	chr21:34751742:C:T	6.36834e-08	-1.63423e-10	-1.07972
34751975	chr21:34751975:A:G	9.25133e-07	2.13484	-0.53854
34751976	chr21:34751976:A:G	4.75964e-07	2.06927	-1.13756
34752056	chr21:34752056:A:G	5.09912e-07	2.13937	-1.13877
34752240	chr21:34752240:G:A	1.08882e-07	-1.63423e-10	-0.543376
34752279	chr21:34752279:T:C	1.36918e-07	-1.63423e-10	-0.314256
34752367	chr21:34752367:A:G	1.38138e-07	-1.63423e-10	-0.305386
34752400	chr21:34752400:T:C	1.38937e-07	-1.63423e-10	-0.299617
34752415	chr21:34752415:A:G	5.36634e-07	2.14938	-1.0977
34752735	chr21:34752735:T:C	1.23931e-07	-1.63423e-10	-0.413914
34752755	chr21:34752755:C:T	9.93005e-08	-1.63423e-10	-0.63549
34752919	chr21:34752919:T:A	5.9892e-08	-1.63423e-10	-1.1411
34752936	chr21:34752936:A:G	7.01616e-07	2.43273	-1.11298
34752970	chr21:34752970:A:G	1.0909e-07	-1.63423e-10	-0.54147
34753233	chr21:34753233:T:C	1.57877e-08	-1.43356	-1.04085
34753319	chr21:34753319:G:A	7.39158e-08	-1.63423e-10	-0.930714
34753432	chr21:34753432:T:A	1.29016e-07	-1.63423e-10	-0.373707
34753521	chr21:34753521:C:T	5.83962e-08	-1.63423e-10	-1.16639
34753648	chr21:34753648:C:A	7.14316e-08	-1.63423e-10	-0.9649
34753933	chr21:34753933:C:T	5.9362e-08	-1.63423e-10	-1.14999
34754071	chr21:34754071:A:T	1.23736e-07	-1.63423e-10	-0.41549
34754342	chr21:34754342:A:G	1.22719e-08	-1.5941	-1.13223
34754396	chr21:34754396:G:T	8.76815e-08	-1.63423e-10	-0.75993
34754564	chr21:34754564:T:A	6.41751e-08	-1.63423e-10	-1.07203
34754583	chr21:34754583:G:A	6.50906e-08	-1.63423e-10	-1.05786
34755018	chr21:34755018:T:C	9.2681e-08	-1.63423e-10	-0.704477
34755021	chr21:34755021:A:G	6.07984e-08	-1.63423e-10	-1.12608
34755033	chr21:34755033:C:T	3.05806e-08	-1.52856	-0.284711
34755228	chr21:34755228:G:A	5.2837e-08	-1.49965	0.233218
34755388	chr21:34755388:T:C	6.16698e-08	-1.63423e-10	-1.11185
34755399	chr21:34755399:ACTC:A	5.9993e-08	-1.63423e-10	-1.13941
34755444	chr21:34755444:A:G	3.40247e-08	-1.70655	-2.33987e-10
34755479	chr21:34755479:C:T	2.28877e-08	-1.53256	-0.570485
34755636	chr21:34755636:A:G	6.05353e-08	-1.63423e-10	-1.13041
34755702	chr21:34755702:G:A	8.21222e-08	-1.63423e-10	-0.825432
34755769	chr21:34755769:G:A	2.44172e-08	-1.31371	-0.724648
34755849	chr21:34755849:T:A	8.31599e-08	-1.63423e-10	-0.812875
34756009	chr21:34756009:G:A	6.29663e-08	-1.63423e-10	-1.09104
34756352	chr21:34756352:A:G	1.0832e-07	-1.63423e-10	-0.548554
34756484	chr21:34756484:C:G	6.96085e-08	-1.63423e-10	-0.990754
34756498	chr21:34756498:T:C	1.11926e-07	-1.63423e-10	-0.515804
34756538	chr21:34756538:G:A	1.17385e-07	-1.63423e-10	-0.468184
34756868	chr21:34756868:C:T	1.11418e-07	-1.63423e-10	-0.520355
34756871	chr21:34756871:C:T	6.07884e-08	-1.63423e-10	-1.12624
34757022	chr21:34757022:A:G	1.11927e-07	-1.63423e-10	-0.515794
34757166	chr21:34757166:CAT:C	6.50734e-08	-1.05812	-2.33987e-10
34757181	chr21:34757181:T:C	1.11973e-07	-1.63423e-10	-0.51538
34757238	chr21:34757238:A:G	1.12156e-07	-1.63423e-10	-0.51375
34757322	chr21:34757322:A:T	1.11931e-07	-1.63423e-10	-0.515754
34757341	chr21:34757341:T:A	7.20072e-08	-1.63423e-10	-0.956874
34757452	chr21:34757452:T:C	1.03715e-07	-1.63423e-10	-0.591998
34757683	chr21:34757683:C:T	6.22419e-08	-1.63423e-10	-1.10261
34757768	chr21:34757768:G:T	4.86765e-08	-1.56566	0.217213
34757896	chr21:34757896:T:C	8.45683e-07	-1.63423e-10	1.5065
34757901	chr21:34757901:G:A	2.29855e-08	-1.38898	-0.709793
34757950	chr21:34757950:C:T	4.63578e-08	-1.39725	-2.33987e-10
34758030	chr21:34758030:G:A	1.06015e-07	-1.63423e-10	-0.570062
34758031	chr21:34758031:T:A	1.0315e-07	-1.63423e-10	-0.597459
34758055	chr21:34758055:C:T	6.14325e-08	-1.44587	0.330171
34758056	chr21:34758056:G:A	9.12573e-08	-1.63423e-10	-0.719958
34758123	chr21:34758123:G:A	4.85944e-07	-1.63423e-10	0.952453
34758149	chr21:34758149:T:A	8.43387e-08	-1.63423e-10	-0.7988
34758182	chr21:34758182:C:T	1.48462e-07	-1.63423e-10	-0.233312
34758209	chr21:34758209:T:G	5.97002e-08	-1.63423e-10	-1.14431
34758643	chr21:34758643:A:G	1.07899e-07	-1.11924	0.566796
34758724	chr21:34758724:T:C	8.96799e-08	-1.63423e-10	-0.737393
34758813	chr21:34758813:C:T	9.52587e-08	-1.63423e-10	-0.677044
34758843	chr21:34758843:G:A	2.40924e-07	-1.63423e-10	0.250841
34758848	chr21:34758848:T:C	2.50244e-07	-1.63423e-10	0.288795
34758977	chr21:34758977:C:T	1.59966e-08	-1.42015	-1.04112
34758982	chr21:34758982:T:G	2.05699e-07	-1.63423e-10	0.0927746
34759071	chr21:34759071:T:C	7.90497e-07	-1.63423e-10	1.43902
34759219	chr21:34759219:T:C	6.1319e-08	-1.72143	0.60388
34759241	chr21:34759241:C:T	6.60726e-08	-1.63423e-10	-1.04289
34759328	chr21:34759328:A:G	5.04674e-08	-1.71515	0.402841
34759833	chr21:34759833:A:G	4.59299e-08	-1.46684	0.0603138
34759865	chr21:34759865:C:T	1.24086e-08	-1.55594	-1.15932
34759927	chr21:34759927:G:A	7.6265e-08	-1.63423e-10	-0.899426
34760062	chr21:34760062:G:A	1.2513e-08	-1.59255	-1.11432
34760076	chr21:34760076:C:T	2.30282e-07	-1.63423e-10	0.205663
34760299	chr21:34760299:C:T	1.22273e-08	-1.60743	-1.12254
34761312	chr21:34761312:T:G	8.75569e-08	-0.761352	-2.33987e-10
34761597	chr21:34761597:C:T	1.22625e-08	-1.57068	-1.15641
34761613	chr21:34761613:C:T	1.15726e-08	-1.62797	-1.15703
34762037	chr21:34762037:T:C	1.48401e-08	-1.50771	-1.0286
34762237	chr21:34762237:G:A	9.36718e-08	-1.63423e-10	-0.693843
34762526	chr21:34762526:C:T	7.79637e-08	-0.0971393	-0.780257
34762827	chr21:34762827:G:C	5.87679e-08	-1.63423e-10	-1.16005
34763535	chr21:34763535:G:A	6.5485e-08	-1.63423e-10	-1.05182
34764018	chr21:34764018:A:G	1.30574e-07	0.748678	-1.11038
34764285	chr21:34764285:T:C	2.41615e-07	1.39311	-1.1394
34764298	chr21:34764298:T:C	8.39392e-08	0.231994	-1.03554
34764778	chr21:34764778:A:G	5.97779e-08	-1.143	-2.33987e-10
34765357	chr21:34765357:A:G	9.11894e-08	-1.63423e-10	-0.720701
34766402	chr21:34766402:T:C	6.22122e-08	-1.63423e-10	-1.10309
34767227	chr21:34767227:C:T	9.98753e-07	-1.63423e-10	1.67287
34768267	chr21:34768267:G:A	6.83293e-08	-1.63423e-10	-1.0093
34768326	chr21:34768326:G:A	7.24413e-08	0.0556134	-1.00648
34768518	chr21:34768518:TAA:T	5.9385e-08	-1.1496	-2.33987e-10
34768638	chr21:34768638:C:T	7.92941e-08	-1.63423e-10	-0.860477
34768932	chr21:34768932:C:T	5.96533e-08	-1.27691	0.131818
34770012	chr21:34770012:C:T	9.01415e-08	-1.63423e-10	-0.73226
34770307	chr21:34770307:T:G	1.07572e-08	-1.69851	-1.15955
34770523	chr21:34770523:T:G	5.77653e-08	-1.27201	0.0947573
34770861	chr21:34770861:T:G	9.4054e-08	-1.63423e-10	-0.689772
34770958	chr21:34770958:C:G	3.69769e-08	-1.62335	-2.33987e-10
34771396	chr21:34771396:T:A	7.05584e-08	-1.63423e-10	-0.977199
34771489	chr21:34771489:C:A	6.90871e-08	-1.63423e-10	-0.998273
34771593	chr21:34771593:G:C	3.70394e-07	-1.63423e-10	0.680928
34771645	chr21:34771645:C:T	1.35553e-06	-1.63423e-10	1.97831
34771693	chr21:34771693:A:T	1.85742e-08	-1.7425	-0.569364
34771710	chr21:34771710:C:T	5.84723e-08	-1.63423e-10	-1.16509
34771741	chr21:34771741:C:A	9.0178e-08	-1.63423e-10	-0.731855
34771751	chr21:34771751:A:G	1.23626e-06	-1.63423e-10	1.88621
34771777	chr21:34771777:C:T	7.88676e-08	-1.63423e-10	-0.86587
34771921	chr21:34771921:T:C	9.61404e-08	-1.63423e-10	-0.667831
34772508	chr21:34772508:G:A	1.19908e-08	-1.63737	-1.11213
34772755	chr21:34772755:C:T	7.99493e-08	-0.0933425	-0.758905
34772799	chr21:34772799:T:C	4.61679e-08	-0.627024	-0.774331
34772919	chr21:34772919:G:A	1.06047e-06	-1.63423e-10	1.73283
34772970	chr21:34772970:C:T	1.02851e-07	0.0973973	-0.697754
34774312	chr21:34774312:A:G	6.36649e-08	-1.63423e-10	-1.08001
34774790	chr21:34774790:T:C	6.81765e-08	-1.63423e-10	-1.01154
34775307	chr21:34775307:T:G	1.34263e-07	0.68298	-1.01682
34775416	chr21:34775416:T:C	5.83594e-08	-1.63423e-10	-1.16702
34775777	chr21:34775777:G:A	2.92206e-07	-1.63423e-10	0.443817
34776184	chr21:34776184:T:A	1.03882e-07	-1.63423e-10	-0.590384
34776806	chr21:34776806:C:T	5.88803e-08	-1.63423e-10	-1.15813
34776873	chr21:34776873:A:G	5.83366e-08	-1.63423e-10	-1.16741
34777191	chr21:34777191:T:C	6.08138e-07	-1.63423e-10	1.17676
34777225	chr21:34777225:T:C	6.08138e-07	-1.63423e-10	1.17676
34777288	chr21:34777288:T:C	2.084e-08	-1.72341	-0.473351
34777588	chr21:34777588:A:G	6.10672e-07	-1.63423e-10	1.18092
34777989	chr21:34777989:T:C	1.00602e-07	-0.622463	-2.33987e-10
34778506	chr21:34778506:C:T	1.86778e-07	0.813305	-0.817024
34779164	chr21:34779164:G:A	6.73054e-08	-1.63423e-10	-1.0244
34780006	chr21:34780006:C:T	1.51867e-06	-1.63423e-10	2.09195
34780539	chr21:34780539:G:A	7.03397e-08	-1.63423e-10	-0.980304
34780764	chr21:34780764:G:A	3.63059e-08	-1.54252	-0.09914
34780926	chr21:34780926:C:T	1.47924e-06	-1.63423e-10	2.06564
34780944	chr21:34780944:A:G	8.20069e-08	-0.9517	0.124863
34781142	chr21:34781142:T:C	5.8336e-08	-1.63423e-10	-1.16742
34781487	chr21:34781487:C:G	5.96622e-08	-1.63423e-10	-1.14494
34781513	chr21:34781513:T:C	6.7759e-08	-1.63423e-10	-1.01768
34781558	chr21:34781558:G:A	8.44562e-07	-1.63423e-10	1.50518
34781803	chr21:34781803:G:A	6.9071e-08	-1.63423e-10	-0.998505
34782404	chr21:34782404:G:A	1.02562e-07	-1.63423e-10	-0.603175
34782568	chr21:34782568:T:C	1.42237e-07	-0.502799	0.226652
34782569	chr21:34782569:T:C	5.77571e-07	-1.63423e-10	1.12519
34782904	chr21:34782904:A:G	5.89895e-08	-1.63423e-10	-1.15628
34783715	chr21:34783715:G:A	3.0994e-07	1.66168	-1.15894
34783770	chr21:34783770:C:T	2.91404e-08	-0.740165	-1.12135
34783842	chr21:34783842:T:G	6.62774e-08	-1.63423e-10	-1.03979
34784132	chr21:34784132:C:T	1.07783e-07	-1.63423e-10	-0.553522
34784534	chr21:34784534:A:G	6.18575e-08	-1.66679	0.557987
34784592	chr21:34784592:T:C	7.25095e-08	-1.63423e-10	-0.949923
34784793	chr21:34784793:C:A	9.53207e-08	-1.63423e-10	-0.676393
34784845	chr21:34784845:G:T	7.86642e-08	-1.63423e-10	-0.868453
34784925	chr21:34784925:G:A	6.93684e-08	-1.63423e-10	-0.99421
34785013	chr21:34785013:C:T	3.27743e-08	-1.74399	-2.33987e-10
34785279	chr21:34785279:T:C	3.95517e-07	-1.63423e-10	0.746553
34785401	chr21:34785401:C:T	2.12596e-07	0.475158	-0.349403
34785471	chr21:34785471:T:C	5.47575e-08	-1.73075	0.500022
34785793	chr21:34785793:C:T	6.14886e-08	-1.63423e-10	-1.11479
34785871	chr21:34785871:T:TA	9.26959e-08	-1.63423e-10	-0.704316
34785947	chr21:34785947:G:GA	6.96399e-08	-1.63423e-10	-0.990303
34786084	chr21:34786084:G:A	7.34455e-08	-1.63423e-10	-0.937097
34786131	chr21:34786131:G:C	5.86611e-08	-1.63423e-10	-1.16186
34786613	chr21:34786613:TCAGA:T	6.26953e-08	-1.63423e-10	-1.09535
34786878	chr21:34786878:G:C	5.89485e-08	-1.63423e-10	-1.15698
34787334	chr21:34787334:T:C	3.9647e-08	-1.71493	0.161307
34787547	chr21:34787547:C:T	6.02882e-08	-1.63423e-10	-1.1345
34787643	chr21:34787643:C:G	5.96125e-08	-1.63423e-10	-1.14578
34787766	chr21:34787766:A:G	3.13366e-08	-1.7207	-0.0681515
34788103	chr21:34788103:A:G	1.73177e-07	-1.63423e-10	-0.0793251
34788516	chr21:34788516:T:C	7.72725e-08	-1.63423e-10	-0.886303
34788561	chr21:34788561:T:C	2.93324e-07	-1.63423e-10	0.447636
34788755	chr21:34788755:T:C	2.95075e-07	-1.63423e-10	0.453589
34789075	chr21:34789075:A:G	6.11031e-08	-1.63423e-10	-1.12108
34789206	chr21:34789206:C:T	5.83538e-08	-1.63423e-10	-1.16712
34789365	chr21:34789365:G:C	3.2843e-08	-1.7419	-2.33987e-10
34789493	chr21:34789493:T:C	4.13169e-08	-1.51237	-2.33987e-10
34789509	chr21:34789509:T:C	6.1679e-08	-1.63423e-10	-1.1117
34789661	chr21:34789661:A:G	3.03831e-08	-1.66308	-0.156671
34790329	chr21:34790329:A:G	6.211e-08	-1.63423e-10	-1.10473
34790439	chr21:34790439:T:C	6.11318e-08	-1.63423e-10	-1.12061
34790797	chr21:34790797:T:C	6.52457e-08	-1.63423e-10	-1.05548
34791123	chr21:34791123:G:A	1.06216e-08	-1.73716	-1.13359
34791216	chr21:34791216:T:C	1.31928e-08	-1.48617	-1.1678
34791467	chr21:34791467:AC:A	6.11089e-08	-1.63423e-10	-1.12098
34791576	chr21:34791576:A:G	1.42474e-07	-1.63423e-10	-0.274484
34791651	chr21:34791651:A:G	5.84224e-08	-1.63423e-10	-1.16594
34792014	chr21:34792014:C:G	4.50408e-08	-1.42607	-2.33987e-10
34792047	chr21:34792047:C:A	5.83327e-08	-1.63423e-10	-1.16748
34792065	chr21:34792065:A:G	1.02321e-07	-1.63423e-10	-0.60553
34792108	chr21:34792108:G:T	1.81079e-07	0.0683444	-0.10305
34792700	chr21:34792700:T:C	5.93398e-08	-1.63423e-10	-1.15036
34792744	chr21:34792744:T:C	1.75174e-07	0.775081	-0.842939
34792879	chr21:34792879:C:T	2.02681e-07	-1.63423e-10	0.0779944
34793591	chr21:34793591:C:T	4.41068e-07	-1.63423e-10	0.855559
34793787	chr21:34793787:A:T	4.10762e-08	-1.51821	-2.33987e-10
34794124	chr21:34794124:T:C	6.18722e-08	-1.63423e-10	-1.10857
34794354	chr21:34794354:C:T	6.30383e-08	-1.63423e-10	-1.0899
34794848	chr21:34794848:A:G	6.81664e-08	-1.63423e-10	-1.01169
34794978	chr21:34794978:A:G	7.74339e-08	-1.75132	0.867106
34795002	chr21:34795002:T:A	5.83707e-08	-1.63423e-10	-1.16683
34795027	chr21:34795027:C:T	5.82991e-08	-1.63423e-10	-1.16805
34795837	chr21:34795837:C:T	5.8499e-08	-1.63423e-10	-1.16463
34796373	chr21:34796373:C:T	5.88148e-08	-1.63423e-10	-1.15925
34796403	chr21:34796403:A:G	1.39034e-07	-1.63423e-10	-0.29892
34796692	chr21:34796692:G:T	5.84137e-08	-1.63423e-10	-1.16609
34797257	chr21:34797257:T:TA	6.42205e-08	-1.63423e-10	-1.07132
34797704	chr21:34797704:G:A	3.86265e-07	-1.63423e-10	0.722883
34797802	chr21:34797802:C:T	6.59259e-08	-1.71126	0.66615
34798046	chr21:34798046:G:A	5.37407e-08	-1.74085	0.491384
34798609	chr21:34798609:A:T	1.33006e-08	-1.73354	-0.912298
34798876	chr21:34798876:T:A	6.06924e-08	-1.63423e-10	-1.12782
34799341	chr21:34799341:G:A	8.61197e-08	-1.63423e-10	-0.777903
34799910	chr21:34799910:G:A	5.97974e-08	-1.63423e-10	-1.14268
34800252	chr21:34800252:T:G	1.24049e-07	-1.63423e-10	-0.412961
34800348	chr21:34800348:G:A	1.75187e-07	-0.0677838	-2.33987e-10
34800710	chr21:34800710:C:T	5.98557e-08	-1.63423e-10	-1.1417
34800838	chr21:34800838:G:A	1.37268e-07	-1.63423e-10	-0.311707
34801189	chr21:34801189:G:C	5.94332e-08	-1.63423e-10	-1.14879
34801371	chr21:34801371:G:A	5.69376e-08	-1.19168	-2.33987e-10
34801618	chr21:34801618:C:T	2.9235e-07	-1.63423e-10	0.444312
34801634	chr21:34801634:C:T	3.59864e-08	-1.6505	-2.33987e-10
34801877	chr21:34801877:A:G	1.87769e-08	-1.71777	-0.583245
34801941	chr21:34801941:T:C	5.10388e-07	-1.63423e-10	1.00153
34802232	chr21:34802232:G:C	1.08714e-08	-1.70554	-1.14196
34802491	chr21:34802491:A:G	5.8908e-08	-1.63423e-10	-1.15766
34802493	chr21:34802493:G:A	9.69736e-08	-0.659202	-2.33987e-10
34802589	chr21:34802589:G:T	6.87004e-08	-1.74282	0.738935
34802782	chr21:34802782:CACAG:C	1.18482e-08	-1.67548	-1.08598
34802898	chr21:34802898:A:G	1.07976e-08	-1.68999	-1.16433
34803054	chr21:34803054:A:C	3.2514e-08	-1.75197	-2.33987e-10
34803153	chr21:34803153:T:C	9.16078e-08	-1.63423e-10	-0.716124
34803172	chr21:34803172:T:C	5.90518e-08	-1.63423e-10	-1.15523
34803503	chr21:34803503:T:C	5.64299e-08	-1.69238	0.49174
34803560	chr21:34803560:T:A	8.49845e-08	-1.63423e-10	-0.791172
34803561	chr21:34803561:AAT:A	6.11664e-08	-1.63423e-10	-1.12004
34803723	chr21:34803723:C:T	5.96775e-08	-1.63423e-10	-1.14469
34803780	chr21:34803780:G:A	6.03355e-08	-1.74558	0.611862
34803927	chr21:34803927:T:C	6.23812e-08	-1.67349	0.573109
34804105	chr21:34804105:T:C	5.84633e-08	-1.63423e-10	-1.16524
34806807	chr21:34806807:CAAT:C	1.27444e-07	-1.63423e-10	-0.385965
34807339	chr21:34807339:G:T	3.2011e-07	-1.63423e-10	0.535024
34808387	chr21:34808387:A:G	2.81321e-08	-1.7498	-0.146931
34808689	chr21:34808689:A:G	4.25011e-08	-0.569248	-0.914862
34809862	chr21:34809862:G:A	3.23072e-08	-1.00035	-0.757998
34810823	chr21:34810823:G:A	4.69881e-07	-1.63423e-10	0.91884
34811236	chr21:34811236:A:AT	7.26966e-08	-1.63423e-10	-0.947345
34811718	chr21:34811718:C:T	5.831e-08	-1.63423e-10	-1.16787
34812161	chr21:34812161:G:T	7.12981e-07	-1.63423e-10	1.33581
34812642	chr21:34812642:C:A	3.14602e-08	-0.945489	-0.83943
34813593	chr21:34813593:T:A	5.93967e-08	-1.63423e-10	-1.1494
34813793	chr21:34813793:T:C	1.0212e-08	-1.74327	-1.16681
34813795	chr21:34813795:A:T	1.02116e-08	-1.74404	-1.16608
34813870	chr21:34813870:A:C	3.5622e-08	-1.66068	-2.33987e-10
34814022	chr21:34814022:G:A	7.46405e-08	-0.204961	-0.715995
34814099	chr21:34814099:A:G	6.0584e-08	-0.29489	-0.834719
34814878	chr21:34814878:A:G	6.96687e-08	-1.63423e-10	-0.989889
34815005	chr21:34815005:C:T	3.36173e-08	-1.7186	-2.33987e-10
34815112	chr21:34815112:T:G	5.94937e-08	-1.63423e-10	-1.14777
34815210	chr21:34815210:AGAGT:A	2.11897e-07	-1.63423e-10	0.122462
34815312	chr21:34815312:T:C	6.64457e-08	-1.63423e-10	-1.03725
34815389	chr21:34815389:T:C	3.92091e-07	1.76597	-1.02812
34815749	chr21:34815749:C:T	3.62016e-08	-0.517652	-1.12689
34816133	chr21:34816133:A:G	6.64074e-08	-1.63423e-10	-1.03783
34816286	chr21:34816286:G:A	1.07786e-07	-1.63423e-10	-0.553491
34816593	chr21:34816593:C:T	3.83186e-07	-1.63423e-10	0.714879
34816786	chr21:34816786:G:A	4.88894e-08	-1.34408	-2.33987e-10
34816948	chr21:34816948:G:A	5.48689e-07	-1.63423e-10	1.07389
34817171	chr21:34817171:A:G	5.82989e-08	-1.63423e-10	-1.16806
34817556	chr21:34817556:G:A	2.98173e-08	-1.29609	-0.542459
34817581	chr21:34817581:A:G	7.34683e-08	-1.63423e-10	-0.936787
34817630	chr21:34817630:G:A	4.14772e-07	-1.63423e-10	0.794089
34817715	chr21:34817715:T:C	6.55923e-08	-1.63423e-10	-1.05018
34817863	chr21:34817863:G:T	1.15881e-08	-1.61583	-1.16783
34817903	chr21:34817903:A:C	6.81367e-08	-1.63423e-10	-1.01212
34818010	chr21:34818010:C:CTTG	5.99395e-08	-1.63423e-10	-1.14031
34819011	chr21:34819011:T:C	1.025e-08	-1.74634	-1.16002
34819068	chr21:34819068:A:G	2.18921e-08	-1.07283	-1.07468
34819547	chr21:34819547:C:A	6.44812e-08	-1.63423e-10	-1.06727
34819701	chr21:34819701:T:G	4.44282e-07	-1.63423e-10	0.862818
34819792	chr21:34819792:A:G	6.56964e-08	-1.63423e-10	-1.0486
34819856	chr21:34819856:C:T	4.62289e-07	-1.63423e-10	0.90255
34819937	chr21:34819937:G:C	6.57273e-08	-1.63423e-10	-1.04813
34820187	chr21:34820187:C:G	1.98757e-08	-1.35326	-0.89088
34820403	chr21:34820403:A:G	5.5763e-07	-1.63423e-10	1.09006
34820531	chr21:34820531:T:C	3.33933e-08	-1.72529	-2.33987e-10
34820561	chr21:34820561:C:T	3.91287e-08	-1.56679	-2.33987e-10
34821574	chr21:34821574:T:C	1.72959e-08	-1.36205	-1.02113
34822241	chr21:34822241:C:G	1.99522e-08	-1.41571	-0.824586
34822333	chr21:34822333:G:A	7.12314e-08	-1.63423e-10	-0.967707
34822785	chr21:34822785:G:A	1.7325e-07	-0.329236	0.250334
34822852	chr21:34822852:C:G	6.38279e-08	-1.63423e-10	-1.07745
34822966	chr21:34822966:C:T	3.71482e-08	-1.2494	-0.369321
34822969	chr21:34822969:G:T	1.2857e-07	-1.14855	0.771383
34823182	chr21:34823182:G:T	6.4161e-08	-1.63423e-10	-1.07224
34823377	chr21:34823377:T:G	1.63968e-07	0.0259268	-0.159895
34823998	chr21:34823998:A:C	5.93995e-08	-1.63423e-10	-1.14935
34824316	chr21:34824316:G:A	6.42295e-08	-1.63423e-10	-1.07118
34824418	chr21:34824418:C:G	8.72911e-08	-1.63423e-10	-0.764392
34824764	chr21:34824764:C:A	8.8628e-08	-1.63423e-10	-0.749193
34824927	chr21:34824927:A:G	5.34604e-08	-1.26352	0.00882058
34824952	chr21:34824952:T:C	8.92706e-08	-0.741969	-2.33987e-10
34825246	chr21:34825246:T:G	4.8486e-08	-1.30177	-0.0505921
34825510	chr21:34825510:C:G	7.50096e-08	-1.63423e-10	-0.916024
34825893	chr21:34825893:A:G	1.03036e-08	-1.75028	-1.15086
34826201	chr21:34826201:C:T	1.19187e-07	-0.570092	0.117141
34826223	chr21:34826223:C:T	4.85764e-08	-1.3505	-2.33987e-10
34826995	chr21:34826995:T:C	5.2561e-08	-1.29283	0.0211585
34827395	chr21:34827395:C:T	6.39699e-08	-1.63423e-10	-1.07523
34828008	chr21:34828008:A:G	6.85608e-08	-1.63423e-10	-1.00592
34828714	chr21:34828714:T:C	3.32107e-08	-1.73077	-2.33987e-10
34828782	chr21:34828782:C:CT	4.36804e-08	-1.17755	-0.279195
34828804	chr21:34828804:T:C	1.10719e-07	-1.63423e-10	-0.526646
34828895	chr21:34828895:C:T	4.26642e-08	-0.964556	-0.515723
34829841	chr21:34829841:G:T	5.83582e-08	-1.63423e-10	-1.16704
34830176	chr21:34830176:A:G	6.01091e-08	-1.63423e-10	-1.13748
34830185	chr21:34830185:T:C	3.13699e-08	-1.28558	-0.502209
34830231	chr21:34830231:T:C	1.05936e-07	-1.63423e-10	-0.570802
34830478	chr21:34830478:C:T	3.9242e-08	-1.69802	0.134123
34831549	chr21:34831549:G:A	3.3947e-08	-1.75149	0.0426447
34831622	chr21:34831622:G:A	4.81245e-08	-1.19915	-0.160694
34832348	chr21:34832348:A:G	6.24529e-07	-1.63423e-10	1.20336
34832490	chr21:34832490:A:G	2.58264e-07	-1.63423e-10	0.320341
34832524	chr21:34832524:C:T	9.34884e-08	-1.63423e-10	-0.695803
34832541	chr21:34832541:A:G	4.14699e-08	-1.50867	-2.33987e-10
34833040	chr21:34833040:C:T	6.78956e-08	-1.63423e-10	-1.01567
34833048	chr21:34833048:G:A	6.85069e-08	-1.63423e-10	-1.00671
34833173	chr21:34833173:G:A	5.96111e-08	-1.63423e-10	-1.1458
34833229	chr21:34833229:T:C	3.73036e-07	-1.63423e-10	0.688034
34833261	chr21:34833261:T:C	6.244e-08	-1.63423e-10	-1.09943
34833845	chr21:34833845:C:G	2.3959e-08	-1.45337	-0.60393
34834224	chr21:34834224:G:A	1.06257e-08	-1.70286	-1.16751
34834957	chr21:34834957:G:A	7.54913e-08	-1.63423e-10	-0.909623
34835120	chr21:34835120:G:A	1.34837e-07	-1.63423e-10	-0.329573
34835153	chr21:34835153:C:G	1.06344e-08	-1.7369	-1.13265
34835765	chr21:34835765:C:T	3.32865e-08	-1.72849	-2.33987e-10
34836059	chr21:34836059:A:G	6.79292e-08	-1.63423e-10	-1.01517
34836293	chr21:34836293:G:A	5.39448e-07	-1.63423e-10	1.05691
34836726	chr21:34836726:T:A	1.03165e-08	-1.73877	-1.16112
34837036	chr21:34837036:T:C	7.12591e-08	-1.63423e-10	-0.967318
34837073	chr21:34837073:T:C	7.92716e-07	-1.63423e-10	1.44182
34837193	chr21:34837193:C:T	6.09949e-08	-1.63423e-10	-1.12285
34837353	chr21:34837353:G:A	1.23163e-08	-1.60763	-1.11509
34837693	chr21:34837693:G:A	1.0515e-08	-1.73707	-1.14376
34837803	chr21:34837803:C:T	1.54073e-08	-1.34131	-1.15749
34838010	chr21:34838010:C:A	1.05562e-08	-1.73928	-1.13765
34838218	chr21:34838218:GTGGC:G	1.04208e-08	-1.73931	-1.15052
34838700	chr21:34838700:A:G	6.24348e-08	-1.63423e-10	-1.09952
34839296	chr21:34839296:C:T	1.08228e-08	-1.73038	-1.1216
34839537	chr21:34839537:T:C	7.68864e-08	-1.63423e-10	-0.891311
34839740	chr21:34839740:T:C	1.31426e-08	-1.68584	-0.971942
34839754	chr21:34839754:C:A	1.02528e-08	-1.74365	-1.16244
34839802	chr21:34839802:T:C	7.19092e-07	-1.63423e-10	1.34435
34839858	chr21:34839858:G:C	1.02327e-08	-1.75131	-1.15674
34840099	chr21:34840099:T:C	1.04175e-08	-1.75116	-1.13899
34840147	chr21:34840147:T:A	7.15193e-07	-1.63423e-10	1.33891
34840205	chr21:34840205:G:A	1.02527e-08	-1.744	-1.1621
34840216	chr21:34840216:C:A	1.02149e-08	-1.74383	-1.16597
34840518	chr21:34840518:C:G	1.01804e-08	-1.74652	-1.16666
34840643	chr21:34840643:G:A	1.01565e-08	-1.74748	-1.16804
34840863	chr21:34840863:C:T	1.01772e-08	-1.74544	-1.16805
34841033	chr21:34841033:G:C	1.01652e-08	-1.74661	-1.16806
34841108	chr21:34841108:G:T	1.01616e-08	-1.74731	-1.16771
34841164	chr21:34841164:A:AG	6.08925e-08	-1.63423e-10	-1.12453
34841187	chr21:34841187:C:T	1.015e-08	-1.75159	-1.16458
34841226	chr21:34841226:A:G	1.28282e-08	-1.74031	-0.941686
34841472	chr21:34841472:C:T	1.02022e-08	-1.74322	-1.16781
34841535	chr21:34841535:A:G	1.02381e-08	-1.73947	-1.16805
34841600	chr21:34841600:A:G	1.13778e-08	-1.66564	-1.13634
34841830	chr21:34841830:G:C	1.01579e-08	-1.74735	-1.16805
34841904	chr21:34841904:A:G	6.08925e-08	-1.63423e-10	-1.12453
34842224	chr21:34842224:G:A	6.25686e-08	-1.63423e-10	-1.09738
34842797	chr21:34842797:G:A	3.76318e-08	-1.60579	-2.33987e-10
34842805	chr21:34842805:A:C	1.31292e-08	-1.71353	-0.945273
34842820	chr21:34842820:G:C	1.09275e-08	-1.7462	-1.09616
34842939	chr21:34842939:G:A	3.63554e-08	-1.6403	-2.33987e-10
34842983	chr21:34842983:T:C	1.0867e-08	-1.75024	-1.09768
34843026	chr21:34843026:T:C	1.07194e-08	-1.74614	-1.11544
34843057	chr21:34843057:G:A	1.20095e-08	-1.61714	-1.13081
34843193	chr21:34843193:T:C	1.09736e-08	-1.74687	-1.09127
34843360	chr21:34843360:G:A	1.01228e-08	-1.75195	-1.1669
34843365	chr21:34843365:C:T	6.83513e-07	-1.63423e-10	1.2936
34843612	chr21:34843612:C:T	1.03067e-08	-1.75085	-1.14999
34843984	chr21:34843984:A:G	1.70681e-08	-1.35756	-1.03887
34844066	chr21:34844066:A:G	1.04044e-08	-1.74017	-1.15124
34844365	chr21:34844365:C:T	1.01721e-08	-1.74651	-1.16748
34844913	chr21:34844913:C:T	5.88051e-08	-1.63423e-10	-1.15941
34845333	chr21:34845333:G:A	2.95688e-07	-1.63423e-10	0.455665
34845967	chr21:34845967:A:G	1.2125e-08	-1.69276	-1.04561
34846477	chr21:34846477:C:A	4.29482e-08	-1.65872	0.185072
34847053	chr21:34847053:C:T	1.51536e-07	-1.63423e-10	-0.212817
34847269	chr21:34847269:A:G	3.52525e-08	-1.63647	-0.0346331
34847474	chr21:34847474:CAAT:C	3.37941e-08	-1.68299	-0.0303625
34847791	chr21:34847791:T:C	7.36681e-08	-1.63423e-10	-0.93407
34847909	chr21:34847909:C:T	3.14038e-08	-1.69025	-0.0964648
34847934	chr21:34847934:T:C	6.11556e-08	-1.63423e-10	-1.12022
34848196	chr21:34848196:G:A	2.42097e-08	-1.68768	-0.359204
34848382	chr21:34848382:T:C	2.78901e-08	-1.27254	-0.632825
34848423	chr21:34848423:A:C	2.38092e-08	-1.6907	-0.372869
34848437	chr21:34848437:G:A	3.39005e-08	-1.71021	-2.33987e-10
34848474	chr21:34848474:A:G	2.39379e-08	-1.69467	-0.363508
34848775	chr21:34848775:T:C	1.14188e-08	-1.72497	-1.07342
34848791	chr21:34848791:C:T	2.34868e-08	-1.70196	-0.375247
34848978	chr21:34848978:G:C	6.15042e-08	-1.63423e-10	-1.11454
34849961	chr21:34849961:G:A	1.23356e-08	-1.7135	-1.00765
34849974	chr21:34849974:C:A	3.2622e-08	-1.74865	-2.33987e-10
34849991	chr21:34849991:AC:A	5.92733e-08	-1.63423e-10	-1.15148
34850150	chr21:34850150:T:C	1.46436e-08	-1.74959	-0.800043
34850263	chr21:34850263:T:C	1.61857e-08	-1.73842	-0.71109
34850390	chr21:34850390:T:C	1.37302e-07	-1.63423e-10	-0.311459
34850565	chr21:34850565:T:C	1.33434e-08	-1.74764	-0.894973
34850937	chr21:34850937:T:C	2.42784e-08	-1.74858	-0.29547
34851211	chr21:34851211:C:CA	5.91221e-08	-1.63423e-10	-1.15404
34851330	chr21:34851330:G:A	2.20242e-08	-1.60217	-0.539334
34851440	chr21:34851440:A:G	5.91465e-08	-1.63423e-10	-1.15362
34851447	chr21:34851447:C:T	2.61956e-08	-1.67249	-0.295563
34851609	chr21:34851609:T:C	2.85431e-08	-1.73809	-0.144139
34851848	chr21:34851848:T:C	5.84557e-08	-1.63423e-10	-1.16537
34851979	chr21:34851979:T:C	1.22375e-08	-1.6938	-1.03534
34852018	chr21:34852018:A:G	3.34081e-08	-0.668308	-1.05653
34852024	chr21:34852024:C:T	1.52788e-07	-1.63423e-10	-0.204586
34852995	chr21:34852995:C:T	2.81183e-07	0.405366	-2.33987e-10
34853090	chr21:34853090:T:C	3.31112e-08	-1.73377	-2.33987e-10
34853671	chr21:34853671:T:C	6.37081e-08	-1.63423e-10	-1.07933
34854499	chr21:34854499:C:T	4.30475e-08	-1.67989	0.208554
34854754	chr21:34854754:ACGGGCTG:A	3.58916e-08	-1.67134	0.0182077
34855117	chr21:34855117:C:T	1.13143e-07	-1.71035	1.20537
34855620	chr21:34855620:G:A	1.3563e-07	-1.63423e-10	-0.323709
34855724	chr21:34855724:A:G	9.62655e-08	-1.63423e-10	-0.666531
34856214	chr21:34856214:TAGTC:T	9.09194e-08	-1.63423e-10	-0.723667
34856881	chr21:34856881:C:CAAA	9.8043e-08	-1.63423e-10	-0.648235
34857340	chr21:34857340:G:A	1.33281e-08	-1.47627	-1.16749
34857391	chr21:34857391:G:A	8.67588e-08	-1.63423e-10	-0.770508
34857454	chr21:34857454:G:A	1.01632e-07	-1.63423e-10	-0.612282
34857644	chr21:34857644:C:T	4.40492e-08	-1.2394	-0.208932
34857698	chr21:34857698:C:A	1.83027e-08	-1.45245	-0.874145
34858090	chr21:34858090:C:G	1.64361e-07	-1.63423e-10	-0.131575
34858327	chr21:34858327:G:A	9.17908e-08	-1.63423e-10	-0.714129
34858522	chr21:34858522:C:T	1.21623e-07	-1.75177	1.31905
34858650	chr21:34858650:A:G	5.961e-08	-1.63423e-10	-1.14582
34858662	chr21:34858662:C:T	1.64361e-07	-1.63423e-10	-0.131575
34858676	chr21:34858676:C:T	1.64262e-07	-1.63423e-10	-0.132176
34858878	chr21:34858878:C:T	1.58217e-08	-1.6572	-0.815064
34859366	chr21:34859366:C:T	2.39966e-07	-1.63423e-10	0.246855
34859775	chr21:34859775:A:G	4.64902e-08	-1.3944	-2.33987e-10
34860185	chr21:34860185:T:C	2.4262e-08	-1.50691	-0.537813
34860374	chr21:34860374:T:C	2.62853e-08	-1.57161	-0.393018
34860559	chr21:34860559:T:C	1.36519e-08	-1.72647	-0.893293
34860744	chr21:34860744:CAT:C	6.99653e-08	-1.63423e-10	-0.985641
34860879	chr21:34860879:T:C	1.28146e-08	-1.53991	-1.14314
34860929	chr21:34860929:A:G	5.85055e-08	-1.63423e-10	-1.16452
34860957	chr21:34860957:A:G	6.81123e-08	-1.63423e-10	-1.01248
34861341	chr21:34861341:G:A	6.3957e-08	-1.63423e-10	-1.07543
34861459	chr21:34861459:T:G	1.86695e-08	-1.74251	-0.564241
34861726	chr21:34861726:T:A	5.96801e-08	-1.63423e-10	-1.14464
34862195	chr21:34862195:A:T	1.09016e-07	-1.63423e-10	-0.542143
34862340	chr21:34862340:C:T	1.30189e-07	-1.63423e-10	-0.36465
34862400	chr21:34862400:T:C	1.63616e-08	-1.75168	-0.687022
34862466	chr21:34862466:A:G	6.22403e-08	-1.58522	0.482586
34862562	chr21:34862562:G:A	5.89388e-08	-1.63423e-10	-1.15714
34862846	chr21:34862846:C:T	5.83085e-08	-1.63423e-10	-1.16789
34863014	chr21:34863014:T:C	1.47184e-08	-1.38857	-1.15597
34863442	chr21:34863442:A:G	1.14538e-08	-1.71018	-1.08514
34863787	chr21:34863787:A:G	4.05015e-08	-1.5323	-2.33987e-10
34863804	chr21:34863804:T:C	1.36542e-08	-1.4868	-1.1328
34864219	chr21:34864219:G:A	1.17575e-08	-1.60119	-1.16797
34864455	chr21:34864455:G:C	4.23522e-07	-1.63423e-10	0.814964
34865249	chr21:34865249:C:T	1.73751e-08	-1.75074	-0.627861
34865339	chr21:34865339:G:A	3.38863e-08	-1.71063	-2.33987e-10
34865406	chr21:34865406:C:T	6.23899e-08	-1.63423e-10	-1.10024
34865456	chr21:34865456:C:A	6.56148e-08	-1.63423e-10	-1.04984
34865508	chr21:34865508:GTCCATCCAAATGCC:G	8.78521e-08	-1.73801	0.980021
34865902	chr21:34865902:A:G	3.15486e-08	-1.33944	-0.44267
34866010	chr21:34866010:T:C	3.88305e-08	-1.48689	-0.0875425
34866210	chr21:34866210:G:A	1.83877e-08	-1.66228	-0.659676
34866993	chr21:34866993:G:C	2.25664e-07	-1.63423e-10	0.185405
34867372	chr21:34867372:G:A	8.42594e-08	-1.63423e-10	-0.79974
34867661	chr21:34867661:C:T	7.91841e-08	-1.63423e-10	-0.861865
34867700	chr21:34867700:T:C	7.15218e-08	-0.963638	-2.33987e-10
34867980	chr21:34867980:TCAAA:T	1.02069e-07	-1.63423e-10	-0.607995
34867988	chr21:34867988:A:C	1.02281e-07	-1.63423e-10	-0.605917
34867990	chr21:34867990:A:G	1.02059e-07	-1.63423e-10	-0.608085
34869327	chr21:34869327:C:T	3.31663e-08	-1.73211	-2.33987e-10
34870425	chr21:34870425:T:C	8.66937e-08	-1.63423e-10	-0.771259
34870811	chr21:34870811:A:G	1.52887e-08	-1.56164	-0.944882
34870916	chr21:34870916:A:C	1.72127e-08	-1.34262	-1.04537
34870961	chr21:34870961:A:G	2.05649e-08	-1.11541	-1.09464
34871346	chr21:34871346:C:CTA	6.10191e-08	-1.63423e-10	-1.12245
34871559	chr21:34871559:A:G	6.45105e-08	-1.63423e-10	-1.06681
34871561	chr21:34871561:G:A	6.38188e-08	-1.63423e-10	-1.07759
34871641	chr21:34871641:G:A	6.73369e-08	-1.63423e-10	-1.02393
34871714	chr21:34871714:C:G	1.19111e-07	-1.63423e-10	-0.453587
34872079	chr21:34872079:G:A	6.73801e-08	-1.63423e-10	-1.02329
34872168	chr21:34872168:G:A	2.13842e-08	-1.46811	-0.702874
34872837	chr21:34872837:C:T	6.73422e-08	-1.63423e-10	-1.02385
34872902	chr21:34872902:T:C	6.11907e-08	-1.63423e-10	-1.11965
34872939	chr21:34872939:C:G	1.49299e-08	-1.54994	-0.980336
34873495	chr21:34873495:C:T	6.92145e-08	-1.63423e-10	-0.99643
34873605	chr21:34873605:A:C	3.22617e-08	-1.60207	-0.157695
34873723	chr21:34873723:G:C	1.11716e-07	-1.63423e-10	-0.517676
34873781	chr21:34873781:T:C	3.96176e-08	-1.63665	0.0822822
34873795	chr21:34873795:A:G	2.23877e-08	-1.68561	-0.439522
34873860	chr21:34873860:C:T	2.76015e-08	-1.6432	-0.272573
34873861	chr21:34873861:G:A	3.85116e-08	-1.56481	-0.0178669
34874237	chr21:34874237:C:A	2.04745e-07	-1.63423e-10	0.0881246
34874313	chr21:34874313:T:A	2.21994e-08	-1.651	-0.482577
34874399	chr21:34874399:CAGG:C	2.55197e-08	-1.64429	-0.349895
34874439	chr21:34874439:G:A	6.24819e-08	-1.63423e-10	-1.09876
34874490	chr21:34874490:T:C	1.54861e-08	-1.74347	-0.750226
34874906	chr21:34874906:G:A	5.32954e-08	-1.25779	-2.33987e-10
34874934	chr21:34874934:C:T	1.26875e-08	-1.68954	-1.00349
34875147	chr21:34875147:C:T	3.66393e-08	-1.63843	0.00591584
34875436	chr21:34875436:C:T	7.86129e-08	-1.63423e-10	-0.869104
34875824	chr21:34875824:G:C	2.35219e-08	-1.58994	-0.485769
34876117	chr21:34876117:G:A	7.76341e-08	-1.63423e-10	-0.881633
34876389	chr21:34876389:T:C	2.13876e-07	-1.63423e-10	0.131756
34876854	chr21:34876854:CTTTTTCT:C	2.30353e-08	-1.48822	-0.608395
34876942	chr21:34876942:T:C	5.83924e-08	-1.63423e-10	-1.16646
34877092	chr21:34877092:C:T	1.56109e-08	-1.68358	-0.80209
34877134	chr21:34877134:C:T	1.52191e-08	-1.68337	-0.827714
34877362	chr21:34877362:A:G	1.23152e-07	-1.63423e-10	-0.420225
34877594	chr21:34877594:G:T	3.81624e-08	-1.59179	-2.33987e-10
34877685	chr21:34877685:C:T	1.77749e-07	-1.63423e-10	-0.0532681
34878467	chr21:34878467:G:A	9.33618e-08	-1.57203	0.874869
34878832	chr21:34878832:T:G	4.59899e-07	-1.63423e-10	0.897367
34878841	chr21:34878841:G:A	1.03833e-07	-1.63423e-10	-0.590855
34879759	chr21:34879759:T:C	6.21482e-08	-1.63423e-10	-1.10412
34879875	chr21:34879875:A:G	9.05514e-08	-1.63423e-10	-0.727723
34879919	chr21:34879919:C:T	8.29734e-08	-1.63423e-10	-0.81512
34880191	chr21:34880191:A:G	8.84723e-08	-1.63423e-10	-0.750951
34880282	chr21:34880282:A:C	5.91836e-08	-1.63423e-10	-1.153
34880325	chr21:34880325:T:C	1.8899e-08	-1.41779	-0.876736
34880375	chr21:34880375:T:C	5.85613e-08	-1.63423e-10	-1.16357
34880388	chr21:34880388:C:T	6.10165e-08	-1.63423e-10	-1.1225
34880897	chr21:34880897:T:A	2.76596e-08	-1.56953	-0.344135
34881005	chr21:34881005:A:G	8.20066e-08	-1.63423e-10	-0.826841
34881746	chr21:34881746:C:T	6.8455e-08	-1.35933	0.351871
34882064	chr21:34882064:G:A	8.25221e-08	-1.63423e-10	-0.820574
34882435	chr21:34882435:G:A	5.50952e-08	-1.57261	0.348029
34882544	chr21:34882544:A:G	6.92518e-08	-1.63423e-10	-0.995892
34882620	chr21:34882620:A:C	2.82327e-07	-1.63423e-10	0.409425
34882648	chr21:34882648:C:T	6.76435e-08	-1.63423e-10	-1.01939
34883255	chr21:34883255:A:T	6.14154e-08	-1.63423e-10	-1.11598
34883524	chr21:34883524:T:G	7.84214e-08	-1.74645	0.874902
34884179	chr21:34884179:T:C	7.58391e-08	-1.63423e-10	-0.905027
34884945	chr21:34884945:T:C	6.01317e-08	-1.63423e-10	-1.1371
34885230	chr21:34885230:C:T	6.01617e-08	-1.63423e-10	-1.1366
34885728	chr21:34885728:T:C	1.18973e-08	-1.6984	-1.05894
34885752	chr21:34885752:T:A	6.27514e-08	-1.63423e-10	-1.09446
34885869	chr21:34885869:G:C	6.1737e-08	-1.63423e-10	-1.11076
34885926	chr21:34885926:T:C	3.29364e-08	-1.73906	-2.33987e-10
34886388	chr21:34886388:C:G	7.58777e-08	-1.63423e-10	-0.904518
34886542	chr21:34886542:T:C	4.2398e-08	-1.68282	0.196281
34887011	chr21:34887011:C:T	5.9273e-08	-1.63423e-10	-1.15149
34887751	chr21:34887751:G:A	8.74006e-08	-1.63423e-10	-0.763138
34887869	chr21:34887869:T:A	9.0609e-08	-1.63423e-10	-0.727087
34888114	chr21:34888114:C:T	1.46031e-08	-1.4235	-1.12891
34889305	chr21:34889305:G:T	8.54332e-08	-1.63423e-10	-0.785905
34889398	chr21:34889398:CT:C	3.51414e-08	-1.67426	-2.33987e-10
34889408	chr21:34889408:G:A	3.59354e-08	-0.544711	-1.10721
34889712	chr21:34889712:G:A	2.80583e-07	-1.63423e-10	0.403229
34889717	chr21:34889717:T:A	3.25217e-08	-1.75173	-2.33987e-10
34890130	chr21:34890130:A:G	1.0209e-08	-1.74592	-1.16445
34890238	chr21:34890238:G:T	1.71574e-08	-1.62562	-0.765592
34890549	chr21:34890549:C:T	1.17388e-08	-1.62841	-1.14233
34891034	chr21:34891034:C:T	8.83374e-08	-1.63423e-10	-0.752476
34891245	chr21:34891245:T:C	6.06365e-08	-1.63423e-10	-1.12874
34891494	chr21:34891494:G:A	5.82985e-08	-1.63423e-10	-1.16806
34891709	chr21:34891709:A:T	1.69288e-08	-1.27684	-1.12778
34891733	chr21:34891733:G:A	8.69825e-08	-1.63423e-10	-0.767933
34892656	chr21:34892656:T:C	1.39747e-07	-1.63423e-10	-0.29381
34892671	chr21:34892671:G:C	8.81166e-08	-1.63423e-10	-0.75498
34893784	chr21:34893784:A:T	6.90918e-08	-0.998205	-2.33987e-10
34893793	chr21:34893793:C:A	2.19933e-08	-1.22512	-0.917782
34893968	chr21:34893968:A:G	7.9068e-08	-1.63423e-10	-0.863332
34894186	chr21:34894186:C:T	1.71171e-08	-1.65178	-0.741787
34894689	chr21:34894689:T:C	2.93269e-08	-1.01452	-0.840614
34895091	chr21:34895091:G:A	1.58976e-07	-1.63423e-10	-0.164887
34895121	chr21:34895121:A:G	1.13772e-08	-1.64141	-1.16062
34895423	chr21:34895423:CA:C	3.26955e-08	-1.7464	-2.33987e-10
34895640	chr21:34895640:T:C	1.26735e-08	-1.74011	-0.954019
34895842	chr21:34895842:G:T	2.05079e-08	-1.17011	-1.04273
34896576	chr21:34896576:A:G	1.22356e-07	-1.178	0.751292
34896589	chr21:34896589:A:G	5.832e-08	-1.63423e-10	-1.1677
34896639	chr21:34896639:T:C	1.30435e-07	-1.19568	0.832916
34896952	chr21:34896952:G:C	3.6902e-08	-1.12742	-0.497958
34897161	chr21:34897161:T:C	1.72563e-07	-1.63423e-10	-0.0828804
34897745	chr21:34897745:C:T	8.00461e-08	-1.63423e-10	-0.851038
34898080	chr21:34898080:G:A	1.38841e-07	-1.63423e-10	-0.300314
34898114	chr21:34898114:C:T	1.17902e-08	-1.74262	-1.02375
34898144	chr21:34898144:T:A	1.48714e-07	-1.63423e-10	-0.231615
34898209	chr21:34898209:G:T	5.90639e-08	-1.63423e-10	-1.15502
34898667	chr21:34898667:C:T	6.35378e-08	-1.63423e-10	-1.08201
34898844	chr21:34898844:C:T	2.09854e-07	-1.63423e-10	0.112772
34898861	chr21:34898861:C:T	3.09118e-08	-1.02532	-0.777184
34898885	chr21:34898885:A:G	6.03146e-08	-1.63423e-10	-1.13407
34898890	chr21:34898890:G:C	1.72893e-08	-1.65441	-0.729139
34898969	chr21:34898969:A:C	9.1076e-08	-1.63423e-10	-0.721946
34899023	chr21:34899023:C:T	1.20646e-07	-1.63423e-10	-0.440782
34899051	chr21:34899051:T:C	1.3048e-08	-1.67322	-0.991787
34899157	chr21:34899157:G:T	6.54415e-08	-1.63423e-10	-1.05248
34899634	chr21:34899634:T:C	9.06644e-08	-1.63423e-10	-0.726476
34899828	chr21:34899828:A:G	1.25427e-07	-1.63423e-10	-0.401918
34900265	chr21:34900265:G:A	3.30399e-08	-1.73592	-2.33987e-10
34900664	chr21:34900664:T:A	1.02756e-08	-1.74156	-1.1623
34900811	chr21:34900811:C:T	5.58414e-08	-1.19003	-0.0210946
34900899	chr21:34900899:T:A	1.30593e-08	-1.74768	-0.91646
34901053	chr21:34901053:T:G	5.98545e-08	-1.63423e-10	-1.14172
34901599	chr21:34901599:G:A	4.62881e-08	-1.39876	-2.33987e-10
34901890	chr21:34901890:T:C	7.55082e-08	-1.27323	0.363828
34902076	chr21:34902076:G:A	2.99088e-08	-1.25767	-0.57782
34902107	chr21:34902107:A:C	5.88233e-08	-1.63423e-10	-1.1591
34902143	chr21:34902143:A:G	4.52967e-08	-1.67585	0.255445
34902146	chr21:34902146:A:G	5.77637e-08	-1.24714	0.0698628
34902211	chr21:34902211:T:C	3.32994e-08	-1.7281	-2.33987e-10
34902222	chr21:34902222:A:T	8.08783e-08	-1.63423e-10	-0.840695
34902322	chr21:34902322:G:A	8.49712e-08	-1.63423e-10	-0.791328
34902351	chr21:34902351:A:G	3.69219e-08	-1.28381	-0.341027
34902520	chr21:34902520:G:T	5.85164e-08	-1.63423e-10	-1.16433
34902568	chr21:34902568:T:C	8.68957e-08	-1.63423e-10	-0.768931
34903001	chr21:34903001:T:G	4.43762e-08	-1.47501	0.0340713
34903142	chr21:34903142:T:C	5.6804e-08	-1.64723	0.453197
34903349	chr21:34903349:T:G	4.85863e-08	-1.24877	-0.101533
34903456	chr21:34903456:A:G	3.70167e-08	-1.62227	-2.33987e-10
34903531	chr21:34903531:C:T	6.17886e-08	-1.63423e-10	-1.10992
34903588	chr21:34903588:C:G	6.39875e-08	-1.63423e-10	-1.07495
34903952	chr21:34903952:A:T	1.02593e-07	-1.63423e-10	-0.602876
34904595	chr21:34904595:A:G	4.56905e-08	-1.29211	-0.119636
34904945	chr21:34904945:A:G	7.06342e-08	-1.63423e-10	-0.976126
34904978	chr21:34904978:AAAG:A	5.8486e-08	-1.26516	0.100311
34905142	chr21:34905142:C:T	9.52111e-08	-1.63423e-10	-0.677544
34905261	chr21:34905261:T:A	1.06447e-08	-1.7521	-1.11648
34905405	chr21:34905405:C:T	5.86825e-08	-1.63423e-10	-1.1615
34905440	chr21:34905440:G:A	1.26697e-08	-1.54502	-1.14941
34905572	chr21:34905572:A:G	1.43159e-07	-1.63423e-10	-0.269687
34905969	chr21:34905969:T:C	5.93779e-08	-1.63423e-10	-1.14972
34906645	chr21:34906645:A:G	4.41739e-08	-1.48953	0.0440192
34907167	chr21:34907167:TG:T	6.78865e-08	-1.63423e-10	-1.0158
34907282	chr21:34907282:C:T	7.61477e-08	-1.63423e-10	-0.900966
34907416	chr21:34907416:T:C	1.09238e-08	-1.67611	-1.16659
34907433	chr21:34907433:T:C	1.30699e-08	-1.52317	-1.14015
34907488	chr21:34907488:G:C	1.16653e-07	-1.63423e-10	-0.474435
34907636	chr21:34907636:C:T	2.28563e-08	-1.10806	-0.996356
34907746	chr21:34907746:A:G	4.42525e-08	-1.02665	-0.417077
34907917	chr21:34907917:T:C	1.29307e-06	-1.63423e-10	1.93113
34908079	chr21:34908079:A:G	1.47865e-08	-1.57575	-0.964172
34908256	chr21:34908256:A:C	2.85767e-07	-1.63423e-10	0.421535
34908280	chr21:34908280:G:A	8.08528e-08	-1.63423e-10	-0.841011
34908600	chr21:34908600:T:C	6.40874e-08	-1.63423e-10	-1.07339
34909038	chr21:34909038:T:G	6.0877e-08	-1.63423e-10	-1.12479
34909333	chr21:34909333:T:C	2.15519e-08	-1.14023	-1.02295
34909928	chr21:34909928:C:T	4.93576e-08	-0.320855	-1.01369
34910041	chr21:34910041:G:C	5.97682e-08	-1.63423e-10	-1.14317
34910321	chr21:34910321:A:G	6.24645e-08	-1.63423e-10	-1.09904
34910524	chr21:34910524:T:C	1.21937e-08	-1.74985	-0.982873
34910563	chr21:34910563:C:T	9.82278e-08	-1.63423e-10	-0.646351
34911224	chr21:34911224:G:A	3.11841e-07	0.508854	-2.33987e-10
34911514	chr21:34911514:A:G	1.82093e-08	-1.25713	-1.07458
34911718	chr21:34911718:A:G	5.83027e-08	-1.63423e-10	-1.16799
34911956	chr21:34911956:C:T	6.8652e-08	-1.63423e-10	-1.00459
34912066	chr21:34912066:G:C	6.62897e-08	-1.63423e-10	-1.03961
34912227	chr21:34912227:G:C	5.89226e-08	-1.63423e-10	-1.15742
34912323	chr21:34912323:C:T	5.83799e-08	-1.63423e-10	-1.16667
34912345	chr21:34912345:T:C	5.90829e-08	-1.63423e-10	-1.1547
34912498	chr21:34912498:C:T	1.9135e-07	0.020465	-2.33987e-10
34912552	chr21:34912552:T:C	1.05011e-08	-1.74571	-1.13645
34912781	chr21:34912781:A:G	8.99408e-08	-1.63423e-10	-0.734488
34913010	chr21:34913010:C:T	6.2749e-08	-1.63423e-10	-1.0945
34913164	chr21:34913164:T:C	8.34415e-08	-1.63423e-10	-0.809495
34913514	chr21:34913514:T:C	7.7302e-08	-1.63423e-10	-0.88592
34913535	chr21:34913535:C:T	1.47726e-07	-0.238278	-2.33987e-10
34913614	chr21:34913614:C:T	1.86132e-08	-1.31742	-0.992344
34913810	chr21:34913810:A:G	8.05852e-08	-1.63423e-10	-0.844325
34914017	chr21:34914017:G:A	8.10173e-08	-1.63423e-10	-0.838978
34914380	chr21:34914380:C:T	4.09752e-08	-1.52067	-2.33987e-10
34914549	chr21:34914549:AC:A	5.8515e-08	-1.63423e-10	-1.16436
34914552	chr21:34914552:C:A	5.85266e-08	-1.63423e-10	-1.16416
34914641	chr21:34914641:A:T	1.41049e-08	-1.44866	-1.13846
34914685	chr21:34914685:C:T	5.89853e-08	-1.63423e-10	-1.15635
34915217	chr21:34915217:A:G	7.98739e-08	-1.63423e-10	-0.853191
34915902	chr21:34915902:A:G	6.06822e-08	-1.63423e-10	-1.12799
34916119	chr21:34916119:T:C	6.18564e-08	-1.63423e-10	-1.10882
34916725	chr21:34916725:G:A	1.02092e-07	0.249627	-0.85739
34916751	chr21:34916751:C:T	3.2367e-08	-0.660686	-1.09581
34917311	chr21:34917311:G:A	7.48653e-08	-1.63423e-10	-0.917949
34918002	chr21:34918002:G:A	2.58005e-08	-1.03557	-0.947676
34918258	chr21:34918258:A:C	1.84778e-07	-1.63423e-10	-0.0144838
34918520	chr21:34918520:C:T	6.11394e-08	-1.63423e-10	-1.12048
34918672	chr21:34918672:G:T	3.37545e-08	-1.71453	-2.33987e-10
34918836	chr21:34918836:A:G	1.20339e-08	-1.5913	-1.15461
34918919	chr21:34918919:C:A	1.2987e-08	-1.50205	-1.16764
34918940	chr21:34918940:G:A	1.22576e-08	-1.55961	-1.16788
34919303	chr21:34919303:G:C	5.97452e-08	-1.63423e-10	-1.14355
34919349	chr21:34919349:C:A	3.28573e-08	-1.74147	-2.33987e-10
34919379	chr21:34919379:G:A	6.6204e-08	-1.63423e-10	-1.0409
34919392	chr21:34919392:T:C	6.92743e-08	-1.63423e-10	-0.995566
34919562	chr21:34919562:G:T	6.71982e-08	-1.63423e-10	-1.02599
34919785	chr21:34919785:C:T	1.2318e-08	-1.55452	-1.16805
34919931	chr21:34919931:A:C	1.2495e-08	-1.54923	-1.15909
34920203	chr21:34920203:G:A	2.05846e-08	-1.05376	-1.15533
34920248	chr21:34920248:C:T	1.18524e-08	-1.59304	-1.16807
34920527	chr21:34920527:A:C	1.20057e-07	-0.445676	-2.33987e-10
34920964	chr21:34920964:T:C	3.32648e-08	-0.885396	-0.843745
34921268	chr21:34921268:A:G	1.56312e-08	-1.65483	-0.829545
34921312	chr21:34921312:C:T	8.58084e-08	-0.165259	-0.616265
34921747	chr21:34921747:T:C	6.75168e-08	-0.0400834	-0.981181
34922045	chr21:34922045:C:T	4.03097e-08	-0.463389	-1.07366
34922088	chr21:34922088:C:T	1.43761e-08	-1.42863	-1.13944
34922208	chr21:34922208:G:A	5.97211e-08	-1.63423e-10	-1.14396
34922284	chr21:34922284:G:A	6.88188e-08	-1.63423e-10	-1.00216
34922690	chr21:34922690:G:A	3.77515e-08	-0.580895	-1.02172
34924092	chr21:34924092:C:G	1.4936e-08	-1.39834	-1.13152
34924096	chr21:34924096:C:T	7.15139e-08	-1.63423e-10	-0.963748
34924714	chr21:34924714:T:C	6.20342e-08	-1.63423e-10	-1.10595
34924795	chr21:34924795:T:C	1.3434e-08	-1.54459	-1.09127
34924835	chr21:34924835:C:T	1.54594e-08	-1.41193	-1.0835
34924881	chr21:34924881:T:C	1.25823e-08	-1.55097	-1.15038
34924979	chr21:34924979:A:AGAGCTTGCCT	6.37514e-08	-1.63423e-10	-1.07865
34925021	chr21:34925021:A:G	6.28571e-08	-1.63423e-10	-1.09278
34926196	chr21:34926196:T:A	1.31784e-08	-1.49346	-1.1616
34926330	chr21:34926330:G:A	7.32178e-08	-1.63423e-10	-0.940202
34926671	chr21:34926671:T:C	9.55591e-08	-1.63423e-10	-0.673896
34927260	chr21:34927260:G:A	7.14024e-08	-1.63423e-10	-0.965309
34927368	chr21:34927368:G:T	1.89088e-08	-1.12824	-1.16578
34927436	chr21:34927436:ATGC:A	6.44445e-08	-1.63423e-10	-1.06784
34927465	chr21:34927465:T:C	3.74426e-08	-0.842143	-0.768688
34927511	chr21:34927511:C:T	8.0383e-08	-1.63423e-10	-0.846837
34927662	chr21:34927662:C:T	3.32504e-08	-1.72957	-2.33987e-10
34927745	chr21:34927745:G:A	2.08348e-07	-1.63423e-10	0.10557
34927998	chr21:34927998:C:T	5.89682e-08	-1.63423e-10	-1.15664
34928669	chr21:34928669:G:A	1.00705e-07	0.417885	-1.03933
34928725	chr21:34928725:T:A	8.49045e-08	-1.63423e-10	-0.792113
34928798	chr21:34928798:A:G	3.14073e-08	-0.750798	-1.0358
34929349	chr21:34929349:T:A	5.82982e-08	-1.63423e-10	-1.16807
34929415	chr21:34929415:G:A	7.43663e-08	0.184497	-1.10913
34929433	chr21:34929433:G:C	6.43251e-08	-1.63423e-10	-1.06969
34929440	chr21:34929440:A:T	6.82299e-08	0.0561262	-1.06688
34929626	chr21:34929626:C:T	6.53374e-08	-1.63423e-10	-1.05408
34929628	chr21:34929628:A:G	6.47651e-08	-1.63423e-10	-1.06287
34929769	chr21:34929769:C:T	5.58005e-08	-0.132477	-1.07938
34929846	chr21:34929846:G:A	5.93072e-08	-1.63423e-10	-1.15091
34930049	chr21:34930049:T:A	2.27885e-07	-1.63423e-10	0.195201
34930498	chr21:34930498:A:G	2.37239e-07	-1.63423e-10	0.235427
34930560	chr21:34930560:C:T	4.15494e-08	-0.528741	-0.978017
34930590	chr21:34930590:T:C	5.85467e-08	-1.63423e-10	-1.16382
34930620	chr21:34930620:C:T	2.48423e-08	-0.93059	-1.0905
34930725	chr21:34930725:A:T	1.96314e-08	-1.16161	-1.0949
34930727	chr21:34930727:A:T	5.93462e-08	-1.63423e-10	-1.15025
34930751	chr21:34930751:C:T	5.86107e-08	-1.63423e-10	-1.16272
34931701	chr21:34931701:C:T	2.83899e-08	-0.751286	-1.13632
34931881	chr21:34931881:C:T	2.5296e-08	-0.837121	-1.16587
34932028	chr21:34932028:G:A	2.11583e-07	-1.63423e-10	0.120978
34932447	chr21:34932447:G:A	7.27908e-08	-1.63423e-10	-0.946051
34932731	chr21:34932731:G:A	2.12787e-08	-1.06091	-1.11502
34932812	chr21:34932812:C:T	2.32284e-08	-1.00143	-1.08683
34932837	chr21:34932837:C:T	5.15922e-08	-0.261871	-1.0284
34933469	chr21:34933469:T:C	2.00936e-08	-1.46623	-0.767003
34933491	chr21:34933491:C:T	8.72937e-08	-1.63423e-10	-0.764362
34933771	chr21:34933771:T:C	5.84617e-08	-1.63423e-10	-1.16527
34933978	chr21:34933978:A:G	5.86987e-08	-1.63423e-10	-1.16122
34934141	chr21:34934141:CTAAG:C	6.12545e-08	-1.63423e-10	-1.1186
34934695	chr21:34934695:G:T	6.55599e-08	-1.63423e-10	-1.05068
34934955	chr21:34934955:T:C	5.4311e-08	-0.114495	-1.12442
34935057	chr21:34935057:T:C	6.41522e-08	-1.63423e-10	-1.07238
34935072	chr21:34935072:G:A	2.89079e-07	-1.63423e-10	0.43306
34935371	chr21:34935371:T:C	4.95399e-08	-0.208957	-1.12191
34935709	chr21:34935709:A:G	6.40563e-08	-1.63423e-10	-1.07388
34936251	chr21:34936251:T:C	8.60883e-08	-1.63423e-10	-0.778267
34936279	chr21:34936279:A:T	2.80205e-08	-0.739827	-1.16088
34936680	chr21:34936680:G:A	5.84197e-08	-1.63423e-10	-1.16599
34936733	chr21:34936733:T:C	9.43933e-08	-1.63423e-10	-0.686171
34936817	chr21:34936817:T:A	5.94195e-08	-1.63423e-10	-1.14902
34937002	chr21:34937002:G:A	9.09385e-08	-1.63423e-10	-0.723457
34937166	chr21:34937166:T:C	6.06296e-08	-1.12886	-2.33987e-10
34937621	chr21:34937621:G:C	8.71435e-08	-1.63423e-10	-0.766084
34937642	chr21:34937642:G:A	6.9444e-08	-1.63423e-10	-0.99312
34938173	chr21:34938173:C:A	5.89145e-08	-1.63423e-10	-1.15755
34938219	chr21:34938219:T:C	3.58546e-06	2.951	-2.33987e-10
34938529	chr21:34938529:TCTC:T	6.11819e-08	-1.63423e-10	-1.11979
34938999	chr21:34938999:T:C	1.9533e-08	-1.22832	-1.03322
34939172	chr21:34939172:G:A	3.28523e-08	-1.74162	-2.33987e-10
34939419	chr21:34939419:T:C	1.75e-07	-0.0688533	-2.33987e-10
34939592	chr21:34939592:C:T	6.92958e-08	-1.63423e-10	-0.995256
34939725	chr21:34939725:A:G	1.98019e-08	-1.62332	-0.624544
34939858	chr21:34939858:A:G	3.328e-08	-1.72868	-2.33987e-10
34939869	chr21:34939869:CT:C	6.80033e-08	-1.63423e-10	-1.01408
34939979	chr21:34939979:C:T	2.01045e-07	-1.63423e-10	0.0698863
34940050	chr21:34940050:C:T	5.30248e-08	-0.111842	-1.15104
34940356	chr21:34940356:G:A	8.03438e-08	-1.63423e-10	-0.847325
34940558	chr21:34940558:G:T	2.133e-07	-1.63423e-10	0.12906
34940587	chr21:34940587:C:G	2.48627e-08	-0.856162	-1.16411
34940590	chr21:34940590:T:C	7.96861e-08	-1.63423e-10	-0.855546
34940904	chr21:34940904:G:A	6.16417e-08	-1.63423e-10	-1.1123
34941069	chr21:34941069:C:T	1.21841e-07	-1.63423e-10	-0.430923
34941321	chr21:34941321:C:T	1.91474e-08	-1.15196	-1.12951
34941863	chr21:34941863:TAATG:T	2.27675e-07	-1.63423e-10	0.194279
34941980	chr21:34941980:C:A	2.96726e-07	-0.846761	1.30593
34942148	chr21:34942148:G:C	8.80972e-08	-1.63423e-10	-0.755199
34942339	chr21:34942339:C:T	7.19895e-08	-1.63423e-10	-0.95712
34942356	chr21:34942356:T:C	6.14993e-08	-1.63423e-10	-1.11461
34942706	chr21:34942706:G:A	1.01553e-07	-1.63423e-10	-0.613059
34942752	chr21:34942752:A:G	6.11224e-08	-1.63423e-10	-1.12076
34943319	chr21:34943319:T:A	5.17744e-08	-0.493623	-0.793122
34943320	chr21:34943320:GTCT:G	5.44694e-08	-0.456921	-0.77908
34943332	chr21:34943332:T:A	5.30854e-08	-0.482659	-0.77908
34943569	chr21:34943569:T:C	9.50212e-08	-1.63423e-10	-0.67954
34944241	chr21:34944241:C:T	6.33157e-08	-1.63423e-10	-1.08551
34944288	chr21:34944288:A:G	1.88788e-08	-1.36679	-0.92881
34944527	chr21:34944527:T:C	6.59499e-08	-1.63423e-10	-1.04474
34944699	chr21:34944699:A:C	6.95967e-08	-1.63423e-10	-0.990923
34944907	chr21:34944907:A:G	7.00377e-08	-1.63423e-10	-0.984606
34945431	chr21:34945431:C:T	8.19899e-08	-1.63423e-10	-0.827045
34945639	chr21:34945639:T:A	5.62575e-08	-1.2037	-2.33987e-10
34945831	chr21:34945831:G:A	5.75411e-08	-1.40069	0.219554
34945897	chr21:34945897:A:G	1.00314e-07	-1.63423e-10	-0.625338
34946002	chr21:34946002:G:A	6.47731e-08	-1.63423e-10	-1.06275
34946441	chr21:34946441:T:C	1.54272e-08	-1.37639	-1.12112
34946476	chr21:34946476:T:C	9.26653e-08	-0.704647	-2.33987e-10
34946566	chr21:34946566:T:C	2.56121e-08	-1.5864	-0.40418
34946778	chr21:34946778:G:A	8.24025e-08	-1.63423e-10	-0.822024
34947018	chr21:34947018:C:T	6.43871e-08	-1.63423e-10	-1.06873
34947292	chr21:34947292:T:C	2.6502e-07	-1.63423e-10	0.346164
34947668	chr21:34947668:A:G	9.91013e-08	-1.63423e-10	-0.637498
34947743	chr21:34947743:T:C	2.63354e-08	-0.921366	-1.04136
34947960	chr21:34947960:C:T	2.34858e-07	-1.63423e-10	0.225341
34948030	chr21:34948030:C:T	5.99925e-08	-1.63423e-10	-1.13942
34948147	chr21:34948147:G:C	6.44543e-08	-1.63423e-10	-1.06768
34948171	chr21:34948171:T:A	1.81146e-08	-1.1718	-1.16512
34948496	chr21:34948496:T:G	5.93119e-08	-1.63423e-10	-1.15083
34948526	chr21:34948526:T:C	6.30327e-08	-1.63423e-10	-1.08999
34948870	chr21:34948870:T:C	2.21236e-06	2.46817	-2.33987e-10
34949360	chr21:34949360:C:T	1.34037e-08	-1.52757	-1.11055
34949510	chr21:34949510:T:C	1.63182e-08	-1.45932	-0.982036
34949851	chr21:34949851:G:A	7.03747e-08	-1.63423e-10	-0.979806
34950401	chr21:34950401:A:C	7.50352e-08	-1.63423e-10	-0.915683
34950436	chr21:34950436:T:TA	6.36081e-08	-1.63423e-10	-1.0809
34950437	chr21:34950437:T:A	6.32951e-08	-1.63423e-10	-1.08583
34950440	chr21:34950440:AC:A	6.34469e-08	-1.63423e-10	-1.08344
34950603	chr21:34950603:G:A	3.02129e-07	0.477213	-2.33987e-10
34950629	chr21:34950629:C:T	1.83965e-07	-0.018897	-2.33987e-10
34950672	chr21:34950672:G:T	5.83022e-08	-1.63423e-10	-1.168
34950714	chr21:34950714:A:C	6.85056e-08	-1.63423e-10	-1.00672
34951078	chr21:34951078:G:A	1.01307e-07	-1.63423e-10	-0.615481
34951210	chr21:34951210:C:T	5.24407e-08	-0.414765	-0.859193
34951596	chr21:34951596:A:AGAC	6.74409e-08	-1.63423e-10	-1.02239
34952096	chr21:34952096:A:C	6.49545e-08	-1.63423e-10	-1.05995
34952209	chr21:34952209:T:C	1.43906e-08	-1.44847	-1.11859
34952635	chr21:34952635:A:G	6.68692e-08	-1.63423e-10	-1.0309
34952777	chr21:34952777:G:A	5.90153e-08	-1.63423e-10	-1.15584
34953149	chr21:34953149:G:A	5.9332e-08	-1.63423e-10	-1.15049
34954256	chr21:34954256:A:T	1.73415e-08	-1.7435	-0.637042
34954393	chr21:34954393:C:T	5.84366e-08	-1.63423e-10	-1.1657
34954490	chr21:34954490:G:C	5.82991e-08	-1.63423e-10	-1.16805
34954794	chr21:34954794:G:A	8.11472e-08	-1.63423e-10	-0.837376
34955068	chr21:34955068:A:G	1.55759e-08	-1.50793	-0.979987
34955199	chr21:34955199:C:T	1.39586e-08	-1.43307	-1.16447
34955210	chr21:34955210:C:T	3.32743e-08	-1.72885	-2.33987e-10
34955611	chr21:34955611:A:G	8.34136e-08	-1.63423e-10	-0.809829
34955803	chr21:34955803:T:C	6.63695e-08	-1.63423e-10	-1.0384
34956098	chr21:34956098:T:G	5.88914e-08	-1.63423e-10	-1.15794
34956106	chr21:34956106:G:T	1.49626e-08	-1.36591	-1.16217
34956287	chr21:34956287:T:C	5.88617e-08	-1.63423e-10	-1.15845
34956311	chr21:34956311:T:C	6.30811e-08	-1.63423e-10	-1.08922
34956631	chr21:34956631:C:A	5.84206e-08	-1.63423e-10	-1.16597
34956665	chr21:34956665:G:A	3.26782e-08	-1.74693	-2.33987e-10
34956767	chr21:34956767:G:A	5.95811e-08	-1.63423e-10	-1.1463
34956945	chr21:34956945:A:G	5.88817e-08	-1.63423e-10	-1.15811
34957027	chr21:34957027:C:A	5.86682e-08	-1.63423e-10	-1.16174
34957313	chr21:34957313:T:C	1.21504e-07	-1.63423e-10	-0.433694
34957446	chr21:34957446:C:T	5.83192e-08	-1.63423e-10	-1.16771
34957542	chr21:34957542:A:C	5.82991e-08	-1.63423e-10	-1.16805
34957692	chr21:34957692:A:G	5.92208e-08	-1.63423e-10	-1.15237
34958161	chr21:34958161:G:T	1.18163e-07	-1.63423e-10	-0.461573
34958168	chr21:34958168:T:C	4.76785e-06	3.23601	-2.33987e-10
34958348	chr21:34958348:T:A	6.48077e-08	-1.63423e-10	-1.06222
34958554	chr21:34958554:A:G	6.52728e-08	-1.63423e-10	-1.05506
34958600	chr21:34958600:T:C	5.94687e-08	-1.63423e-10	-1.14819
34958885	chr21:34958885:T:C	5.85312e-08	-1.63423e-10	-1.16408
34958910	chr21:34958910:T:C	6.62979e-08	-1.63423e-10	-1.03948
34959132	chr21:34959132:C:A	5.83021e-08	-1.63423e-10	-1.168
34959134	chr21:34959134:G:A	7.9169e-08	-1.63423e-10	-0.862056
34959384	chr21:34959384:A:T	5.84654e-08	-1.63423e-10	-1.16521
34959441	chr21:34959441:T:C	6.18543e-08	-1.63423e-10	-1.10886
34959616	chr21:34959616:A:T	6.23036e-08	-1.63423e-10	-1.10162
34959828	chr21:34959828:C:A	6.19739e-08	-1.63423e-10	-1.10693
34959918	chr21:34959918:G:A	5.82982e-08	-1.63423e-10	-1.16807
34960100	chr21:34960100:G:A	6.04411e-08	-1.63423e-10	-1.13197
34960675	chr21:34960675:C:T	5.84173e-08	-1.63423e-10	-1.16603
34960806	chr21:34960806:G:A	2.11861e-07	-1.63423e-10	0.122288
34961795	chr21:34961795:T:A	2.02876e-07	-1.63423e-10	0.0789557
34962059	chr21:34962059:A:C	3.38625e-08	-1.71133	-2.33987e-10
34962159	chr21:34962159:T:C	1.0347e-08	-1.74227	-1.15468
34963108	chr21:34963108:G:A	2.47293e-08	-0.866158	-1.15949
34963266	chr21:34963266:T:C	6.72147e-08	-1.63423e-10	-1.02575
34963282	chr21:34963282:G:A	1.04251e-08	-1.75213	-1.13729
34963623	chr21:34963623:TG:T	5.87603e-08	-1.63423e-10	-1.16017
34963705	chr21:34963705:G:A	5.90903e-08	-1.63423e-10	-1.15457
34963766	chr21:34963766:C:T	3.61403e-08	-1.64623	-2.33987e-10
34963949	chr21:34963949:T:C	1.01471e-08	-1.74853	-1.16791
34963964	chr21:34963964:A:G	1.28448e-07	-1.63423e-10	-0.378116
34964171	chr21:34964171:C:T	6.76315e-08	-1.63423e-10	-1.01957
34964210	chr21:34964210:C:T	5.89745e-08	-1.63423e-10	-1.15654
34964254	chr21:34964254:C:T	4.43937e-08	-0.618258	-0.822285
34964454	chr21:34964454:C:A	1.0448e-08	-1.75083	-1.13641
34964556	chr21:34964556:A:T	1.04311e-08	-1.75213	-1.13672
34964577	chr21:34964577:C:T	1.0411e-08	-1.752	-1.13878
34964739	chr21:34964739:C:T	3.56065e-08	-1.66111	-2.33987e-10
34964762	chr21:34964762:C:T	5.89034e-08	-1.63423e-10	-1.15774
34964788	chr21:34964788:C:T	1.11889e-08	-1.74572	-1.073
34964800	chr21:34964800:A:G	1.34397e-08	-1.70104	-0.934388
34965003	chr21:34965003:C:T	3.57041e-08	-1.65838	-2.33987e-10
34965023	chr21:34965023:C:T	1.13381e-08	-1.70464	-1.10083
34965196	chr21:34965196:G:A	2.97248e-08	-1.6012	-0.240464
34965537	chr21:34965537:GA:G	1.04484e-07	-1.63423e-10	-0.58461
34965689	chr21:34965689:AT:A	3.04193e-08	-0.954781	-0.863783
34965790	chr21:34965790:C:T	3.1573e-08	-0.669624	-1.11171
34966178	chr21:34966178:C:T	2.27864e-08	-1.23789	-0.869585
34966551	chr21:34966551:T:C	1.04209e-08	-1.72213	-1.1677
34966687	chr21:34966687:C:G	8.79944e-08	-1.63423e-10	-0.756367
34966821	chr21:34966821:A:G	6.95449e-08	-1.63423e-10	-0.991668
34966870	chr21:34966870:G:A	5.83665e-08	-1.63423e-10	-1.1669
34966924	chr21:34966924:C:T	5.93567e-08	-1.63423e-10	-1.15008
34966967	chr21:34966967:G:A	1.03641e-08	-1.73556	-1.15973
34967044	chr21:34967044:G:A	7.3373e-08	-1.63423e-10	-0.938084
34967225	chr21:34967225:G:C	2.1502e-08	-1.36743	-0.798069
34967788	chr21:34967788:C:A	6.30092e-08	-1.63423e-10	-1.09036
34968099	chr21:34968099:G:A	3.52618e-08	-0.858531	-0.812309
34968519	chr21:34968519:T:C	4.84499e-08	-0.727041	-0.626069
34968743	chr21:34968743:T:C	3.99346e-08	-1.08393	-0.462469
34968748	chr21:34968748:T:C	4.10849e-08	-1.04304	-0.474959
34968789	chr21:34968789:T:C	8.63852e-08	-1.63423e-10	-0.774824
34968871	chr21:34968871:T:C	6.79443e-08	-1.63423e-10	-1.01495
34968918	chr21:34968918:A:G	8.65427e-08	-1.63423e-10	-0.773003
34968929	chr21:34968929:C:T	1.80187e-07	-1.63423e-10	-0.0396431
34968942	chr21:34968942:A:G	1.02336e-07	-1.63423e-10	-0.60538
34969049	chr21:34969049:A:T	7.47794e-08	-1.63423e-10	-0.919098
34969141	chr21:34969141:G:A	9.39572e-08	-1.63423e-10	-0.690801
34969296	chr21:34969296:T:C	7.68008e-08	-1.63423e-10	-0.892425
34969422	chr21:34969422:G:A	3.21757e-08	-0.948878	-0.813552
34969892	chr21:34969892:A:T	6.17701e-08	-1.63423e-10	-1.11022
34969928	chr21:34969928:G:A	5.80808e-08	-1.17181	-2.33987e-10
34970394	chr21:34970394:T:C	1.59363e-08	-1.31507	-1.14997
34970483	chr21:34970483:T:C	6.02296e-08	-1.63423e-10	-1.13548
34970950	chr21:34970950:C:T	4.17014e-08	-1.5031	-2.33987e-10
34971018	chr21:34971018:G:A	6.09517e-08	-1.63423e-10	-1.12356
34971110	chr21:34971110:A:G	5.89596e-08	-1.63423e-10	-1.15679
34971164	chr21:34971164:T:C	5.86179e-08	-1.63423e-10	-1.1626
34971754	chr21:34971754:G:A	5.99061e-08	-1.63423e-10	-1.14086
34971937	chr21:34971937:A:G	6.11388e-08	-1.63423e-10	-1.12049
34971953	chr21:34971953:A:C	6.53205e-08	-1.63423e-10	-1.05433
34971959	chr21:34971959:T:G	6.06051e-08	-1.63423e-10	-1.12926
34972484	chr21:34972484:G:A	5.92293e-08	-1.63423e-10	-1.15222
34972854	chr21:34972854:G:T	5.89974e-08	-1.63423e-10	-1.15615
34973419	chr21:34973419:T:C	5.89523e-08	-1.63423e-10	-1.15691
34973512	chr21:34973512:C:G	6.08788e-08	-1.63423e-10	-1.12476
34973699	chr21:34973699:A:C	5.94532e-08	-1.63423e-10	-1.14845
34973920	chr21:34973920:A:AC	5.93725e-08	-1.63423e-10	-1.14981
34973964	chr21:34973964:T:C	3.55994e-08	-1.66131	-2.33987e-10
34974283	chr21:34974283:G:A	5.9836e-08	-1.63423e-10	-1.14203
34974618	chr21:34974618:G:A	5.86267e-08	-1.63423e-10	-1.16245
34974630	chr21:34974630:A:G	5.86232e-08	-1.63423e-10	-1.16251
34974671	chr21:34974671:C:T	6.21296e-08	-1.63423e-10	-1.10442
34974690	chr21:34974690:C:T	9.74808e-08	-1.63423e-10	-0.653985
34975080	chr21:34975080:G:A	1.09741e-08	-1.67604	-1.16206
34975223	chr21:34975223:C:T	6.65912e-08	-1.63423e-10	-1.03507
34975257	chr21:34975257:A:C	6.04214e-08	-1.63423e-10	-1.1323
34975293	chr21:34975293:A:G	6.21264e-08	-1.63423e-10	-1.10447
34975365	chr21:34975365:C:T	8.26221e-08	-1.63423e-10	-0.819363
34975637	chr21:34975637:TA:T	6.08935e-08	-1.63423e-10	-1.12451
34975871	chr21:34975871:A:G	5.93514e-08	-1.63423e-10	-1.15016
34976077	chr21:34976077:C:A	6.30521e-08	-1.63423e-10	-1.08968
34976284	chr21:34976284:T:C	1.75647e-07	-1.63423e-10	-0.0651642
34976414	chr21:34976414:G:A	3.36735e-08	-1.71693	-2.33987e-10
34976494	chr21:34976494:T:G	5.99617e-08	-1.63423e-10	-1.13993
34976848	chr21:34976848:T:C	1.07625e-07	-1.63423e-10	-0.554984
34976924	chr21:34976924:T:C	6.36333e-08	-1.63423e-10	-1.0805
34977328	chr21:34977328:C:T	1.91457e-08	-1.1968	-1.08477
34977565	chr21:34977565:G:A	6.51051e-08	-1.63423e-10	-1.05764
34977606	chr21:34977606:A:G	5.95351e-08	-1.63423e-10	-1.14707
34978218	chr21:34978218:A:G	6.87796e-08	-1.63423e-10	-1.00273
34978650	chr21:34978650:C:T	1.33363e-08	-1.57282	-1.07033
34978857	chr21:34978857:C:T	1.23439e-07	-1.63423e-10	-0.417896
34979110	chr21:34979110:G:A	7.53724e-08	-1.63423e-10	-0.911199
34979201	chr21:34979201:G:A	4.30843e-08	-1.47048	-2.33987e-10
34979594	chr21:34979594:T:C	1.98605e-08	-1.14606	-1.09884
34979608	chr21:34979608:G:A	4.18986e-08	-0.397849	-1.10054
34979915	chr21:34979915:C:T	5.83911e-08	-1.63423e-10	-1.16648
34979975	chr21:34979975:C:T	2.51347e-08	-1.47223	-0.537162
34980056	chr21:34980056:G:A	1.59708e-08	-1.43669	-1.02618
34981363	chr21:34981363:C:T	1.05755e-08	-1.7299	-1.1452
34981489	chr21:34981489:T:C	5.86542e-08	-1.63423e-10	-1.16198
34982263	chr21:34982263:C:A	1.06873e-07	-1.63423e-10	-0.561996
34984756	chr21:34984756:T:C	5.84917e-08	-1.63423e-10	-1.16476
34985055	chr21:34985055:T:C	2.98482e-08	-1.13124	-0.706281
34985508	chr21:34985508:C:T	6.76693e-08	-1.63423e-10	-1.01901
34985564	chr21:34985564:A:G	4.02701e-08	-0.723589	-0.814444
34985780	chr21:34985780:A:G	2.9172e-08	-1.05178	-0.808651
34986310	chr21:34986310:A:C	1.15119e-07	-1.63423e-10	-0.487673
34987095	chr21:34987095:G:A	1.85576e-08	-1.48113	-0.831635
34987391	chr21:34987391:G:A	1.06665e-08	-1.71963	-1.1469
34987703	chr21:34987703:T:C	6.04724e-08	-1.63423e-10	-1.13145
34987842	chr21:34987842:C:T	8.21361e-08	-0.931254	0.105991
34987905	chr21:34987905:A:G	6.2981e-08	-0.961993	-0.128815
34988136	chr21:34988136:A:G	2.72179e-08	-1.22044	-0.709326
34988289	chr21:34988289:A:G	6.05128e-08	-1.63423e-10	-1.13079
34988519	chr21:34988519:C:T	2.05822e-07	0.0933727	-2.33987e-10
34988587	chr21:34988587:A:T	5.29436e-08	-0.882398	-0.382016
34988976	chr21:34988976:T:G	6.77244e-08	-1.63423e-10	-1.01819
34989112	chr21:34989112:G:A	6.23094e-08	-1.63423e-10	-1.10153
34989160	chr21:34989160:C:T	6.06173e-08	-1.63423e-10	-1.12906
34989908	chr21:34989908:C:T	3.38466e-08	-1.07035	-0.641457
34990041	chr21:34990041:A:G	1.14058e-07	-1.63423e-10	-0.496933
34990107	chr21:34990107:C:T	3.76658e-08	-0.961847	-0.643041
34990117	chr21:34990117:G:A	3.84419e-08	-0.950226	-0.634266
34990136	chr21:34990136:C:T	3.75651e-08	-0.971886	-0.635679
34990249	chr21:34990249:C:A	1.14994e-07	-1.63423e-10	-0.488757
34990271	chr21:34990271:A:C	5.19711e-08	-0.994222	-0.288731
34990282	chr21:34990282:T:C	1.03002e-08	-1.74734	-1.15414
34990367	chr21:34990367:G:A	5.18809e-08	-1.01244	-0.272247
34990400	chr21:34990400:T:A	6.02878e-08	-1.63423e-10	-1.13451
34990436	chr21:34990436:A:T	5.28408e-08	-0.964388	-0.301968
34990489	chr21:34990489:A:T	3.68004e-08	-1.06804	-0.560088
34990612	chr21:34990612:C:T	2.04265e-08	-1.29446	-0.922347
34990664	chr21:34990664:C:T	6.01602e-08	-0.80317	-0.333459
34991025	chr21:34991025:A:T	3.87392e-08	-0.782786	-0.794003
34991231	chr21:34991231:C:A	1.01515e-08	-1.74938	-1.16664
34991263	chr21:34991263:G:A	3.87616e-08	-0.891086	-0.685125
34991309	chr21:34991309:AAG:A	3.7809e-08	-1.01665	-0.584442
34991786	chr21:34991786:A:C	5.03593e-08	-0.791123	-0.523334
34991805	chr21:34991805:C:T	1.11744e-08	-1.75075	-1.06926
34991865	chr21:34991865:A:G	1.1143e-08	-1.75081	-1.07202
34992006	chr21:34992006:G:A	4.09848e-08	-0.869805	-0.650634
34992301	chr21:34992301:A:G	4.294e-08	-0.805749	-0.668088
34992423	chr21:34992423:T:C	4.39878e-08	-0.738184	-0.711545
34992468	chr21:34992468:T:C	5.83995e-08	-0.613857	-0.552476
34992519	chr21:34992519:C:G	3.91153e-08	-0.903011	-0.664116
34992528	chr21:34992528:T:C	2.70835e-08	-0.79634	-1.13838
34992606	chr21:34992606:G:T	3.25789e-08	-1.74998	-2.33987e-10
34992607	chr21:34992607:G:A	6.60982e-08	-0.65861	-0.38389
34992949	chr21:34992949:G:A	7.57306e-08	-0.906458	-2.33987e-10
34992983	chr21:34992983:A:T	5.83189e-08	-1.63423e-10	-1.16771
34993033	chr21:34993033:G:T	6.10257e-08	-1.63423e-10	-1.12235
34993440	chr21:34993440:A:G	1.63014e-07	-1.63423e-10	-0.139804
34993481	chr21:34993481:G:A	7.74228e-08	-1.63423e-10	-0.884359
34993923	chr21:34993923:T:C	1.75982e-08	-1.28456	-1.08128
34994517	chr21:34994517:C:T	1.67896e-08	-1.36214	-1.05074
34994656	chr21:34994656:AC:A	5.93483e-08	-1.63423e-10	-1.15022
34994792	chr21:34994792:T:C	3.18372e-08	-0.847348	-0.925658
34995107	chr21:34995107:T:C	6.05457e-08	-1.63423e-10	-1.13024
34995111	chr21:34995111:A:G	7.99832e-08	-1.63423e-10	-0.851824
34995137	chr21:34995137:C:T	3.39938e-08	-0.705082	-1.00238
34995410	chr21:34995410:A:G	1.96526e-07	-1.63423e-10	0.0471559
34995661	chr21:34995661:G:A	1.10334e-07	-1.63423e-10	-0.53013
34995781	chr21:34995781:G:A	1.4511e-07	-1.63423e-10	-0.256147
34995975	chr21:34995975:C:T	1.04878e-07	0.0279788	-0.608819
34996068	chr21:34996068:T:A	7.44633e-08	-0.807108	-0.116226
34996119	chr21:34996119:A:G	8.22847e-08	-0.481903	-0.341551
34996268	chr21:34996268:G:C	1.08106e-07	-0.500093	-0.0504382
34996286	chr21:34996286:A:G	6.8061e-08	-0.487652	-0.525584
34996412	chr21:34996412:C:T	6.99581e-08	-0.469118	-0.516626
34996424	chr21:34996424:G:A	1.07816e-07	-1.63423e-10	-0.553214
34996774	chr21:34996774:G:A	6.65931e-08	-1.63423e-10	-1.03504
34996784	chr21:34996784:A:C	5.89884e-08	-1.1563	-2.33987e-10
34996968	chr21:34996968:A:T	6.60639e-08	-0.495667	-0.54735
34996976	chr21:34996976:T:C	7.29196e-08	-0.944283	-2.33987e-10
34997045	chr21:34997045:C:T	1.06951e-07	-0.439968	-0.121302
34997151	chr21:34997151:G:T	5.83805e-08	-1.63423e-10	-1.16666
34997349	chr21:34997349:G:A	5.83827e-08	-1.63423e-10	-1.16662
34997776	chr21:34997776:C:A	6.50372e-08	-0.676188	-0.382493
34997888	chr21:34997888:T:C	1.05733e-08	-1.72953	-1.14579
34998662	chr21:34998662:C:T	6.04869e-08	-1.63423e-10	-1.13121
34998698	chr21:34998698:T:C	1.46798e-08	-1.38831	-1.15886
34998753	chr21:34998753:G:A	9.28513e-08	-1.63423e-10	-0.702642
34998764	chr21:34998764:G:A	6.02144e-08	-1.63423e-10	-1.13573
34998832	chr21:34998832:T:C	8.79064e-08	0.40923	-1.1666
34999361	chr21:34999361:C:T	5.98352e-08	-1.63423e-10	-1.14205
34999376	chr21:34999376:A:G	5.99217e-08	-1.63423e-10	-1.1406
34999584	chr21:34999584:T:C	5.85359e-08	-1.63423e-10	-1.164
34999647	chr21:34999647:G:A	6.56104e-08	-1.63423e-10	-1.04991
35000040	chr21:35000040:A:G	6.48535e-08	-1.63423e-10	-1.06151
35000139	chr21:35000139:G:A	6.1458e-08	-1.63423e-10	-1.11529
35000665	chr21:35000665:T:C	2.60859e-08	-1.21358	-0.758668
35000713	chr21:35000713:T:C	8.07605e-08	-1.63423e-10	-0.842153
35001287	chr21:35001287:TA:T	2.20162e-08	-1.33789	-0.803969
35001493	chr21:35001493:A:T	6.84713e-08	-0.103812	-0.903413
35002459	chr21:35002459:G:A	3.47191e-08	-1.68635	-2.33987e-10
35002772	chr21:35002772:G:A	2.07595e-07	-1.63423e-10	0.101946
35003132	chr21:35003132:A:G	9.01431e-08	-1.63423e-10	-0.732242
35003297	chr21:35003297:G:A	1.54661e-08	-1.55478	-0.940205
35003453	chr21:35003453:T:C	1.74259e-08	-1.37805	-0.997639
35003792	chr21:35003792:G:A	7.56892e-08	-1.63423e-10	-0.907004
35004152	chr21:35004152:T:C	5.9029e-08	-1.63423e-10	-1.15561
35004324	chr21:35004324:A:G	3.01378e-08	-0.933315	-0.894546
35004542	chr21:35004542:G:A	1.99129e-08	-1.0855	-1.15678
35004723	chr21:35004723:G:A	2.83696e-08	-1.03187	-0.856449
35005279	chr21:35005279:C:T	7.39853e-08	-1.63423e-10	-0.929774
35006179	chr21:35006179:T:C	2.42618e-08	-1.2732	-0.771534
35006274	chr21:35006274:A:G	2.09526e-08	-1.22804	-0.963336
35006474	chr21:35006474:A:G	6.59065e-08	-1.63423e-10	-1.0454
35006577	chr21:35006577:A:G	2.70583e-08	-1.05185	-0.883796
35006633	chr21:35006633:C:T	6.3069e-08	-1.63423e-10	-1.08941
35006641	chr21:35006641:C:T	6.0698e-05	5.78003	-2.33987e-10
35006849	chr21:35006849:T:A	6.08719e-08	-1.63423e-10	-1.12487
35007078	chr21:35007078:C:G	2.40585e-08	-1.40367	-0.649482
35007203	chr21:35007203:C:T	2.58628e-07	-0.136991	0.45874
35007575	chr21:35007575:A:G	5.85252e-08	-1.63423e-10	-1.16418
35007751	chr21:35007751:A:G	1.07183e-08	-1.72124	-1.14044
35007860	chr21:35007860:T:C	9.02216e-08	-1.63423e-10	-0.731372
35008047	chr21:35008047:T:C	2.6073e-07	-0.0553394	0.385186
35008075	chr21:35008075:A:G	2.52875e-07	0.0170528	0.282202
35008246	chr21:35008246:T:C	3.26393e-07	0.159511	0.394949
35008555	chr21:35008555:G:A	3.31161e-07	-0.0581444	0.62711
35008780	chr21:35008780:C:G	6.06264e-08	-1.63423e-10	-1.12891
35008953	chr21:35008953:A:G	3.71595e-07	-0.0645665	0.748731
35009518	chr21:35009518:C:T	9.614e-08	-0.334923	-0.332912
35009784	chr21:35009784:A:G	2.48895e-07	0.190084	0.0933057
35010037	chr21:35010037:G:A	1.47615e-07	-0.453224	0.214193
35010255	chr21:35010255:A:G	7.59981e-08	-0.701008	-0.201925
35010631	chr21:35010631:A:G	7.52335e-08	-1.63423e-10	-0.913043
35010845	chr21:35010845:T:C	1.06668e-08	-1.70865	-1.15785
35010878	chr21:35010878:C:T	9.20924e-08	-1.63423e-10	-0.710848
35011305	chr21:35011305:A:T	7.62298e-06	4.23172	-0.526436
35012066	chr21:35012066:G:T	1.2141e-08	-1.63619	-1.10086
35012355	chr21:35012355:C:T	3.07129e-08	-0.712024	-1.09693
35013223	chr21:35013223:G:T	5.82997e-08	-1.63423e-10	-1.16804
35013475	chr21:35013475:G:A	3.37468e-08	-1.71475	-2.33987e-10
35013719	chr21:35013719:T:G	6.59594e-08	-1.63423e-10	-1.0446
35013789	chr21:35013789:T:C	6.53387e-08	-1.63423e-10	-1.05406
35013836	chr21:35013836:C:T	1.92475e-07	-1.63423e-10	0.0263283
35013854	chr21:35013854:G:A	6.8114e-08	-1.63423e-10	-1.01246
35014149	chr21:35014149:C:T	7.00612e-08	-1.63423e-10	-0.984271
35014336	chr21:35014336:A:T	5.89603e-08	-1.63423e-10	-1.15678
35014340	chr21:35014340:T:C	8.00218e-08	-1.63423e-10	-0.851341
35014469	chr21:35014469:C:T	1.94722e-05	5.71738	-1.07428
35014627	chr21:35014627:T:C	3.63292e-07	0.771081	-0.109515
35014936	chr21:35014936:A:G	4.39385e-07	0.926196	-0.0744611
35015169	chr21:35015169:C:T	4.2534e-05	5.42442	-2.33987e-10
35015234	chr21:35015234:C:T	4.45255e-06	4.17553	-1.00793
35015509	chr21:35015509:C:T	0.0210024	12.5343	-0.907771
35015510	chr21:35015510:G:A	6.02156e-08	-1.63423e-10	-1.13571
35015859	chr21:35015859:A:G	1.09599e-07	-1.63423e-10	-0.536808
35015879	chr21:35015879:G:A	1.20212e-08	-1.6472	-1.09976
35015990	chr21:35015990:C:T	1.25732e-08	-1.61539	-1.08668
35016017	chr21:35016017:C:T	5.83079e-08	-1.63423e-10	-1.1679
35016764	chr21:35016764:C:T	1.51e-08	-1.36774	-1.15121
35016883	chr21:35016883:G:A	6.75758e-08	-1.63423e-10	-1.02039
35017306	chr21:35017306:C:T	7.82653e-07	2.58945	-1.1604
35017332	chr21:35017332:A:G	0.14106	13.8914	-0.360396
35018131	chr21:35018131:T:C	0.0979252	13.0302	0.135867
35018607	chr21:35018607:G:A	8.63485e-08	-1.63423e-10	-0.77525
35018644	chr21:35018644:G:T	2.10392e-06	3.50671	-1.0888
35018893	chr21:35018893:A:G	6.38801e-08	-1.63423e-10	-1.07663
35018908	chr21:35018908:G:A	7.3249e-08	-1.63423e-10	-0.939776
35019059	chr21:35019059:T:C	6.39039e-08	-1.63423e-10	-1.07626
35020059	chr21:35020059:T:C	0.0684727	12.6299	0.178427
35020267	chr21:35020267:A:G	1.01298e-06	1.68701	-2.33987e-10
35020316	chr21:35020316:G:C	6.08693e-08	-1.63423e-10	-1.12491
35020543	chr21:35020543:T:C	7.79418e-08	-1.63423e-10	-0.877678
35021362	chr21:35021362:A:C	6.02187e-08	-1.63423e-10	-1.13566
35021450	chr21:35021450:G:C	0.163918	13.4158	0.265429
35021676	chr21:35021676:A:T	7.43728e-08	-1.63423e-10	-0.92455
35021825	chr21:35021825:T:A	2.40318e-07	-1.63423e-10	0.248321
35022383	chr21:35022383:T:C	2.57003e-07	0.714237	-0.398788
35022632	chr21:35022632:G:A	6.8886e-08	-1.63423e-10	-1.00119
35023171	chr21:35023171:T:G	1.43801e-08	-1.60313	-0.964669
35023677	chr21:35023677:G:A	0.0282617	12.3046	-0.381179
35023718	chr21:35023718:T:C	5.85411e-06	4.51296	-1.0717
35023921	chr21:35023921:T:C	1.49474e-08	-1.36366	-1.16545
35024121	chr21:35024121:G:A	6.55553e-08	-1.63423e-10	-1.05075
35024546	chr21:35024546:TAG:T	6.0572e-08	-1.63423e-10	-1.12981
35024657	chr21:35024657:C:A	6.3707e-08	-1.63423e-10	-1.07935
35024753	chr21:35024753:T:A	6.06072e-08	-1.63423e-10	-1.12923
35026022	chr21:35026022:T:TG	7.18098e-08	-1.63423e-10	-0.959619
35026289	chr21:35026289:T:A	0.116387	13.0479	0.290861
35026483	chr21:35026483:C:A	6.02452e-08	-1.63423e-10	-1.13522
35027465	chr21:35027465:T:C	1.23904e-06	3.05336	-1.16491
35027733	chr21:35027733:C:T	1.58181e-06	3.24344	-1.11075
35027879	chr21:35027879:T:C	0.0787642	12.572	0.376359
35027903	chr21:35027903:G:C	5.83145e-08	-1.63423e-10	-1.16779
35028445	chr21:35028445:G:A	0.100608	12.7842	0.408883
35028499	chr21:35028499:G:T	1.01814e-07	-1.63423e-10	-0.610496
35028554	chr21:35028554:C:T	9.0191e-08	-1.63423e-10	-0.731711
35028719	chr21:35028719:G:A	8.47568e-08	-1.63423e-10	-0.793854
35029559	chr21:35029559:C:T	2.94895e-06	3.90738	-1.15181
35030594	chr21:35030594:A:G	1.45736e-08	-1.72574	-0.828684
35031322	chr21:35031322:T:C	8.74409e-08	-1.63423e-10	-0.762678
35031993	chr21:35031993:A:G	2.04812e-06	3.38607	-0.995032
35033168	chr21:35033168:T:C	2.50272e-05	5.33014	-0.436061
35033175	chr21:35033175:C:G	4.97491e-08	-1.32665	-2.33987e-10
35033369	chr21:35033369:C:T	5.76127e-06	4.56172	-1.13644
35033397	chr21:35033397:T:A	3.29546e-08	-1.73851	-2.33987e-10
35033507	chr21:35033507:A:G	1.78769e-07	-1.63423e-10	-0.0475478
35033817	chr21:35033817:A:T	0.0914757	12.5974	0.500519
35034219	chr21:35034219:T:A	6.63346e-08	-1.63423e-10	-1.03893
35034253	chr21:35034253:T:C	4.25952e-06	3.99129	-0.86802
35034620	chr21:35034620:G:C	5.54135e-06	4.13257	-0.746215
35034743	chr21:35034743:G:A	1.08944e-07	-1.63423e-10	-0.542807
35034853	chr21:35034853:G:A	1.07758e-07	-1.63423e-10	-0.553749
35034880	chr21:35034880:C:T	0.0505077	12.5206	-0.0165662
35034904	chr21:35034904:G:A	5.86988e-08	-1.63423e-10	-1.16122
35035093	chr21:35035093:G:A	4.17754e-08	-0.46731	-1.03402
35035976	chr21:35035976:C:T	8.28965e-08	-1.63423e-10	-0.816047
35036488	chr21:35036488:G:A	0.0095664	11.3638	-0.523684
35036616	chr21:35036616:A:G	1.79111e-08	-1.35181	-0.996413
35036622	chr21:35036622:AT:A	2.40717e-08	-1.64098	-0.411629
35037573	chr21:35037573:C:G	5.89529e-08	-1.63423e-10	-1.1569
35038118	chr21:35038118:A:G	7.30967e-08	-1.63423e-10	-0.941857
35038546	chr21:35038546:C:T	1.27919e-08	-1.74139	-0.943441
35038822	chr21:35038822:G:T	3.54986e-08	-0.736028	-0.928119
35038966	chr21:35038966:T:C	6.30471e-08	-1.63423e-10	-1.08976
35038995	chr21:35038995:T:C	1.25916e-08	-1.63687	-1.06375
35039048	chr21:35039048:A:C	6.20974e-08	-1.63423e-10	-1.10494
35039754	chr21:35039754:C:T	7.10077e-08	-1.63423e-10	-0.970853
35039795	chr21:35039795:T:A	6.25948e-08	-1.63423e-10	-1.09696
35039859	chr21:35039859:C:G	1.31952e-08	-1.51555	-1.13823
35041442	chr21:35041442:A:C	2.98801e-08	-1.2578	-0.578648
35042023	chr21:35042023:C:A	3.29393e-08	-1.73897	-2.33987e-10
35042055	chr21:35042055:G:A	3.0645e-08	-1.55974	-0.251435
35042147	chr21:35042147:T:C	7.17622e-08	-1.63423e-10	-0.960282
35042467	chr21:35042467:T:C	3.19229e-08	-1.70756	-0.0627614
35042483	chr21:35042483:C:G	0.0308535	11.2451	0.766066
35042515	chr21:35042515:A:G	5.59567e-08	-1.20906	-2.33987e-10
35042644	chr21:35042644:T:C	8.21115e-08	-1.63423e-10	-0.825562
35042790	chr21:35042790:T:C	4.63357e-08	-0.458563	-0.939164
35042797	chr21:35042797:A:G	1.3972e-08	-1.43345	-1.16314
35043085	chr21:35043085:A:G	5.98785e-08	-1.63423e-10	-1.14132
35043147	chr21:35043147:G:A	1.10245e-06	-1.63423e-10	1.77165
35043410	chr21:35043410:G:A	2.49807e-08	-0.921835	-1.0937
35044035	chr21:35044035:C:G	1.35766e-08	-1.72345	-0.901839
35044543	chr21:35044543:T:C	1.2436e-08	-1.54831	-1.16474
35045042	chr21:35045042:A:G	1.95471e-07	-1.63423e-10	0.0417728
35045859	chr21:35045859:G:A	1.62009e-08	-1.75205	-0.696525
35046001	chr21:35046001:T:C	8.73096e-08	-1.63423e-10	-0.76418
35046106	chr21:35046106:G:A	2.12985e-08	-1.14215	-1.03285
35046304	chr21:35046304:T:C	2.30792e-08	-1.00862	-1.08609
35046941	chr21:35046941:G:A	8.45624e-08	-1.73425	0.938101
35047056	chr21:35047056:C:T	6.14676e-08	-1.63423e-10	-1.11513
35047486	chr21:35047486:T:C	1.66029e-07	1.0465	-1.16798
35047573	chr21:35047573:T:A	6.58976e-08	-1.63423e-10	-1.04554
35047715	chr21:35047715:T:C	2.43661e-07	-0.101538	0.363678
35047903	chr21:35047903:T:G	1.20981e-07	-0.438008	-2.33987e-10
35047947	chr21:35047947:A:G	2.4968e-07	0.28654	-2.33987e-10
35048199	chr21:35048199:T:C	7.59622e-08	-1.63423e-10	-0.903405
35048237	chr21:35048237:A:C	5.04553e-08	-1.42286	0.11031
35048489	chr21:35048489:C:T	1.76069e-07	1.04712	-1.10988
35048577	chr21:35048577:C:T	1.183e-07	-1.37507	0.91465
35048578	chr21:35048578:G:A	2.6924e-08	-0.875408	-1.06522
35048739	chr21:35048739:T:C	2.56425e-08	-1.74701	-0.242376
35049819	chr21:35049819:C:T	9.77672e-08	-1.63423e-10	-0.651052
35049849	chr21:35049849:G:A	1.00425e-07	-1.63423e-10	-0.624228
35050181	chr21:35050181:C:T	1.28093e-07	0.429746	-0.810629
35050269	chr21:35050269:A:T	3.63161e-08	-1.64138	-2.33987e-10
35050474	chr21:35050474:T:C	9.69743e-08	-1.63423e-10	-0.659195
35050500	chr21:35050500:A:G	2.03878e-07	0.0838837	-2.33987e-10
35050551	chr21:35050551:A:AACCT	3.92119e-08	-1.56466	-2.33987e-10
35050983	chr21:35050983:C:G	1.43119e-07	0.695783	-0.965744
35051157	chr21:35051157:T:C	1.04434e-08	-1.752	-1.13567
35051488	chr21:35051488:C:T	9.95494e-08	-1.63423e-10	-0.632986
35051694	chr21:35051694:C:T	5.24905e-07	-0.491595	1.52117
35052192	chr21:35052192:G:A	3.6157e-08	-0.575204	-1.07057
35052236	chr21:35052236:T:C	2.0717e-07	-1.63423e-10	0.0998994
35052485	chr21:35052485:A:G	9.27098e-08	-1.63423e-10	-0.704167
35052560	chr21:35052560:C:T	6.54379e-08	-1.63423e-10	-1.05254
35052609	chr21:35052609:T:G	2.41435e-06	-1.63423e-10	2.55555
35052649	chr21:35052649:C:T	9.03779e-08	-1.63423e-10	-0.729641
35052680	chr21:35052680:G:A	3.23989e-07	-1.63423e-10	0.54707
35054236	chr21:35054236:A:G	5.85304e-08	-1.63423e-10	-1.16409
35054475	chr21:35054475:G:A	8.56081e-08	-1.63423e-10	-0.783861
35055046	chr21:35055046:A:G	5.85552e-08	-1.63423e-10	-1.16367
35055278	chr21:35055278:G:T	1.38654e-08	-1.44058	-1.16366
35055681	chr21:35055681:T:C	5.4079e-07	-1.63423e-10	1.05939
35055984	chr21:35055984:C:T	1.97928e-07	-1.63423e-10	0.0542606
35056971	chr21:35056971:G:A	4.55358e-08	-0.24708	-1.16806
35057354	chr21:35057354:A:C	6.04029e-07	-1.63423e-10	1.16998
35057933	chr21:35057933:G:A	9.23539e-08	-0.197069	-0.510943
35058599	chr21:35058599:A:G	3.56367e-08	-1.57222	-0.0880472
35058965	chr21:35058965:T:A	3.13311e-08	-0.620961	-1.16807
35059314	chr21:35059314:T:A	2.33993e-07	-1.63423e-10	0.22165
35059599	chr21:35059599:T:C	1.85689e-07	-1.63423e-10	-0.00956576
35059820	chr21:35059820:C:A	8.41157e-08	-1.63423e-10	-0.801447
35060027	chr21:35060027:G:T	2.22759e-08	-1.36584	-0.764297
35060768	chr21:35060768:C:A	1.36123e-07	-1.16432	0.844244
35061303	chr21:35061303:G:A	1.05136e-07	-0.00930159	-0.569083
35061666	chr21:35061666:C:T	2.83079e-08	-1.28757	-0.602935
35061670	chr21:35061670:C:T	1.90096e-07	-1.63423e-10	0.0138901
35061862	chr21:35061862:G:A	1.02765e-07	0.158499	-0.759694
35061877	chr21:35061877:G:A	3.04118e-08	-1.49254	-0.326276
35062597	chr21:35062597:G:A	1.01961e-08	-1.74852	-1.16311
35062801	chr21:35062801:G:A	2.27294e-07	-1.63423e-10	0.192605
35063428	chr21:35063428:G:A	7.67299e-08	-0.303047	-0.590302
35063552	chr21:35063552:CACACACAA:C	1.91762e-07	-1.63423e-10	0.022613
35063559	chr21:35063559:A:AC	3.70948e-08	-1.62016	-2.33987e-10
35063733	chr21:35063733:T:C	2.9729e-08	-0.68469	-1.15683
35064155	chr21:35064155:C:T	5.85235e-08	-0.950085	-0.214126
35064318	chr21:35064318:C:T	9.96216e-08	-1.22089	0.588629
35064421	chr21:35064421:G:A	1.15658e-07	-1.19936	0.716352
35064926	chr21:35064926:C:T	7.38612e-08	-1.63423e-10	-0.931452
35065082	chr21:35065082:A:G	2.26008e-07	-0.771617	0.958548
35065256	chr21:35065256:G:A	6.8411e-08	-1.63423e-10	-1.00811
35065356	chr21:35065356:C:T	2.58314e-08	-0.839083	-1.14297
35065428	chr21:35065428:A:G	2.62722e-08	-0.842345	-1.12278
35065981	chr21:35065981:G:A	6.66964e-08	-1.63423e-10	-1.03349
35066296	chr21:35066296:C:T	5.95207e-08	-1.63423e-10	-1.14732
35066692	chr21:35066692:G:A	1.45482e-07	-1.63423e-10	-0.253591
35066846	chr21:35066846:C:T	6.7098e-08	-1.63423e-10	-1.02749
35066903	chr21:35066903:G:A	2.33802e-07	-1.63423e-10	0.220835
35067034	chr21:35067034:G:A	7.61764e-08	-1.28534	0.384751
35067208	chr21:35067208:C:T	2.80341e-08	-0.736807	-1.16341
35067306	chr21:35067306:G:A	6.20351e-08	-1.63423e-10	-1.10594
35067844	chr21:35067844:T:C	7.09443e-08	-1.63423e-10	-0.971745
35068403	chr21:35068403:T:A	3.15315e-08	-0.614866	-1.16779
35069130	chr21:35069130:G:A	3.1926e-08	-0.60266	-1.16756
35069209	chr21:35069209:T:C	6.70135e-08	-1.63423e-10	-1.02875
35069577	chr21:35069577:C:A	3.66971e-08	-1.63094	-2.33987e-10
35070172	chr21:35070172:T:C	4.77522e-08	-1.36761	-2.33987e-10
35070232	chr21:35070232:G:C	3.05719e-08	-0.659466	-1.15409
35070382	chr21:35070382:C:T	2.82542e-08	-1.75023	-0.142173
35070687	chr21:35070687:G:C	1.07002e-07	-1.63423e-10	-0.560794
35070721	chr21:35070721:G:A	3.4827e-08	-0.521911	-1.16134
35070737	chr21:35070737:G:A	1.54594e-08	-1.70447	-0.79095
35071603	chr21:35071603:C:CATGT	7.43734e-08	-1.63423e-10	-0.924542
35071622	chr21:35071622:C:G	8.51676e-08	-1.63423e-10	-0.78902
35071721	chr21:35071721:A:G	9.92009e-08	-1.63423e-10	-0.636494
35072482	chr21:35072482:C:G	4.51235e-08	-0.33681	-1.08743
35072753	chr21:35072753:C:T	1.5246e-08	-1.58701	-0.922306
35072824	chr21:35072824:T:G	1.11751e-08	-1.65389	-1.16606
35073242	chr21:35073242:C:T	2.07559e-08	-1.74691	-0.453902
35073598	chr21:35073598:T:C	5.6903e-08	-1.19229	-2.33987e-10
35074112	chr21:35074112:A:C	7.90453e-08	-1.63423e-10	-0.86362
35074169	chr21:35074169:G:A	1.71977e-07	-1.63423e-10	-0.0862772
35074300	chr21:35074300:G:C	1.13425e-08	-1.70502	-1.10006
35074385	chr21:35074385:C:T	6.15682e-08	-1.63423e-10	-1.1135
35074794	chr21:35074794:G:A	2.16435e-07	-1.63423e-10	0.14365
35075167	chr21:35075167:C:T	5.79946e-08	-0.60824	-0.56505
35075238	chr21:35075238:C:A	1.2217e-08	-1.7463	-0.984507
35075592	chr21:35075592:G:A	1.1039e-08	-1.67198	-1.16023
35075640	chr21:35075640:A:G	3.47235e-08	-1.74486	0.0586352
35075859	chr21:35075859:C:T	1.23417e-08	-1.55278	-1.16788
35076321	chr21:35076321:G:A	6.00291e-07	-1.63423e-10	1.16377
35076369	chr21:35076369:C:T	2.26792e-08	-1.71207	-0.40012
35077615	chr21:35077615:G:C	9.24857e-08	-1.63423e-10	-0.706587
35077684	chr21:35077684:T:C	5.44354e-07	-1.63423e-10	1.06596
35077984	chr21:35077984:C:T	6.89894e-08	-1.63423e-10	-0.999688
35078080	chr21:35078080:A:G	3.19258e-08	-1.7384	-0.0318266
35078268	chr21:35078268:G:A	6.64717e-08	-1.63423e-10	-1.03686
35078345	chr21:35078345:T:A	3.89717e-07	-1.63423e-10	0.731781
35078630	chr21:35078630:G:A	9.94019e-08	-1.63423e-10	-0.63447
35079160	chr21:35079160:G:A	6.54512e-08	-1.63423e-10	-1.05234
35079268	chr21:35079268:C:A	2.93965e-08	-0.691241	-1.16152
35079542	chr21:35079542:G:T	5.7543e-08	-1.18111	-2.33987e-10
35079862	chr21:35079862:A:G	2.49746e-06	-1.63423e-10	2.58939
35079926	chr21:35079926:G:A	3.08643e-08	-0.874177	-0.929862
35079959	chr21:35079959:T:C	1.15629e-07	-1.00744	0.524187
35080321	chr21:35080321:G:A	3.02148e-08	-0.66457	-1.16074
35080342	chr21:35080342:C:T	7.09079e-08	-1.63423e-10	-0.972259
35080543	chr21:35080543:G:A	1.48147e-07	-1.63423e-10	-0.235434
35080743	chr21:35080743:C:T	7.83398e-08	-1.63423e-10	-0.872585
35080955	chr21:35080955:C:T	5.8612e-08	-1.63423e-10	-1.1627
35080976	chr21:35080976:G:C	3.11246e-08	-0.62984	-1.1658
35081238	chr21:35081238:A:G	1.04894e-08	-1.7166	-1.16668
35081547	chr21:35081547:C:A	7.84361e-08	-1.63423e-10	-0.871356
35081867	chr21:35081867:C:T	7.83401e-08	-1.63423e-10	-0.872581
35081912	chr21:35081912:G:A	7.18968e-08	-1.63423e-10	-0.958408
35083001	chr21:35083001:C:T	9.73909e-08	-1.63423e-10	-0.654907
35083574	chr21:35083574:C:T	5.85709e-08	-1.63423e-10	-1.1634
35083812	chr21:35083812:T:C	1.95078e-07	-1.63423e-10	0.0397599
35084281	chr21:35084281:A:G	9.96473e-08	-1.63423e-10	-0.632004
35084335	chr21:35084335:C:T	9.31436e-07	-1.63423e-10	1.60309
35084372	chr21:35084372:C:G	8.34609e-08	-1.63423e-10	-0.809262
35084907	chr21:35084907:C:G	7.46611e-07	-1.63423e-10	1.3819
35085208	chr21:35085208:T:A	3.08387e-08	-0.646586	-1.15828
35085660	chr21:35085660:C:T	2.43605e-07	-1.00824	1.27015
35085746	chr21:35085746:A:G	3.27683e-08	-1.68042	-0.0637541
35085776	chr21:35085776:T:G	3.99553e-07	-1.63423e-10	0.756707
35086230	chr21:35086230:GC:G	1.82007e-07	-1.63423e-10	-0.0295959
35086704	chr21:35086704:G:A	5.85532e-08	-1.1637	-2.33987e-10
35086705	chr21:35086705:C:T	5.83343e-08	-1.16745	-2.33987e-10
35086935	chr21:35086935:A:G	6.05186e-08	-1.63423e-10	-1.13069
35086957	chr21:35086957:A:C	1.93814e-07	-1.63423e-10	0.0332564
35087401	chr21:35087401:G:A	5.88529e-08	-1.0293	-0.129301
35087596	chr21:35087596:G:A	1.29252e-08	-1.64458	-1.02988
35087750	chr21:35087750:AAAAT:A	5.9703e-08	-1.63423e-10	-1.14426
35087875	chr21:35087875:T:C	2.06262e-07	-1.63423e-10	0.0955059
35087922	chr21:35087922:T:C	1.1902e-07	-1.63423e-10	-0.454346
35088005	chr21:35088005:G:A	5.88418e-08	-1.63423e-10	-1.15879
35088695	chr21:35088695:T:C	7.33361e-08	-1.63423e-10	-0.938588
35088964	chr21:35088964:G:A	2.15091e-07	-1.63423e-10	0.137422
35089128	chr21:35089128:A:G	3.04632e-08	-1.5668	-0.250321
35089362	chr21:35089362:A:G	1.03125e-08	-1.73482	-1.16546
35089961	chr21:35089961:G:A	5.16577e-08	-0.192585	-1.09642
35089965	chr21:35089965:C:T	6.05894e-08	-1.63423e-10	-1.12952
35090399	chr21:35090399:A:C	2.35606e-08	-1.56946	-0.504603
35090437	chr21:35090437:C:T	3.76764e-08	-1.58959	-0.0150164
35090609	chr21:35090609:T:C	3.49133e-08	-1.6308	-0.0499692
35090907	chr21:35090907:G:A	3.44848e-08	-1.69312	-2.33987e-10
35090910	chr21:35090910:AC:A	8.47977e-08	0.297708	-1.09108
35091274	chr21:35091274:T:C	3.86943e-08	-1.61394	0.0359938
35091541	chr21:35091541:T:G	1.34907e-08	-1.61595	-1.01569
35091932	chr21:35091932:C:T	1.12244e-08	-1.74711	-1.06844
35091933	chr21:35091933:G:A	6.13032e-08	-1.63423e-10	-1.11781
35091937	chr21:35091937:T:C	1.64231e-08	-1.35336	-1.08159
35091964	chr21:35091964:A:T	4.64489e-08	-1.52193	0.126643
35092334	chr21:35092334:C:G	2.56522e-08	-0.822479	-1.16653
35092609	chr21:35092609:A:G	2.36746e-08	-1.52911	-0.540124
35093227	chr21:35093227:T:G	8.68778e-08	-1.63423e-10	-0.769138
35093336	chr21:35093336:T:A	2.63843e-08	-1.5811	-0.37977
35093563	chr21:35093563:T:C	2.16645e-07	-1.63423e-10	0.144619
35093761	chr21:35093761:T:C	1.05527e-07	-1.63423e-10	-0.574675
35093795	chr21:35093795:T:C	1.22881e-07	-1.63423e-10	-0.422421
35093815	chr21:35093815:A:T	1.10799e-08	-1.75209	-1.07642
35093917	chr21:35093917:G:C	6.12901e-08	-1.63423e-10	-1.11802
35094038	chr21:35094038:C:G	1.05888e-08	-1.73131	-1.14253
35094066	chr21:35094066:G:A	6.11441e-08	-1.63423e-10	-1.12041
35094773	chr21:35094773:T:C	7.07361e-07	2.11039	-0.782495
35095533	chr21:35095533:G:A	2.56748e-08	-0.826026	-1.1621
35095560	chr21:35095560:C:T	4.90222e-06	0.790002	2.4738
35095594	chr21:35095594:G:A	2.96748e-08	-1.61712	-0.226223
35095600	chr21:35095600:T:C	6.41374e-08	-1.63423e-10	-1.07261
35096371	chr21:35096371:A:G	1.16196e-08	-1.62435	-1.15659
35096740	chr21:35096740:C:T	1.45614e-08	-1.59281	-0.962462
35096839	chr21:35096839:C:A	2.6426e-08	-0.888579	-1.07071
35096962	chr21:35096962:C:T	2.1618e-07	1.25956	-1.11709
35096982	chr21:35096982:T:C	2.8463e-08	-0.999136	-0.885899
35097130	chr21:35097130:A:G	1.507e-07	-1.63423e-10	-0.218348
35097145	chr21:35097145:A:T	8.12896e-08	-1.63423e-10	-0.835622
35097460	chr21:35097460:G:A	1.08486e-08	-1.69192	-1.15768
35097549	chr21:35097549:T:C	2.82215e-07	-1.63423e-10	0.409028
35097603	chr21:35097603:G:A	1.21562e-08	-1.70537	-1.03043
35097686	chr21:35097686:G:A	6.25111e-08	-1.63423e-10	-1.0983
35097972	chr21:35097972:C:T	1.42371e-08	-1.61788	-0.959909
35098277	chr21:35098277:T:C	7.96673e-08	0.113117	-0.968899
35098568	chr21:35098568:C:T	3.01735e-08	-0.658811	-1.16787
35098736	chr21:35098736:A:G	2.37895e-06	-1.63423e-10	2.54077
35098781	chr21:35098781:T:C	1.93566e-07	0.856321	-0.824343
35098877	chr21:35098877:A:G	6.35634e-08	-1.63423e-10	-1.0816
35098879	chr21:35098879:G:A	1.20988e-08	-1.57247	-1.16806
35098918	chr21:35098918:G:A	7.79519e-08	-1.63423e-10	-0.877548
35099065	chr21:35099065:C:T	4.18106e-07	-1.63423e-10	0.802095
35099227	chr21:35099227:G:C	1.03841e-08	-1.72673	-1.16664
35099992	chr21:35099992:C:A	1.46936e-07	0.87817	-1.12181
35100059	chr21:35100059:C:T	7.03089e-08	-1.63423e-10	-0.980742
35100268	chr21:35100268:C:T	9.26175e-08	-1.63423e-10	-0.705162
35100621	chr21:35100621:G:A	1.40559e-07	0.213933	-0.501944
35100939	chr21:35100939:C:T	5.98173e-08	-1.63423e-10	-1.14235
35101126	chr21:35101126:C:T	7.52246e-08	-0.913162	-2.33987e-10
35101185	chr21:35101185:T:C	9.3985e-08	-1.63423e-10	-0.690505
35101312	chr21:35101312:G:A	9.53294e-08	-1.63423e-10	-0.676303
35101534	chr21:35101534:C:T	1.90936e-07	-1.63423e-10	0.0182994
35101807	chr21:35101807:G:A	1.44452e-07	0.859741	-1.12043
35101817	chr21:35101817:G:A	3.07904e-07	1.62967	-1.13352
35101857	chr21:35101857:G:C	1.59723e-07	0.986596	-1.1468
35101938	chr21:35101938:T:A	2.21371e-07	0.407569	-0.241369
35102156	chr21:35102156:C:T	8.39537e-08	0.341796	-1.14517
35102434	chr21:35102434:TCTTTA:CCTTTA	1.49626e-07	-1.63423e-10	-0.2255
35103042	chr21:35103042:A:T	6.19881e-08	-1.63423e-10	-1.1067
35103263	chr21:35103263:T:C	6.3154e-08	-1.63423e-10	-1.08806
35103381	chr21:35103381:C:T	1.7863e-07	0.853256	-0.901579
35103499	chr21:35103499:T:C	6.92221e-08	-1.63423e-10	-0.996321
35103828	chr21:35103828:A:T	7.51146e-08	-1.63423e-10	-0.914625
35103994	chr21:35103994:C:T	2.15331e-07	1.20853	-1.06999
35104094	chr21:35104094:T:G	1.67701e-07	-0.111459	-2.33987e-10
35104336	chr21:35104336:C:A	5.9151e-08	-1.63423e-10	-1.15355
35104340	chr21:35104340:A:T	1.83955e-07	1.05322	-1.07217
35104398	chr21:35104398:A:C	1.46008e-08	-1.55462	-0.997945
35104588	chr21:35104588:C:G	6.01781e-08	-1.63423e-10	-1.13633
35104632	chr21:35104632:G:A	1.74232e-07	0.933441	-1.00669
35104636	chr21:35104636:T:C	1.83928e-07	-1.63423e-10	-0.0190985
35104707	chr21:35104707:C:T	2.01148e-07	0.0704002	-2.33987e-10
35105088	chr21:35105088:G:A	3.10231e-07	0.243971	0.259708
35105110	chr21:35105110:T:C	1.45127e-07	-0.25603	-2.33987e-10
35105220	chr21:35105220:C:G	1.44666e-07	0.864823	-1.12403
35105329	chr21:35105329:A:G	9.52575e-08	-1.63423e-10	-0.677056
35105410	chr21:35105410:T:C	1.57442e-07	0.965389	-1.13997
35105670	chr21:35105670:T:A	1.40863e-07	0.29134	-0.577195
35105762	chr21:35105762:G:A	1.33464e-08	-1.47891	-1.16349
35106067	chr21:35106067:A:G	1.72452e-07	-1.63423e-10	-0.0835238
35106079	chr21:35106079:G:A	1.44678e-07	-1.63423e-10	-0.25913
35106115	chr21:35106115:G:A	8.13862e-08	-1.63423e-10	-0.834434
35106502	chr21:35106502:T:G	1.03464e-07	-1.63423e-10	-0.594417
35106676	chr21:35106676:C:T	9.27895e-08	0.25855	-0.961856
35107256	chr21:35107256:G:A	1.96605e-06	-1.63423e-10	2.35014
35107435	chr21:35107435:C:T	5.9482e-08	-1.63423e-10	-1.14797
35107476	chr21:35107476:C:T	9.29743e-08	-0.795349	0.0940324
35107652	chr21:35107652:AAG:A	1.40701e-08	-1.42191	-1.16768
35107654	chr21:35107654:G:T	6.32309e-08	-1.63423e-10	-1.08685
35107910	chr21:35107910:C:T	1.27079e-06	-1.63423e-10	1.91375
35107932	chr21:35107932:G:A	1.38705e-08	-1.43618	-1.16769
35108190	chr21:35108190:A:G	4.75721e-07	0.885294	0.0458972
35108389	chr21:35108389:G:C	6.15842e-08	-1.63423e-10	-1.11323
35108543	chr21:35108543:A:C	1.58409e-07	-0.168457	-2.33987e-10
35108772	chr21:35108772:C:T	2.67323e-07	-1.63423e-10	0.354818
35108845	chr21:35108845:A:G	1.06658e-07	-1.63423e-10	-0.564011
35109090	chr21:35109090:T:TA	6.76516e-08	-1.63423e-10	-1.01927
35109487	chr21:35109487:C:A	1.75924e-08	-1.47659	-0.889584
35109564	chr21:35109564:A:G	6.925e-08	-1.63423e-10	-0.995918
35109566	chr21:35109566:C:A	2.79846e-08	-0.783175	-1.11881
35109762	chr21:35109762:A:G	5.39866e-07	0.42664	0.63104
35109826	chr21:35109826:C:T	6.79808e-08	-1.63423e-10	-1.01442
35109881	chr21:35109881:A:G	5.56745e-08	-0.409317	-0.804802
35109902	chr21:35109902:G:A	5.87868e-08	-1.63423e-10	-1.15972
35109993	chr21:35109993:A:G	3.04519e-06	0.355012	2.43267
35110048	chr21:35110048:C:T	5.93804e-08	-1.63423e-10	-1.14968
35110098	chr21:35110098:G:A	3.30495e-08	-1.73563	-2.33987e-10
35110381	chr21:35110381:C:T	6.57907e-08	0.104018	-1.15118
35110588	chr21:35110588:T:C	7.06408e-07	1.32655	-2.33987e-10
35110656	chr21:35110656:T:C	1.53497e-08	-1.69695	-0.805594
35110968	chr21:35110968:G:A	5.95444e-08	-1.63423e-10	-1.14692
35110986	chr21:35110986:T:G	7.94963e-08	-1.63423e-10	-0.85793
35111357	chr21:35111357:A:G	6.47034e-08	-1.63423e-10	-1.06383
35112055	chr21:35112055:C:T	9.38705e-08	-1.63423e-10	-0.691724
35112143	chr21:35112143:T:C	1.60752e-08	-1.74989	-0.706473
35112373	chr21:35112373:T:G	8.21212e-08	-1.63423e-10	-0.825445
35112498	chr21:35112498:G:T	3.01103e-07	0.473812	-2.33987e-10
35112605	chr21:35112605:A:G	9.37626e-08	-1.63423e-10	-0.692875
35113024	chr21:35113024:T:C	1.72153e-08	-1.53795	-0.849894
35113380	chr21:35113380:T:C	5.82998e-08	-1.63423e-10	-1.16804
35113764	chr21:35113764:G:A	1.4802e-07	-1.63423e-10	-0.236295
35114036	chr21:35114036:C:T	6.31755e-08	-1.63423e-10	-1.08772
35114058	chr21:35114058:G:A	5.88621e-08	-1.63423e-10	-1.15844
35114791	chr21:35114791:C:T	7.30834e-08	-1.63423e-10	-0.942039
35115083	chr21:35115083:C:T	2.21784e-07	0.168063	-2.33987e-10
35115106	chr21:35115106:T:C	7.96335e-08	-1.63423e-10	-0.856205
35115129	chr21:35115129:A:G	3.6216e-08	-1.16774	-0.476402
35115404	chr21:35115404:T:C	5.85392e-08	-1.63423e-10	-1.16394
35115441	chr21:35115441:A:G	1.02429e-07	-1.29997	0.695501
35115776	chr21:35115776:AG:A	5.84021e-08	-1.63423e-10	-1.16629
35116456	chr21:35116456:T:C	1.58409e-08	-1.57178	-0.899265
35116525	chr21:35116525:T:C	1.69119e-08	-1.54619	-0.859433
35116629	chr21:35116629:G:C	6.80852e-08	0.0854697	-1.09835
35116884	chr21:35116884:G:A	5.92733e-08	-1.63423e-10	-1.15148
35117141	chr21:35117141:C:T	3.67539e-08	-1.114	-0.515393
35117161	chr21:35117161:G:T	8.12156e-08	-1.63423e-10	-0.836533
35117190	chr21:35117190:G:A	4.96946e-08	-1.05642	-0.271326
35117471	chr21:35117471:GA:G	5.83054e-08	-1.63423e-10	-1.16795
35117514	chr21:35117514:A:G	5.4065e-08	-1.18793	-0.0555208
35117524	chr21:35117524:G:T	8.56776e-08	-0.783049	-2.33987e-10
35117869	chr21:35117869:C:G	4.29698e-08	-1.75202	0.278873
35117887	chr21:35117887:A:G	1.15513e-07	-1.63423e-10	-0.484261
35117961	chr21:35117961:T:C	8.80256e-08	-1.70867	0.952654
35118026	chr21:35118026:G:A	1.4802e-07	-1.63423e-10	-0.236295
35118048	chr21:35118048:G:T	9.04066e-08	-1.63423e-10	-0.729323
35118101	chr21:35118101:A:T	6.70327e-08	0.103383	-1.13184
35118295	chr21:35118295:T:C	7.2568e-08	-0.949116	-2.33987e-10
35118750	chr21:35118750:G:A	1.45864e-08	-1.58336	-0.970185
35119187	chr21:35119187:A:C	3.79038e-08	-1.18548	-0.413107
35119234	chr21:35119234:A:G	1.85048e-08	-1.16379	-1.15182
35119266	chr21:35119266:A:G	5.83117e-08	-1.63423e-10	-1.16784
35119485	chr21:35119485:G:A	3.25913e-08	-1.7496	-2.33987e-10
35119806	chr21:35119806:C:T	9.63525e-08	-1.63423e-10	-0.665627
35120182	chr21:35120182:C:A	1.61445e-07	-0.149475	-2.33987e-10
35120280	chr21:35120280:A:G	8.48786e-08	-1.74951	0.957096
35120419	chr21:35120419:A:G	8.75742e-08	-1.63423e-10	-0.761154
35120484	chr21:35120484:G:A	5.84103e-08	-1.63423e-10	-1.16615
35120510	chr21:35120510:G:A	5.88905e-08	-1.63423e-10	-1.15796
35120764	chr21:35120764:A:G	8.32381e-08	-1.63423e-10	-0.811935
35120789	chr21:35120789:C:T	2.18639e-07	0.15378	-2.33987e-10
35120842	chr21:35120842:A:G	8.21674e-08	-1.63423e-10	-0.824881
35121137	chr21:35121137:T:C	1.18176e-07	-1.63423e-10	-0.461469
35121263	chr21:35121263:C:T	5.84019e-08	-1.63423e-10	-1.16629
35121776	chr21:35121776:A:G	4.75442e-08	-0.824427	-0.547554
35121802	chr21:35121802:G:A	1.41166e-06	-1.03201	3.05089
35122153	chr21:35122153:A:G	5.84351e-08	-1.63423e-10	-1.16572
35122379	chr21:35122379:C:T	6.93009e-08	-1.63423e-10	-0.995182
35122442	chr21:35122442:T:C	3.57878e-08	-1.29056	-0.365477
35122751	chr21:35122751:G:A	1.64973e-08	-1.56028	-0.87016
35122883	chr21:35122883:G:C	7.96833e-08	-1.63423e-10	-0.85558
35123386	chr21:35123386:G:A	5.831e-08	-1.63423e-10	-1.16787
35123433	chr21:35123433:G:A	6.75725e-08	-1.63423e-10	-1.02044
35124020	chr21:35124020:C:T	5.14343e-08	-1.07942	-0.213913
35124101	chr21:35124101:C:T	4.52044e-08	-0.849639	-0.572807
35124154	chr21:35124154:C:A	1.07952e-06	-1.63423e-10	1.75063
35124535	chr21:35124535:T:C	3.32246e-08	-1.75212	0.0217735
35124541	chr21:35124541:T:C	4.11697e-08	-1.20187	-0.314072
35124552	chr21:35124552:A:C	5.98582e-08	-1.63423e-10	-1.14166
35124846	chr21:35124846:A:C	4.52907e-08	-0.258255	-1.16228
35124864	chr21:35124864:T:A	1.03496e-07	-1.63423e-10	-0.594103
35125062	chr21:35125062:A:ATTTG	3.27802e-08	-1.74382	-2.33987e-10
35125064	chr21:35125064:C:T	3.27159e-08	-1.74578	-2.33987e-10
35125065	chr21:35125065:TCAAC:T	3.28675e-08	-1.74116	-2.33987e-10
35125541	chr21:35125541:T:C	1.63202e-07	-1.63423e-10	-0.138649
35126160	chr21:35126160:T:C	8.35725e-08	-1.63423e-10	-0.807926
35126379	chr21:35126379:T:C	7.49639e-08	-1.63423e-10	-0.916634
35126487	chr21:35126487:C:T	4.66594e-08	-0.911628	-0.479138
35126534	chr21:35126534:T:C	1.03182e-06	-1.63423e-10	1.70544
35126678	chr21:35126678:C:T	1.28231e-07	-1.63423e-10	-0.379809
35126707	chr21:35126707:C:T	2.00325e-08	-1.74622	-0.490063
35127065	chr21:35127065:A:G	6.36999e-08	-1.63423e-10	-1.07946
35127400	chr21:35127400:C:T	1.1833e-07	-1.63423e-10	-0.460166
35127804	chr21:35127804:C:T	2.4769e-08	-1.45095	-0.573098
35127894	chr21:35127894:C:A	2.59859e-08	-1.44589	-0.530202
35128213	chr21:35128213:CT:C	1.07633e-06	-1.63423e-10	1.74767
35128613	chr21:35128613:C:T	1.47859e-07	-1.63423e-10	-0.237378
35128650	chr21:35128650:T:C	7.55481e-08	0.200492	-1.10936
35128655	chr21:35128655:T:C	7.83499e-08	-1.62972	0.757267
35128974	chr21:35128974:T:C	3.26481e-08	-1.74786	-2.33987e-10
35129169	chr21:35129169:G:T	4.66146e-08	-0.549756	-0.841971
35129315	chr21:35129315:G:A	5.87816e-08	-1.63423e-10	-1.15981
35129338	chr21:35129338:G:A	5.86197e-08	-1.63423e-10	-1.16257
35129371	chr21:35129371:G:C	9.33154e-08	-1.63423e-10	-0.697656
35129493	chr21:35129493:G:C	9.0203e-08	-1.63423e-10	-0.731578
35129824	chr21:35129824:T:C	6.08378e-08	-1.69273	0.567302
35129905	chr21:35129905:T:C	6.57429e-08	-1.63423e-10	-1.04789
35129989	chr21:35129989:T:C	1.43386e-07	-1.63423e-10	-0.268101
35130051	chr21:35130051:G:A	1.45513e-08	-1.60603	-0.949928
35130055	chr21:35130055:G:A	1.06887e-07	-1.63423e-10	-0.561865
35130261	chr21:35130261:A:G	2.28977e-08	-1.48532	-0.617286
35130586	chr21:35130586:T:A	7.99905e-08	-1.63423e-10	-0.851733
35130603	chr21:35130603:T:C	7.97456e-08	-1.63423e-10	-0.854799
35130667	chr21:35130667:G:T	8.11526e-08	-1.63423e-10	-0.837309
35130811	chr21:35130811:A:G	3.00322e-08	-1.13154	-0.699832
35130964	chr21:35130964:G:A	7.67542e-08	-1.63423e-10	-0.893033
35130977	chr21:35130977:G:T	5.55966e-08	-1.21552	-2.33987e-10
35131015	chr21:35131015:A:G	2.48614e-08	-0.912538	-1.10779
35131582	chr21:35131582:G:C	3.50872e-08	-1.6758	-2.33987e-10
35131782	chr21:35131782:G:A	5.82982e-08	-1.63423e-10	-1.16807
35132135	chr21:35132135:T:C	4.05523e-08	-1.17271	-0.358341
35132262	chr21:35132262:C:T	2.25227e-08	-1.69407	-0.425046
35132354	chr21:35132354:G:T	1.4281e-08	-1.7518	-0.822908
35132398	chr21:35132398:G:T	6.10803e-08	-0.476652	-0.6448
35132505	chr21:35132505:A:G	2.87966e-08	-1.75044	-0.122942
35132783	chr21:35132783:AGG:A	6.89484e-08	-1.63423e-10	-1.00028
35132788	chr21:35132788:A:ATT	6.79497e-08	-1.63423e-10	-1.01487
35133271	chr21:35133271:A:G	2.21835e-08	-1.66708	-0.467214
35133391	chr21:35133391:C:T	8.04328e-08	-1.69331	0.847096
35133580	chr21:35133580:C:T	1.55243e-08	-1.51534	-0.975896
35133581	chr21:35133581:A:G	9.09412e-08	-1.63423e-10	-0.723427
35134072	chr21:35134072:T:C	2.53245e-07	-1.63423e-10	0.300718
35134108	chr21:35134108:A:G	1.6595e-07	-1.63423e-10	-0.121956
35134417	chr21:35134417:G:A	5.83616e-08	-1.63423e-10	-1.16698
35134711	chr21:35134711:G:A	4.24131e-08	-0.320146	-1.16604
35134952	chr21:35134952:T:C	2.2668e-08	-1.74949	-0.363202
35135153	chr21:35135153:T:C	2.48208e-08	-1.6265	-0.395461
35135301	chr21:35135301:T:A	6.46577e-08	-1.63423e-10	-1.06453
35135312	chr21:35135312:G:C	5.90644e-08	-1.63423e-10	-1.15501
35135346	chr21:35135346:TTTTAC:T	7.62742e-07	-1.22197	2.62525
35135489	chr21:35135489:A:G	1.41227e-08	-1.59562	-0.99024
35135575	chr21:35135575:C:T	9.19905e-08	-0.711955	-2.33987e-10
35135734	chr21:35135734:A:C	2.25842e-08	-1.68356	-0.432825
35135998	chr21:35135998:A:C	1.06557e-08	-1.73123	-1.13631
35136302	chr21:35136302:G:A	5.23689e-08	-0.158238	-1.11709
35136403	chr21:35136403:T:C	1.6763e-07	-1.63423e-10	-0.111882
35136460	chr21:35136460:TA:T	3.91351e-08	-0.398809	-1.16781
35136635	chr21:35136635:C:T	5.83473e-08	-1.63423e-10	-1.16723
35136791	chr21:35136791:T:C	6.80427e-08	-1.63423e-10	-1.01351
35137228	chr21:35137228:C:T	1.87176e-07	-1.63423e-10	-0.00159002
35137411	chr21:35137411:C:T	1.50985e-06	-1.63423e-10	2.08612
35137412	chr21:35137412:G:A	7.65008e-08	-1.63423e-10	-0.896339
35137421	chr21:35137421:G:T	2.79333e-07	1.43959	-1.04083
35137445	chr21:35137445:C:T	1.3645e-08	-1.4826	-1.13766
35137612	chr21:35137612:C:T	1.31329e-08	-1.51989	-1.13863
35137688	chr21:35137688:A:G	1.24534e-08	-1.74807	-0.963576
35137711	chr21:35137711:C:T	1.9697e-07	1.15724	-1.10783
35138147	chr21:35138147:G:A	6.05898e-08	-0.58924	-0.540273
35138184	chr21:35138184:TCTGTCTGCACATGGCCCTCTCC:T	1.44226e-08	-1.42395	-1.14089
35138305	chr21:35138305:C:T	5.91739e-08	-1.63423e-10	-1.15316
35138368	chr21:35138368:A:G	7.81305e-08	-1.63423e-10	-0.87526
35138397	chr21:35138397:TG:T	7.84058e-08	-1.63423e-10	-0.871742
35138436	chr21:35138436:C:T	1.3333e-08	-1.51637	-1.12703
35138567	chr21:35138567:T:C	1.30938e-08	-1.50763	-1.15387
35138579	chr21:35138579:A:G	6.62788e-08	-1.63423e-10	-1.03977
35138784	chr21:35138784:C:T	1.39791e-05	4.31168	-2.33987e-10
35138956	chr21:35138956:A:C	7.15616e-08	-1.63423e-10	-0.963082
35139614	chr21:35139614:G:A	3.27799e-08	-1.74382	-2.33987e-10
35139901	chr21:35139901:C:T	1.11785e-06	0.609717	1.1758
35140093	chr21:35140093:C:T	1.18448e-07	-1.63423e-10	-0.45917
35140146	chr21:35140146:C:T	3.16891e-07	-0.896812	1.42173
35140267	chr21:35140267:C:A	1.48068e-08	-1.42228	-1.11627
35140330	chr21:35140330:C:T	1.49829e-08	-1.43541	-1.09132
35140423	chr21:35140423:T:C	1.44212e-08	-1.45332	-1.11161
35140440	chr21:35140440:C:T	1.44189e-08	-1.45326	-1.11184
35140457	chr21:35140457:C:A	1.36978e-07	-1.50072	1.1869
35140550	chr21:35140550:C:A	1.07467e-08	-1.69229	-1.16675
35140840	chr21:35140840:T:TA	9.24426e-08	-1.63423e-10	-0.707052
35140854	chr21:35140854:G:A	6.67266e-08	-1.63423e-10	-1.03304
35140881	chr21:35140881:TTG:T	6.39618e-08	-1.63423e-10	-1.07535
35140897	chr21:35140897:C:T	5.95261e-08	-1.63423e-10	-1.14723
35141055	chr21:35141055:A:G	1.44946e-08	-1.40042	-1.15945
35141512	chr21:35141512:T:C	1.37344e-08	-1.51417	-1.09957
35141627	chr21:35141627:C:A	1.47199e-08	-1.43642	-1.10803
35141700	chr21:35141700:A:T	1.48624e-08	-1.43347	-1.10133
35141919	chr21:35141919:C:T	7.42471e-08	-0.446317	-0.479925
35141982	chr21:35141982:A:T	3.32241e-08	-1.73037	-2.33987e-10
35142046	chr21:35142046:T:A	1.57315e-08	-1.39185	-1.08613
35142208	chr21:35142208:C:T	7.48664e-08	-0.509876	-0.408059
35142355	chr21:35142355:A:G	7.27131e-08	-1.22846	0.281339
35142383	chr21:35142383:T:C	7.32724e-08	-0.41356	-0.525896
35142633	chr21:35142633:T:C	1.06284e-07	-1.63423e-10	-0.56753
35142900	chr21:35142900:A:G	3.18863e-07	-1.63423e-10	0.53112
35143025	chr21:35143025:C:T	7.14993e-08	0.0363269	-1.00028
35143029	chr21:35143029:C:CT	1.01387e-08	-1.75212	-1.16516
35143134	chr21:35143134:G:A	1.05059e-07	0.464807	-1.04393
35143215	chr21:35143215:A:C	8.20757e-08	-0.825999	-2.33987e-10
35143706	chr21:35143706:G:A	1.58089e-07	0.274042	-0.444527
35144279	chr21:35144279:T:C	1.41722e-08	-1.42693	-1.15543
35144589	chr21:35144589:T:C	5.97374e-08	-1.63423e-10	-1.14368
35144714	chr21:35144714:A:G	1.69315e-07	-1.63423e-10	-0.101881
35144715	chr21:35144715:T:C	1.06552e-08	-1.74783	-1.11977
35144761	chr21:35144761:G:T	7.86945e-08	-1.63423e-10	-0.868068
35144764	chr21:35144764:TTTCCATA:T	6.70086e-08	-1.63423e-10	-1.02882
35144855	chr21:35144855:T:G	6.39124e-08	-1.63423e-10	-1.07613
35145068	chr21:35145068:G:A	5.25213e-08	-0.124701	-1.14772
35145157	chr21:35145157:C:T	5.97343e-08	-1.63423e-10	-1.14373
35145196	chr21:35145196:G:A	1.21732e-08	-1.73909	-0.995314
35145377	chr21:35145377:T:C	2.76485e-07	0.36657	0.0219443
35145408	chr21:35145408:A:G	1.39842e-08	-1.43719	-1.15852
35145464	chr21:35145464:C:G	5.96278e-08	-1.63423e-10	-1.14552
35145721	chr21:35145721:A:G	3.85997e-08	-1.30098	-0.279414
35145859	chr21:35145859:C:T	5.39546e-08	-0.956021	-0.289476
35146215	chr21:35146215:T:C	1.68735e-07	-1.63423e-10	-0.105313
35146245	chr21:35146245:A:G	6.70175e-08	-1.63423e-10	-1.02869
35146703	chr21:35146703:G:T	6.01066e-08	-1.63423e-10	-1.13752
35146815	chr21:35146815:C:T	1.19669e-07	-1.63423e-10	-0.448911
35147021	chr21:35147021:T:C	2.06064e-07	-1.63423e-10	0.0945477
35147181	chr21:35147181:C:T	8.02413e-08	-1.63423e-10	-0.848602
35147629	chr21:35147629:T:C	1.33146e-08	-1.51659	-1.12819
35147725	chr21:35147725:T:C	7.49321e-08	0.128975	-1.04603
35147848	chr21:35147848:G:A	6.98594e-07	-1.63423e-10	1.31543
35148040	chr21:35148040:A:T	6.33059e-08	-1.63423e-10	-1.08566
35148353	chr21:35148353:G:T	9.73075e-08	-1.63423e-10	-0.655764
35148971	chr21:35148971:G:A	6.3826e-08	-1.63423e-10	-1.07748
35149056	chr21:35149056:T:C	6.64063e-08	-1.63423e-10	-1.03785
35149358	chr21:35149358:C:T	0.000517604	5.22173	2.7016
35149645	chr21:35149645:T:C	1.15103e-07	-1.63423e-10	-0.487812
35150215	chr21:35150215:T:G	6.54327e-08	-0.592445	-0.460174
35150373	chr21:35150373:A:G	5.46151e-08	-0.798239	-0.43509
35150444	chr21:35150444:A:G	1.3059e-08	-1.50587	-1.15829
35150475	chr21:35150475:G:A	1.29255e-08	-1.52138	-1.15305
35150552	chr21:35150552:G:T	5.88292e-08	-1.63423e-10	-1.159
35150621	chr21:35150621:A:G	4.45156e-08	-1.4378	-2.33987e-10
35150682	chr21:35150682:A:C	1.49249e-08	-1.37483	-1.15578
35150696	chr21:35150696:C:T	2.99894e-07	0.130632	0.339157
35150704	chr21:35150704:T:C	1.02309e-07	-1.63423e-10	-0.605644
35150743	chr21:35150743:G:A	1.34411e-08	-1.4763	-1.15902
35151582	chr21:35151582:AG:A	7.08532e-08	-1.63423e-10	-0.97303
35151610	chr21:35151610:G:A	8.22794e-08	-1.63423e-10	-0.823519
35151654	chr21:35151654:A:C	6.57442e-08	-1.63423e-10	-1.04787
35151655	chr21:35151655:A:T	6.45825e-08	-1.63423e-10	-1.0657
35152076	chr21:35152076:G:A	6.16769e-08	-1.11173	-2.33987e-10
35152345	chr21:35152345:G:C	6.24457e-08	-1.63423e-10	-1.09934
35152358	chr21:35152358:A:G	6.05589e-08	-1.63423e-10	-1.13002
35152457	chr21:35152457:T:G	6.72706e-08	-1.63423e-10	-1.02492
35152641	chr21:35152641:A:T	1.20044e-08	-1.68282	-1.06555
35153052	chr21:35153052:T:C	2.41396e-08	-1.66372	-0.38606
35153113	chr21:35153113:C:T	5.84546e-08	-1.63423e-10	-1.16539
35153603	chr21:35153603:T:C	4.25781e-08	-1.4823	-2.33987e-10
35154059	chr21:35154059:C:G	6.38235e-08	-1.63423e-10	-1.07752
35154093	chr21:35154093:T:C	2.30501e-08	-1.53352	-0.562453
35154623	chr21:35154623:C:T	8.85091e-08	-1.63423e-10	-0.750535
35154715	chr21:35154715:A:G	9.90471e-08	-1.63423e-10	-0.638045
35154944	chr21:35154944:G:A	5.89824e-08	-1.63423e-10	-1.1564
35155236	chr21:35155236:GTGA:G	7.29047e-08	-1.63423e-10	-0.944487
35155273	chr21:35155273:A:G	6.02189e-08	-1.63423e-10	-1.13565
35155410	chr21:35155410:C:T	9.94853e-08	-1.63423e-10	-0.63363
35155502	chr21:35155502:G:A	1.08778e-08	-1.75213	-1.09479
35155885	chr21:35155885:G:A	7.5949e-08	0.263513	-1.16709
35155903	chr21:35155903:C:T	8.99724e-08	0.43188	-1.16602
35156428	chr21:35156428:G:A	5.30849e-08	-0.105103	-1.15664
35156500	chr21:35156500:C:T	6.60826e-08	-1.63423e-10	-1.04273
35156606	chr21:35156606:G:A	8.89763e-08	-1.63423e-10	-0.745271
35156746	chr21:35156746:C:T	2.23009e-08	-0.968533	-1.16048
35156843	chr21:35156843:A:G	2.35599e-08	-0.91976	-1.15433
35157298	chr21:35157298:G:A	5.45859e-08	-0.147364	-1.0865
35157476	chr21:35157476:C:T	9.62602e-08	0.499755	-1.16634
35157624	chr21:35157624:C:T	6.45322e-08	-1.63423e-10	-1.06648
35157671	chr21:35157671:T:C	1.0355e-07	-1.63423e-10	-0.593582
35157840	chr21:35157840:G:A	1.33338e-08	-1.75158	-0.891754
35158053	chr21:35158053:C:T	5.85727e-08	-1.63423e-10	-1.16337
35158119	chr21:35158119:T:C	2.21985e-08	-1.07729	-1.05633
35158259	chr21:35158259:A:G	2.2805e-08	-1.08048	-1.02619
35158278	chr21:35158278:C:T	1.24019e-07	0.751452	-1.16466
35158372	chr21:35158372:T:C	2.07477e-08	-1.13175	-1.06945
35158496	chr21:35158496:T:C	8.59064e-08	-1.63423e-10	-0.780382
35158727	chr21:35158727:C:G	6.91794e-08	-1.63423e-10	-0.996937
35158782	chr21:35158782:C:A	1.41276e-07	-1.63423e-10	-0.282922
35158903	chr21:35158903:G:A	2.29578e-08	-1.05079	-1.04919
35158918	chr21:35158918:T:G	5.4137e-07	1.39874	-0.338273
35159285	chr21:35159285:G:A	2.38141e-08	-0.990331	-1.07303
35159348	chr21:35159348:A:C	2.19366e-07	0.157101	-2.33987e-10
35159388	chr21:35159388:T:C	2.39742e-08	-0.982807	-1.07386
35159583	chr21:35159583:G:A	1.29654e-08	-1.73918	-0.932183
35159638	chr21:35159638:G:A	8.35223e-08	0.347751	-1.15628
35159679	chr21:35159679:C:T	1.62243e-07	0.593482	-0.738025
35159724	chr21:35159724:G:A	1.20631e-07	-1.63423e-10	-0.440905
35160494	chr21:35160494:A:T	9.08696e-08	-0.211221	-0.512994
35160997	chr21:35160997:G:A	5.90493e-08	-1.63423e-10	-1.15527
35161192	chr21:35161192:C:G	7.43587e-08	-1.63423e-10	-0.92474
35161221	chr21:35161221:C:T	8.12173e-08	-1.63423e-10	-0.836512
35161365	chr21:35161365:C:T	4.60348e-08	-0.237375	-1.16687
35161413	chr21:35161413:G:T	1.20603e-07	-1.63423e-10	-0.44114
35161774	chr21:35161774:C:A	5.87881e-08	-1.63423e-10	-1.1597
35161823	chr21:35161823:C:T	8.57835e-08	0.257592	-1.03941
35161926	chr21:35161926:G:A	2.54018e-08	-0.837623	-1.1612
35161969	chr21:35161969:A:G	3.81229e-08	-1.50693	-0.0858934
35162222	chr21:35162222:G:A	4.19496e-08	-1.49717	-2.33987e-10
35162269	chr21:35162269:T:G	2.91237e-06	1.63115	1.11193
35162357	chr21:35162357:T:C	3.78409e-08	-1.52225	-0.0780029
35162733	chr21:35162733:A:G	2.54507e-08	-0.834485	-1.16241
35162771	chr21:35162771:C:T	2.64202e-08	-0.796804	-1.16271
35162825	chr21:35162825:C:T	5.83816e-08	-1.63423e-10	-1.16664
35163200	chr21:35163200:C:T	1.83055e-07	-1.63423e-10	-0.0238538
35163242	chr21:35163242:C:T	6.64478e-08	-1.63423e-10	-1.03722
35163430	chr21:35163430:G:A	2.64925e-08	-0.8033	-1.15348
35163587	chr21:35163587:C:A	1.02878e-07	-1.63423e-10	-0.6001
35164026	chr21:35164026:T:A	1.34198e-07	-1.63423e-10	-0.33432
35164158	chr21:35164158:C:A	2.6905e-08	-0.781364	-1.15996
35164294	chr21:35164294:AAAC:A	1.19472e-08	-1.75213	-1.00101
35164800	chr21:35164800:A:C	2.04672e-08	-1.10318	-1.11163
35165430	chr21:35165430:A:G	5.86993e-08	-1.63423e-10	-1.16121
35165465	chr21:35165465:T:C	9.12479e-08	0.429657	-1.14972
35165522	chr21:35165522:C:G	1.98419e-08	-1.24379	-1.00205
35165556	chr21:35165556:G:T	6.66674e-08	-1.63423e-10	-1.03392
35165626	chr21:35165626:G:A	5.4493e-08	-1.23557	-2.33987e-10
35166570	chr21:35166570:C:G	2.23345e-08	-1.06733	-1.06018
35167011	chr21:35167011:G:A	6.70936e-08	0.0968147	-1.12437
35167047	chr21:35167047:C:T	7.8528e-08	-1.63423e-10	-0.870185
35167228	chr21:35167228:T:C	1.90046e-08	-1.75199	-0.536972
35167303	chr21:35167303:T:C	1.14941e-07	-1.63423e-10	-0.489224
35167543	chr21:35167543:G:C	9.4855e-08	0.469306	-1.1506
35167605	chr21:35167605:C:G	3.3418e-08	-1.72177	-0.0027741
35168182	chr21:35168182:T:C	1.12453e-07	0.602469	-1.11357
35168573	chr21:35168573:T:C	3.83594e-08	-1.58664	-2.33987e-10
35169136	chr21:35169136:CCACGGTT:C	1.0934e-08	-1.70634	-1.13542
35169149	chr21:35169149:C:T	6.38768e-08	-1.63423e-10	-1.07668
35169209	chr21:35169209:T:C	2.84994e-07	-1.63423e-10	0.418828
35170120	chr21:35170120:A:G	1.86923e-08	-1.30676	-0.998773
35170593	chr21:35170593:G:A	7.00331e-08	-1.63423e-10	-0.984672
35170661	chr21:35170661:T:C	1.00623e-07	-1.63423e-10	-0.622259
35171003	chr21:35171003:G:A	5.82985e-08	-1.63423e-10	-1.16806
35171095	chr21:35171095:G:C	2.57026e-07	-1.63423e-10	0.315535
35171319	chr21:35171319:C:A	1.1773e-08	-1.73702	-1.03081
35171424	chr21:35171424:A:G	6.2218e-08	-1.63423e-10	-1.103
35171541	chr21:35171541:C:T	5.92473e-08	-1.63423e-10	-1.15192
35171611	chr21:35171611:C:T	7.07246e-08	0.0501649	-1.02501
35171835	chr21:35171835:G:A	4.68622e-08	-0.225025	-1.1614
35171865	chr21:35171865:A:G	1.76895e-07	-1.63423e-10	-0.0580813
35172312	chr21:35172312:T:C	2.90432e-08	-0.70965	-1.15521
35172470	chr21:35172470:T:C	9.44649e-08	-1.63423e-10	-0.685412
35172694	chr21:35172694:G:T	6.8307e-08	-1.63423e-10	-1.00963
35173200	chr21:35173200:T:C	8.69343e-08	-1.63423e-10	-0.768487
35173233	chr21:35173233:C:T	5.0225e-08	-0.162753	-1.15437
35173700	chr21:35173700:G:C	5.837e-08	-1.63423e-10	-1.16684
35173728	chr21:35173728:A:G	1.47906e-08	-1.65291	-0.886743
35173789	chr21:35173789:C:T	7.95442e-08	-1.63423e-10	-0.857328
35174459	chr21:35174459:A:C	1.49072e-08	-1.63387	-0.897921
35174694	chr21:35174694:T:A	5.83259e-08	-1.63423e-10	-1.16759
35174879	chr21:35174879:C:A	4.86149e-07	-0.202631	1.15551
35175094	chr21:35175094:C:T	1.30812e-07	0.248151	-0.608033
35175421	chr21:35175421:G:A	2.39646e-08	-1.19014	-0.866926
35175571	chr21:35175571:G:C	8.71919e-08	-0.312573	-0.452957
35175701	chr21:35175701:T:C	1.1225e-07	-1.63423e-10	-0.512908
35175905	chr21:35175905:G:C	8.77665e-08	-1.63423e-10	-0.758961
35176134	chr21:35176134:C:CA	7.82122e-08	-1.73011	0.855893
35176457	chr21:35176457:G:A	1.59078e-07	-1.63423e-10	-0.164247
35177074	chr21:35177074:C:T	1.26117e-08	-1.6489	-1.05011
35177076	chr21:35177076:G:A	2.44206e-08	-1.02041	-1.0178
35177100	chr21:35177100:T:A	8.13117e-08	-1.63423e-10	-0.83535
35177420	chr21:35177420:T:C	6.19904e-08	-0.831515	-0.275146
35177447	chr21:35177447:C:T	1.77248e-08	-1.69675	-0.661925
35177698	chr21:35177698:T:C	4.82685e-08	-1.35686	-2.33987e-10
35177806	chr21:35177806:T:C	1.02005e-08	-1.74397	-1.16724
35177818	chr21:35177818:A:G	8.34228e-08	-1.63423e-10	-0.809719
35177890	chr21:35177890:T:C	3.8245e-07	-1.63423e-10	0.712956
35178145	chr21:35178145:A:T	2.62981e-07	-1.63423e-10	0.338441
35178186	chr21:35178186:T:A	2.52344e-07	-1.63423e-10	0.297152
35178462	chr21:35178462:G:A	6.18898e-08	-1.63423e-10	-1.10829
35179085	chr21:35179085:T:A	5.85851e-08	-1.63423e-10	-1.16316
35179264	chr21:35179264:T:C	1.0182e-08	-1.74523	-1.16779
35179268	chr21:35179268:C:T	6.02019e-08	-1.63423e-10	-1.13594
35179384	chr21:35179384:A:T	6.05397e-08	-1.63423e-10	-1.13034
35179491	chr21:35179491:T:A	4.55588e-08	-0.437902	-0.976734
35179854	chr21:35179854:TGG:T	3.66725e-08	-1.63161	-2.33987e-10
35180279	chr21:35180279:T:G	7.22181e-08	-1.23246	0.278506
35180374	chr21:35180374:C:T	6.2085e-08	-1.63423e-10	-1.10514
35181052	chr21:35181052:T:C	2.77709e-08	-1.06218	-0.847471
35181710	chr21:35181710:T:C	9.34005e-08	-1.63423e-10	-0.696743
35182230	chr21:35182230:C:T	3.34199e-08	-1.72449	-2.33987e-10
35182261	chr21:35182261:A:G	3.64781e-07	-1.63423e-10	0.665658
35182432	chr21:35182432:T:C	2.42945e-07	-1.63423e-10	0.259195
35182494	chr21:35182494:G:A	5.69635e-08	-1.2173	0.0260714
35182646	chr21:35182646:T:C	7.48353e-08	-1.15391	0.235564
35182822	chr21:35182822:G:A	1.04293e-08	-1.72787	-1.16116
35182989	chr21:35182989:G:A	9.67417e-08	-1.63423e-10	-0.661596
35183108	chr21:35183108:A:G	9.52248e-08	0.423303	-1.1007
35183157	chr21:35183157:C:T	4.00493e-07	-1.63423e-10	0.759055
35183615	chr21:35183615:C:T	6.32528e-08	0.0351152	-1.12162
35183699	chr21:35183699:G:A	1.80641e-08	-1.71806	-0.621657
35183780	chr21:35183780:G:A	5.84317e-08	-1.63423e-10	-1.16578
35183914	chr21:35183914:G:A	5.99854e-08	-1.63423e-10	-1.13954
35184040	chr21:35184040:T:A	3.65159e-07	-1.63423e-10	0.666691
35184049	chr21:35184049:C:T	5.8601e-08	-1.63423e-10	-1.16289
35184054	chr21:35184054:C:T	6.05522e-08	-1.63423e-10	-1.13014
35184551	chr21:35184551:A:T	2.56253e-08	-0.88443	-1.10563
35184634	chr21:35184634:T:C	8.97621e-08	-1.63423e-10	-0.736478
35184704	chr21:35184704:C:T	6.80593e-08	-1.38759	0.374331
35185147	chr21:35185147:G:A	6.09894e-08	-1.63423e-10	-1.12294
35185207	chr21:35185207:G:A	1.28015e-08	-1.72219	-0.961888
35185256	chr21:35185256:A:G	8.49255e-08	-1.63423e-10	-0.791866
35185328	chr21:35185328:A:G	2.78182e-07	-1.63423e-10	0.394637
35185705	chr21:35185705:C:A	9.00645e-08	0.313752	-1.04687
35185885	chr21:35185885:G:A	7.84008e-08	0.233326	-1.10513
35186145	chr21:35186145:C:T	3.37018e-08	-1.71609	-2.33987e-10
35187156	chr21:35187156:C:T	5.85864e-08	-1.63423e-10	-1.16314
35187285	chr21:35187285:C:T	5.9375e-08	-1.63423e-10	-1.14977
35187341	chr21:35187341:T:G	1.05315e-08	-1.71132	-1.16795
35187472	chr21:35187472:G:A	2.00194e-08	-1.1012	-1.13573
35187772	chr21:35187772:T:C	1.0863e-07	-1.63423e-10	-0.545693
35187973	chr21:35187973:C:T	2.30296e-07	-1.63423e-10	0.205726
35188285	chr21:35188285:A:C	1.42183e-07	-1.63423e-10	-0.276527
35188482	chr21:35188482:T:C	1.82973e-08	-1.73861	-0.58828
35188777	chr21:35188777:G:A	1.52384e-08	-1.37412	-1.1357
35189071	chr21:35189071:G:C	2.05542e-07	-1.63423e-10	0.0920108
35189920	chr21:35189920:G:A	1.39015e-08	-1.45838	-1.14326
35190125	chr21:35190125:TTA:T	3.92058e-08	-0.448806	-1.11601
35190199	chr21:35190199:G:C	6.09039e-08	-1.63423e-10	-1.12434
35190299	chr21:35190299:T:A	6.39239e-08	-1.63423e-10	-1.07595
35190549	chr21:35190549:T:C	8.42783e-08	-1.63423e-10	-0.799516
35190663	chr21:35190663:C:T	6.43369e-08	-1.63423e-10	-1.06951
35190782	chr21:35190782:T:C	1.3697e-08	-1.51065	-1.10581
35191171	chr21:35191171:A:G	6.45541e-08	-1.63423e-10	-1.06614
35191207	chr21:35191207:C:T	5.84941e-08	-1.63423e-10	-1.16471
35191300	chr21:35191300:G:A	6.26242e-08	-1.63423e-10	-1.09649
35191319	chr21:35191319:C:T	5.86447e-08	-1.63423e-10	-1.16214
35191375	chr21:35191375:C:T	1.08546e-07	-1.63423e-10	-0.54647
35191509	chr21:35191509:T:A	6.75635e-08	-1.63423e-10	-1.02057
35191520	chr21:35191520:C:T	1.07192e-07	-1.63423e-10	-0.559022
35191580	chr21:35191580:A:C	6.02497e-08	-1.63423e-10	-1.13514
35191605	chr21:35191605:G:T	6.40724e-08	-1.63423e-10	-1.07363
35192003	chr21:35192003:T:C	6.73399e-08	-1.63423e-10	-1.02389
35192058	chr21:35192058:T:C	7.16131e-08	-1.63423e-10	-0.962362
35192249	chr21:35192249:T:C	8.01653e-08	-1.63423e-10	-0.849549
35192303	chr21:35192303:T:A	2.6748e-08	-0.812789	-1.13439
35192354	chr21:35192354:C:T	1.36334e-08	-1.52982	-1.09129
35192412	chr21:35192412:T:C	1.25402e-08	-1.6229	-1.08181
35192527	chr21:35192527:G:A	1.3228e-08	-1.53034	-1.12097
35192562	chr21:35192562:A:G	6.60379e-08	0.100617	-1.14403
35192698	chr21:35192698:C:T	6.82244e-08	-1.63423e-10	-1.01084
35192701	chr21:35192701:T:C	1.29755e-08	-1.50719	-1.16338
35192981	chr21:35192981:G:A	1.28218e-08	-1.59395	-1.08855
35193138	chr21:35193138:G:A	1.65548e-08	-1.40195	-1.02502
35193216	chr21:35193216:C:A	9.96575e-08	-1.63423e-10	-0.631901
35193460	chr21:35193460:G:C	2.14352e-08	-1.7501	-0.418506
35193888	chr21:35193888:A:T	8.76154e-08	-1.63423e-10	-0.760683
35193959	chr21:35193959:G:A	1.51642e-08	-1.74729	-0.767412
35194144	chr21:35194144:C:T	1.30315e-08	-1.72506	-0.941209
35194180	chr21:35194180:T:A	1.52585e-08	-1.45315	-1.05535
35194458	chr21:35194458:T:C	1.7184e-08	-1.35773	-1.03193
35194566	chr21:35194566:A:G	7.13483e-08	-1.63423e-10	-0.966067
35194597	chr21:35194597:A:G	1.73867e-07	-1.36956	1.2942
35194718	chr21:35194718:A:G	6.37865e-08	-1.63423e-10	-1.0781
35194843	chr21:35194843:C:T	1.41444e-07	-1.63423e-10	-0.281738
35194988	chr21:35194988:G:A	1.22256e-08	-1.67732	-1.0528
35195429	chr21:35195429:T:C	1.0287e-08	-1.74142	-1.16134
35195430	chr21:35195430:G:A	5.88948e-08	-1.63423e-10	-1.15789
35195650	chr21:35195650:C:T	8.67012e-08	-1.63423e-10	-0.771173
35195761	chr21:35195761:T:C	4.46022e-08	-0.572228	-0.863628
35195967	chr21:35195967:T:C	1.27728e-08	-1.63771	-1.04861
35196027	chr21:35196027:T:C	1.41664e-08	-1.74967	-0.833101
35196135	chr21:35196135:AT:A	1.75396e-08	-1.3339	-1.03528
35196145	chr21:35196145:T:A	5.83019e-08	-1.63423e-10	-1.16801
35196166	chr21:35196166:G:A	1.39079e-08	-1.56208	-1.0391
35196204	chr21:35196204:T:C	1.37027e-08	-1.75138	-0.864665
35196550	chr21:35196550:C:A	1.32597e-08	-1.61085	-1.03806
35196753	chr21:35196753:C:T	1.23261e-07	-1.63423e-10	-0.419334
35196788	chr21:35196788:A:G	6.02721e-08	-1.63423e-10	-1.13477
35196978	chr21:35196978:C:T	1.53255e-07	-1.63423e-10	-0.201537
35197019	chr21:35197019:T:C	2.23615e-08	-1.45673	-0.669575
35197475	chr21:35197475:T:C	8.57189e-08	-1.63423e-10	-0.782567
35197503	chr21:35197503:A:G	1.6533e-07	-1.63423e-10	-0.125698
35197551	chr21:35197551:A:T	7.47151e-08	-1.63423e-10	-0.919958
35197552	chr21:35197552:T:TTTTGCA	7.47754e-08	-1.63423e-10	-0.919151
35197771	chr21:35197771:C:T	1.65369e-07	-1.63423e-10	-0.125458
35197783	chr21:35197783:T:A	6.72017e-08	0.08771	-1.11365
35197853	chr21:35197853:A:G	1.24361e-08	-1.61508	-1.09795
35197859	chr21:35197859:T:A	1.75537e-07	-1.63423e-10	-0.0657917
35197929	chr21:35197929:A:G	8.10938e-08	-1.63423e-10	-0.838034
35197938	chr21:35197938:T:C	1.10837e-08	-1.66329	-1.16487
35197984	chr21:35197984:A:C	4.93605e-08	-0.431786	-0.902704
35198053	chr21:35198053:C:A	2.46828e-08	-1.41399	-0.613549
35198073	chr21:35198073:T:C	6.71385e-08	-1.63423e-10	-1.02688
35198374	chr21:35198374:A:C	1.19153e-08	-1.62253	-1.13329
35198707	chr21:35198707:C:T	2.42501e-08	-1.03242	-1.0128
35198751	chr21:35198751:GA:G	1.38858e-08	-1.55627	-1.0465
35198997	chr21:35198997:A:AAC	1.79326e-08	-1.18686	-1.16016
35199109	chr21:35199109:T:C	7.80389e-08	-1.63423e-10	-0.876433
35199340	chr21:35199340:T:C	9.24304e-08	-1.63423e-10	-0.707184
35199372	chr21:35199372:G:T	1.27969e-08	-1.71348	-0.97096
35199473	chr21:35199473:GCTCTGAGAAGGCT:G	8.70229e-08	-1.63423e-10	-0.76747
35199664	chr21:35199664:G:A	1.95768e-08	-1.24914	-1.01016
35199822	chr21:35199822:A:G	1.07279e-08	-1.70853	-1.15227
35199902	chr21:35199902:T:C	1.16348e-08	-1.74568	-1.03397
35199920	chr21:35199920:T:C	1.03961e-08	-1.72445	-1.16775
35200051	chr21:35200051:C:T	6.23047e-08	-1.63423e-10	-1.1016
35200208	chr21:35200208:T:C	1.01934e-08	-1.75197	-1.15993
35200716	chr21:35200716:C:T	1.74273e-08	-1.2395	-1.1361
35200911	chr21:35200911:C:T	6.17296e-08	-1.63423e-10	-1.11088
35201261	chr21:35201261:T:C	6.2154e-08	-1.63423e-10	-1.10402
35201427	chr21:35201427:T:C	6.08972e-08	-1.63423e-10	-1.12445
35201451	chr21:35201451:C:T	1.03615e-07	-1.63423e-10	-0.59296
35201589	chr21:35201589:T:C	6.4495e-08	-1.63423e-10	-1.06705
35201693	chr21:35201693:G:C	1.59224e-08	-1.569	-0.896911
35201704	chr21:35201704:C:T	2.23865e-07	-1.63423e-10	0.177404
35201708	chr21:35201708:T:A	1.38222e-07	-1.63423e-10	-0.304782
35201783	chr21:35201783:G:C	1.20834e-08	-1.63385	-1.10796
35201814	chr21:35201814:T:C	1.18435e-08	-1.59401	-1.16785
35201833	chr21:35201833:T:C	5.83031e-08	-1.63423e-10	-1.16798
35202170	chr21:35202170:CTA:C	2.20463e-08	-1.63621	-0.504282
35202278	chr21:35202278:T:C	4.30456e-08	-0.409922	-1.06146
35202306	chr21:35202306:A:G	1.75658e-07	-1.63423e-10	-0.0650998
35202537	chr21:35202537:A:T	2.80699e-07	-1.63423e-10	0.403641
35202665	chr21:35202665:C:T	1.99698e-08	-1.07642	-1.163
35202710	chr21:35202710:G:A	1.36001e-08	-1.75044	-0.873123
35202762	chr21:35202762:T:C	5.84392e-08	-1.63423e-10	-1.16565
35202800	chr21:35202800:T:G	1.34843e-08	-1.69328	-0.938836
35202856	chr21:35202856:G:T	1.17156e-08	-1.63389	-1.13882
35203051	chr21:35203051:A:G	3.30194e-08	-0.862426	-0.874121
35203054	chr21:35203054:CA:C	3.47039e-08	-1.68679	-2.33987e-10
35204128	chr21:35204128:C:T	2.06257e-08	-1.0439	-1.16321
35204202	chr21:35204202:C:T	1.52708e-08	-1.70073	-0.806967
35204260	chr21:35204260:A:C	9.06074e-08	-1.63423e-10	-0.727105
35204304	chr21:35204304:G:A	2.12625e-08	-1.61405	-0.56264
35204424	chr21:35204424:A:G	3.07092e-07	-1.63423e-10	0.493506
35204452	chr21:35204452:A:G	2.00118e-08	-1.07253	-1.16479
35204513	chr21:35204513:A:G	3.6973e-08	-0.523639	-1.09981
35204698	chr21:35204698:T:C	1.95591e-08	-1.09631	-1.16388
35205066	chr21:35205066:A:G	1.0285e-07	-1.63423e-10	-0.600365
35205201	chr21:35205201:C:T	2.87016e-08	-1.02327	-0.85342
35205406	chr21:35205406:AGC:A	4.87174e-08	-0.38884	-0.958763
35205532	chr21:35205532:C:T	3.24583e-08	-1.1219	-0.631786
35206066	chr21:35206066:C:T	3.71743e-08	-0.451909	-1.16611
35206135	chr21:35206135:A:C	1.71011e-07	0.772661	-0.864574
35206219	chr21:35206219:T:C	2.79439e-08	-0.799118	-1.10432
35206534	chr21:35206534:T:A	1.35492e-08	-1.58754	-1.03978
35207549	chr21:35207549:C:G	1.31863e-07	-1.63423e-10	-0.351876
35207786	chr21:35207786:T:C	5.86383e-08	-1.63423e-10	-1.16225
35207943	chr21:35207943:C:T	2.83841e-07	1.46605	-1.05128
35208159	chr21:35208159:C:G	5.89035e-08	-1.63423e-10	-1.15774
35208474	chr21:35208474:G:C	1.37507e-08	-1.54503	-1.06752
35208493	chr21:35208493:C:T	1.02967e-08	-1.75157	-1.15024
35209433	chr21:35209433:T:C	4.75362e-08	-0.206065	-1.16608
35209735	chr21:35209735:C:T	5.07343e-08	-0.14141	-1.16563
35209880	chr21:35209880:CAGTAG:C	4.92052e-08	-0.171031	-1.16661
35209908	chr21:35209908:C:T	4.44715e-08	-0.272336	-1.16646
35210329	chr21:35210329:T:C	7.16962e-08	-1.63423e-10	-0.961203
35210599	chr21:35210599:T:A	3.66356e-07	1.29775	-0.627786
35210626	chr21:35210626:A:G	7.54925e-07	-1.63423e-10	1.39298
35210813	chr21:35210813:G:A	5.94142e-08	-1.63423e-10	-1.14911
35210856	chr21:35210856:A:C	7.98726e-08	-1.63423e-10	-0.853207
35211390	chr21:35211390:A:C	2.77073e-08	-0.8019	-1.11005
35211716	chr21:35211716:T:C	5.94278e-08	-1.63423e-10	-1.14888
35211760	chr21:35211760:A:G	1.07984e-07	0.575738	-1.12739
35211775	chr21:35211775:G:A	1.47007e-08	-1.38358	-1.16216
35211982	chr21:35211982:T:C	7.7268e-08	-1.63423e-10	-0.886361
35212295	chr21:35212295:C:T	9.51582e-08	-1.63423e-10	-0.6781
35212382	chr21:35212382:CAT:C	7.82022e-08	-1.63423e-10	-0.874343
35212397	chr21:35212397:A:G	1.6102e-07	-1.63423e-10	-0.152109
35212452	chr21:35212452:C:T	5.57006e-08	-1.01818	-0.195465
35212531	chr21:35212531:T:C	6.07444e-08	-1.63423e-10	-1.12697
35212791	chr21:35212791:A:G	6.92224e-08	-1.63423e-10	-0.996316
35213916	chr21:35213916:G:A	5.89954e-08	-1.63423e-10	-1.15618
35214166	chr21:35214166:A:G	6.01118e-08	-1.63423e-10	-1.13743
35214299	chr21:35214299:C:A	6.37508e-08	-1.63423e-10	-1.07866
35214443	chr21:35214443:C:T	8.51071e-08	-1.63423e-10	-0.78973
35214444	chr21:35214444:T:G	1.35506e-07	-1.63423e-10	-0.324621
35214477	chr21:35214477:C:T	5.93877e-08	-1.63423e-10	-1.14955
35214569	chr21:35214569:T:C	1.20407e-08	-1.62137	-1.12397
35214583	chr21:35214583:T:C	8.50868e-08	-1.63423e-10	-0.789969
35214815	chr21:35214815:T:A	1.14515e-08	-1.67478	-1.12074
35214817	chr21:35214817:T:A	1.16024e-08	-1.70173	-1.0807
35215126	chr21:35215126:C:T	6.62241e-08	-1.63423e-10	-1.0406
35215168	chr21:35215168:A:T	3.25486e-08	-1.75091	-2.33987e-10
35215270	chr21:35215270:G:A	6.62658e-08	-1.63423e-10	-1.03997
35215322	chr21:35215322:A:T	5.9125e-08	-0.484218	-0.669768
35215480	chr21:35215480:T:C	5.846e-08	-1.63423e-10	-1.1653
35215485	chr21:35215485:C:T	6.40577e-08	-1.63423e-10	-1.07386
35215632	chr21:35215632:C:T	9.28045e-08	-1.63423e-10	-0.703146
35215742	chr21:35215742:T:C	1.77817e-07	0.539265	-0.592149
35215776	chr21:35215776:C:T	7.31633e-08	-1.63423e-10	-0.940946
35215883	chr21:35215883:A:C	1.21294e-08	-1.63511	-1.1029
35216262	chr21:35216262:G:T	9.069e-08	0.417593	-1.14379
35216294	chr21:35216294:AT:A	8.41987e-08	0.342264	-1.14273
35216326	chr21:35216326:C:CTAAATT	2.76442e-07	1.53196	-1.1436
35216647	chr21:35216647:C:G	1.34232e-07	0.443603	-0.777675
35216705	chr21:35216705:A:G	1.36356e-07	-1.63423e-10	-0.31837
35216802	chr21:35216802:C:T	1.25292e-07	-1.63423e-10	-0.402992
35216836	chr21:35216836:C:A	6.37761e-08	-1.63423e-10	-1.07826
35216870	chr21:35216870:C:T	2.65184e-07	0.758052	-0.411267
35216883	chr21:35216883:G:A	9.45205e-08	0.469453	-1.15428
35216922	chr21:35216922:A:G	3.25804e-08	-1.74993	-2.33987e-10
35217308	chr21:35217308:T:C	8.24326e-08	0.313855	-1.13551
35217408	chr21:35217408:A:G	5.99582e-08	-1.63423e-10	-1.13999
35218016	chr21:35218016:C:G	5.84072e-08	-1.63423e-10	-1.1662
35218162	chr21:35218162:G:A	4.2598e-08	-1.48183	-2.33987e-10
35218199	chr21:35218199:A:AT	8.61384e-08	0.379681	-1.15737
35218743	chr21:35218743:C:T	1.93615e-07	0.927849	-0.89562
35218802	chr21:35218802:G:C	1.38747e-07	-1.63423e-10	-0.300989
35218944	chr21:35218944:T:C	5.97256e-08	-1.63423e-10	-1.14388
35219138	chr21:35219138:A:G	1.41969e-07	-1.63423e-10	-0.278028
35219149	chr21:35219149:A:G	1.08732e-07	-1.63423e-10	-0.544754
35219407	chr21:35219407:T:C	7.49868e-08	-1.63423e-10	-0.916328
35219453	chr21:35219453:T:C	6.44487e-08	-1.63423e-10	-1.06777
35219593	chr21:35219593:C:T	1.50123e-08	-1.69747	-0.827307
35219675	chr21:35219675:CAAT:C	8.70245e-08	0.262808	-1.03026
35219765	chr21:35219765:A:G	5.78385e-08	-0.008032	-1.16795
35220999	chr21:35220999:T:C	8.39401e-07	2.62684	-1.12779
35221194	chr21:35221194:TTAC:T	1.18156e-08	-1.68168	-1.08254
35221349	chr21:35221349:C:T	1.15833e-08	-1.69111	-1.09297
35221448	chr21:35221448:A:G	8.85919e-08	-1.63423e-10	-0.749601
35221665	chr21:35221665:T:A	1.05039e-07	-1.63423e-10	-0.579308
35221707	chr21:35221707:A:G	4.57131e-08	-0.680277	-0.730979
35222218	chr21:35222218:C:T	6.08212e-08	-1.63423e-10	-1.1257
35222233	chr21:35222233:C:T	7.16422e-08	-1.63423e-10	-0.961957
35222419	chr21:35222419:AC:A	2.08036e-07	-1.63423e-10	0.104068
35222561	chr21:35222561:G:A	1.14338e-08	-1.74437	-1.0527
35222605	chr21:35222605:G:A	1.14847e-08	-1.74015	-1.05248
35222631	chr21:35222631:T:C	1.25682e-08	-1.58091	-1.12156
35222653	chr21:35222653:A:G	9.20772e-08	0.306312	-1.01732
35222811	chr21:35222811:C:T	1.27393e-08	-1.55713	-1.13182
35222973	chr21:35222973:C:T	1.15802e-08	-1.7421	-1.04224
35223367	chr21:35223367:C:T	1.13204e-07	-1.63423e-10	-0.504447
35223394	chr21:35223394:TTTTTTTTTTTTTG:T	2.19212e-07	0.156398	-2.33987e-10
35223793	chr21:35223793:T:C	8.58011e-08	0.158734	-0.940343
35224081	chr21:35224081:G:A	1.32471e-08	-1.48588	-1.16398
35224298	chr21:35224298:T:C	1.66047e-07	0.937732	-1.0591
35224383	chr21:35224383:C:T	8.67019e-08	-1.63423e-10	-0.771164
35224446	chr21:35224446:T:C	8.00455e-08	-1.63423e-10	-0.851045
35224537	chr21:35224537:A:C	5.88659e-08	-1.63423e-10	-1.15838
35224896	chr21:35224896:G:A	1.25426e-08	-1.69377	-1.01073
35224912	chr21:35224912:T:G	2.90455e-07	1.33813	-0.900325
35225026	chr21:35225026:G:A	6.11842e-08	-1.63423e-10	-1.11975
35225191	chr21:35225191:G:A	1.62404e-07	-0.390315	0.246764
35225283	chr21:35225283:C:T	1.574e-08	-1.75204	-0.725399
35225498	chr21:35225498:T:C	1.0517e-06	2.75286	-1.02834
35225618	chr21:35225618:T:C	6.272e-08	-0.520915	-0.574045
35225987	chr21:35225987:T:C	1.2659e-08	-1.73802	-0.957251
35226326	chr21:35226326:A:G	7.5985e-08	-1.63423e-10	-0.903104
35226827	chr21:35226827:A:G	2.73252e-07	-1.63423e-10	0.376755
35227026	chr21:35227026:C:T	6.34622e-07	1.9834	-0.764006
35227096	chr21:35227096:C:CT	1.24208e-08	-1.7486	-0.965662
35227123	chr21:35227123:C:T	3.84649e-08	-0.937927	-0.645966
35227170	chr21:35227170:G:A	9.25168e-08	-1.63423e-10	-0.70625
35227186	chr21:35227186:G:A	4.67981e-07	1.84391	-0.929126
35227464	chr21:35227464:G:A	8.41935e-07	2.43471	-0.932652
35227626	chr21:35227626:A:G	8.32717e-08	-1.63423e-10	-0.811532
35227705	chr21:35227705:T:C	8.00525e-08	-1.63423e-10	-0.850958
35228310	chr21:35228310:C:T	1.38349e-08	-1.72777	-0.878676
35228381	chr21:35228381:G:A	8.42083e-08	-1.63423e-10	-0.800347
35228769	chr21:35228769:T:A	6.74251e-08	-1.63423e-10	-1.02262
35229136	chr21:35229136:G:A	4.57613e-08	-1.4102	-2.33987e-10
35229507	chr21:35229507:C:T	8.47967e-08	-1.63423e-10	-0.793383
35229663	chr21:35229663:C:T	1.07672e-08	-1.70673	-1.1504
35229673	chr21:35229673:G:A	6.31241e-08	-1.63423e-10	-1.08854
35230112	chr21:35230112:C:G	1.2115e-07	-1.63423e-10	-0.436614
35230160	chr21:35230160:G:A	7.23055e-08	-1.63423e-10	-0.952741
35230440	chr21:35230440:T:G	3.85712e-07	-1.63423e-10	0.721451
35230788	chr21:35230788:G:A	1.69985e-07	-1.63423e-10	-0.0979329
35231194	chr21:35231194:T:C	1.1545e-08	-1.62753	-1.15986
35231232	chr21:35231232:G:A	3.764e-08	-0.442699	-1.16287
35231291	chr21:35231291:G:T	1.3498e-08	-1.72808	-0.90302
35231493	chr21:35231493:T:C	3.42691e-08	-1.6994	-2.33987e-10
35232026	chr21:35232026:A:G	1.04067e-07	-1.63423e-10	-0.588601
35232043	chr21:35232043:T:C	1.05683e-08	-1.73914	-1.13664
35232415	chr21:35232415:G:A	1.26768e-08	-1.74483	-0.949034
35232552	chr21:35232552:C:T	1.45307e-08	-1.46959	-1.08779
35232585	chr21:35232585:TTAACTC:T	5.86838e-08	-1.63423e-10	-1.16148
35232611	chr21:35232611:C:G	1.11517e-08	-1.65594	-1.16611
35232671	chr21:35232671:C:A	1.57956e-08	-1.45379	-1.02012
35233018	chr21:35233018:T:A	1.48608e-08	-1.40436	-1.13055
35233094	chr21:35233094:T:C	6.02822e-08	-1.63423e-10	-1.1346
35233181	chr21:35233181:C:T	6.72396e-08	-1.63423e-10	-1.02538
35233317	chr21:35233317:AATG:A	6.10457e-08	-1.63423e-10	-1.12202
35233603	chr21:35233603:G:A	7.79135e-08	-1.63423e-10	-0.878042
35234140	chr21:35234140:C:T	1.35265e-08	-1.47685	-1.15214
35234183	chr21:35234183:TTATAA:T	4.41326e-08	-1.44644	-2.33987e-10
35234609	chr21:35234609:A:G	2.23955e-07	0.975498	-0.797693
35235968	chr21:35235968:TTTA:T	7.88328e-08	-1.63423e-10	-0.866312
35236275	chr21:35236275:C:T	5.95996e-08	-1.63423e-10	-1.14599
35236736	chr21:35236736:CAA:C	1.15712e-07	-1.63423e-10	-0.482539
35237275	chr21:35237275:G:C	6.07112e-08	-1.63423e-10	-1.12751
35237441	chr21:35237441:T:C	1.34888e-07	0.587806	-0.917003
35238171	chr21:35238171:G:A	1.01505e-07	-1.63423e-10	-0.613535
35238758	chr21:35238758:T:C	1.52273e-08	-1.44274	-1.06781
35238935	chr21:35238935:A:G	5.87621e-08	-1.63423e-10	-1.16014
35238968	chr21:35238968:T:C	1.27499e-06	-1.63423e-10	1.91705
35239309	chr21:35239309:T:C	7.44504e-08	-1.63423e-10	-0.923507
35239526	chr21:35239526:A:G	1.24313e-08	-1.7001	-1.01332
35239730	chr21:35239730:A:G	3.59036e-08	-1.6528	-2.33987e-10
35239789	chr21:35239789:T:C	6.01145e-08	-1.63423e-10	-1.13739
35239834	chr21:35239834:G:A	6.20646e-08	-1.63423e-10	-1.10546
35240441	chr21:35240441:T:G	1.31624e-08	-1.57506	-1.08121
35240877	chr21:35240877:G:A	1.32978e-08	-1.49446	-1.15158
35240958	chr21:35240958:G:A	1.40818e-08	-1.45838	-1.13038
35241156	chr21:35241156:AATG:A	6.20108e-08	-1.63423e-10	-1.10633
35241193	chr21:35241193:T:C	3.26716e-08	-1.74714	-2.33987e-10
35241452	chr21:35241452:C:A	5.85769e-08	-1.63423e-10	-1.1633
35241644	chr21:35241644:T:C	6.55009e-08	-1.63423e-10	-1.05158
35241972	chr21:35241972:GAAAT:G	1.22261e-08	-1.74047	-0.989597
35242118	chr21:35242118:A:G	1.11206e-08	-1.75153	-1.07331
35242298	chr21:35242298:C:G	1.06635e-08	-1.74776	-1.11906
35242523	chr21:35242523:C:T	5.93154e-08	-1.63423e-10	-1.15077
35242626	chr21:35242626:C:T	7.61046e-08	-1.63423e-10	-0.901532
35242668	chr21:35242668:G:A	4.92712e-08	-0.176839	-1.15946
35242692	chr21:35242692:C:CTTA	1.33499e-08	-1.72991	-0.912221
35242876	chr21:35242876:G:A	3.2911e-08	-1.73983	-2.33987e-10
35243180	chr21:35243180:G:C	6.78914e-08	-1.63423e-10	-1.01573
35243305	chr21:35243305:A:G	1.17377e-08	-1.75187	-1.01897
35243346	chr21:35243346:T:A	4.012e-08	-0.844875	-0.69689
35243491	chr21:35243491:T:G	4.44681e-07	1.51207	-0.648359
35243556	chr21:35243556:T:C	5.91713e-08	-1.63423e-10	-1.1532
35243599	chr21:35243599:G:A	4.5827e-08	-0.785131	-0.623636
35243737	chr21:35243737:G:A	1.29304e-08	-1.52496	-1.1491
35243861	chr21:35243861:GA:G	1.41865e-08	-1.69175	-0.889604
35243950	chr21:35243950:C:A	7.85051e-08	-1.63423e-10	-0.870477
35243993	chr21:35243993:T:C	8.61824e-08	-1.63423e-10	-0.777175
35244398	chr21:35244398:C:T	1.07215e-07	-1.63423e-10	-0.558803
35244712	chr21:35244712:A:G	5.85931e-08	-1.63423e-10	-1.16302
35244963	chr21:35244963:C:T	6.08564e-08	-1.63423e-10	-1.12512
35245146	chr21:35245146:G:A	6.89314e-08	-1.63423e-10	-1.00053
35245591	chr21:35245591:C:T	5.93271e-08	-1.63423e-10	-1.15057
35245668	chr21:35245668:T:C	1.57642e-08	-1.48276	-0.993143
35245718	chr21:35245718:T:C	2.69795e-08	-0.82396	-1.1146
35245727	chr21:35245727:C:T	2.25407e-08	-1.23859	-0.879729
35246928	chr21:35246928:G:A	6.61491e-08	-1.63423e-10	-1.04173
35247514	chr21:35247514:G:C	1.12877e-08	-1.74237	-1.06755
35247553	chr21:35247553:G:C	6.5852e-08	-1.63423e-10	-1.04623
35247619	chr21:35247619:T:C	5.44834e-08	-0.710419	-0.525326
35247723	chr21:35247723:G:C	1.12337e-08	-1.75104	-1.06369
35247882	chr21:35247882:T:G	8.69371e-08	-1.63423e-10	-0.768455
35247938	chr21:35247938:A:C	5.92588e-08	-1.63423e-10	-1.15173
35248512	chr21:35248512:C:T	1.4527e-08	-1.63203	-0.925605
35248774	chr21:35248774:C:T	2.92522e-07	-1.63423e-10	0.444901
35249304	chr21:35249304:C:G	1.01914e-07	-1.63423e-10	-0.609515
35249583	chr21:35249583:A:G	6.5789e-08	-1.63423e-10	-1.04719
35249598	chr21:35249598:C:T	9.77648e-08	-1.63423e-10	-0.651076
35249878	chr21:35249878:A:G	5.83987e-08	-1.63423e-10	-1.16635
35250098	chr21:35250098:G:A	5.8496e-08	-1.63423e-10	-1.16468
35250103	chr21:35250103:T:C	3.44441e-08	-1.6943	-2.33987e-10
35250238	chr21:35250238:C:T	3.47641e-08	-1.68505	-2.33987e-10
35250328	chr21:35250328:G:A	2.69431e-07	-1.63423e-10	0.362673
35250333	chr21:35250333:T:C	2.41938e-08	-1.66651	-0.381035
35250505	chr21:35250505:G:T	6.62127e-08	-1.63423e-10	-1.04077
35250786	chr21:35250786:G:A	6.08436e-08	-1.63423e-10	-1.12533
35250860	chr21:35250860:T:C	6.43031e-08	-1.63423e-10	-1.07003
35251306	chr21:35251306:T:C	2.22805e-08	-1.27252	-0.857411
35251393	chr21:35251393:G:T	6.56549e-08	-1.63423e-10	-1.04923
35251581	chr21:35251581:A:T	7.29654e-08	-1.63423e-10	-0.943655
35251625	chr21:35251625:G:A	6.74215e-08	-1.63423e-10	-1.02268
35251785	chr21:35251785:G:A	6.7626e-08	-1.63423e-10	-1.01965
35252051	chr21:35252051:T:C	5.31295e-08	-1.26091	-2.33987e-10
35252425	chr21:35252425:G:A	6.02408e-08	-1.63423e-10	-1.13529
35252658	chr21:35252658:C:A	1.45701e-08	-1.53165	-1.02302
35252720	chr21:35252720:A:G	6.19686e-08	-1.63423e-10	-1.10701
35252730	chr21:35252730:C:T	1.12724e-08	-1.70494	-1.10634
35253002	chr21:35253002:A:T	6.14977e-08	-1.63423e-10	-1.11464
35253215	chr21:35253215:C:T	1.11011e-07	-1.63423e-10	-0.524013
35253552	chr21:35253552:T:C	1.13425e-08	-1.66746	-1.13762
35253889	chr21:35253889:G:A	5.87115e-08	-1.63423e-10	-1.161
35254523	chr21:35254523:AT:A	6.53661e-08	-1.63423e-10	-1.05364
35254535	chr21:35254535:G:T	1.04805e-07	-1.63423e-10	-0.581535
35254674	chr21:35254674:A:G	1.24661e-08	-1.55581	-1.15482
35254949	chr21:35254949:T:C	6.4506e-08	-1.63423e-10	-1.06688
35255005	chr21:35255005:C:A	1.41256e-08	-1.55067	-1.03498
35255074	chr21:35255074:T:A	3.48823e-08	-1.68166	-2.33987e-10
35255160	chr21:35255160:G:GGAGAACAAAAACA	1.49281e-08	-1.47327	-1.05712
35255347	chr21:35255347:T:G	3.4175e-08	-1.70215	-2.33987e-10
35255503	chr21:35255503:T:C	1.64658e-07	-1.63423e-10	-0.129772
35256082	chr21:35256082:T:C	2.48204e-08	-0.93982	-1.08215
35256238	chr21:35256238:T:C	5.92398e-08	-1.63423e-10	-1.15205
35256381	chr21:35256381:T:C	5.88442e-08	-1.63423e-10	-1.15875
35256851	chr21:35256851:C:T	7.45934e-08	-1.63423e-10	-0.921589
35256991	chr21:35256991:G:A	5.83578e-08	-1.63423e-10	-1.16705
35257408	chr21:35257408:T:G	2.37965e-07	-1.63423e-10	0.238483
35257661	chr21:35257661:T:C	6.08408e-08	-1.63423e-10	-1.12538
35258098	chr21:35258098:T:C	7.14033e-08	-1.63423e-10	-0.965297
35258691	chr21:35258691:C:T	5.83587e-08	-1.63423e-10	-1.16703
35259217	chr21:35259217:C:T	1.72811e-08	-1.22332	-1.16071
35259334	chr21:35259334:A:C	8.75874e-08	-1.63423e-10	-0.761004
35259533	chr21:35259533:A:G	1.8142e-08	-1.23242	-1.10299
35259574	chr21:35259574:T:C	1.34034e-08	-1.60432	-1.03381
35259726	chr21:35259726:A:G	1.88785e-08	-1.18645	-1.10917
35259743	chr21:35259743:C:T	1.60956e-08	-1.32563	-1.12946
35260001	chr21:35260001:A:G	1.52873e-07	0.963938	-1.16797
35260085	chr21:35260085:T:C	2.37976e-07	-1.63423e-10	0.238529
35260118	chr21:35260118:ACT:A	1.31559e-08	-1.49037	-1.1664
35260345	chr21:35260345:A:G	1.04332e-08	-1.72593	-1.16271
35260553	chr21:35260553:C:T	5.93508e-08	-1.63423e-10	-1.15017
35260859	chr21:35260859:G:A	3.69849e-08	-1.62313	-2.33987e-10
35260902	chr21:35260902:G:A	7.21964e-08	-1.63423e-10	-0.954251
35260951	chr21:35260951:C:T	3.59403e-08	-1.65178	-2.33987e-10
35261138	chr21:35261138:A:C	3.38368e-08	-1.71209	-2.33987e-10
35261350	chr21:35261350:A:C	4.2662e-07	1.69021	-0.867957
35261736	chr21:35261736:G:A	1.05773e-08	-1.71325	-1.16168
35261783	chr21:35261783:G:GTA	1.05891e-08	-1.72782	-1.146
35261919	chr21:35261919:C:T	1.10941e-08	-1.67854	-1.14868
35262078	chr21:35262078:T:C	3.43037e-08	-1.69839	-2.33987e-10
35262082	chr21:35262082:T:C	1.07746e-08	-1.74599	-1.11046
35262084	chr21:35262084:T:C	6.49328e-08	-1.63423e-10	-1.06029
35262229	chr21:35262229:T:TA	1.90572e-07	-1.63423e-10	0.0163898
35262313	chr21:35262313:G:A	5.83062e-08	-1.63423e-10	-1.16793
35262548	chr21:35262548:C:T	1.23398e-08	-1.6411	-1.07971
35262643	chr21:35262643:T:C	6.13923e-08	-1.63423e-10	-1.11636
35262920	chr21:35262920:C:T	5.89592e-08	-1.63423e-10	-1.15679
35263292	chr21:35263292:A:G	6.38367e-08	-1.63423e-10	-1.07731
35263326	chr21:35263326:A:G	6.2728e-08	-1.63423e-10	-1.09483
35264052	chr21:35264052:T:C	7.75286e-08	-1.63423e-10	-0.882994
35264384	chr21:35264384:G:C	7.89849e-08	-1.63423e-10	-0.864383
35264648	chr21:35264648:G:A	4.20841e-08	-1.49397	-2.33987e-10
35264731	chr21:35264731:T:A	6.03327e-08	-1.63423e-10	-1.13377
35264743	chr21:35264743:T:C	3.41638e-08	-1.70247	-2.33987e-10
35264933	chr21:35264933:C:T	6.16563e-08	-1.63423e-10	-1.11206
35265115	chr21:35265115:G:A	5.88686e-08	-1.63423e-10	-1.15833
35265267	chr21:35265267:T:C	1.80162e-08	-1.41018	-0.932187
35265402	chr21:35265402:C:A	6.74162e-08	-1.63423e-10	-1.02276
35266234	chr21:35266234:C:A	1.80765e-08	-1.67081	-0.668216
35266551	chr21:35266551:T:C	1.69717e-07	-1.63423e-10	-0.0995098
35266713	chr21:35266713:G:A	3.55056e-07	-1.63423e-10	0.638635
35266723	chr21:35266723:A:T	3.46117e-07	-1.63423e-10	0.613135
35267021	chr21:35267021:G:A	7.98774e-08	-1.63423e-10	-0.853148
35267264	chr21:35267264:A:ATTCAT	5.83255e-08	-1.63423e-10	-1.1676
35267270	chr21:35267270:A:C	5.83227e-08	-1.63423e-10	-1.16765
35267451	chr21:35267451:A:G	1.41203e-07	-1.63423e-10	-0.283443
35267586	chr21:35267586:C:T	6.97488e-08	-1.63423e-10	-0.98874
35267692	chr21:35267692:T:A	4.40035e-08	-1.44937	-2.33987e-10
35267709	chr21:35267709:A:C	1.31878e-07	0.768165	-1.11992
35267741	chr21:35267741:C:T	1.32875e-07	-1.63423e-10	-0.344231
35267966	chr21:35267966:G:A	1.69068e-08	-1.27058	-1.13534
35268081	chr21:35268081:T:C	6.80844e-08	-1.63423e-10	-1.01289
35268206	chr21:35268206:T:C	5.84002e-08	-1.63423e-10	-1.16632
35268361	chr21:35268361:G:A	1.33501e-08	-1.72986	-0.912255
35268477	chr21:35268477:A:G	2.29446e-08	-0.951398	-1.14916
35268493	chr21:35268493:C:T	3.26328e-08	-1.74832	-2.33987e-10
35268973	chr21:35268973:T:C	1.29405e-08	-1.74345	-0.929831
35269327	chr21:35269327:T:A	3.43977e-08	-1.69565	-2.33987e-10
35269687	chr21:35269687:C:A	3.58053e-08	-1.65554	-2.33987e-10
35269729	chr21:35269729:AGCATGAG:A	6.11993e-08	-1.63423e-10	-1.1195
35269880	chr21:35269880:A:G	7.60287e-08	-1.63423e-10	-0.90253
35269897	chr21:35269897:C:T	5.8535e-08	-1.63423e-10	-1.16402
35270277	chr21:35270277:G:C	1.78536e-08	-1.74135	-0.610088
35270499	chr21:35270499:C:T	6.06969e-08	-1.63423e-10	-1.12775
35270520	chr21:35270520:A:G	6.61147e-08	-1.63423e-10	-1.04225
35270594	chr21:35270594:A:G	9.16678e-08	-1.63423e-10	-0.715469
35270718	chr21:35270718:T:A	1.24801e-08	-1.65433	-1.05517
35270799	chr21:35270799:C:G	5.85077e-08	-1.63423e-10	-1.16448
35270989	chr21:35270989:A:G	5.82982e-08	-1.63423e-10	-1.16807
35271086	chr21:35271086:C:T	1.93064e-07	-1.63423e-10	0.0293837
35271114	chr21:35271114:G:A	6.03892e-08	-1.63423e-10	-1.13283
35271274	chr21:35271274:A:G	6.10536e-08	-1.63423e-10	-1.12189
35271311	chr21:35271311:G:A	2.069e-08	-1.09171	-1.11228
35271408	chr21:35271408:C:A	1.84385e-07	-1.63423e-10	-0.0166132
35271472	chr21:35271472:A:G	6.02767e-08	-1.63423e-10	-1.13469
35271792	chr21:35271792:A:G	1.19385e-08	-1.70007	-1.0538
35271891	chr21:35271891:C:T	9.01169e-08	-1.63423e-10	-0.732532
35272120	chr21:35272120:C:T	2.21357e-08	-1.22635	-0.910098
35272159	chr21:35272159:G:A	7.22311e-08	-1.63423e-10	-0.95377
35272341	chr21:35272341:C:A	1.17712e-08	-1.74413	-1.02385
35272508	chr21:35272508:C:T	3.95113e-08	-1.55705	-2.33987e-10
35272596	chr21:35272596:C:T	7.83834e-08	-1.63423e-10	-0.872028
35272657	chr21:35272657:C:G	1.16317e-08	-1.74166	-1.03824
35272661	chr21:35272661:C:T	1.02925e-07	-0.599643	-2.33987e-10
35272725	chr21:35272725:A:T	2.26831e-07	-1.63423e-10	0.190564
35272835	chr21:35272835:C:T	1.14945e-08	-1.74031	-1.05145
35272856	chr21:35272856:C:T	2.67464e-07	-1.63423e-10	0.355343
35272904	chr21:35272904:A:C	3.50408e-08	-1.67713	-2.33987e-10
35272975	chr21:35272975:T:C	1.15746e-08	-1.74018	-1.04465
35273327	chr21:35273327:A:G	6.8364e-08	-1.00879	-2.33987e-10
35273966	chr21:35273966:T:C	1.16684e-08	-1.6423	-1.13445
35273982	chr21:35273982:A:C	3.17472e-08	-0.622004	-1.15383
35273990	chr21:35273990:C:G	1.41256e-07	-1.63423e-10	-0.28307
35274040	chr21:35274040:G:A	6.03832e-08	-1.63423e-10	-1.13293
35274580	chr21:35274580:G:A	4.04886e-08	-0.694022	-0.838598
35274649	chr21:35274649:C:G	1.29625e-07	-1.63423e-10	-0.368996
35274680	chr21:35274680:T:C	1.27112e-08	-1.53458	-1.15658
35275267	chr21:35275267:G:A	1.40496e-08	-1.59527	-0.995774
35275791	chr21:35275791:A:C	1.21894e-08	-1.56568	-1.1674
35275919	chr21:35275919:A:AC	1.22396e-08	-1.56214	-1.16682
35275965	chr21:35275965:T:TG	1.15096e-08	-1.64282	-1.14764
35275966	chr21:35275966:T:G	7.91423e-08	-1.63423e-10	-0.862393
35275976	chr21:35275976:T:G	1.22926e-08	-1.5572	-1.16744
35276011	chr21:35276011:T:C	1.23119e-08	-1.55563	-1.16745
35276331	chr21:35276331:A:G	1.19882e-08	-1.58227	-1.16745
35276352	chr21:35276352:G:C	1.88534e-08	-1.12962	-1.16733
35276779	chr21:35276779:T:G	3.50673e-08	-1.67637	-2.33987e-10
35276870	chr21:35276870:T:C	3.54953e-08	-1.66424	-2.33987e-10
35277403	chr21:35277403:A:G	2.06915e-08	-1.28452	-0.919397
35277413	chr21:35277413:G:GA	1.0186e-08	-1.75209	-1.16053
35277522	chr21:35277522:C:A	3.46044e-08	-1.68966	-2.33987e-10
35277946	chr21:35277946:T:G	1.03836e-08	-1.75066	-1.14275
35278091	chr21:35278091:T:C	1.08313e-08	-1.69443	-1.15677
35278299	chr21:35278299:T:C	1.04202e-08	-1.75138	-1.13851
35278689	chr21:35278689:A:C	1.4393e-07	-1.63423e-10	-0.264311
35278868	chr21:35278868:C:T	4.52367e-07	1.707	-0.826152
35279038	chr21:35279038:C:T	6.32769e-08	-1.63423e-10	-1.08612
35279546	chr21:35279546:A:C	2.07092e-08	-1.42404	-0.779025
35279644	chr21:35279644:T:C	1.09417e-08	-1.69204	-1.14902
35279764	chr21:35279764:T:C	2.89392e-08	-1.11668	-0.751762
35279765	chr21:35279765:G:A	3.15826e-08	-1.09004	-0.690997
35279769	chr21:35279769:C:T	5.83004e-08	-1.63423e-10	-1.16803
35279780	chr21:35279780:C:A	2.35247e-08	-1.29946	-0.776128
35279955	chr21:35279955:C:T	1.25115e-08	-1.59997	-1.10702
35280056	chr21:35280056:C:T	1.55363e-08	-1.59432	-0.896145
35280524	chr21:35280524:A:G	5.96347e-08	-1.63423e-10	-1.1454
35280773	chr21:35280773:G:A	6.4569e-08	-1.63423e-10	-1.06591
35281300	chr21:35281300:C:A	5.83658e-08	-1.63423e-10	-1.16691
35281306	chr21:35281306:G:C	5.98174e-08	-1.63423e-10	-1.14234
35281536	chr21:35281536:T:A	2.82449e-07	-1.63423e-10	0.409859
35281587	chr21:35281587:T:C	5.84714e-08	-1.63423e-10	-1.1651
35281668	chr21:35281668:T:C	3.62269e-08	-1.64384	-2.33987e-10
35282003	chr21:35282003:A:C	1.28654e-08	-1.56146	-1.11764
35282468	chr21:35282468:G:C	5.8352e-08	-1.63423e-10	-1.16715
35282980	chr21:35282980:C:T	2.34539e-08	-1.10077	-0.977836
35283149	chr21:35283149:C:T	3.40697e-08	-1.70523	-2.33987e-10
35283681	chr21:35283681:A:G	8.59679e-08	-1.63423e-10	-0.779667
35283902	chr21:35283902:A:C	1.36524e-07	-1.63423e-10	-0.317143
35283972	chr21:35283972:T:C	5.88329e-08	-1.63423e-10	-1.15894
35284012	chr21:35284012:C:T	2.17128e-08	-0.987679	-1.16806
35284039	chr21:35284039:T:G	3.87869e-08	-1.02711	-0.548449
35284106	chr21:35284106:C:T	5.89346e-08	-1.63423e-10	-1.15721
35284172	chr21:35284172:G:T	7.82539e-08	-1.63423e-10	-0.873681
35284235	chr21:35284235:C:T	6.20264e-08	-1.63423e-10	-1.10608
35284289	chr21:35284289:G:A	1.97437e-07	-1.63423e-10	0.0517808
35284641	chr21:35284641:G:A	3.43922e-08	-1.69581	-2.33987e-10
35284842	chr21:35284842:A:G	5.8367e-08	-1.63423e-10	-1.16689
35284844	chr21:35284844:G:T	7.36532e-08	-1.63423e-10	-0.934273
35284992	chr21:35284992:A:T	1.39372e-08	-1.43213	-1.16695
35284994	chr21:35284994:A:C	5.89901e-08	-1.63423e-10	-1.15627
35285151	chr21:35285151:T:C	1.50338e-08	-1.41697	-1.10637
35285164	chr21:35285164:T:C	1.58937e-08	-1.46303	-1.00469
35285168	chr21:35285168:A:G	1.38202e-07	-1.63423e-10	-0.304922
35285270	chr21:35285270:A:G	1.25596e-08	-1.66264	-1.04052
35285315	chr21:35285315:G:A	3.25702e-08	-1.75024	-2.33987e-10
35285374	chr21:35285374:G:C	1.05554e-08	-1.73238	-1.14462
35285724	chr21:35285724:A:G	6.26156e-08	-1.63423e-10	-1.09663
35286142	chr21:35286142:T:G	6.15276e-08	-1.63423e-10	-1.11415
35286266	chr21:35286266:G:C	6.3108e-08	-1.63423e-10	-1.08879
35286543	chr21:35286543:C:T	6.88898e-08	-1.63423e-10	-1.00113
35286597	chr21:35286597:A:T	1.32695e-07	-1.63423e-10	-0.345587
35286945	chr21:35286945:C:A	3.33869e-08	-0.751462	-0.974015
35287190	chr21:35287190:G:A	1.29732e-07	-1.63423e-10	-0.368171
35287792	chr21:35287792:T:C	6.54804e-08	-1.63423e-10	-1.05189
35287807	chr21:35287807:T:C	6.37496e-08	-1.63423e-10	-1.07868
35288137	chr21:35288137:T:C	6.63324e-08	-1.63423e-10	-1.03896
35288149	chr21:35288149:G:T	1.35983e-08	-1.49145	-1.13225
35288336	chr21:35288336:G:A	6.35856e-08	-1.08125	-2.33987e-10
35288404	chr21:35288404:C:T	5.87277e-08	-1.63423e-10	-1.16073
35288453	chr21:35288453:A:C	6.45053e-08	-1.63423e-10	-1.06689
35288753	chr21:35288753:G:T	3.15834e-08	-0.981262	-0.799747
35288818	chr21:35288818:G:T	1.95287e-08	-1.26139	-1.00036
35288821	chr21:35288821:C:G	7.26471e-08	-1.63423e-10	-0.948027
35289350	chr21:35289350:G:A	4.64473e-08	-1.39532	-2.33987e-10
35289568	chr21:35289568:C:T	1.12362e-08	-1.74674	-1.06776
35289920	chr21:35289920:A:C	6.00277e-08	-1.63423e-10	-1.13883
35290183	chr21:35290183:G:A	6.74037e-08	-1.63423e-10	-1.02294
35290380	chr21:35290380:C:T	8.39746e-08	-1.63423e-10	-0.803126
35290514	chr21:35290514:G:T	1.49769e-08	-1.63884	-0.888289
35290576	chr21:35290576:A:T	1.04874e-08	-1.75212	-1.13135
35291130	chr21:35291130:T:C	5.95391e-08	-1.63423e-10	-1.14701
35291576	chr21:35291576:A:G	1.9054e-08	-1.25066	-1.0357
35292079	chr21:35292079:G:A	1.91085e-08	-1.1321	-1.15141
35292533	chr21:35292533:G:T	2.25523e-08	-0.970416	-1.14739
35292541	chr21:35292541:T:C	1.3635e-08	-1.49395	-1.12705
35292857	chr21:35292857:A:G	7.00971e-08	-1.63423e-10	-0.983759
35292904	chr21:35292904:T:C	1.13493e-08	-1.67407	-1.13042
35293187	chr21:35293187:T:C	5.98834e-08	-1.63423e-10	-1.14124
35293351	chr21:35293351:C:T	3.66125e-08	-1.63325	-2.33987e-10
35293580	chr21:35293580:G:C	5.83698e-08	-1.63423e-10	-1.16684
35293865	chr21:35293865:A:G	1.7086e-08	-1.24962	-1.14576
35294162	chr21:35294162:C:T	5.21206e-08	-0.891204	-0.388877
35294362	chr21:35294362:A:T	1.79745e-08	-1.28777	-1.05692
35294370	chr21:35294370:G:A	1.79413e-08	-1.23568	-1.11085
35294573	chr21:35294573:C:A	5.82982e-08	-1.63423e-10	-1.16807
35295751	chr21:35295751:C:T	2.85743e-07	-1.63423e-10	0.421452
35295781	chr21:35295781:T:C	6.07032e-08	-1.63423e-10	-1.12764
35295861	chr21:35295861:G:A	4.01886e-08	-0.785342	-0.754715
35295863	chr21:35295863:G:A	1.41513e-08	-1.55679	-1.02704
35296478	chr21:35296478:T:C	5.93407e-08	-1.63423e-10	-1.15034
35296536	chr21:35296536:C:T	1.45889e-07	-1.63423e-10	-0.250792
35296627	chr21:35296627:G:A	7.56643e-08	-1.63423e-10	-0.907334
35296757	chr21:35296757:T:C	1.47885e-08	-1.59074	-0.949045
35296999	chr21:35296999:T:C	1.13229e-08	-1.64795	-1.15886
35297149	chr21:35297149:A:G	2.49763e-08	-1.49012	-0.525593
35297219	chr21:35297219:T:C	1.91919e-07	0.0234335	-2.33987e-10
35297245	chr21:35297245:C:T	6.13402e-08	-1.63423e-10	-1.1172
35297573	chr21:35297573:A:G	1.08795e-07	-1.63423e-10	-0.544176
35297654	chr21:35297654:A:T	5.83007e-08	-1.63423e-10	-1.16803
35297813	chr21:35297813:C:G	6.12001e-08	-1.63423e-10	-1.11949
35297972	chr21:35297972:C:A	2.32266e-08	-1.23194	-0.856404
35298144	chr21:35298144:C:T	1.59282e-07	-1.63423e-10	-0.162964
35298237	chr21:35298237:AG:A	6.22865e-08	-1.63423e-10	-1.1019
35298374	chr21:35298374:C:G	1.53167e-08	-1.34542	-1.15927
35298711	chr21:35298711:G:A	1.37077e-07	-1.63423e-10	-0.313096
35299359	chr21:35299359:C:T	5.8807e-08	-1.63423e-10	-1.15938
35299547	chr21:35299547:C:G	5.99239e-08	-1.63423e-10	-1.14057
35299598	chr21:35299598:T:C	7.7174e-08	-1.63423e-10	-0.887578
35299613	chr21:35299613:TATTA:T	1.28298e-07	-1.63423e-10	-0.379287
35299940	chr21:35299940:ATT:A	1.4047e-08	-1.47086	-1.12037
35300114	chr21:35300114:C:G	6.08681e-08	-1.63423e-10	-1.12493
35300509	chr21:35300509:G:C	1.6812e-08	-1.26188	-1.14966
35300585	chr21:35300585:C:T	6.11488e-08	-1.63423e-10	-1.12033
35300664	chr21:35300664:G:A	6.45955e-08	-1.63423e-10	-1.0655
35300742	chr21:35300742:T:C	2.40558e-08	-1.45308	-0.600179
35300918	chr21:35300918:T:C	4.29529e-08	-0.816098	-0.657437
35301144	chr21:35301144:T:C	3.4501e-08	-0.591956	-1.1007
35301186	chr21:35301186:T:C	1.65394e-08	-1.32253	-1.10537
35301254	chr21:35301254:A:ATCCT	7.17821e-08	-1.63423e-10	-0.960005
35301258	chr21:35301258:GC:G	7.18546e-08	-1.63423e-10	-0.958996
35301320	chr21:35301320:C:T	1.29168e-08	-1.55321	-1.12191
35301863	chr21:35301863:A:C	1.25727e-08	-1.55717	-1.14495
35302036	chr21:35302036:T:A	1.29795e-08	-1.53858	-1.13168
35302134	chr21:35302134:G:A	1.79952e-08	-1.22097	-1.12257
35302184	chr21:35302184:G:A	5.96106e-08	-1.63423e-10	-1.14581
35302335	chr21:35302335:A:T	7.57998e-08	-1.63423e-10	-0.905545
35302382	chr21:35302382:T:G	1.87135e-08	-1.27914	-1.02525
35302563	chr21:35302563:T:C	2.02568e-08	-1.18833	-1.03682
35302570	chr21:35302570:G:A	7.00567e-08	-1.63423e-10	-0.984335
35302747	chr21:35302747:A:G	6.96176e-08	-1.63423e-10	-0.990623
35302753	chr21:35302753:GAAGT:G	5.83118e-08	-1.63423e-10	-1.16784
35302889	chr21:35302889:T:G	1.62463e-08	-1.30597	-1.1398
35302977	chr21:35302977:TAAAG:T	6.99815e-08	-1.63423e-10	-0.985409
35302996	chr21:35302996:A:C	3.33397e-08	-0.582223	-1.14467
35303016	chr21:35303016:C:T	1.64749e-08	-1.36889	-1.06291
35303407	chr21:35303407:T:C	5.9941e-08	-1.63423e-10	-1.14028
35303640	chr21:35303640:C:T	5.84146e-08	-1.63423e-10	-1.16607
35304463	chr21:35304463:C:T	7.4374e-08	-1.63423e-10	-0.924534
35304464	chr21:35304464:G:A	5.89234e-08	-1.63423e-10	-1.1574
35305020	chr21:35305020:G:A	2.26568e-08	-1.2185	-0.89468
35305389	chr21:35305389:G:A	1.70276e-08	-1.56131	-0.837493
35305676	chr21:35305676:C:T	6.85369e-08	-1.63423e-10	-1.00627
35305829	chr21:35305829:G:A	6.69464e-08	-1.63423e-10	-1.02975
35305956	chr21:35305956:G:A	3.36355e-08	-1.71806	-2.33987e-10
35306045	chr21:35306045:C:G	7.18329e-08	-1.63423e-10	-0.959298
35306092	chr21:35306092:C:T	6.74519e-08	-1.63423e-10	-1.02223
35306235	chr21:35306235:T:C	3.62478e-08	-0.499663	-1.1436
35306332	chr21:35306332:ATAT:A	6.07875e-08	-1.63423e-10	-1.12626
35306499	chr21:35306499:T:C	2.88128e-08	-1.24452	-0.628298
35306959	chr21:35306959:G:C	2.05227e-08	-1.04488	-1.16723
35307256	chr21:35307256:A:G	2.36718e-08	-1.17491	-0.894442
35307427	chr21:35307427:A:T	6.23883e-08	-1.63423e-10	-1.10026
35307572	chr21:35307572:T:C	4.03882e-07	-1.63423e-10	0.767483
35307579	chr21:35307579:T:C	1.83214e-08	-1.17179	-1.15378
35307681	chr21:35307681:A:G	1.20294e-08	-1.60598	-1.14031
35307889	chr21:35307889:A:G	6.8184e-08	-1.63423e-10	-1.01143
35308012	chr21:35308012:GC:G	6.07163e-08	-1.63423e-10	-1.12743
35308013	chr21:35308013:C:T	3.19816e-08	-0.990512	-0.777969
35308334	chr21:35308334:G:C	2.07653e-08	-1.18853	-1.01183
35308591	chr21:35308591:C:T	5.96052e-08	-1.63423e-10	-1.1459
35308823	chr21:35308823:A:G	6.11897e-08	-1.63423e-10	-1.11966
35308830	chr21:35308830:C:T	1.03625e-07	-1.63423e-10	-0.592859
35308854	chr21:35308854:G:A	5.83831e-08	-1.63423e-10	-1.16661
35308918	chr21:35308918:G:A	2.61261e-08	-0.83222	-1.13848
35309247	chr21:35309247:C:T	1.35185e-07	-1.63423e-10	-0.327
35309327	chr21:35309327:A:C	2.11377e-08	-1.13658	-1.046
35309501	chr21:35309501:G:T	5.87685e-08	-1.63423e-10	-1.16004
35309699	chr21:35309699:T:C	3.74155e-08	-1.61155	-2.33987e-10
35309799	chr21:35309799:G:A	7.12047e-08	-1.63423e-10	-0.968081
35310081	chr21:35310081:T:C	1.92874e-08	-1.14828	-1.12591
35310104	chr21:35310104:A:G	1.37882e-08	-1.49058	-1.11925
35310263	chr21:35310263:A:G	1.66316e-08	-1.26084	-1.1615
35310518	chr21:35310518:G:A	6.73112e-08	-1.63423e-10	-1.02431
35310612	chr21:35310612:CT:C	1.46065e-08	-1.38463	-1.16755
35310681	chr21:35310681:T:G	7.2917e-08	-1.63423e-10	-0.944319
35310757	chr21:35310757:A:G	7.7556e-08	-1.63423e-10	-0.88264
35310785	chr21:35310785:C:T	6.09154e-08	-1.63423e-10	-1.12415
35310928	chr21:35310928:A:G	6.03786e-08	-1.63423e-10	-1.13301
35311268	chr21:35311268:T:C	1.68589e-08	-1.46971	-0.939058
35311330	chr21:35311330:G:A	2.69553e-07	-1.63423e-10	0.363123
35311349	chr21:35311349:G:A	1.56828e-08	-1.32743	-1.15365
35311376	chr21:35311376:T:C	1.58551e-08	-1.31649	-1.15365
35311430	chr21:35311430:T:C	1.6277e-08	-1.28933	-1.15456
35311609	chr21:35311609:A:G	1.70487e-08	-1.37738	-1.02019
35311760	chr21:35311760:T:C	1.63189e-08	-1.29043	-1.15088
35311946	chr21:35311946:C:T	1.80336e-08	-1.20916	-1.13225
35312157	chr21:35312157:A:G	3.25191e-08	-1.75181	-2.33987e-10
35312503	chr21:35312503:C:T	7.45639e-08	-1.63423e-10	-0.921983
35312543	chr21:35312543:AAAT:A	6.7416e-08	-1.63423e-10	-1.02276
35312797	chr21:35312797:C:T	1.83821e-08	-1.16019	-1.16207
35312846	chr21:35312846:C:A	2.13477e-08	-1.208	-0.964696
35313100	chr21:35313100:G:A	1.19551e-07	-0.449898	-2.33987e-10
35313156	chr21:35313156:G:T	1.45236e-07	-0.255282	-2.33987e-10
35313273	chr21:35313273:C:G	3.22182e-07	-1.63423e-10	0.541477
35313404	chr21:35313404:C:G	3.35674e-08	-1.72008	-2.33987e-10
35313490	chr21:35313490:A:G	2.48239e-08	-1.41407	-0.607759
35313815	chr21:35313815:C:T	5.88163e-08	-1.63423e-10	-1.15922
35313925	chr21:35313925:T:C	1.55382e-08	-1.43877	-1.05157
35313954	chr21:35313954:C:T	2.83989e-08	-0.782473	-1.10482
35314287	chr21:35314287:A:G	3.47578e-08	-0.697567	-0.987671
35314510	chr21:35314510:G:A	5.99156e-08	-1.63423e-10	-1.1407
35314566	chr21:35314566:A:G	4.11578e-08	-0.443076	-1.07315
35314776	chr21:35314776:C:A	2.20213e-07	-1.53056	1.69152
35314934	chr21:35314934:G:GT	9.11404e-08	-1.63423e-10	-0.72124
35314998	chr21:35314998:C:T	2.36592e-07	-1.63423e-10	0.232696
35315187	chr21:35315187:T:C	5.87883e-08	-1.63423e-10	-1.1597
35315249	chr21:35315249:T:C	3.26631e-08	-1.74739	-2.33987e-10
35315255	chr21:35315255:T:C	6.56846e-08	-1.63423e-10	-1.04878
35315490	chr21:35315490:T:C	2.10634e-08	-1.71738	-0.468726
35315492	chr21:35315492:A:G	1.51903e-08	-1.5664	-0.946583
35315731	chr21:35315731:T:C	2.20416e-08	-1.71597	-0.424744
35316394	chr21:35316394:T:C	1.28236e-07	-1.63423e-10	-0.37977
35316472	chr21:35316472:T:C	2.03395e-08	-1.05327	-1.1678
35316538	chr21:35316538:A:G	8.25409e-08	-1.63423e-10	-0.820347
35316695	chr21:35316695:A:G	1.03731e-08	-1.7398	-1.15462
35316956	chr21:35316956:G:A	5.85383e-08	-1.63423e-10	-1.16396
35317453	chr21:35317453:C:A	1.81283e-08	-1.66034	-0.675822
35317610	chr21:35317610:C:T	4.98079e-08	-1.32547	-2.33987e-10
35317698	chr21:35317698:C:T	1.18778e-08	-1.59093	-1.16804
35317839	chr21:35317839:G:A	1.04234e-07	0.467999	-1.055
35318115	chr21:35318115:G:A	4.6361e-08	-1.39718	-2.33987e-10
35318345	chr21:35318345:T:C	3.10643e-08	-1.61419	-0.183394
35318499	chr21:35318499:C:T	1.48248e-08	-1.42202	-1.11533
35318529	chr21:35318529:A:T	1.28785e-06	2.39027	-0.463176
35318546	chr21:35318546:G:A	1.45941e-08	-1.39853	-1.15449
35318558	chr21:35318558:C:T	9.22076e-07	2.28524	-0.692254
35318686	chr21:35318686:T:C	1.08425e-08	-1.74464	-1.10553
35318891	chr21:35318891:T:C	1.11135e-08	-1.74584	-1.07964
35319005	chr21:35319005:G:A	6.749e-08	-1.63423e-10	-1.02166
35319123	chr21:35319123:G:A	4.72093e-08	-1.37905	-2.33987e-10
35319420	chr21:35319420:T:C	6.19877e-08	-1.63423e-10	-1.1067
35319467	chr21:35319467:G:A	2.82763e-07	-1.63423e-10	0.41097
35319556	chr21:35319556:G:A	3.34962e-08	-1.72221	-2.33987e-10
35319725	chr21:35319725:AGCAGGGAGTTCCGC:A	2.84251e-08	-1.52457	-0.3618
35319750	chr21:35319750:G:T	4.56527e-08	-1.41258	-2.33987e-10
35320056	chr21:35320056:G:T	1.11708e-08	-1.73454	-1.0858
35320673	chr21:35320673:A:G	2.24712e-07	-1.63423e-10	0.181177
35320745	chr21:35320745:A:G	1.08169e-08	-1.74254	-1.10999
35320835	chr21:35320835:A:G	1.78384e-07	-1.63423e-10	-0.0496996
35320979	chr21:35320979:G:A	1.16821e-06	2.53863	-0.70904
35321048	chr21:35321048:G:A	6.80494e-08	-1.63423e-10	-1.01341
35321790	chr21:35321790:C:T	1.05746e-08	-1.73882	-1.13636
35321823	chr21:35321823:T:C	3.66111e-08	-1.63329	-2.33987e-10
35321897	chr21:35321897:C:T	1.08178e-08	-1.7308	-1.12165
35321948	chr21:35321948:T:C	1.07896e-08	-1.73261	-1.12246
35322153	chr21:35322153:G:C	2.88201e-07	-1.63423e-10	0.430017
35322300	chr21:35322300:CT:C	1.26556e-07	-0.38991	-0.00304295
35322390	chr21:35322390:T:C	6.5771e-08	-1.63423e-10	-1.04746
35322878	chr21:35322878:T:C	1.0461e-08	-1.74239	-1.14359
35322959	chr21:35322959:C:T	7.05719e-07	2.40789	-1.08232
35322960	chr21:35322960:A:G	1.34345e-08	-1.73509	-0.900718
35323185	chr21:35323185:G:A	1.24558e-08	-1.71537	-0.996086
35323240	chr21:35323240:T:C	1.2842e-08	-1.62941	-1.05151
35323263	chr21:35323263:G:C	1.23446e-08	-1.55625	-1.16417
35323538	chr21:35323538:G:A	8.10209e-08	-1.63423e-10	-0.838933
35323792	chr21:35323792:C:T	1.01618e-08	-1.75019	-1.16481
35323917	chr21:35323917:G:C	7.46444e-08	-1.63423e-10	-0.920905
35323979	chr21:35323979:T:C	2.19649e-08	-1.00387	-1.14032
35324013	chr21:35324013:G:A	5.92981e-08	-1.63423e-10	-1.15106
35324344	chr21:35324344:C:T	8.52806e-08	-1.63423e-10	-0.787694
35324575	chr21:35324575:G:A	4.67336e-08	-1.38918	-2.33987e-10
35324671	chr21:35324671:A:G	6.62374e-08	-1.63423e-10	-1.04039
35324716	chr21:35324716:C:T	1.64139e-07	-1.63423e-10	-0.132928
35325181	chr21:35325181:T:A	3.14209e-07	-1.63423e-10	0.516417
35325674	chr21:35325674:A:G	2.65132e-06	3.49534	-0.846168
35325715	chr21:35325715:T:A	7.83923e-08	-1.63423e-10	-0.871915
35325733	chr21:35325733:T:C	5.12971e-08	-1.29601	-2.33987e-10
35325734	chr21:35325734:G:A	5.98443e-08	-1.63423e-10	-1.14189
35325897	chr21:35325897:G:A	1.23922e-08	-1.70993	-1.00664
35325954	chr21:35325954:A:G	1.11439e-08	-1.7173	-1.10545
35326093	chr21:35326093:T:C	2.91547e-06	3.59368	-0.849538
35326574	chr21:35326574:T:C	6.57419e-08	-1.63423e-10	-1.0479
35326736	chr21:35326736:T:C	3.09871e-08	-1.58997	-0.210096
35327187	chr21:35327187:A:T	6.16945e-08	-1.63423e-10	-1.11145
35327257	chr21:35327257:G:T	6.54349e-08	-1.63423e-10	-1.05259
35327526	chr21:35327526:T:C	1.22573e-08	-1.57831	-1.14921
35327997	chr21:35327997:T:C	1.65178e-07	-1.63423e-10	-0.126616
35329941	chr21:35329941:C:T	1.5172e-08	-1.34889	-1.1653
35330191	chr21:35330191:C:T	1.26279e-07	0.475496	-0.870642
35330341	chr21:35330341:C:T	4.56476e-08	-1.41269	-2.33987e-10
35330595	chr21:35330595:T:C	3.25122e-08	-1.75202	-2.33987e-10
35330687	chr21:35330687:G:A	7.60675e-07	2.01602	-0.615457
35331208	chr21:35331208:C:CTCTT	1.35486e-08	-1.46199	-1.16537
35331284	chr21:35331284:T:C	6.03155e-08	-1.63423e-10	-1.13405
35331307	chr21:35331307:A:C	1.32732e-08	-1.48268	-1.16521
35331631	chr21:35331631:C:T	1.35962e-08	-1.45907	-1.16478
35331735	chr21:35331735:C:T	3.76606e-08	-1.60503	-2.33987e-10
35331747	chr21:35331747:C:T	1.24586e-08	-1.5438	-1.16743
35331811	chr21:35331811:T:A	7.48565e-08	-0.918068	-2.33987e-10
35331852	chr21:35331852:C:T	1.34965e-08	-1.46611	-1.1651
35332119	chr21:35332119:C:A	3.0551e-07	-1.63423e-10	0.488344
35332147	chr21:35332147:C:T	2.52544e-07	1.01707	-0.719121
35332158	chr21:35332158:ATC:A	6.47025e-08	-1.63423e-10	-1.06384
35332409	chr21:35332409:A:G	6.93806e-08	-1.63423e-10	-0.994033
35333829	chr21:35333829:A:C	8.842e-08	-1.63423e-10	-0.751542
35334126	chr21:35334126:T:G	1.31071e-08	-1.4961	-1.16439
35334420	chr21:35334420:G:A	2.10961e-08	-1.17747	-1.00708
35334461	chr21:35334461:T:A	2.00584e-08	-1.18458	-1.05041
35334587	chr21:35334587:T:C	5.9007e-08	-1.63423e-10	-1.15598
35334590	chr21:35334590:C:T	4.89271e-08	-1.34331	-2.33987e-10
35334684	chr21:35334684:C:T	7.09105e-08	-1.63423e-10	-0.972222
35335015	chr21:35335015:A:G	7.07391e-08	-1.63423e-10	-0.974643
35335116	chr21:35335116:C:T	1.31953e-07	-1.63423e-10	-0.351195
35335233	chr21:35335233:A:G	2.4597e-08	-0.884136	-1.14688
35335342	chr21:35335342:C:T	2.04573e-08	-1.13094	-1.08436
35335437	chr21:35335437:C:T	5.41898e-08	-1.24115	-2.33987e-10
35335828	chr21:35335828:C:T	2.13356e-08	-1.12265	-1.05061
35335877	chr21:35335877:C:T	2.82159e-08	-1.58284	-0.310915
35335914	chr21:35335914:G:A	2.0097e-08	-1.18266	-1.05041
35336220	chr21:35336220:A:T	2.03194e-08	-1.17171	-1.05036
35336231	chr21:35336231:T:C	3.34666e-07	-1.63423e-10	0.579493
35336327	chr21:35336327:T:C	1.33817e-08	-1.48721	-1.15254
35336386	chr21:35336386:C:A	2.00886e-08	-1.18524	-1.04825
35336422	chr21:35336422:G:A	2.05675e-08	-1.16061	-1.04932
35336458	chr21:35336458:C:T	2.00884e-08	-1.1837	-1.0498
35336464	chr21:35336464:A:G	2.00496e-08	-1.18445	-1.05098
35336482	chr21:35336482:GA:G	1.05955e-08	-1.74789	-1.12532
35336582	chr21:35336582:A:G	1.99406e-08	-1.18963	-1.05125
35336667	chr21:35336667:A:T	2.04837e-08	-1.1622	-1.05181
35336713	chr21:35336713:T:C	2.14467e-08	-1.11512	-1.05295
35336831	chr21:35336831:G:A	2.03683e-08	-1.16925	-1.05041
35336970	chr21:35336970:GC:G	2.92215e-08	-1.47838	-0.380352
35336985	chr21:35336985:C:T	6.71127e-08	-1.63423e-10	-1.02727
35337368	chr21:35337368:C:T	1.56499e-07	0.908603	-1.08919
35337446	chr21:35337446:C:T	2.01591e-08	-1.21799	-1.012
35337496	chr21:35337496:T:G	2.07523e-08	-1.15273	-1.04825
35337517	chr21:35337517:G:C	4.83278e-08	-1.35563	-2.33987e-10
35337525	chr21:35337525:C:T	6.78894e-08	-1.63423e-10	-1.01576
35337604	chr21:35337604:C:T	4.59185e-08	-1.40677	-2.33987e-10
35337873	chr21:35337873:C:T	2.00862e-08	-1.18451	-1.0491
35338320	chr21:35338320:G:A	2.67037e-08	-1.72767	-0.22117
35338451	chr21:35338451:ACTCAAGATAACTCATGTTATC:A	2.10806e-08	-1.72051	-0.464779
35338618	chr21:35338618:AG:A	2.81571e-08	-1.43269	-0.463156
35338679	chr21:35338679:T:TA	5.90691e-08	-1.63423e-10	-1.15493
35338980	chr21:35338980:C:T	4.83526e-08	-1.35512	-2.33987e-10
35339122	chr21:35339122:C:T	2.56979e-08	-1.47926	-0.507968
35339123	chr21:35339123:G:A	2.20373e-08	-1.29107	-0.849829
35339236	chr21:35339236:T:C	5.42784e-08	-1.40712	0.167605
35339492	chr21:35339492:A:C	2.00189e-08	-1.19203	-1.04494
35339632	chr21:35339632:G:A	4.24976e-08	-1.39151	-0.0926856
35339735	chr21:35339735:C:A	1.74172e-08	-1.20863	-1.16755
35339856	chr21:35339856:T:C	5.98304e-08	-1.63423e-10	-1.14213
35339921	chr21:35339921:T:C	7.44004e-08	-1.1893	0.265122
35339946	chr21:35339946:A:G	2.60689e-07	-1.63423e-10	0.329687
35340226	chr21:35340226:T:C	7.64522e-08	-1.16796	0.270983
35340290	chr21:35340290:T:A	1.12155e-08	-1.65913	-1.15721
35340352	chr21:35340352:T:C	1.54844e-08	-1.3294	-1.16441
35340683	chr21:35340683:C:T	8.42045e-08	-1.63423e-10	-0.800392
35340748	chr21:35340748:G:A	2.21377e-08	-1.5743	-0.562058
35340984	chr21:35340984:A:G	8.71055e-08	-1.21165	0.445133
35341412	chr21:35341412:A:G	9.13397e-08	-1.159	0.439945
35341632	chr21:35341632:G:A	4.47286e-08	-1.43303	-2.33987e-10
35341744	chr21:35341744:A:G	8.25699e-08	-1.25952	0.439528
35341792	chr21:35341792:C:T	4.10217e-08	-1.51954	-2.33987e-10
35341903	chr21:35341903:C:A	3.56283e-08	-0.673853	-0.986647
35341991	chr21:35341991:T:C	6.12327e-08	-1.63423e-10	-1.11896
35342180	chr21:35342180:G:A	4.82558e-08	-1.405	0.0478747
35342423	chr21:35342423:A:G	2.74278e-08	-0.988924	-0.93316
35342457	chr21:35342457:A:C	6.7979e-08	-1.63423e-10	-1.01444
35342610	chr21:35342610:A:G	7.77856e-08	-1.63423e-10	-0.879684
35342632	chr21:35342632:T:C	2.52466e-07	-1.63423e-10	0.297637
35342682	chr21:35342682:TATGCAA:T	1.16558e-08	-1.62425	-1.15359
35342704	chr21:35342704:A:G	2.6769e-08	-1.02593	-0.920471
35342939	chr21:35342939:C:T	8.55774e-08	-1.63423e-10	-0.784219
35343068	chr21:35343068:G:C	1.10407e-07	-1.63423e-10	-0.52947
35343259	chr21:35343259:A:G	5.1215e-07	-1.63423e-10	1.00498
35343395	chr21:35343395:C:T	6.85553e-08	-1.63423e-10	-1.006
35343463	chr21:35343463:C:T	1.27087e-08	-1.55895	-1.13241
35343628	chr21:35343628:C:G	6.46807e-08	-1.63423e-10	-1.06418
35343712	chr21:35343712:T:C	8.06942e-08	-1.63423e-10	-0.842974
35343797	chr21:35343797:T:C	6.91557e-08	-1.63423e-10	-0.997281
35343994	chr21:35343994:CAT:C	7.53632e-08	-1.63423e-10	-0.911322
35344336	chr21:35344336:C:T	3.16349e-07	1.20161	-0.678401
35344730	chr21:35344730:C:T	6.93586e-08	-1.63423e-10	-0.994351
35344961	chr21:35344961:T:C	4.67863e-08	-1.38805	-2.33987e-10
35344995	chr21:35344995:G:A	4.80979e-08	-1.3604	-2.33987e-10
35345031	chr21:35345031:G:A	5.84073e-08	-1.63423e-10	-1.1662
35345533	chr21:35345533:G:A	6.27698e-08	-1.63423e-10	-1.09417
35345662	chr21:35345662:T:C	8.89876e-08	-1.63423e-10	-0.745143
35345723	chr21:35345723:G:T	4.76416e-08	-1.36993	-2.33987e-10
35345895	chr21:35345895:C:T	6.40613e-08	-1.63423e-10	-1.0738
35346204	chr21:35346204:T:C	1.35101e-07	0.740632	-1.06825
35346259	chr21:35346259:C:T	1.83494e-06	3.13674	-0.855608
35346613	chr21:35346613:G:A	8.23547e-08	-1.63423e-10	-0.822605
35346630	chr21:35346630:AGTTCACT:A	2.21737e-08	-0.990839	-1.1439
35346726	chr21:35346726:G:A	6.37559e-08	-1.63423e-10	-1.07858
35346778	chr21:35346778:T:C	2.25849e-08	-1.22142	-0.894938
35346789	chr21:35346789:A:G	1.60645e-06	2.91809	-0.769954
35346828	chr21:35346828:A:G	7.44152e-08	-1.63423e-10	-0.92398
35346883	chr21:35346883:C:T	2.1009e-07	-1.63423e-10	0.113897
35347211	chr21:35347211:C:T	5.86023e-08	-1.63423e-10	-1.16287
35347807	chr21:35347807:T:C	3.35437e-08	-1.39408	-0.326706
35349230	chr21:35349230:T:C	4.86593e-08	-1.3488	-2.33987e-10
35349265	chr21:35349265:C:T	1.59255e-07	0.866449	-1.02958
35350055	chr21:35350055:C:T	5.83425e-08	-1.63423e-10	-1.16731
35350103	chr21:35350103:A:G	5.82982e-08	-1.63423e-10	-1.16807
35350264	chr21:35350264:T:C	2.7949e-08	-1.65731	-0.245949
35350533	chr21:35350533:A:G	4.86917e-08	-1.34813	-2.33987e-10
35350603	chr21:35350603:G:A	6.1065e-08	-1.63423e-10	-1.1217
35350695	chr21:35350695:T:C	3.09066e-08	-1.53401	-0.268657
35351031	chr21:35351031:G:C	1.57713e-08	-1.6993	-0.776148
35351038	chr21:35351038:G:A	1.77588e-06	3.10148	-0.853071
35351062	chr21:35351062:C:T	4.72555e-08	-1.37807	-2.33987e-10
35351091	chr21:35351091:T:C	7.10544e-08	-1.63423e-10	-0.970194
35351125	chr21:35351125:G:C	1.56693e-08	-1.70679	-0.775148
35351246	chr21:35351246:T:C	8.25589e-07	2.51631	-1.03385
35351294	chr21:35351294:T:C	4.71512e-08	-1.38028	-2.33987e-10
35351660	chr21:35351660:G:A	4.699e-08	-1.38371	-2.33987e-10
35351894	chr21:35351894:T:C	3.48203e-08	-1.42052	-0.262922
35352472	chr21:35352472:T:A	1.12056e-08	-1.75096	-1.06626
35352570	chr21:35352570:C:T	4.71322e-08	-1.38068	-2.33987e-10
35353035	chr21:35353035:A:G	1.10263e-08	-1.73255	-1.1008
35353205	chr21:35353205:T:C	6.91551e-08	-1.63423e-10	-0.997288
35353372	chr21:35353372:G:A	4.77584e-08	-1.36749	-2.33987e-10
35353431	chr21:35353431:C:T	3.59393e-08	-1.65181	-2.33987e-10
35353673	chr21:35353673:A:G	1.1846e-08	-1.69582	-1.06583
35353759	chr21:35353759:C:T	6.38344e-08	-1.63423e-10	-1.07735
35353922	chr21:35353922:C:G	6.08463e-08	-1.5912	0.465916
35354175	chr21:35354175:T:C	2.03353e-07	-1.63423e-10	0.0813008
35354401	chr21:35354401:T:G	8.60949e-07	2.65987	-1.13548
35355154	chr21:35355154:C:G	4.95175e-07	0.817676	0.153594
35355365	chr21:35355365:A:G	6.35287e-07	2.362	-1.14157
35355410	chr21:35355410:C:A	4.68774e-08	-1.38611	-2.33987e-10
35355467	chr21:35355467:C:A	6.39514e-08	-1.63423e-10	-1.07552
35355528	chr21:35355528:C:A	2.91191e-08	-1.52965	-0.332593
35355598	chr21:35355598:C:T	6.79182e-08	-1.63423e-10	-1.01534
35355738	chr21:35355738:A:T	1.90647e-06	3.19675	-0.877378
35355804	chr21:35355804:T:A	1.11426e-08	-1.75177	-1.07109
35356243	chr21:35356243:T:C	2.04527e-07	-1.63423e-10	0.0870594
35356289	chr21:35356289:T:C	8.14001e-08	-1.63423e-10	-0.834264
35356482	chr21:35356482:C:A	4.74439e-08	-1.37409	-2.33987e-10
35356766	chr21:35356766:A:T	6.18809e-08	-1.63423e-10	-1.10843
35356789	chr21:35356789:G:A	5.9742e-08	-1.63423e-10	-1.14361
35356949	chr21:35356949:T:A	4.86538e-08	-1.34891	-2.33987e-10
35357327	chr21:35357327:T:C	1.46412e-08	-1.38415	-1.16565
35357497	chr21:35357497:C:T	8.34576e-08	-1.63423e-10	-0.809302
35357552	chr21:35357552:C:T	1.95794e-06	3.21286	-0.866851
35357670	chr21:35357670:A:G	4.57687e-07	1.8718	-0.979257
35357855	chr21:35357855:A:G	2.79633e-07	-1.63423e-10	0.399838
35357987	chr21:35357987:G:A	4.70997e-07	1.87173	-0.950514
35358003	chr21:35358003:A:G	2.4409e-06	3.18135	-0.614868
35358173	chr21:35358173:A:G	3.64176e-08	-1.4889	-0.149692
35358293	chr21:35358293:T:C	7.33594e-08	-1.63423e-10	-0.93827
35358342	chr21:35358342:A:G	8.18658e-08	-1.63423e-10	-0.82856
35358650	chr21:35358650:A:G	6.04783e-08	-1.63423e-10	-1.13136
35358830	chr21:35358830:T:C	4.86973e-08	-1.34802	-2.33987e-10
35359193	chr21:35359193:A:C	1.14877e-08	-1.74365	-1.04871
35359532	chr21:35359532:A:G	5.33378e-07	1.02098	0.0246049
35359698	chr21:35359698:T:C	2.78336e-07	-1.63423e-10	0.395188
35360613	chr21:35360613:T:C	1.47845e-07	-1.63423e-10	-0.237477
35360731	chr21:35360731:G:C	5.87312e-08	-1.63423e-10	-1.16067
35361044	chr21:35361044:A:G	3.35346e-08	-1.72106	-2.33987e-10
35361123	chr21:35361123:T:A	6.28885e-08	-1.63423e-10	-1.09228
35361403	chr21:35361403:C:G	1.08364e-08	-1.70921	-1.14152
35361411	chr21:35361411:C:G	5.29108e-08	-1.26503	-2.33987e-10
35361445	chr21:35361445:C:T	1.24797e-06	2.60842	-0.712788
35361514	chr21:35361514:T:A	3.79775e-06	3.71509	-0.706563
35361701	chr21:35361701:T:A	5.1565e-08	-1.2908	-2.33987e-10
35361898	chr21:35361898:A:G	2.81485e-08	-1.5917	-0.304441
35362070	chr21:35362070:T:G	6.17894e-08	-1.63423e-10	-1.10991
35362471	chr21:35362471:A:G	8.67594e-08	-1.63423e-10	-0.770502
35362636	chr21:35362636:A:T	1.32515e-08	-1.60317	-1.04636
35362740	chr21:35362740:G:T	5.3151e-06	3.94146	-0.596798
35362937	chr21:35362937:C:T	3.25099e-08	-1.7521	-2.33987e-10
35363106	chr21:35363106:G:A	6.20097e-08	-1.63423e-10	-1.10635
35363416	chr21:35363416:T:C	1.26158e-08	-1.65587	-1.04282
35363703	chr21:35363703:C:T	6.13376e-08	-1.63423e-10	-1.11725
35363772	chr21:35363772:G:A	6.21794e-08	-1.63423e-10	-1.10362
35363812	chr21:35363812:CCT:C	5.0251e-08	-1.31661	-2.33987e-10
35364402	chr21:35364402:T:C	5.83003e-08	-1.63423e-10	-1.16803
35364788	chr21:35364788:G:A	1.52334e-08	-1.3422	-1.16795
35365015	chr21:35365015:A:G	6.23069e-08	-1.63423e-10	-1.10157
35365050	chr21:35365050:G:C	7.50267e-08	-1.63423e-10	-0.915796
35365325	chr21:35365325:T:C	7.99197e-08	-1.63423e-10	-0.852618
35365463	chr21:35365463:A:G	3.67065e-08	-1.63069	-2.33987e-10
35365841	chr21:35365841:T:C	5.63151e-08	-1.20268	-2.33987e-10
35365944	chr21:35365944:G:A	1.5531e-08	-1.58326	-0.907535
35366520	chr21:35366520:T:C	5.835e-08	-1.63423e-10	-1.16718
35366525	chr21:35366525:G:T	5.84809e-08	-1.63423e-10	-1.16494
35367354	chr21:35367354:T:C	1.26561e-07	0.54044	-0.933356
35367399	chr21:35367399:T:G	2.78379e-07	-1.63423e-10	0.395345
35367963	chr21:35367963:T:TA	1.01577e-07	0.324663	-0.937484
35368156	chr21:35368156:C:T	1.06155e-08	-1.75001	-1.12131
35368756	chr21:35368756:C:T	7.50496e-08	-1.63423e-10	-0.915491
35368759	chr21:35368759:C:A	3.0909e-07	-1.63423e-10	0.499991
35368964	chr21:35368964:A:G	4.2272e-07	1.45985	-0.646776
35369104	chr21:35369104:G:A	1.50597e-08	-1.41602	-1.1056
35369251	chr21:35369251:C:T	1.4705e-08	-1.41052	-1.13493
35369332	chr21:35369332:A:G	2.95527e-07	1.16142	-0.706297
35369638	chr21:35369638:A:G	3.69397e-08	-0.533117	-1.09124
35369955	chr21:35369955:A:G	1.23467e-07	-1.63423e-10	-0.417666
35370737	chr21:35370737:C:T	3.25493e-08	-1.75088	-2.33987e-10
35370936	chr21:35370936:G:T	5.96653e-08	-1.63423e-10	-1.14489
35371659	chr21:35371659:G:T	6.37798e-08	-1.63423e-10	-1.0782
35371840	chr21:35371840:G:A	1.0671e-08	-1.69923	-1.16688
35372046	chr21:35372046:T:C	2.8833e-07	-1.63423e-10	0.430467
35372570	chr21:35372570:A:G	5.2344e-08	-0.126998	-1.14881
35372661	chr21:35372661:T:C	4.218e-07	1.72706	-0.916167
35372704	chr21:35372704:G:A	1.06578e-07	-1.63423e-10	-0.564763
35372780	chr21:35372780:C:T	7.8852e-08	-1.63423e-10	-0.866068
35372805	chr21:35372805:A:G	1.10449e-07	-1.63423e-10	-0.529091
35372938	chr21:35372938:A:C	7.62271e-08	-1.63423e-10	-0.899924
35373201	chr21:35373201:G:T	4.05364e-08	-1.53144	-2.33987e-10
35373306	chr21:35373306:A:C	3.54533e-07	-1.63423e-10	0.637161
35373834	chr21:35373834:A:G	6.33619e-08	-1.63423e-10	-1.08478
35373974	chr21:35373974:C:A	5.72097e-08	-1.18692	-2.33987e-10
35374023	chr21:35374023:A:G	9.09571e-08	0.416993	-1.14025
35374331	chr21:35374331:A:G	5.32343e-08	-1.25894	-2.33987e-10
35374336	chr21:35374336:A:G	1.79864e-08	-1.19377	-1.15025
35374992	chr21:35374992:A:G	3.17661e-07	-1.63423e-10	0.527344
35375063	chr21:35375063:A:G	6.23605e-08	-1.63423e-10	-1.10071
35375355	chr21:35375355:A:T	1.42314e-07	-1.63423e-10	-0.275606
35375366	chr21:35375366:G:T	5.14567e-08	-1.2929	-2.33987e-10
35375496	chr21:35375496:C:T	5.36936e-08	-1.25035	-2.33987e-10
35375577	chr21:35375577:A:G	8.18841e-08	-1.63423e-10	-0.828336
35376042	chr21:35376042:G:A	7.25675e-08	-1.63423e-10	-0.949123
35376125	chr21:35376125:T:A	1.25428e-07	-1.63423e-10	-0.401912
35376126	chr21:35376126:C:T	1.32302e-07	-1.63423e-10	-0.348552
35376199	chr21:35376199:A:C	1.23144e-08	-1.5556	-1.16727
35376510	chr21:35376510:C:A	1.5725e-07	-1.63423e-10	-0.175807
35376565	chr21:35376565:A:T	3.25119e-08	-1.75207	3.83725e-05
35376723	chr21:35376723:C:G	6.00352e-08	-1.63423e-10	-1.13871
35376756	chr21:35376756:T:C	1.40044e-08	-1.5178	-1.07647
35376819	chr21:35376819:A:G	1.92051e-08	-1.1731	-1.10536
35377222	chr21:35377222:T:C	1.51216e-07	-1.63423e-10	-0.214928
35377372	chr21:35377372:C:T	8.137e-08	-1.63423e-10	-0.834634
35377536	chr21:35377536:T:C	5.82984e-08	-1.63423e-10	-1.16807
35377932	chr21:35377932:G:A	6.16102e-08	-1.63423e-10	-1.11281
35378571	chr21:35378571:A:T	2.12812e-08	-1.16883	-1.00698
35378941	chr21:35378941:C:G	2.13751e-07	0.131173	-2.33987e-10
35379214	chr21:35379214:T:C	2.05939e-08	-1.08977	-1.11888
35379488	chr21:35379488:C:T	2.92128e-08	-0.868698	-0.990337
35379615	chr21:35379615:A:G	8.98531e-08	-1.63423e-10	-0.735464
35380478	chr21:35380478:C:T	7.20279e-08	-1.63423e-10	-0.956587
35380732	chr21:35380732:T:C	1.18904e-08	-1.59086	-1.16704
35381311	chr21:35381311:C:A	1.14765e-08	-1.73438	-1.05896
35381370	chr21:35381370:A:G	3.96747e-08	-1.16731	-0.385611
35381430	chr21:35381430:G:A	1.57397e-07	-0.701897	0.527029
35381545	chr21:35381545:G:A	6.75852e-08	-1.63423e-10	-1.02025
35381694	chr21:35381694:G:A	7.89168e-08	-1.63423e-10	-0.865246
35382153	chr21:35382153:T:C	1.73281e-08	-1.2437	-1.13761
35382166	chr21:35382166:G:A	3.94572e-08	-0.924296	-0.634127
35382334	chr21:35382334:T:C	4.45005e-08	-0.579598	-0.858542
35382470	chr21:35382470:G:A	5.75541e-08	-1.18092	-2.33987e-10
35382472	chr21:35382472:G:A	3.97755e-08	-0.636819	-0.91357
35382508	chr21:35382508:C:T	1.38604e-07	-1.63423e-10	-0.302017
35382946	chr21:35382946:C:G	3.76799e-08	-0.742872	-0.86164
35383453	chr21:35383453:T:C	1.29038e-07	-1.63423e-10	-0.373535
35383575	chr21:35383575:CAT:C	6.50531e-08	-1.63423e-10	-1.05844
35383733	chr21:35383733:T:C	3.51355e-08	-0.85263	-0.821797
35383838	chr21:35383838:T:C	5.86803e-08	-1.63423e-10	-1.16154
35384043	chr21:35384043:C:A	4.57367e-08	-1.41074	-2.33987e-10
35384177	chr21:35384177:A:G	4.55955e-08	-1.41383	-2.33987e-10
35384472	chr21:35384472:C:G	8.12395e-08	-1.63423e-10	-0.836239
35384490	chr21:35384490:C:T	5.0008e-08	-1.32146	-2.33987e-10
35385005	chr21:35385005:T:C	1.44783e-07	-1.63423e-10	-0.258403
35385120	chr21:35385120:A:C	1.44193e-08	-1.54433	-1.02075
35385240	chr21:35385240:T:G	2.35459e-08	-1.08351	-0.991183
35385313	chr21:35385313:A:G	1.53275e-08	-1.57935	-0.924638
35385881	chr21:35385881:G:A	6.61625e-08	-1.63423e-10	-1.04153
35386070	chr21:35386070:T:C	3.28995e-07	-1.63423e-10	0.562402
35386148	chr21:35386148:AC:A	6.18981e-08	-1.63423e-10	-1.10815
35386226	chr21:35386226:C:T	5.99014e-08	-1.63423e-10	-1.14094
35386283	chr21:35386283:A:G	1.30771e-08	-1.63156	-1.03122
35386354	chr21:35386354:C:A	7.42236e-08	-1.63423e-10	-0.926558
35386406	chr21:35386406:T:C	2.82836e-08	-0.78016	-1.1112
35386684	chr21:35386684:G:C	7.08501e-08	-1.63423e-10	-0.973074
35386716	chr21:35386716:G:A	3.9655e-07	-1.63423e-10	0.749161
35386998	chr21:35386998:C:T	1.4472e-07	-1.63423e-10	-0.258839
35387237	chr21:35387237:T:G	1.93304e-08	-1.44068	-0.831286
35387437	chr21:35387437:AATAAAATGATTGT:A	1.13127e-08	-1.6829	-1.12482
35387597	chr21:35387597:A:T	2.01588e-08	-1.23924	-0.990757
35387847	chr21:35387847:A:T	7.00661e-08	-1.63423e-10	-0.984201
35388367	chr21:35388367:T:C	1.41428e-08	-1.58751	-0.996929
35389384	chr21:35389384:T:C	1.7467e-08	-1.75096	-0.622369
35389750	chr21:35389750:A:T	1.99443e-08	-1.74706	-0.493641
35390190	chr21:35390190:G:A	1.73089e-08	-1.38839	-0.99403
35390264	chr21:35390264:T:G	1.04771e-07	-1.63423e-10	-0.581861
35390351	chr21:35390351:C:G	5.92828e-08	-1.63423e-10	-1.15132
35390982	chr21:35390982:T:C	8.50542e-08	-1.63423e-10	-0.790352
35391245	chr21:35391245:A:G	6.92762e-08	-1.63423e-10	-0.995539
35391471	chr21:35391471:A:G	1.22215e-08	-1.60261	-1.12784
35392122	chr21:35392122:A:G	1.33873e-08	-1.5576	-1.08173
35392371	chr21:35392371:C:A	1.18635e-08	-1.60647	-1.15371
35392389	chr21:35392389:C:A	7.60732e-08	-1.63423e-10	-0.901944
35393430	chr21:35393430:C:T	1.16379e-08	-1.6267	-1.15268
35394470	chr21:35394470:A:G	8.03413e-08	-1.63423e-10	-0.847356
35395710	chr21:35395710:C:T	6.00524e-08	-1.13842	-2.33987e-10
35395840	chr21:35395840:G:T	1.26569e-08	-1.57173	-1.1237
35396004	chr21:35396004:T:C	8.12634e-08	-1.63423e-10	-0.835944
35396041	chr21:35396041:T:C	6.89153e-08	-1.37974	0.378975
35396158	chr21:35396158:C:T	5.83004e-08	-1.63423e-10	-1.16803
35396183	chr21:35396183:G:A	7.93657e-08	-1.63423e-10	-0.859574
35396263	chr21:35396263:A:G	6.1465e-08	-1.63423e-10	-1.11517
35396956	chr21:35396956:G:A	1.47111e-07	-1.63423e-10	-0.242453
35396974	chr21:35396974:T:C	1.29415e-08	-1.5934	-1.07981
35397572	chr21:35397572:G:A	1.33333e-07	-1.63423e-10	-0.340787
35397872	chr21:35397872:C:G	8.09211e-08	-1.63423e-10	-0.840165
35397891	chr21:35397891:T:C	6.87041e-08	-0.0827456	-0.921085
35398622	chr21:35398622:T:C	6.45148e-08	-1.33858	0.271834
35398762	chr21:35398762:T:C	7.99608e-08	-1.63423e-10	-0.852104
35399039	chr21:35399039:A:C	1.32304e-08	-1.60298	-1.04814
35399414	chr21:35399414:A:G	2.82542e-07	-1.63423e-10	0.410188
35399912	chr21:35399912:A:G	1.08194e-08	-1.71012	-1.14218
35400410	chr21:35400410:T:C	3.7685e-07	-1.63423e-10	0.698207
35400651	chr21:35400651:T:C	3.83974e-08	-1.58565	-2.33987e-10
35400980	chr21:35400980:A:G	1.23409e-08	-1.66828	-1.05244
35401041	chr21:35401041:T:C	1.90543e-08	-1.52582	-0.760523
35401289	chr21:35401289:A:G	1.2701e-07	-1.63423e-10	-0.389373
35401483	chr21:35401483:A:G	1.2385e-07	-1.63423e-10	-0.414569
35401600	chr21:35401600:G:A	8.91445e-08	-0.743382	-2.33987e-10
35401641	chr21:35401641:C:T	1.14135e-08	-1.66857	-1.13027
35401683	chr21:35401683:G:C	7.07724e-08	-0.974171	-2.33987e-10
35401905	chr21:35401905:G:A	1.04058e-08	-1.72887	-1.16241
35401939	chr21:35401939:A:C	3.45819e-08	-1.69031	-2.33987e-10
35402131	chr21:35402131:C:G	1.08907e-07	-1.63423e-10	-0.543145
35402201	chr21:35402201:G:A	1.80502e-07	-1.63423e-10	-0.0378994
35402856	chr21:35402856:G:A	1.08379e-08	-1.70982	-1.14077
35403170	chr21:35403170:A:G	7.08596e-08	-1.63423e-10	-0.97294
35403183	chr21:35403183:A:C	7.00028e-08	-1.63423e-10	-0.985105
35403513	chr21:35403513:G:A	1.20467e-08	-1.74762	-0.997231
35403761	chr21:35403761:T:C	1.11714e-08	-1.66087	-1.15941
35404071	chr21:35404071:C:T	3.49208e-08	-1.68056	-2.33987e-10
35404161	chr21:35404161:T:C	7.02459e-08	-1.63423e-10	-0.981638
35404175	chr21:35404175:A:G	6.89775e-08	-1.63423e-10	-0.999859
35404191	chr21:35404191:A:C	1.70404e-08	-1.41789	-0.980159
35404260	chr21:35404260:G:A	1.15348e-07	-1.63423e-10	-0.485685
35404336	chr21:35404336:C:T	6.81745e-08	-1.63423e-10	-1.01157
35404388	chr21:35404388:C:T	6.45887e-08	-1.63423e-10	-1.0656
35404404	chr21:35404404:T:C	7.15224e-08	-1.63423e-10	-0.963629
35405003	chr21:35405003:C:T	3.7201e-08	-1.61731	-2.33987e-10
35405187	chr21:35405187:C:G	2.44513e-07	-1.63423e-10	0.265628
35405412	chr21:35405412:T:C	7.92819e-08	-1.63423e-10	-0.860631
35405626	chr21:35405626:A:T	7.77067e-08	-1.63423e-10	-0.880699
35405676	chr21:35405676:T:C	1.36888e-08	-1.51611	-1.10095
35405753	chr21:35405753:C:T	3.25419e-08	-1.75111	-2.33987e-10
35405813	chr21:35405813:C:T	1.16406e-08	-1.65867	-1.12047
35405884	chr21:35405884:A:G	3.54531e-08	-1.66543	-2.33987e-10
35406989	chr21:35406989:C:T	1.07447e-08	-1.71861	-1.14062
35406997	chr21:35406997:AC:A	1.12306e-08	-1.74747	-1.06752
35407026	chr21:35407026:T:C	7.25824e-08	-1.63423e-10	-0.948918
35407104	chr21:35407104:G:T	1.42204e-07	-1.63423e-10	-0.27638
35407667	chr21:35407667:G:A	1.37007e-08	-1.51827	-1.09793
35407856	chr21:35407856:G:A	5.87388e-08	-1.63423e-10	-1.16054
35408658	chr21:35408658:AAGG:A	5.83111e-08	-1.63423e-10	-1.16785
35408844	chr21:35408844:T:C	1.24406e-08	-1.73354	-0.97914
35408995	chr21:35408995:T:A	1.60902e-07	-1.63423e-10	-0.152846
35409907	chr21:35409907:C:T	6.33796e-08	-1.63423e-10	-1.0845
35410079	chr21:35410079:T:TC	1.3366e-08	-1.47287	-1.16806
35410261	chr21:35410261:T:C	4.18358e-08	-0.424903	-1.07499
35410508	chr21:35410508:T:C	7.78554e-08	-1.63423e-10	-0.878787
35411078	chr21:35411078:T:G	1.05376e-08	-1.7494	-1.12929
35411238	chr21:35411238:A:G	1.80834e-08	-1.28235	-1.0563
35411302	chr21:35411302:T:C	5.82983e-08	-1.63423e-10	-1.16807
35411305	chr21:35411305:G:A	1.29064e-08	-1.553	-1.12292
35411664	chr21:35411664:G:C	3.36485e-08	-1.71767	-2.33987e-10
35411735	chr21:35411735:G:T	7.62814e-08	-1.63423e-10	-0.899211
35411983	chr21:35411983:C:G	4.15976e-08	-0.365652	-1.13995
35412739	chr21:35412739:C:G	1.1921e-07	-1.63423e-10	-0.45275
35413064	chr21:35413064:C:T	4.5006e-08	-0.28388	-1.14297
35413547	chr21:35413547:C:CA	1.3833e-08	-1.54968	-1.0569
35413589	chr21:35413589:C:T	3.5193e-08	-1.67279	-2.33987e-10
35413744	chr21:35413744:A:G	4.50635e-08	-0.259985	-1.16558
35413887	chr21:35413887:C:T	1.59848e-08	-1.6111	-0.850906
35414294	chr21:35414294:G:A	1.02953e-08	-1.74284	-1.15912
35414327	chr21:35414327:C:T	8.52128e-08	-1.63423e-10	-0.788489
35414336	chr21:35414336:G:A	1.34159e-08	-1.61151	-1.02569
35414498	chr21:35414498:G:A	7.83811e-08	-1.63423e-10	-0.872058
35414968	chr21:35414968:T:C	9.73984e-08	-1.63423e-10	-0.654831
35415150	chr21:35415150:T:C	7.79491e-08	-1.63423e-10	-0.877584
35415234	chr21:35415234:G:A	5.89202e-08	-1.63423e-10	-1.15746
35415663	chr21:35415663:A:G	1.37499e-08	-1.58477	-1.02784
35415708	chr21:35415708:G:A	3.45724e-08	-1.69058	-2.33987e-10
35415801	chr21:35415801:T:C	1.813e-07	-1.63423e-10	-0.0334891
35415995	chr21:35415995:T:G	6.74625e-08	-1.63423e-10	-1.02207
35416072	chr21:35416072:G:C	1.6087e-07	-1.63423e-10	-0.153047
35416560	chr21:35416560:T:A	6.13217e-08	-1.63423e-10	-1.11751
35416586	chr21:35416586:A:G	6.77297e-08	-1.63423e-10	-1.01811
35417122	chr21:35417122:C:G	3.40361e-08	-1.70622	-2.33987e-10
35417212	chr21:35417212:C:A	7.08978e-08	-1.63423e-10	-0.972402
35417281	chr21:35417281:C:A	2.07341e-08	-1.10909	-1.09278
35417346	chr21:35417346:A:G	3.36324e-08	-1.71815	-2.33987e-10
35417828	chr21:35417828:AT:A	6.66443e-08	-1.63423e-10	-1.03427
35417883	chr21:35417883:A:G	5.83022e-08	-1.63423e-10	-1.168
35417886	chr21:35417886:A:G	1.36465e-08	-1.49771	-1.12244
35417950	chr21:35417950:T:C	4.67485e-08	-0.242335	-1.14652
35418195	chr21:35418195:T:C	6.19185e-08	-1.63423e-10	-1.10782
35418307	chr21:35418307:A:T	2.37356e-07	-1.63423e-10	0.235919
35418339	chr21:35418339:C:T	5.34392e-07	1.89773	-0.850237
35418935	chr21:35418935:T:C	1.36459e-08	-1.57618	-1.04402
35419008	chr21:35419008:T:C	3.43917e-08	-1.69583	-2.33987e-10
35419569	chr21:35419569:A:T	6.91698e-08	-1.63423e-10	-0.997076
35419577	chr21:35419577:T:C	5.83014e-08	-1.63423e-10	-1.16801
35419706	chr21:35419706:G:A	1.43627e-08	-1.52376	-1.04525
35419960	chr21:35419960:T:C	2.98322e-08	-0.820418	-1.01763
35419980	chr21:35419980:C:T	3.3682e-07	-1.63423e-10	0.585908
35420326	chr21:35420326:A:G	3.31806e-08	-1.73167	-2.33987e-10
35420825	chr21:35420825:CA:C	1.88429e-07	-1.63423e-10	0.00507864
35420998	chr21:35420998:C:T	5.89426e-08	-1.15708	-2.33987e-10
35421042	chr21:35421042:G:A	1.76138e-08	-1.19703	-1.16793
35421152	chr21:35421152:A:C	3.38929e-08	-1.71043	-2.33987e-10
35421587	chr21:35421587:T:C	1.77842e-08	-1.19015	-1.16517
35421730	chr21:35421730:A:G	3.46462e-08	-1.68845	-2.33987e-10
35421906	chr21:35421906:C:T	6.25843e-08	-1.63423e-10	-1.09713
35421957	chr21:35421957:C:T	1.83215e-07	-1.63423e-10	-0.0229801
35422049	chr21:35422049:T:C	3.26051e-08	-1.74917	-2.33987e-10
35422514	chr21:35422514:A:G	5.8386e-08	-1.63423e-10	-1.16656
35422671	chr21:35422671:G:A	3.38963e-08	-1.71034	-2.33987e-10
35423012	chr21:35423012:G:A	3.39426e-08	-1.70897	-2.33987e-10
35423144	chr21:35423144:A:G	1.1547e-07	-1.63423e-10	-0.484633
35423149	chr21:35423149:T:A	3.41281e-08	-1.70352	-2.33987e-10
35423248	chr21:35423248:C:G	1.41921e-08	-1.56954	-1.01142
35423259	chr21:35423259:A:G	5.85666e-08	-1.63423e-10	-1.16348
35423406	chr21:35423406:T:C	5.88683e-08	-1.63423e-10	-1.15834
35423414	chr21:35423414:G:A	2.91678e-08	-0.702317	-1.15826
35423499	chr21:35423499:G:A	1.77749e-07	-1.63423e-10	-0.0532694
35423524	chr21:35423524:T:C	5.83736e-08	-1.63423e-10	-1.16678
35423663	chr21:35423663:C:T	3.43241e-08	-1.69779	-2.33987e-10
35423729	chr21:35423729:C:T	7.79456e-08	-1.63423e-10	-0.877629
35423734	chr21:35423734:C:T	6.17781e-08	-1.63423e-10	-1.11009
35423777	chr21:35423777:C:A	6.54586e-08	-1.63423e-10	-1.05222
35424152	chr21:35424152:G:A	6.75276e-08	-1.63423e-10	-1.0211
35424498	chr21:35424498:A:G	5.85443e-08	-1.63423e-10	-1.16386
35424785	chr21:35424785:T:C	5.26587e-08	-1.26981	-2.33987e-10
35424801	chr21:35424801:C:T	3.25615e-08	-1.75051	-2.33987e-10
35424967	chr21:35424967:C:T	7.67816e-08	-1.63423e-10	-0.892675
35424968	chr21:35424968:G:A	4.71878e-08	-1.37951	-2.33987e-10
35425029	chr21:35425029:C:T	7.66127e-08	-1.63423e-10	-0.894878
35425395	chr21:35425395:T:C	8.46039e-08	-1.63423e-10	-0.795661
35425723	chr21:35425723:T:C	1.70786e-08	-1.30564	-1.09018
35425899	chr21:35425899:G:T	6.39534e-08	-1.63423e-10	-1.07549
35425917	chr21:35425917:A:T	8.91672e-08	-1.63423e-10	-0.743127
35425986	chr21:35425986:A:G	6.78544e-08	-1.63423e-10	-1.01628
35426049	chr21:35426049:C:T	1.75566e-07	-1.63423e-10	-0.0656247
35426064	chr21:35426064:C:T	3.52007e-08	-1.67257	-2.33987e-10
35426637	chr21:35426637:C:A	5.88882e-08	-1.63423e-10	-1.158
35426701	chr21:35426701:A:C	3.25724e-08	-1.75018	-2.33987e-10
35426734	chr21:35426734:A:G	9.26968e-08	-1.63423e-10	-0.704307
35426964	chr21:35426964:A:T	4.04267e-08	-1.53415	-2.33987e-10
35427351	chr21:35427351:T:A	9.49957e-08	-1.63423e-10	-0.679809
35427876	chr21:35427876:C:T	2.95866e-07	-1.63423e-10	0.456266
35428006	chr21:35428006:T:G	1.33747e-08	-1.50945	-1.13082
35428096	chr21:35428096:ATTTTGTTAT:A	4.8259e-08	-1.35706	-2.33987e-10
35429165	chr21:35429165:T:G	1.13566e-07	-1.63423e-10	-0.501258
35429695	chr21:35429695:G:A	6.16864e-08	-1.63423e-10	-1.11158
35429723	chr21:35429723:T:C	6.64753e-08	-1.63423e-10	-1.03681
35429837	chr21:35429837:C:T	6.53e-08	-1.63423e-10	-1.05465
35430205	chr21:35430205:C:T	1.84259e-08	-1.16119	-1.15869
35430238	chr21:35430238:A:C	7.73841e-08	-1.63423e-10	-0.884859
35431105	chr21:35431105:T:C	1.03795e-07	-1.63423e-10	-0.591223
35431315	chr21:35431315:A:G	6.65523e-08	-1.03565	-2.33987e-10
35431439	chr21:35431439:T:C	1.11108e-08	-1.74878	-1.07694
35431645	chr21:35431645:C:T	6.33117e-08	-1.63423e-10	-1.08557
35431800	chr21:35431800:A:G	8.34227e-08	-1.63423e-10	-0.80972
35431836	chr21:35431836:T:C	1.50507e-07	-1.63423e-10	-0.219629
35432496	chr21:35432496:G:A	1.49316e-08	-1.36578	-1.16438
35432497	chr21:35432497:G:A	1.49045e-08	-1.36739	-1.16459
35432561	chr21:35432561:C:T	5.88024e-08	-1.63423e-10	-1.15946
35432653	chr21:35432653:A:G	1.29796e-07	-1.63423e-10	-0.36768
35432999	chr21:35432999:TC:T	8.76705e-08	-1.63423e-10	-0.760055
35433225	chr21:35433225:A:G	6.73275e-08	-1.63423e-10	-1.02407
35433536	chr21:35433536:T:G	1.23745e-08	-1.65314	-1.06486
35434029	chr21:35434029:A:T	9.19945e-08	-1.63423e-10	-0.711912
35435308	chr21:35435308:C:G	6.05201e-08	-1.63423e-10	-1.13066
35435390	chr21:35435390:T:C	1.26114e-08	-1.68188	-1.01716
35435898	chr21:35435898:C:T	3.40221e-07	-1.63423e-10	0.595954
35435962	chr21:35435962:T:C	1.84599e-08	-1.22738	-1.09066
35436723	chr21:35436723:C:T	1.98168e-08	-1.16059	-1.08652
35436861	chr21:35436861:G:A	3.26362e-08	-1.74822	-2.33987e-10
35437524	chr21:35437524:T:C	6.73711e-08	-1.63423e-10	-1.02342
35437637	chr21:35437637:G:T	1.37525e-08	-1.53308	-1.07934
35437810	chr21:35437810:A:ATT	3.26853e-08	-1.74671	-2.33987e-10
35437899	chr21:35437899:G:A	6.07451e-08	-1.63423e-10	-1.12695
35437916	chr21:35437916:G:C	1.11882e-07	-1.63423e-10	-0.516199
35438009	chr21:35438009:G:T	7.89076e-08	-1.63423e-10	-0.865363
35438446	chr21:35438446:T:G	1.19808e-08	-1.68257	-1.06777
35438663	chr21:35438663:C:A	1.563e-07	-1.63423e-10	-0.181863
35438861	chr21:35438861:C:T	1.64582e-08	-1.28374	-1.14908
35438950	chr21:35438950:T:TCCTGGGA	1.39263e-08	-1.47295	-1.1269
35439075	chr21:35439075:T:C	1.07614e-07	-1.63423e-10	-0.555088
35439119	chr21:35439119:G:T	9.87006e-08	-1.63423e-10	-0.64155
35439213	chr21:35439213:G:GA	3.25183e-08	-1.75184	-2.33987e-10
35439218	chr21:35439218:G:A	7.41861e-08	-1.63423e-10	-0.927063
35439296	chr21:35439296:T:C	7.36659e-08	-1.63423e-10	-0.934101
35439315	chr21:35439315:G:A	6.28949e-08	-1.63423e-10	-1.09218
35439518	chr21:35439518:G:A	1.4909e-08	-1.39894	-1.13274
35440174	chr21:35440174:A:G	6.39309e-08	-1.63423e-10	-1.07584
35440201	chr21:35440201:C:T	5.87214e-08	-1.63423e-10	-1.16084
35440271	chr21:35440271:G:A	9.30245e-08	-1.63423e-10	-0.700778
35440620	chr21:35440620:G:T	1.03042e-07	-1.63423e-10	-0.598502
35440760	chr21:35440760:G:A	6.91239e-08	-1.63423e-10	-0.99774
35440861	chr21:35440861:A:G	1.04182e-08	-1.74361	-1.14648
35440953	chr21:35440953:A:T	1.22068e-08	-1.59726	-1.13439
35441539	chr21:35441539:T:C	2.00955e-07	-1.63423e-10	0.0694388
35441673	chr21:35441673:T:C	1.67814e-08	-1.26036	-1.15301
35441812	chr21:35441812:G:A	1.23713e-08	-1.68089	-1.03737
35441930	chr21:35441930:A:T	6.03946e-08	-1.63423e-10	-1.13274
35442630	chr21:35442630:C:T	3.31861e-08	-1.73151	-2.33987e-10
35442792	chr21:35442792:C:T	3.05861e-08	-1.28127	-0.531825
35443975	chr21:35443975:G:C	8.92383e-08	-1.63423e-10	-0.742331
35444020	chr21:35444020:G:A	6.36484e-08	-1.63423e-10	-1.08027
35444054	chr21:35444054:A:G	1.32305e-08	-1.50791	-1.1432
35444904	chr21:35444904:G:T	3.27099e-08	-1.74596	-2.33987e-10
35445161	chr21:35445161:T:C	1.03188e-07	-1.63423e-10	-0.597093
35445203	chr21:35445203:C:T	1.53517e-08	-1.59957	-0.902849
35445275	chr21:35445275:G:C	3.28232e-08	-1.74251	-2.33987e-10
35445341	chr21:35445341:A:G	1.49396e-08	-1.58958	-0.940044
35445362	chr21:35445362:T:C	1.47577e-07	-1.63423e-10	-0.239289
35445396	chr21:35445396:C:T	1.87089e-07	-1.63423e-10	-0.00205675
35445493	chr21:35445493:C:T	2.87169e-08	-1.14886	-0.727298
35445680	chr21:35445680:T:C	3.26097e-08	-1.74903	-2.33987e-10
35445838	chr21:35445838:T:A	1.93373e-08	-1.18165	-1.08995
35445943	chr21:35445943:T:C	1.54747e-07	-1.63423e-10	-0.191847
35446011	chr21:35446011:C:CT	2.00274e-08	-1.41497	-0.821572
35446311	chr21:35446311:G:C	4.7124e-08	-1.38086	-2.33987e-10
35446449	chr21:35446449:C:T	1.15333e-08	-1.67574	-1.11266
35447093	chr21:35447093:T:C	5.83962e-08	-1.63423e-10	-1.16639
35447469	chr21:35447469:C:T	8.81784e-08	-1.63423e-10	-0.754278
35447646	chr21:35447646:T:C	1.40637e-07	-1.63423e-10	-0.287462
35447781	chr21:35447781:T:C	1.09264e-08	-1.71395	-1.12851
35448256	chr21:35448256:T:C	3.25175e-08	-1.75186	-2.33987e-10
35448434	chr21:35448434:A:G	5.97923e-08	-1.14276	-2.33987e-10
35448765	chr21:35448765:A:G	1.24072e-07	-1.63423e-10	-0.412782
35448828	chr21:35448828:C:G	1.04834e-08	-1.74341	-1.14044
35448875	chr21:35448875:C:T	7.77281e-08	-1.63423e-10	-0.880424
35449197	chr21:35449197:A:C	1.24486e-07	0.592712	-1.00216
35449575	chr21:35449575:G:T	4.00265e-08	-0.676112	-0.867987
35449600	chr21:35449600:A:G	1.43164e-08	-1.47609	-1.09614
35449904	chr21:35449904:G:A	7.09873e-08	-1.63423e-10	-0.971139
35450239	chr21:35450239:G:A	1.70827e-07	-1.63423e-10	-0.0929898
35450246	chr21:35450246:C:T	1.72194e-08	-1.22069	-1.16691
35450274	chr21:35450274:T:C	9.0408e-08	-1.63423e-10	-0.729308
35450460	chr21:35450460:T:C	1.54263e-07	-1.63423e-10	-0.194979
35450837	chr21:35450837:G:A	6.43792e-08	-1.63423e-10	-1.06885
35451725	chr21:35451725:A:G	4.12282e-08	-1.51452	-2.33987e-10
35452125	chr21:35452125:G:A	2.47455e-08	-0.859424	-1.16557
35452143	chr21:35452143:G:A	5.91148e-08	-1.63423e-10	-1.15416
35452243	chr21:35452243:T:C	3.5349e-08	-1.14894	-0.519432
35452580	chr21:35452580:G:A	6.85164e-08	-1.63423e-10	-1.00657
35452624	chr21:35452624:C:G	1.02228e-07	-1.63423e-10	-0.606432
35452866	chr21:35452866:A:C	7.82923e-08	-1.63423e-10	-0.873191
35453946	chr21:35453946:A:T	5.06987e-08	-1.30774	-2.33987e-10
35454775	chr21:35454775:G:A	5.8344e-08	-1.63423e-10	-1.16728
35455033	chr21:35455033:G:C	3.25319e-08	-1.75142	-2.33987e-10
35455076	chr21:35455076:A:G	1.27082e-07	-1.63423e-10	-0.388805
35455134	chr21:35455134:G:A	1.96879e-08	-1.42655	-0.827083
35455621	chr21:35455621:T:C	1.28006e-07	-1.63423e-10	-0.381566
35455676	chr21:35455676:C:A	1.03543e-07	-1.63423e-10	-0.593654
35455917	chr21:35455917:T:C	1.8713e-08	-1.28212	-1.0223
35455934	chr21:35455934:A:G	4.27348e-08	-1.47863	-2.33987e-10
35456086	chr21:35456086:T:A	2.36572e-08	-1.07093	-0.999038
35456100	chr21:35456100:C:A	1.51878e-07	-1.63423e-10	-0.210561
35456307	chr21:35456307:C:T	7.13602e-08	-1.63423e-10	-0.9659
35456309	chr21:35456309:C:T	6.90259e-08	-0.999159	-2.33987e-10
35456778	chr21:35456778:T:C	2.15374e-08	-1.00005	-1.1638
35456839	chr21:35456839:A:G	8.45285e-08	-1.63423e-10	-0.796552
35456961	chr21:35456961:T:C	1.91763e-08	-1.28657	-0.9934
35457404	chr21:35457404:G:A	1.49415e-08	-1.60735	-0.922154
35457427	chr21:35457427:T:C	6.48598e-08	-1.63423e-10	-1.06141
35457496	chr21:35457496:A:G	4.36576e-08	-1.45726	-2.33987e-10
35457559	chr21:35457559:C:T	9.3849e-08	-1.63423e-10	-0.691954
35458083	chr21:35458083:T:C	6.74983e-08	-1.63423e-10	-1.02154
35458331	chr21:35458331:T:C	8.64687e-08	-1.63423e-10	-0.773858
35458559	chr21:35458559:T:A	2.49043e-08	-1.07548	-0.943118
35458581	chr21:35458581:T:C	9.8421e-08	-1.63423e-10	-0.644387
35458926	chr21:35458926:G:A	7.80781e-08	-1.63423e-10	-0.875931
35459012	chr21:35459012:C:T	6.74026e-08	-1.63423e-10	-1.02296
35459381	chr21:35459381:TCAG:T	8.09145e-08	-0.840248	-2.33987e-10
35459487	chr21:35459487:A:G	8.48468e-08	-1.63423e-10	-0.792794
35460084	chr21:35460084:C:T	1.49363e-07	-1.63423e-10	-0.227263
35460215	chr21:35460215:T:C	7.29324e-08	-1.63423e-10	-0.944107
35460511	chr21:35460511:A:G	6.29722e-08	-1.63423e-10	-1.09095
35460811	chr21:35460811:TC:T	4.00762e-08	-1.54286	-2.33987e-10
35460827	chr21:35460827:A:G	7.02259e-08	-1.63423e-10	-0.981923
35461110	chr21:35461110:A:G	4.024e-08	-1.53878	-2.33987e-10
35461228	chr21:35461228:T:C	6.0714e-08	-1.63423e-10	-1.12747
35461527	chr21:35461527:T:C	4.32733e-08	-1.46611	-2.33987e-10
35461632	chr21:35461632:G:A	2.07702e-08	-1.13613	-1.064
35461791	chr21:35461791:T:C	3.27242e-08	-1.49727	-0.248255
35462299	chr21:35462299:C:T	2.68107e-08	-0.79427	-1.15057
35462597	chr21:35462597:C:A	9.42164e-08	-1.63423e-10	-0.688046
35462997	chr21:35462997:C:G	7.14793e-08	-1.63423e-10	-0.964233
35463124	chr21:35463124:C:A	1.24929e-07	-1.63423e-10	-0.405894
35463217	chr21:35463217:C:T	6.23352e-08	-1.63423e-10	-1.10111
35463278	chr21:35463278:T:C	1.41047e-08	-1.53325	-1.05388
35463431	chr21:35463431:A:G	1.20282e-07	-1.63423e-10	-0.443802
35464117	chr21:35464117:C:T	5.92619e-08	-1.63423e-10	-1.15167
35464250	chr21:35464250:C:T	7.73628e-08	-1.63423e-10	-0.885135
35464495	chr21:35464495:C:T	3.76788e-08	-1.60454	-2.33987e-10
35464553	chr21:35464553:T:C	6.42312e-08	-1.63423e-10	-1.07115
35464821	chr21:35464821:A:G	8.2446e-08	-1.63423e-10	-0.821496
35464936	chr21:35464936:G:A	9.23377e-08	-1.63423e-10	-0.708188
35464998	chr21:35464998:C:T	1.57856e-08	-1.70826	-0.766282
35465710	chr21:35465710:T:C	2.49127e-08	-0.876796	-1.14147
35465818	chr21:35465818:A:AT	7.22869e-08	-1.63423e-10	-0.952998
35466099	chr21:35466099:A:C	6.13395e-08	-1.63423e-10	-1.11722
35466755	chr21:35466755:G:A	6.06577e-08	-1.63423e-10	-1.12839
35466835	chr21:35466835:G:A	6.39947e-08	-1.63423e-10	-1.07484
35467137	chr21:35467137:T:C	5.95164e-08	-1.63423e-10	-1.14739
35467180	chr21:35467180:C:T	3.77122e-08	-1.60366	-2.33987e-10
35467228	chr21:35467228:G:T	4.32614e-08	-1.46638	-2.33987e-10
35467777	chr21:35467777:T:C	6.64712e-08	-1.63423e-10	-1.03687
35467882	chr21:35467882:C:T	8.49827e-08	-1.63423e-10	-0.791193
35468221	chr21:35468221:A:G	7.07357e-08	-1.63423e-10	-0.974691
35468282	chr21:35468282:C:T	5.36304e-08	-1.25153	-2.33987e-10
35468641	chr21:35468641:G:A	9.51275e-08	-1.63423e-10	-0.678423
35468948	chr21:35468948:G:A	1.78074e-08	-1.20892	-1.1451
35469290	chr21:35469290:G:A	6.64099e-08	-1.63423e-10	-1.0378
35469772	chr21:35469772:T:C	3.28041e-08	-1.74309	-2.33987e-10
35471014	chr21:35471014:G:A	6.15952e-08	-1.63423e-10	-1.11306
35471099	chr21:35471099:G:A	3.86635e-08	-1.57874	-2.33987e-10
35471634	chr21:35471634:T:C	1.06616e-08	-1.74706	-1.11994
35472055	chr21:35472055:T:G	6.44152e-07	-1.63423e-10	1.23429
35472178	chr21:35472178:T:A	1.10953e-07	-1.63423e-10	-0.52453
35472374	chr21:35472374:T:C	1.62578e-07	1.02339	-1.16587
35472973	chr21:35472973:T:C	3.04692e-08	-0.657172	-1.15975
35472992	chr21:35472992:C:G	3.68178e-08	-1.62766	-2.33987e-10
35473014	chr21:35473014:ATCTCCC:A	1.22532e-08	-1.61435	-1.11351
35473032	chr21:35473032:CTCTT:C	5.90149e-08	-1.63423e-10	-1.15585
35473034	chr21:35473034:CTT:C	5.92394e-08	-1.63423e-10	-1.15205
35473194	chr21:35473194:T:C	1.20851e-08	-1.6639	-1.07776
35473257	chr21:35473257:C:G	5.8314e-08	-1.63423e-10	-1.1678
35473375	chr21:35473375:T:C	2.65146e-07	-1.63423e-10	0.346642
35474155	chr21:35474155:T:C	6.90144e-08	-1.63423e-10	-0.999326
35474964	chr21:35474964:G:A	3.78585e-08	-1.59979	-2.33987e-10
35475102	chr21:35475102:G:A	1.16734e-07	-1.63423e-10	-0.473745
35475190	chr21:35475190:T:C	6.19429e-08	-1.63423e-10	-1.10743
35475597	chr21:35475597:A:C	2.063e-07	-1.63423e-10	0.0956913
35476174	chr21:35476174:T:C	8.67989e-08	-0.770046	-2.33987e-10
35476262	chr21:35476262:C:G	6.52703e-08	-1.63423e-10	-1.0551
35476936	chr21:35476936:A:G	6.56747e-08	-1.63423e-10	-1.04893
35477047	chr21:35477047:T:C	1.61066e-07	-0.151825	-2.33987e-10
35477099	chr21:35477099:C:A	7.71388e-08	-1.63423e-10	-0.888034
35477297	chr21:35477297:C:T	1.12853e-07	-1.63423e-10	-0.507553
35477685	chr21:35477685:A:G	4.58775e-08	-1.40767	-2.33987e-10
35477761	chr21:35477761:T:C	6.63182e-08	-1.63423e-10	-1.03918
35478028	chr21:35478028:T:A	1.04946e-08	-1.73858	-1.1442
35478243	chr21:35478243:T:C	4.23658e-08	-1.4873	-2.33987e-10
35479321	chr21:35479321:C:T	1.04896e-08	-1.7413	-1.14195
35479789	chr21:35479789:G:A	6.6128e-08	-1.63423e-10	-1.04205
35480208	chr21:35480208:A:T	4.5292e-08	-1.42051	-2.33987e-10
35480679	chr21:35480679:C:T	6.25745e-08	-1.63423e-10	-1.09728
35481219	chr21:35481219:A:G	3.52455e-08	-0.543135	-1.12817
35481291	chr21:35481291:G:A	1.08414e-08	-1.73365	-1.11662
35481513	chr21:35481513:G:A	3.25716e-08	-1.7502	-2.33987e-10
35482364	chr21:35482364:G:A	6.66659e-08	-1.63423e-10	-1.03395
35482393	chr21:35482393:A:G	4.66257e-08	-0.446882	-0.944606
35482658	chr21:35482658:T:C	2.44535e-07	1.3974	-1.13168
35482700	chr21:35482700:T:C	9.91952e-07	1.63205	0.0339844
35482919	chr21:35482919:C:T	6.56652e-08	-1.63423e-10	-1.04907
35483328	chr21:35483328:A:G	6.81848e-08	-1.63423e-10	-1.01142
35483788	chr21:35483788:A:G	4.52942e-08	-1.42046	-2.33987e-10
35484052	chr21:35484052:C:T	5.38441e-08	-1.24755	-2.33987e-10
35484255	chr21:35484255:C:T	7.5483e-08	-1.63423e-10	-0.909733
35484330	chr21:35484330:C:T	2.78049e-08	-0.786463	-1.12197
35484357	chr21:35484357:C:T	7.34548e-08	-1.63423e-10	-0.93697
35484467	chr21:35484467:T:G	4.35139e-08	-1.72698	0.26642
35484629	chr21:35484629:T:C	1.62959e-08	-1.28068	-1.16205
35484762	chr21:35484762:A:T	6.75229e-08	-1.63423e-10	-1.02117
35484890	chr21:35484890:T:C	5.83002e-08	-1.63423e-10	-1.16804
35485190	chr21:35485190:C:T	1.05083e-08	-1.71458	-1.16689
35485319	chr21:35485319:C:T	5.85682e-08	-1.63423e-10	-1.16345
35485671	chr21:35485671:G:A	1.37551e-08	-1.4708	-1.14143
35486252	chr21:35486252:T:C	9.86979e-08	-1.63423e-10	-0.641576
35486324	chr21:35486324:T:C	9.19249e-08	-1.63423e-10	-0.712668
35486414	chr21:35486414:A:G	3.36962e-08	-1.71625	-2.33987e-10
35486930	chr21:35486930:A:T	6.08108e-07	1.2824	-0.10569
35487584	chr21:35487584:T:C	1.12436e-08	-1.74107	-1.07278
35487707	chr21:35487707:G:A	7.26183e-08	-1.63423e-10	-0.948424
35487981	chr21:35487981:T:C	6.85275e-08	-1.63423e-10	-1.00641
35488441	chr21:35488441:G:C	5.83369e-08	-1.63423e-10	-1.16741
35488897	chr21:35488897:A:G	6.51117e-08	-1.63423e-10	-1.05754
35488950	chr21:35488950:ACTT:A	7.82601e-08	-1.63423e-10	-0.873602
35488958	chr21:35488958:C:A	5.51462e-08	-1.22365	-2.33987e-10
35489339	chr21:35489339:T:C	2.14318e-08	-1.66137	-0.507394
35489538	chr21:35489538:G:GA	1.54335e-07	-1.63423e-10	-0.194513
35489595	chr21:35489595:G:A	9.04099e-08	-1.63423e-10	-0.729286
35490214	chr21:35490214:C:T	1.00648e-07	-1.63423e-10	-0.622012
35490630	chr21:35490630:T:G	6.51747e-08	-1.63423e-10	-1.05657
35490672	chr21:35490672:A:G	8.82712e-08	-1.63423e-10	-0.753226
35491175	chr21:35491175:G:A	9.82928e-08	-1.63423e-10	-0.645689
35491488	chr21:35491488:A:T	8.72414e-08	-1.63423e-10	-0.764962
35491513	chr21:35491513:G:C	6.52148e-08	-1.63423e-10	-1.05595
35491932	chr21:35491932:T:C	3.86695e-08	-1.57859	-2.33987e-10
35492006	chr21:35492006:A:G	9.79676e-08	-1.63423e-10	-0.649003
35492159	chr21:35492159:T:C	1.36767e-07	0.745476	-1.06084
35492263	chr21:35492263:T:G	5.92503e-08	-1.63423e-10	-1.15187
35492325	chr21:35492325:T:C	1.04084e-07	-1.63423e-10	-0.58844
35492630	chr21:35492630:C:T	7.17632e-08	-1.63423e-10	-0.960269
35492648	chr21:35492648:G:A	6.95097e-08	-1.63423e-10	-0.992173
35492690	chr21:35492690:C:T	3.31886e-08	-1.73143	-2.33987e-10
35492816	chr21:35492816:T:C	1.10504e-07	-1.63423e-10	-0.528588
35493175	chr21:35493175:T:G	1.0402e-07	-1.63423e-10	-0.589061
35493201	chr21:35493201:G:C	1.28148e-07	-1.63423e-10	-0.380458
35493456	chr21:35493456:C:G	1.18356e-07	-1.63423e-10	-0.459939
35493564	chr21:35493564:T:C	6.94401e-08	-1.63423e-10	-0.993176
35493762	chr21:35493762:A:G	8.823e-08	-1.63423e-10	-0.753694
35497611	chr21:35497611:T:G	1.23002e-07	-1.63423e-10	-0.421437
35498133	chr21:35498133:C:T	6.07726e-08	-1.63423e-10	-1.1265
35499830	chr21:35499830:T:C	7.7593e-08	0.285881	-1.16804
35500074	chr21:35500074:A:C	6.45739e-08	-1.63423e-10	-1.06583
35500340	chr21:35500340:G:A	9.62943e-08	0.501837	-1.16807
35500649	chr21:35500649:C:A	2.45623e-08	-1.05884	-0.973588
35500865	chr21:35500865:T:C	7.97494e-08	0.201055	-1.05581
35501051	chr21:35501051:C:T	5.87355e-08	-1.63423e-10	-1.1606
35501490	chr21:35501490:T:C	5.95292e-08	-1.63423e-10	-1.14717
35501545	chr21:35501545:C:T	5.38618e-08	-0.0909843	-1.15623
35501549	chr21:35501549:G:T	1.8073e-08	-1.7126	-0.626625
35501603	chr21:35501603:G:C	6.19114e-08	0.051762	-1.1597
35502113	chr21:35502113:A:G	5.55694e-08	-1.21601	-2.33987e-10
35502301	chr21:35502301:C:T	1.79783e-08	-1.71996	-0.624519
35502622	chr21:35502622:A:T	2.64547e-08	-0.799554	-1.15865
35502829	chr21:35502829:A:T	6.79986e-08	-1.63423e-10	-1.01415
35502923	chr21:35502923:C:T	2.24219e-08	-1.71313	-0.410473
35503000	chr21:35503000:C:T	6.74541e-08	0.139896	-1.16209
35503130	chr21:35503130:G:A	7.11215e-08	0.16349	-1.13274
35503292	chr21:35503292:T:C	1.10159e-07	-0.531713	-2.33987e-10
35503501	chr21:35503501:A:G	3.25392e-08	-1.7512	-2.33987e-10
35503871	chr21:35503871:CA:C	1.02763e-07	0.551909	-1.15312
35504232	chr21:35504232:C:A	3.29468e-08	-1.73875	-2.33987e-10
35504650	chr21:35504650:G:A	2.08055e-08	-1.72702	-0.471408
35504805	chr21:35504805:A:G	5.87365e-08	-1.63423e-10	-1.16058
35505036	chr21:35505036:T:C	1.797e-08	-1.73225	-0.612687
35505161	chr21:35505161:A:T	2.00998e-08	-1.72636	-0.506575
35505578	chr21:35505578:T:C	8.82729e-08	-1.63423e-10	-0.753207
35505738	chr21:35505738:C:T	2.37404e-07	0.791257	-0.555133
35506627	chr21:35506627:CAA:C	6.6828e-08	0.0782725	-1.10979
35507385	chr21:35507385:G:A	6.57665e-08	0.119506	-1.16704
35507411	chr21:35507411:C:T	2.27805e-07	-1.63423e-10	0.194849
35507934	chr21:35507934:C:T	5.85191e-08	-1.63423e-10	-1.16429
35507950	chr21:35507950:T:C	6.08976e-08	-1.63423e-10	-1.12445
35508543	chr21:35508543:T:C	7.46471e-08	-1.63423e-10	-0.920869
35508609	chr21:35508609:T:C	2.58416e-07	-1.63423e-10	0.320932
35508874	chr21:35508874:T:C	7.97966e-08	-1.63423e-10	-0.854159
35509097	chr21:35509097:C:T	1.81341e-08	-1.69442	-0.641421
35509132	chr21:35509132:T:C	4.8262e-08	-1.357	-2.33987e-10
35509682	chr21:35509682:G:A	3.97668e-08	-0.390281	-1.16033
35509864	chr21:35509864:G:A	1.20709e-07	-1.63423e-10	-0.440255
35509930	chr21:35509930:T:C	4.54651e-08	-0.250137	-1.16656
35509966	chr21:35509966:A:G	7.89229e-08	-0.865169	-2.33987e-10
35510086	chr21:35510086:AGCCT:A	1.48235e-08	-1.74624	-0.791188
35510604	chr21:35510604:A:C	6.05573e-08	-1.63423e-10	-1.13005
35510697	chr21:35510697:T:A	6.13944e-08	-1.63423e-10	-1.11632
35510783	chr21:35510783:A:G	1.26818e-07	-1.63423e-10	-0.390888
35510796	chr21:35510796:T:C	3.8865e-08	-0.61066	-0.962886
35510837	chr21:35510837:T:C	1.64938e-07	0.596813	-0.724884
35511187	chr21:35511187:G:A	7.03971e-08	-1.63423e-10	-0.979488
35511209	chr21:35511209:G:A	2.44522e-07	-1.63423e-10	0.265663
35511679	chr21:35511679:AT:A	8.40308e-08	-1.63423e-10	-0.802457
35511766	chr21:35511766:G:T	6.86869e-08	-1.63423e-10	-1.00408
35512695	chr21:35512695:T:C	1.39667e-08	-1.55609	-1.04087
35512942	chr21:35512942:C:A	5.85313e-08	-1.63423e-10	-1.16408
35513207	chr21:35513207:T:C	7.64745e-08	-1.63423e-10	-0.896683
35513567	chr21:35513567:C:T	5.83085e-08	-1.63423e-10	-1.16789
35513779	chr21:35513779:T:C	9.634e-08	-1.63423e-10	-0.665757
35514327	chr21:35514327:G:A	3.78273e-08	-1.60061	-2.33987e-10
35514328	chr21:35514328:T:C	1.15102e-07	-1.63423e-10	-0.487822
35514440	chr21:35514440:C:T	1.24951e-08	-1.73629	-0.972013
35514481	chr21:35514481:C:A	1.11433e-07	0.586095	-1.10631
35514738	chr21:35514738:C:T	2.22771e-08	-1.17007	-0.960011
35514818	chr21:35514818:C:T	6.82289e-08	-1.63423e-10	-1.01077
35515258	chr21:35515258:T:TTA	1.04649e-08	-1.72664	-1.15897
35515418	chr21:35515418:C:A	8.45574e-08	-1.63423e-10	-0.79621
35515533	chr21:35515533:C:T	5.92064e-08	-1.63423e-10	-1.15261
35515564	chr21:35515564:G:A	7.36457e-08	-0.934375	-2.33987e-10
35515900	chr21:35515900:T:C	1.14527e-08	-1.75146	-1.04396
35516194	chr21:35516194:G:C	1.02602e-08	-1.73862	-1.16675
35516634	chr21:35516634:A:G	5.92077e-08	-1.63423e-10	-1.15259
35516936	chr21:35516936:C:T	5.92016e-08	-1.63423e-10	-1.15269
35517256	chr21:35517256:TACAA:T	8.74866e-08	-1.63423e-10	-0.762155
```
