## Supplementary material for "Characterization of shared and ancestry-specific signals driving complex traits using multi-ancestry fine-mapping": susiex_nc2.cs80.cs

```
CS_ID	SNP	BP	REF_ALLELE	ALT_ALLELE	REF_FRQ	BETA	SE	-LOG10P	CS_PIP	OVRL_PIP
1	chr21:35021450:G:C	35021450	C,C	G,G	1,1	inf,inf	inf,inf	7.64808,1.12588	0.165624	0.165624
1	chr21:35017332:A:G	35017332	G,G	A,A	1,1	inf,inf	inf,inf	7.86732,0.741941	0.134738	0.134738
1	chr21:35026289:T:A	35026289	A,A	T,T	1,1	inf,inf	inf,inf	7.47838,1.14083	0.117769	0.117769
1	chr21:35028445:G:A	35028445	A,A	G,G	1,1	inf,inf	inf,inf	7.35665,1.20974	0.10128	0.10128
1	chr21:35018131:T:C	35018131	C,C	T,T	1,1	inf,inf	inf,inf	7.4702,1.0491	0.098764	0.098764
1	chr21:35033817:A:T	35033817	T,T	A,A	1,1	inf,inf	inf,inf	7.27039,1.26275	0.0929388	0.0929388
1	chr21:35027879:T:C	35027879	C,C	T,T	1,1	inf,inf	inf,inf	7.25863,1.19082	0.0792645	0.0792645
1	chr21:35020059:T:C	35020059	C,C	T,T	1,1	inf,inf	inf,inf	7.28538,1.07444	0.0696426	0.0696426
```
