## Supplementary material for "Characterization of shared and ancestry-specific signals driving complex traits using multi-ancestry fine-mapping": susiex_nc2.cs80.snp

```
BP	SNP	PIP(CS1)	LogBF(CS1,Pop1)	LogBF(CS1,Pop2)
34496812	chr21:34496812:G:A	3.1145e-08	-1.05285	-0.94228
34496937	chr21:34496937:G:A	1.21302e-07	-1.63423e-10	-0.635495
34497422	chr21:34497422:T:A	2.54406e-08	-1.04874	-1.14869
34497427	chr21:34497427:C:T	3.23249e-08	-0.791763	-1.16618
34497499	chr21:34497499:A:C	1.22377e-07	-1.63423e-10	-0.626674
34497541	chr21:34497541:G:A	4.06187e-08	-1.72955	-2.33987e-10
34497721	chr21:34497721:T:C	7.29573e-08	-1.63423e-10	-1.1439
34497804	chr21:34497804:C:T	7.34696e-08	-1.63423e-10	-1.13691
34497982	chr21:34497982:C:T	1.75648e-07	-1.63423e-10	-0.265296
34498580	chr21:34498580:C:T	1.22233e-07	-1.63423e-10	-0.627848
34499081	chr21:34499081:C:T	3.94796e-08	-0.897507	-0.860486
34499142	chr21:34499142:G:A	1.3832e-08	-1.63911	-1.16769
34499173	chr21:34499173:T:C	7.68477e-08	-1.63423e-10	-1.09195
34499437	chr21:34499437:A:G	2.26129e-08	-1.15671	-1.15854
34499581	chr21:34499581:C:A	3.3025e-08	-0.985921	-0.950592
34499627	chr21:34499627:T:C	7.12346e-08	-1.63423e-10	-1.1678
34499723	chr21:34499723:C:T	1.46582e-08	-1.6622	-1.08658
34499799	chr21:34499799:G:A	1.10973e-07	-1.63423e-10	-0.724487
34499847	chr21:34499847:C:T	6.64932e-08	-1.09942	-0.13726
34499858	chr21:34499858:T:C	1.27211e-07	-1.63423e-10	-0.587927
34500577	chr21:34500577:C:A	7.21692e-08	-1.63423e-10	-1.15477
34501826	chr21:34501826:C:T	4.06324e-08	-1.72921	-2.33987e-10
34501851	chr21:34501851:A:G	1.3797e-08	-1.64318	-1.16615
34502813	chr21:34502813:C:T	7.16193e-08	-1.63423e-10	-1.16241
34503688	chr21:34503688:G:A	7.88791e-08	-1.63423e-10	-1.06586
34503832	chr21:34503832:G:C	2.63116e-07	-1.63423e-10	0.138816
34504140	chr21:34504140:C:T	1.39805e-08	-1.62836	-1.16776
34504148	chr21:34504148:A:G	8.02265e-08	-1.63423e-10	-1.04892
34504160	chr21:34504160:C:T	7.23444e-08	-1.63423e-10	-1.15234
34504741	chr21:34504741:T:C	7.12137e-08	-1.63423e-10	-1.16809
34504897	chr21:34504897:C:T	2.26997e-08	-1.67207	-0.639353
34505366	chr21:34505366:C:A	1.37954e-07	-1.63423e-10	-0.506858
34505414	chr21:34505414:C:T	2.85251e-08	-1.04091	-1.04209
34505757	chr21:34505757:C:T	7.26738e-08	-1.63423e-10	-1.1478
34505794	chr21:34505794:C:T	2.07493e-07	-1.63423e-10	-0.0986784
34505832	chr21:34505832:A:T	7.98448e-08	-1.63423e-10	-1.05369
34506195	chr21:34506195:C:T	7.12856e-08	-1.63423e-10	-1.16708
34506571	chr21:34506571:C:A	1.09349e-07	-1.63423e-10	-0.739234
34506970	chr21:34506970:C:T	2.76351e-08	-1.06205	-1.05264
34506974	chr21:34506974:T:C	1.09954e-07	-1.63423e-10	-0.733716
34507084	chr21:34507084:C:T	2.25321e-08	-1.15708	-1.16176
34508210	chr21:34508210:T:C	7.19923e-08	-1.63423e-10	-1.15722
34508218	chr21:34508218:A:G	3.50327e-08	-1.0749	-0.802593
34508303	chr21:34508303:T:C	2.18968e-08	-1.61935	-0.728084
34508502	chr21:34508502:T:C	1.26717e-07	-1.63423e-10	-0.591818
34508588	chr21:34508588:C:T	2.10077e-08	-1.22135	-1.16754
34508641	chr21:34508641:A:C	1.31756e-07	-1.63423e-10	-0.552826
34508644	chr21:34508644:G:T	7.24633e-08	-1.63423e-10	-1.1507
34508660	chr21:34508660:C:T	1.31811e-07	-1.63423e-10	-0.552411
34508753	chr21:34508753:T:C	8.80979e-08	-1.63423e-10	-0.955329
34508999	chr21:34508999:T:C	1.21358e-07	-1.63423e-10	-0.635033
34509137	chr21:34509137:C:T	2.88609e-08	-0.917259	-1.15403
34509214	chr21:34509214:G:A	9.83303e-08	-1.63423e-10	-0.845445
34510224	chr21:34510224:A:G	1.19992e-07	-1.63423e-10	-0.646349
34510235	chr21:34510235:T:C	1.11006e-07	-1.63423e-10	-0.724195
34510532	chr21:34510532:C:G	3.99876e-08	-1.74521	-2.33987e-10
34510651	chr21:34510651:C:A	4.11734e-08	-1.71599	-2.33987e-10
34510723	chr21:34510723:G:A	7.25742e-08	-1.63423e-10	-1.14917
34510732	chr21:34510732:G:A	1.34887e-08	-1.7036	-1.12832
34510766	chr21:34510766:G:A	2.5555e-08	-1.24331	-0.949639
34510787	chr21:34510787:A:G	4.17925e-08	-1.09105	-0.610015
34511191	chr21:34511191:C:T	3.33152e-08	-1.02857	-0.899197
34511192	chr21:34511192:T:C	1.19421e-07	-1.63423e-10	-0.651121
34511314	chr21:34511314:T:C	7.94494e-08	-1.63423e-10	-1.05866
34511445	chr21:34511445:T:A	3.36368e-08	-0.950787	-0.967369
34511744	chr21:34511744:T:G	4.3011e-08	-1.67232	-2.33987e-10
34512114	chr21:34512114:C:T	4.46336e-08	-1.63529	-2.33987e-10
34512227	chr21:34512227:G:A	4.69657e-08	-0.515337	-1.06902
34512335	chr21:34512335:G:A	4.83727e-08	-0.525715	-1.02913
34512512	chr21:34512512:G:A	1.50143e-07	-1.63423e-10	-0.422191
34513672	chr21:34513672:A:G	2.46664e-08	-1.06046	-1.16787
34513686	chr21:34513686:C:T	4.567e-08	-1.61234	-2.33987e-10
34513699	chr21:34513699:G:A	7.12925e-08	-1.63423e-10	-1.16699
34513973	chr21:34513973:TG:T	2.20609e-06	-1.63423e-10	2.2652
34514281	chr21:34514281:C:T	8.45405e-08	-1.63423e-10	-0.996547
34514473	chr21:34514473:G:A	9.17153e-08	-1.63423e-10	-0.915089
34514706	chr21:34514706:C:T	1.81568e-08	-1.69408	-0.840651
34515061	chr21:34515061:T:C	1.94122e-08	-1.6934	-0.77447
34515181	chr21:34515181:T:C	8.44071e-08	-0.998127	-2.33987e-10
34515240	chr21:34515240:C:G	1.95607e-08	-1.33866	-1.12159
34515253	chr21:34515253:C:T	1.57452e-07	-1.63423e-10	-0.374657
34515278	chr21:34515278:G:A	4.57423e-08	-1.61076	-2.33987e-10
34515484	chr21:34515484:C:T	7.75512e-08	-1.63423e-10	-1.08284
34515802	chr21:34515802:C:G	9.99857e-08	-0.142553	-0.686197
34515817	chr21:34515817:T:G	7.14195e-08	-1.63423e-10	-1.16521
34515833	chr21:34515833:C:T	9.22347e-08	-1.63423e-10	-0.909442
34515908	chr21:34515908:C:A	3.50116e-08	-0.710145	-1.16795
34515911	chr21:34515911:A:AG	1.08501e-07	-1.63423e-10	-0.74702
34515939	chr21:34515939:T:C	2.31335e-08	-1.57112	-0.721376
34515996	chr21:34515996:C:A	8.29546e-08	-1.63423e-10	-1.01548
34516452	chr21:34516452:T:C	7.78862e-08	-1.63423e-10	-1.07853
34516806	chr21:34516806:G:C	6.49835e-08	-1.25964	-2.33987e-10
34516979	chr21:34516979:T:C	2.53025e-06	-1.63423e-10	2.40229
34517934	chr21:34517934:G:A	1.64101e-08	-1.6195	-1.01639
34518075	chr21:34518075:C:T	7.89531e-08	-1.63423e-10	-1.06492
34518111	chr21:34518111:C:T	4.46022e-08	-0.731613	-0.904381
34518318	chr21:34518318:A:G	7.184e-08	-1.63423e-10	-1.15934
34518356	chr21:34518356:G:A	1.48542e-08	-1.66304	-1.07245
34518660	chr21:34518660:C:T	8.33676e-08	-0.307464	-0.703054
34518988	chr21:34518988:A:T	9.50146e-08	-1.63423e-10	-0.879748
34519063	chr21:34519063:C:T	1.72571e-08	-1.60824	-0.977314
34519090	chr21:34519090:C:G	7.80838e-08	-1.63423e-10	-1.076
34519240	chr21:34519240:C:T	5.78598e-08	-1.37576	-2.33987e-10
34519264	chr21:34519264:G:A	2.81484e-08	-1.20622	-0.890066
34519496	chr21:34519496:T:A	8.06146e-08	-1.63423e-10	-1.0441
34519645	chr21:34519645:C:T	7.34983e-08	-1.13652	-2.33987e-10
34519681	chr21:34519681:G:A	2.56248e-08	-1.0704	-1.11982
34519697	chr21:34519697:T:G	1.34714e-08	-1.67047	-1.16274
34519729	chr21:34519729:C:T	2.65646e-08	-1.03381	-1.12039
34520069	chr21:34520069:G:C	7.5785e-08	-1.63423e-10	-1.10588
34520182	chr21:34520182:G:A	1.04019e-07	-1.63423e-10	-0.789206
34520378	chr21:34520378:G:C	7.24618e-08	-1.63423e-10	-1.15072
34520738	chr21:34520738:C:A	7.58797e-08	-1.63423e-10	-1.10463
34520833	chr21:34520833:C:T	2.91387e-08	-1.20188	-0.859828
34521344	chr21:34521344:A:G	1.57924e-08	-1.60893	-1.06531
34521352	chr21:34521352:C:T	2.11571e-07	-1.63423e-10	-0.0792175
34521439	chr21:34521439:T:C	7.64688e-08	0.0427769	-1.13967
34521830	chr21:34521830:T:C	2.7991e-08	-0.979698	-1.1222
34521929	chr21:34521929:G:A	2.82104e-08	-0.977329	-1.11676
34522166	chr21:34522166:C:T	1.42645e-08	-1.67884	-1.09716
34522217	chr21:34522217:G:T	1.21035e-07	-1.63423e-10	-0.637699
34522300	chr21:34522300:C:T	3.97357e-08	-1.75153	-2.33987e-10
34522306	chr21:34522306:A:G	7.49453e-08	-1.63423e-10	-1.11702
34522570	chr21:34522570:A:T	2.61027e-08	-1.03264	-1.13909
34522581	chr21:34522581:C:G	3.99837e-08	-1.74531	-2.33987e-10
34522665	chr21:34522665:G:C	1.39494e-08	-1.67076	-1.12758
34522732	chr21:34522732:G:T	3.97997e-08	-1.08123	-0.668692
34523334	chr21:34523334:A:G	3.02217e-08	-0.865906	-1.15931
34523427	chr21:34523427:T:C	1.38439e-07	-1.63423e-10	-0.503347
34523734	chr21:34523734:A:G	1.37314e-08	-1.74215	-1.07194
34523942	chr21:34523942:C:T	1.01157e-07	-1.63423e-10	-0.817106
34523991	chr21:34523991:A:C	3.66911e-08	-0.663532	-1.16771
34524039	chr21:34524039:AG:A	1.40092e-07	-1.63423e-10	-0.491476
34524124	chr21:34524124:G:A	2.01516e-07	-1.63423e-10	-0.127909
34524152	chr21:34524152:G:T	3.97755e-08	-1.75053	-2.33987e-10
34524386	chr21:34524386:C:T	5.15473e-08	-1.49128	-2.33987e-10
34524701	chr21:34524701:T:C	4.01976e-08	-1.73997	-2.33987e-10
34525095	chr21:34525095:A:G	7.86242e-08	-1.63423e-10	-1.0691
34525470	chr21:34525470:C:A	5.2148e-08	-0.616435	-0.863256
34525907	chr21:34525907:A:T	4.54835e-08	-1.61643	-2.33987e-10
34526172	chr21:34526172:C:T	4.841e-08	-1.55407	-2.33987e-10
34526315	chr21:34526315:G:A	1.47295e-08	-1.59545	-1.14847
34526322	chr21:34526322:A:G	4.36196e-08	-0.663014	-0.995258
34526761	chr21:34526761:A:AC	4.0483e-08	-1.73289	-2.33987e-10
34526950	chr21:34526950:C:T	6.16688e-08	-1.312	-2.33987e-10
34527324	chr21:34527324:CTCAA:C	2.93426e-08	-1.26637	-0.788367
34527578	chr21:34527578:A:C	1.38044e-08	-1.64274	-1.16605
34527618	chr21:34527618:A:G	7.44601e-08	-1.63423e-10	-1.12352
34528045	chr21:34528045:G:A	7.93939e-08	-1.63423e-10	-1.05936
34528426	chr21:34528426:C:T	9.07796e-08	-1.63423e-10	-0.925344
34528461	chr21:34528461:A:G	1.69057e-08	-1.64074	-0.965387
34528512	chr21:34528512:C:T	3.97185e-08	-1.75196	-2.33987e-10
34528992	chr21:34528992:A:G	1.9297e-08	-1.51305	-0.960778
34529292	chr21:34529292:G:A	7.24739e-08	-1.63423e-10	-1.15055
34529362	chr21:34529362:T:C	7.23783e-08	-1.63423e-10	-1.15187
34529714	chr21:34529714:T:C	1.4719e-08	-1.74418	-1.00045
34529891	chr21:34529891:A:G	9.82687e-08	-1.63423e-10	-0.846072
34530034	chr21:34530034:C:G	9.43742e-08	-1.63423e-10	-0.88651
34530065	chr21:34530065:G:T	9.98775e-08	-1.63423e-10	-0.829833
34530728	chr21:34530728:G:A	1.36057e-08	-1.7499	-1.07339
34531354	chr21:34531354:C:T	9.06522e-08	-1.63423e-10	-0.926748
34531599	chr21:34531599:G:A	8.21517e-08	-1.63423e-10	-1.02521
34531755	chr21:34531755:G:A	1.38459e-08	-1.75117	-1.05461
34531770	chr21:34531770:C:T	7.23465e-08	-1.63423e-10	-1.15231
34531847	chr21:34531847:C:T	7.37651e-08	-1.63423e-10	-1.13289
34531875	chr21:34531875:G:A	5.84295e-08	-1.51912	0.153161
34531974	chr21:34531974:G:A	7.13705e-08	-1.63423e-10	-1.16589
34532185	chr21:34532185:C:T	2.15538e-08	-1.37549	-0.987731
34532190	chr21:34532190:C:T	1.70345e-08	-1.74146	-0.85708
34532399	chr21:34532399:A:C	6.98642e-08	-1.38751	0.200286
34533001	chr21:34533001:C:T	1.93783e-08	-1.45658	-1.01304
34533226	chr21:34533226:C:T	2.31756e-07	-1.63423e-10	0.0119088
34533240	chr21:34533240:G:A	1.13239e-07	-1.63423e-10	-0.704277
34533267	chr21:34533267:T:C	7.12478e-08	-1.63423e-10	-1.16761
34533523	chr21:34533523:C:T	2.18437e-08	-1.75165	-0.598217
34533533	chr21:34533533:C:T	2.21174e-08	-1.75137	-0.586046
34533770	chr21:34533770:G:A	2.36528e-08	-1.75209	-0.518211
34533804	chr21:34533804:G:A	7.23579e-08	-1.63423e-10	-1.15215
34533810	chr21:34533810:A:G	2.32751e-08	-1.75162	-0.534769
34533841	chr21:34533841:C:T	2.25152e-08	-1.75206	-0.567528
34533916	chr21:34533916:T:C	2.06485e-08	-1.75146	-0.654682
34534314	chr21:34534314:T:C	1.79153e-08	-1.3831	-1.16502
34534373	chr21:34534373:A:G	1.30328e-08	-1.75205	-1.11426
34534391	chr21:34534391:A:T	1.33483e-08	-1.74929	-1.0931
34534419	chr21:34534419:G:A	3.9743e-08	-1.75134	-2.33987e-10
34534504	chr21:34534504:C:T	2.23206e-08	-1.75116	-0.577106
34534505	chr21:34534505:A:G	2.27035e-08	-1.75191	-0.559346
34534570	chr21:34534570:G:A	2.36794e-08	-1.75159	-0.51758
34534758	chr21:34534758:C:T	1.26502e-08	-1.72799	-1.16812
34534770	chr21:34534770:A:G	1.94643e-08	-1.75195	-0.713245
34534787	chr21:34534787:C:T	1.57809e-07	-0.372395	-2.33987e-10
34534792	chr21:34534792:G:A	1.77711e-08	-1.74219	-0.814011
34534816	chr21:34534816:G:A	1.75502e-08	-1.46643	-1.10229
34534840	chr21:34534840:G:T	7.50728e-08	-1.63423e-10	-1.11532
34535115	chr21:34535115:A:G	2.52105e-08	-1.752	-0.454522
34535152	chr21:34535152:C:T	2.45008e-08	-1.75208	-0.482998
34535171	chr21:34535171:A:G	2.4341e-08	-1.75195	-0.489668
34535235	chr21:34535235:G:A	1.63294e-07	-1.63423e-10	-0.338224
34535250	chr21:34535250:T:G	7.54814e-08	-1.63423e-10	-1.10989
34535299	chr21:34535299:C:A	2.4225e-08	-1.75187	-0.494521
34535343	chr21:34535343:C:T	2.42404e-08	-1.75156	-0.494196
34535429	chr21:34535429:T:C	2.63417e-07	0.0420495	0.0979092
34535446	chr21:34535446:C:T	2.43566e-08	-1.75197	-0.489
34535930	chr21:34535930:G:A	2.40492e-08	-1.75186	-0.501821
34536169	chr21:34536169:C:T	5.92359e-08	-1.73358	0.381335
34536616	chr21:34536616:A:G	1.67086e-08	-1.54842	-1.06943
34536661	chr21:34536661:ACACCAC:A	1.74625e-08	-1.40563	-1.16809
34536910	chr21:34536910:G:T	4.42526e-08	-1.64386	-2.33987e-10
34537076	chr21:34537076:C:T	7.12614e-08	-1.63423e-10	-1.16742
34537260	chr21:34537260:AG:A	1.83496e-08	-1.49666	-1.02751
34537327	chr21:34537327:T:C	2.04162e-08	-1.58546	-0.831987
34537387	chr21:34537387:G:A	7.16051e-08	-1.63423e-10	-1.16261
34537517	chr21:34537517:G:A	1.34285e-08	-1.75062	-1.08577
34537782	chr21:34537782:G:A	1.87671e-08	-1.42559	-1.07609
34537983	chr21:34537983:C:T	1.5512e-08	-1.66954	-1.02262
34538052	chr21:34538052:G:T	1.35155e-08	-1.68417	-1.14577
34538245	chr21:34538245:G:T	1.84568e-08	-1.4768	-1.04154
34538322	chr21:34538322:A:G	1.07676e-07	-1.63423e-10	-0.754653
34538344	chr21:34538344:A:G	1.75161e-08	-1.5095	-1.06115
34538345	chr21:34538345:C:T	1.34674e-08	-1.75209	-1.08141
34538413	chr21:34538413:T:C	1.73345e-08	-1.62545	-0.955632
34538474	chr21:34538474:A:AC	1.41624e-08	-1.6241	-1.15909
34538501	chr21:34538501:T:C	2.2885e-08	-1.70976	-0.593536
34538835	chr21:34538835:A:G	1.34643e-08	-1.75086	-1.08288
34538997	chr21:34538997:T:C	1.35898e-08	-1.73159	-1.09287
34539301	chr21:34539301:G:A	2.06921e-08	-1.61439	-0.789641
34539421	chr21:34539421:T:C	4.14131e-08	-1.71018	-2.33987e-10
34539516	chr21:34539516:T:G	1.94536e-07	-1.63423e-10	-0.163163
34539743	chr21:34539743:C:T	1.8971e-08	-1.47813	-1.01274
34539816	chr21:34539816:C:T	7.16327e-08	-1.63423e-10	-1.16223
34540141	chr21:34540141:A:G	1.33014e-08	-1.74885	-1.09706
34540508	chr21:34540508:C:G	1.31539e-08	-1.75146	-1.10561
34540660	chr21:34540660:T:C	1.32664e-08	-1.75151	-1.09703
34540788	chr21:34540788:A:C	1.30699e-08	-1.75178	-1.11169
34540845	chr21:34540845:C:T	1.31089e-08	-1.75193	-1.10856
34540962	chr21:34540962:A:C	7.48519e-08	-1.63423e-10	-1.11827
34541112	chr21:34541112:G:A	9.99606e-08	-1.63423e-10	-0.829002
34541423	chr21:34541423:C:T	1.31401e-08	-1.75136	-1.10674
34541670	chr21:34541670:C:T	1.69992e-08	-1.47381	-1.12681
34541701	chr21:34541701:G:A	1.31779e-08	-1.74958	-1.10566
34541850	chr21:34541850:T:C	1.31463e-08	-1.75097	-1.10667
34542022	chr21:34542022:C:T	1.32081e-08	-1.75164	-1.10131
34542324	chr21:34542324:G:A	1.49151e-08	-1.74227	-0.989131
34542404	chr21:34542404:T:G	7.57228e-08	-1.63423e-10	-1.1067
34542491	chr21:34542491:C:T	2.81628e-08	-1.16902	-0.92675
34542514	chr21:34542514:A:G	1.74059e-08	-1.44662	-1.13035
34542610	chr21:34542610:C:T	7.12244e-08	-1.63423e-10	-1.16794
34542675	chr21:34542675:T:C	1.31643e-08	-1.75113	-1.10514
34542776	chr21:34542776:G:T	1.30999e-08	-1.7519	-1.10927
34543107	chr21:34543107:C:T	8.55765e-08	-1.73964	0.755269
34543112	chr21:34543112:A:C	1.0336e-07	-1.63423e-10	-0.79556
34543243	chr21:34543243:A:G	1.31048e-08	-1.75108	-1.10972
34543301	chr21:34543301:A:G	1.30919e-08	-1.75159	-1.11019
34543332	chr21:34543332:G:A	3.46029e-07	-1.63423e-10	0.412745
34543335	chr21:34543335:C:T	1.31124e-08	-1.75136	-1.10886
34543376	chr21:34543376:C:T	1.99356e-08	-1.62598	-0.815287
34543405	chr21:34543405:A:T	1.31684e-08	-1.75196	-1.10399
34543627	chr21:34543627:G:A	1.77176e-08	-1.45554	-1.10368
34543732	chr21:34543732:AG:A	1.37936e-07	-1.63423e-10	-0.506988
34543970	chr21:34543970:T:C	2.84084e-08	-1.63113	-0.455961
34544067	chr21:34544067:T:C	2.50584e-08	-1.59665	-0.615917
34544392	chr21:34544392:C:T	1.02411e-07	-1.63423e-10	-0.804788
34544557	chr21:34544557:T:G	1.45898e-08	-1.7058	-1.04766
34544818	chr21:34544818:G:A	1.28219e-08	-1.74774	-1.13488
34544819	chr21:34544819:G:A	1.27854e-08	-1.74809	-1.13738
34544981	chr21:34544981:C:G	1.26708e-08	-1.75158	-1.1429
34545087	chr21:34545087:C:T	2.06005e-08	-1.53336	-0.875104
34545528	chr21:34545528:G:C	2.14841e-08	-1.39907	-0.967394
34545753	chr21:34545753:T:A	1.27716e-08	-1.73794	-1.14862
34545782	chr21:34545782:T:G	1.34762e-08	-1.6774	-1.15546
34546058	chr21:34546058:A:G	1.26617e-08	-1.74878	-1.14642
34546276	chr21:34546276:G:A	7.68131e-08	-1.63423e-10	-1.0924
34546313	chr21:34546313:G:A	1.26859e-08	-1.73619	-1.1571
34546593	chr21:34546593:A:G	7.50014e-08	-1.63423e-10	-1.11627
34546626	chr21:34546626:C:A	4.30006e-08	-1.67256	-2.33987e-10
34546980	chr21:34546980:G:A	9.02614e-08	-1.63423e-10	-0.931068
34547168	chr21:34547168:T:C	1.2766e-08	-1.74826	-1.13873
34547210	chr21:34547210:G:A	1.27848e-08	-1.74126	-1.14425
34547375	chr21:34547375:G:A	2.48376e-07	-1.63423e-10	0.0811655
34547455	chr21:34547455:T:C	1.2659e-08	-1.74822	-1.14719
34547550	chr21:34547550:G:A	5.47718e-08	-1.4306	-2.33987e-10
34548046	chr21:34548046:A:G	1.28182e-08	-1.7375	-1.14541
34548124	chr21:34548124:T:C	1.28202e-08	-1.7402	-1.14256
34548152	chr21:34548152:A:G	2.45186e-08	-1.34451	-0.889836
34548205	chr21:34548205:C:T	1.27267e-08	-1.74725	-1.14283
34548330	chr21:34548330:T:G	1.27203e-08	-1.74676	-1.14382
34549028	chr21:34549028:G:C	2.34238e-08	-1.11992	-1.16011
34549048	chr21:34549048:G:A	1.27692e-08	-1.74016	-1.14658
34549123	chr21:34549123:A:T	1.2886e-08	-1.73516	-1.14248
34549343	chr21:34549343:C:T	1.27081e-08	-1.74652	-1.14502
34549708	chr21:34549708:C:T	2.32502e-08	-1.12157	-1.1659
34549747	chr21:34549747:C:T	1.33562e-08	-1.75147	-1.09032
34549905	chr21:34549905:C:T	2.63314e-08	-1.2696	-0.893416
34549920	chr21:34549920:C:T	1.28128e-08	-1.73671	-1.14662
34549980	chr21:34549980:G:A	7.15078e-08	-1.63423e-10	-1.16397
34550368	chr21:34550368:C:T	1.27647e-08	-1.74473	-1.14236
34550402	chr21:34550402:G:A	7.17675e-08	-1.63423e-10	-1.16035
34550405	chr21:34550405:A:G	1.27216e-08	-1.7476	-1.14288
34550426	chr21:34550426:A:G	1.27304e-08	-1.74622	-1.14357
34550523	chr21:34550523:T:C	7.55873e-08	-1.63423e-10	-1.10849
34550623	chr21:34550623:A:T	3.99669e-08	-1.74573	-2.33987e-10
34550626	chr21:34550626:G:A	1.27091e-08	-1.74648	-1.14498
34550949	chr21:34550949:A:G	1.27456e-08	-1.74741	-1.14118
34550956	chr21:34550956:A:G	7.67023e-08	-1.63423e-10	-1.09385
34551164	chr21:34551164:G:A	1.28477e-08	-1.73799	-1.14262
34551169	chr21:34551169:G:A	1.2728e-08	-1.74425	-1.14572
34551175	chr21:34551175:G:A	1.27068e-08	-1.74456	-1.14709
34551392	chr21:34551392:T:C	1.25966e-08	-1.75073	-1.14963
34551704	chr21:34551704:T:C	7.5652e-08	-1.63423e-10	-1.10763
34551828	chr21:34551828:G:A	1.54974e-08	-1.60062	-1.09249
34551935	chr21:34551935:A:G	1.26764e-08	-1.74693	-1.1471
34552034	chr21:34552034:T:C	1.27554e-08	-1.744	-1.14383
34552071	chr21:34552071:C:G	5.15211e-08	-1.13652	-0.355268
34552618	chr21:34552618:C:A	7.38139e-08	-1.63423e-10	-1.13223
34552699	chr21:34552699:T:C	5.34341e-08	-1.45533	-2.33987e-10
34553179	chr21:34553179:A:G	1.28279e-08	-1.74527	-1.13689
34553661	chr21:34553661:C:T	4.30325e-08	-1.67182	-2.33987e-10
34553680	chr21:34553680:C:A	5.54241e-08	-1.41876	-2.33987e-10
34553786	chr21:34553786:C:A	9.4243e-08	-1.63423e-10	-0.887901
34553852	chr21:34553852:G:A	1.31891e-08	-1.73775	-1.11663
34553918	chr21:34553918:G:A	5.52306e-08	-1.42226	-2.33987e-10
34553928	chr21:34553928:T:C	2.56672e-08	-1.54264	-0.645923
34554098	chr21:34554098:G:A	6.64836e-08	-1.23682	-2.33987e-10
34554280	chr21:34554280:T:G	4.13158e-08	-1.71253	-2.33987e-10
34554637	chr21:34554637:A:G	7.45613e-08	-1.63423e-10	-1.12216
34554783	chr21:34554783:T:C	5.23302e-08	-1.13837	-0.337831
34554784	chr21:34554784:G:A	7.13695e-08	-1.63423e-10	-1.16591
34554969	chr21:34554969:T:C	7.12396e-08	-1.63423e-10	-1.16773
34555468	chr21:34555468:G:A	3.99575e-08	-1.74596	-2.33987e-10
34555496	chr21:34555496:C:T	7.12314e-08	-1.63423e-10	-1.16784
34555498	chr21:34555498:A:G	2.23969e-08	-1.32794	-0.99691
34555513	chr21:34555513:T:C	1.26623e-08	-1.74577	-1.14938
34555663	chr21:34555663:C:A	1.26753e-08	-1.7463	-1.14783
34555672	chr21:34555672:G:C	7.60122e-08	-1.63423e-10	-1.10288
34555865	chr21:34555865:T:C	1.27355e-08	-1.74184	-1.14755
34555942	chr21:34555942:C:T	3.08218e-08	-1.52132	-0.484233
34555987	chr21:34555987:C:T	2.46244e-08	-1.5515	-0.678542
34555988	chr21:34555988:G:A	2.32418e-08	-1.12222	-1.16561
34556128	chr21:34556128:C:T	3.51743e-08	-1.02707	-0.846389
34556195	chr21:34556195:G:A	4.07465e-08	-1.72641	-2.33987e-10
34556282	chr21:34556282:C:T	1.03182e-07	-1.63423e-10	-0.797283
34556353	chr21:34556353:G:A	9.73368e-08	-1.63423e-10	-0.855601
34556358	chr21:34556358:C:T	1.29499e-08	-1.71375	-1.15894
34556402	chr21:34556402:G:A	9.65005e-08	-1.63423e-10	-0.864229
34556558	chr21:34556558:T:C	1.26037e-08	-1.74982	-1.14997
34556894	chr21:34556894:T:C	2.72826e-08	-1.22649	-0.901038
34556895	chr21:34556895:A:G	1.26419e-08	-1.75151	-1.14525
34556979	chr21:34556979:G:A	2.78881e-08	-1.22491	-0.880672
34557128	chr21:34557128:T:A	1.26853e-08	-1.75114	-1.14219
34557138	chr21:34557138:G:A	1.26219e-08	-1.75158	-1.14676
34557143	chr21:34557143:G:T	2.66532e-08	-1.6686	-0.482265
34557162	chr21:34557162:G:A	1.3678e-08	-1.75028	-1.06771
34557223	chr21:34557223:A:G	1.26637e-08	-1.75135	-1.14369
34557225	chr21:34557225:A:T	5.02074e-08	-0.364073	-1.15354
34557236	chr21:34557236:A:T	7.4375e-07	-1.63423e-10	1.17793
34557242	chr21:34557242:A:T	1.26169e-08	-1.75089	-1.14785
34557330	chr21:34557330:A:G	1.26531e-08	-1.75069	-1.14519
34557493	chr21:34557493:A:G	1.05325e-07	-1.63423e-10	-0.776723
34557566	chr21:34557566:G:A	1.26583e-08	-1.75083	-1.14464
34557616	chr21:34557616:C:T	2.5729e-08	-1.0901	-1.09606
34557802	chr21:34557802:G:A	7.58823e-08	-1.63423e-10	-1.10459
34557806	chr21:34557806:C:T	1.27403e-08	-1.73558	-1.15343
34557845	chr21:34557845:G:A	8.3581e-08	-1.63423e-10	-1.00796
34558015	chr21:34558015:C:A	1.26614e-08	-1.75027	-1.14495
34558016	chr21:34558016:A:C	1.26564e-08	-1.74961	-1.14601
34558054	chr21:34558054:T:C	1.26888e-08	-1.75072	-1.14233
34558196	chr21:34558196:G:A	6.4824e-07	-1.63423e-10	1.04048
34558416	chr21:34558416:A:C	1.26732e-08	-1.75104	-1.14325
34558418	chr21:34558418:T:C	1.2696e-08	-1.75093	-1.14157
34558606	chr21:34558606:A:G	1.26675e-08	-1.75147	-1.14327
34558617	chr21:34558617:C:T	2.23128e-08	-1.49087	-0.83775
34558630	chr21:34558630:CTT:C	1.27139e-08	-1.74985	-1.14123
34558633	chr21:34558633:AACG:A	1.27207e-08	-1.74931	-1.14123
34558697	chr21:34558697:C:T	9.4243e-08	-1.63423e-10	-0.887901
34558796	chr21:34558796:C:T	9.7106e-08	-1.63423e-10	-0.857974
34558848	chr21:34558848:C:T	2.14506e-08	-1.48823	-0.879793
34558937	chr21:34558937:C:A	7.14614e-08	-1.63423e-10	-1.16462
34559021	chr21:34559021:C:T	1.26535e-08	-1.75113	-1.14471
34559036	chr21:34559036:C:T	2.70854e-08	-1.19158	-0.943203
34559069	chr21:34559069:C:T	1.26238e-08	-1.75174	-1.14646
34559278	chr21:34559278:G:A	1.26881e-08	-1.75152	-1.14159
34559340	chr21:34559340:T:C	1.25973e-08	-1.75182	-1.14848
34559414	chr21:34559414:C:CT	1.3654e-08	-1.66675	-1.153
34559525	chr21:34559525:T:C	2.90863e-07	-1.63423e-10	0.239073
34559611	chr21:34559611:C:A	2.69067e-08	-1.23965	-0.901753
34559622	chr21:34559622:GTTT:G	2.69419e-08	-1.23719	-0.902901
34559873	chr21:34559873:C:T	1.23832e-08	-1.74943	-1.16801
34559886	chr21:34559886:C:T	6.19649e-08	-1.30721	-2.33987e-10
34559935	chr21:34559935:G:A	1.92205e-08	-1.33034	-1.14746
34559991	chr21:34559991:A:T	8.39147e-08	-1.63423e-10	-1.00398
34559992	chr21:34559992:A:T	8.40343e-08	-1.63423e-10	-1.00255
34560321	chr21:34560321:A:C	1.36498e-08	-1.74896	-1.07109
34560942	chr21:34560942:G:C	4.5937e-08	-0.998714	-0.607793
34561052	chr21:34561052:T:G	1.36563e-08	-1.74779	-1.07178
34561492	chr21:34561492:G:A	1.27621e-08	-1.75127	-1.13602
34561773	chr21:34561773:T:G	2.89614e-07	-1.63423e-10	0.234772
34561895	chr21:34561895:A:T	1.26149e-08	-1.75108	-1.14782
34562160	chr21:34562160:T:C	3.92577e-08	-0.710481	-1.05315
34562178	chr21:34562178:T:C	5.25216e-08	-1.16727	-0.305283
34562320	chr21:34562320:G:A	1.24502e-08	-1.75209	-1.15995
34562334	chr21:34562334:AT:A	1.26052e-08	-1.7516	-1.14807
34562764	chr21:34562764:A:C	5.11664e-08	-1.16975	-0.328942
34562795	chr21:34562795:A:G	5.34086e-08	-1.14893	-0.306875
34562824	chr21:34562824:A:G	8.46238e-07	-1.63423e-10	1.30702
34563192	chr21:34563192:T:C	1.26412e-08	-1.75179	-1.14503
34563385	chr21:34563385:T:A	1.43782e-08	-1.65917	-1.10889
34563568	chr21:34563568:T:C	1.25866e-08	-1.75135	-1.1498
34563613	chr21:34563613:G:A	1.26449e-08	-1.75102	-1.14551
34563624	chr21:34563624:A:G	1.26423e-08	-1.75123	-1.1455
34563633	chr21:34563633:G:T	1.27424e-08	-1.74911	-1.13973
34563939	chr21:34563939:G:A	4.15566e-08	-1.70672	-2.33987e-10
34563998	chr21:34563998:T:C	2.56715e-08	-1.02236	-1.16603
34564062	chr21:34564062:C:T	4.41177e-08	-0.716322	-0.930596
34564395	chr21:34564395:C:A	1.26917e-08	-1.7499	-1.14293
34565081	chr21:34565081:A:G	1.27028e-08	-1.75209	-1.13987
34565126	chr21:34565126:A:C	8.01964e-08	-1.63423e-10	-1.0493
34565162	chr21:34565162:G:A	7.6568e-08	-1.63423e-10	-1.0956
34565550	chr21:34565550:T:C	1.40842e-08	-1.7515	-1.03723
34565645	chr21:34565645:T:C	8.04539e-08	-1.63423e-10	-1.04609
34565686	chr21:34565686:T:C	1.27342e-08	-1.74874	-1.14074
34565726	chr21:34565726:T:G	5.69738e-08	-1.13268	-0.258506
34565777	chr21:34565777:T:C	1.2711e-08	-1.7484	-1.1429
34565847	chr21:34565847:C:T	1.26917e-08	-1.74855	-1.14428
34565934	chr21:34565934:G:A	1.26397e-08	-1.7502	-1.14674
34566013	chr21:34566013:C:T	3.99463e-08	-1.74624	-2.33987e-10
34566027	chr21:34566027:A:C	2.95849e-08	-1.17016	-0.876355
34566049	chr21:34566049:G:A	2.90766e-08	-1.1915	-0.872344
34566085	chr21:34566085:T:C	1.27788e-08	-1.74997	-1.13602
34566160	chr21:34566160:C:A	1.27474e-08	-1.75079	-1.13766
34566208	chr21:34566208:T:G	1.26278e-08	-1.7505	-1.14738
34566279	chr21:34566279:C:T	1.26633e-08	-1.7512	-1.14387
34566558	chr21:34566558:GA:G	2.33137e-08	-1.24508	-1.03965
34566670	chr21:34566670:T:C	1.5402e-08	-1.58093	-1.11835
34566751	chr21:34566751:C:T	7.27013e-08	-1.63423e-10	-1.14742
34566836	chr21:34566836:G:A	7.40034e-08	-1.63423e-10	-1.12967
34566986	chr21:34566986:G:C	2.40059e-08	-1.21543	-1.04005
34567007	chr21:34567007:G:C	3.38948e-08	-1.1325	-0.778015
34567115	chr21:34567115:C:T	1.26933e-08	-1.75081	-1.1419
34567139	chr21:34567139:A:AC	4.0636e-08	-1.15616	-0.572959
34567321	chr21:34567321:C:T	4.12494e-08	-0.798158	-0.915984
34567541	chr21:34567541:T:C	1.70621e-08	-1.65484	-0.942078
34567551	chr21:34567551:T:C	7.13888e-07	1.13695	-2.33987e-10
34567572	chr21:34567572:A:G	1.58857e-08	-1.6691	-0.99926
34567957	chr21:34567957:T:TCTG	3.97359e-08	-1.75152	-2.33987e-10
34567958	chr21:34567958:A:AT	3.97348e-08	-1.75155	-2.33987e-10
34568085	chr21:34568085:T:C	4.71977e-08	-0.996986	-0.582447
34568505	chr21:34568505:G:A	1.12537e-07	-1.63423e-10	-0.710499
34568935	chr21:34568935:T:C	2.15789e-08	-1.20033	-1.16173
34568936	chr21:34568936:G:A	7.12213e-08	-1.63423e-10	-1.16799
34568953	chr21:34568953:G:A	1.6397e-08	-1.74031	-0.896369
34569260	chr21:34569260:T:C	5.45806e-08	-1.01287	-0.421231
34569271	chr21:34569271:T:C	1.3984e-08	-1.64087	-1.15499
34569278	chr21:34569278:C:T	9.10443e-08	-1.63423e-10	-0.922432
34569279	chr21:34569279:A:G	1.44758e-08	-1.65389	-1.10741
34569471	chr21:34569471:T:C	5.01099e-08	-0.922516	-0.597043
34569472	chr21:34569472:G:A	1.5365e-08	-1.5368	-1.16488
34569629	chr21:34569629:C:A	1.47424e-08	-1.57498	-1.16807
34569880	chr21:34569880:C:T	1.58086e-08	-1.60576	-1.06747
34570009	chr21:34570009:T:A	1.26542e-07	-1.63423e-10	-0.593204
34570409	chr21:34570409:G:A	1.26486e-07	-1.63423e-10	-0.593645
34570417	chr21:34570417:T:C	7.24452e-08	-1.63423e-10	-1.15095
34570599	chr21:34570599:T:C	7.26259e-08	-1.63423e-10	-1.14846
34571225	chr21:34571225:G:A	7.35022e-08	-1.63423e-10	-1.13646
34571249	chr21:34571249:T:C	3.12748e-08	-1.12122	-0.869745
34571507	chr21:34571507:T:C	1.43015e-08	-1.65738	-1.11603
34571787	chr21:34571787:A:G	1.66996e-07	-1.63423e-10	-0.31581
34571940	chr21:34571940:A:T	7.13611e-08	-1.63423e-10	-1.16602
34572108	chr21:34572108:A:G	7.70105e-08	-1.63423e-10	-1.08984
34572178	chr21:34572178:T:A	1.34376e-08	-1.7514	-1.08432
34572231	chr21:34572231:A:G	7.26493e-08	-1.63423e-10	-1.14813
34572264	chr21:34572264:T:C	7.2594e-08	-1.63423e-10	-1.14889
34572335	chr21:34572335:C:T	7.2909e-08	-1.63423e-10	-1.14457
34572851	chr21:34572851:G:T	4.74519e-08	-1.57406	-2.33987e-10
34573276	chr21:34573276:G:A	7.22413e-08	-1.63423e-10	-1.15377
34573300	chr21:34573300:C:G	7.22117e-08	-1.63423e-10	-1.15418
34573453	chr21:34573453:G:C	1.15996e-07	-1.63423e-10	-0.680225
34573904	chr21:34573904:C:T	1.56857e-08	-1.57563	-1.10541
34574330	chr21:34574330:G:C	7.1324e-08	-1.63423e-10	-1.16654
34574398	chr21:34574398:GAAAATAT:G	3.97172e-08	-1.75199	-2.33987e-10
34574605	chr21:34574605:G:C	7.18077e-08	-1.63423e-10	-1.15979
34574647	chr21:34574647:C:G	6.22787e-08	-0.887608	-0.41455
34574748	chr21:34574748:A:C	7.13611e-08	-1.63423e-10	-1.16602
34574984	chr21:34574984:AAC:A	4.07081e-08	-1.72735	-2.33987e-10
34574988	chr21:34574988:CATGGCTGATGGAGGCAGAA:C	4.087e-08	-1.72338	-2.33987e-10
34575010	chr21:34575010:G:C	4.09472e-08	-1.72149	-2.33987e-10
34575337	chr21:34575337:C:T	1.35256e-08	-1.7519	-1.07729
34575384	chr21:34575384:G:A	7.82525e-08	-1.63423e-10	-1.07384
34575455	chr21:34575455:C:G	6.17351e-08	-0.807756	-0.50317
34575678	chr21:34575678:G:A	9.42405e-08	-1.63423e-10	-0.887927
34576088	chr21:34576088:T:C	7.26344e-08	-1.63423e-10	-1.14834
34576689	chr21:34576689:G:A	7.14284e-08	-1.63423e-10	-1.16508
34576900	chr21:34576900:T:C	2.74206e-08	-1.5353	-0.587179
34577334	chr21:34577334:G:A	3.21991e-08	-1.30554	-0.656298
34577340	chr21:34577340:A:G	7.42187e-08	-1.63423e-10	-1.12676
34578094	chr21:34578094:A:G	2.01928e-08	-1.34582	-1.08263
34578130	chr21:34578130:AG:A	1.41993e-08	-1.75207	-1.02852
34578133	chr21:34578133:C:T	3.35418e-08	-1.02393	-0.897053
34578313	chr21:34578313:G:A	8.85985e-08	-1.63423e-10	-0.949663
34578400	chr21:34578400:A:G	3.61733e-08	-0.932092	-0.913365
34578428	chr21:34578428:TC:T	7.13611e-08	-1.63423e-10	-1.16602
34578531	chr21:34578531:C:T	7.76485e-08	-1.63423e-10	-1.08159
34578635	chr21:34578635:A:G	2.79649e-08	-1.43928	-0.663544
34579123	chr21:34579123:G:A	7.95616e-08	-1.63423e-10	-1.05725
34579207	chr21:34579207:C:A	1.57345e-07	-1.63423e-10	-0.375337
34579324	chr21:34579324:G:A	1.89911e-07	-1.63423e-10	-0.18722
34579504	chr21:34579504:T:A	1.13355e-07	-1.63423e-10	-0.703253
34579736	chr21:34579736:T:C	7.40985e-08	-1.63423e-10	-1.12838
34580024	chr21:34580024:G:A	1.8142e-08	-1.69507	-0.840476
34580185	chr21:34580185:CCAGCTTTAGAG:C	1.47135e-08	-1.69052	-1.0545
34580399	chr21:34580399:G:A	1.95838e-08	-1.70389	-0.755188
34580711	chr21:34580711:G:A	7.17114e-08	-1.63423e-10	-1.16113
34580721	chr21:34580721:C:G	7.15435e-08	-1.63423e-10	-1.16347
34580967	chr21:34580967:A:C	7.48915e-08	-1.63423e-10	-1.11774
34581291	chr21:34581291:G:A	4.6318e-08	-1.14888	-0.449366
34581558	chr21:34581558:C:T	7.25446e-08	-1.63423e-10	-1.14958
34581721	chr21:34581721:C:T	7.12326e-08	-1.63423e-10	-1.16783
34581743	chr21:34581743:T:C	1.6473e-07	-1.63423e-10	-0.329472
34581833	chr21:34581833:C:T	7.14092e-08	-1.63423e-10	-1.16535
34581969	chr21:34581969:G:A	7.40839e-08	-1.63423e-10	-1.12858
34581988	chr21:34581988:G:A	1.12998e-07	-1.63423e-10	-0.706409
34582082	chr21:34582082:G:C	3.97146e-08	-1.75206	-2.33987e-10
34582154	chr21:34582154:C:T	7.28227e-08	-1.63423e-10	-1.14575
34582303	chr21:34582303:C:T	3.07913e-08	-1.09062	-0.915922
34582330	chr21:34582330:G:A	1.3e-08	-1.74953	-1.1193
34582501	chr21:34582501:C:T	2.7294e-08	-1.56187	-0.565235
34582556	chr21:34582556:G:A	1.72508e-08	-1.46311	-1.12281
34582747	chr21:34582747:T:G	3.16247e-08	-1.06911	-0.910727
34583108	chr21:34583108:C:T	2.09046e-07	-1.63423e-10	-0.0912234
34583146	chr21:34583146:G:A	7.32261e-08	-1.63423e-10	-1.14023
34583298	chr21:34583298:C:T	1.12884e-07	-1.63423e-10	-0.707414
34583582	chr21:34583582:T:C	7.12788e-08	-1.63423e-10	-1.16718
34583786	chr21:34583786:T:C	1.93884e-08	-1.46907	-1.00003
34583990	chr21:34583990:G:A	7.31382e-08	-1.63423e-10	-1.14143
34584061	chr21:34584061:C:G	9.3375e-08	-1.63423e-10	-0.897155
34584682	chr21:34584682:C:T	9.38607e-08	-1.63423e-10	-0.891966
34584742	chr21:34584742:C:T	1.73127e-08	-1.74462	-0.837717
34584956	chr21:34584956:C:T	3.91165e-08	-0.615397	-1.15184
34585137	chr21:34585137:C:T	1.96541e-08	-1.69939	-0.756099
34585411	chr21:34585411:G:A	7.38659e-08	-1.63423e-10	-1.13153
34585517	chr21:34585517:G:A	7.44585e-08	-1.63423e-10	-1.12354
34585559	chr21:34585559:C:T	1.27467e-07	-1.63423e-10	-0.58592
34585962	chr21:34585962:T:C	1.80242e-07	-1.63423e-10	-0.23948
34586138	chr21:34586138:G:A	1.63318e-08	-1.74345	-0.897215
34586162	chr21:34586162:C:A	7.38651e-08	-1.63423e-10	-1.13154
34586413	chr21:34586413:G:A	7.3429e-08	-1.63423e-10	-1.13746
34586884	chr21:34586884:A:G	7.40562e-08	-1.63423e-10	-1.12895
34587287	chr21:34587287:A:G	1.95871e-08	-1.71684	-0.742065
34587416	chr21:34587416:G:A	7.40029e-08	-1.63423e-10	-1.12967
34587466	chr21:34587466:G:A	1.09681e-07	-1.63423e-10	-0.736203
34587608	chr21:34587608:T:C	7.13659e-08	-1.63423e-10	-1.16596
34587611	chr21:34587611:A:G	1.92365e-08	-1.72844	-0.748521
34587955	chr21:34587955:A:G	7.47995e-08	-1.63423e-10	-1.11897
34588010	chr21:34588010:T:C	7.39078e-08	-1.63423e-10	-1.13096
34588218	chr21:34588218:C:T	7.45931e-08	-1.63423e-10	-1.12173
34588764	chr21:34588764:G:A	1.26542e-07	-1.63423e-10	-0.593204
34588969	chr21:34588969:A:C	4.32988e-08	-1.66565	-2.33987e-10
34589036	chr21:34589036:C:T	1.68736e-08	-1.72592	-0.882111
34589097	chr21:34589097:G:A	1.30705e-08	-1.74309	-1.12032
34589279	chr21:34589279:C:T	3.99927e-08	-0.982562	-0.762519
34589429	chr21:34589429:T:C	1.10078e-07	-1.63423e-10	-0.732588
34589666	chr21:34589666:A:T	1.01932e-07	-1.63423e-10	-0.809472
34589866	chr21:34589866:C:T	3.11153e-08	-0.986893	-1.00919
34589948	chr21:34589948:G:A	9.08842e-08	-1.63423e-10	-0.924191
34590061	chr21:34590061:G:A	9.1617e-08	-1.63423e-10	-0.916161
34590094	chr21:34590094:C:G	8.90945e-08	-1.63423e-10	-0.94408
34590134	chr21:34590134:A:G	8.85293e-08	-1.63423e-10	-0.950444
34590367	chr21:34590367:C:T	7.12601e-08	-1.63423e-10	-1.16744
34590591	chr21:34590591:C:A	7.14575e-08	-1.63423e-10	-1.16467
34590769	chr21:34590769:A:T	7.27253e-08	-1.63423e-10	-1.14709
34590873	chr21:34590873:T:A	8.9392e-08	-1.63423e-10	-0.940747
34590997	chr21:34590997:G:A	7.2598e-08	-1.63423e-10	-1.14884
34591069	chr21:34591069:G:A	1.12509e-07	-1.63423e-10	-0.710747
34591152	chr21:34591152:A:G	1.46087e-08	-1.75178	-1.00038
34591796	chr21:34591796:A:C	3.68685e-08	-0.872006	-0.954414
34592270	chr21:34592270:T:C	9.17083e-08	-1.63423e-10	-0.915165
34592315	chr21:34592315:T:C	1.43547e-08	-1.70621	-1.06349
34592467	chr21:34592467:T:C	8.92438e-08	-1.63423e-10	-0.942406
34592590	chr21:34592590:C:T	2.47486e-08	-1.29127	-0.93374
34592787	chr21:34592787:T:C	1.56914e-08	-1.75208	-0.928585
34593479	chr21:34593479:A:G	1.12397e-07	-1.63423e-10	-0.711742
34593637	chr21:34593637:C:T	1.24683e-08	-1.74284	-1.16775
34593689	chr21:34593689:G:A	1.30161e-08	-1.72416	-1.14343
34593727	chr21:34593727:G:C	4.85979e-08	-1.5502	-2.33987e-10
34593877	chr21:34593877:C:T	7.28236e-08	-1.63423e-10	-1.14574
34594135	chr21:34594135:A:G	1.26427e-07	-1.63423e-10	-0.594113
34594143	chr21:34594143:G:C	4.71579e-08	-1.58028	-2.33987e-10
34594161	chr21:34594161:G:A	1.78233e-07	-1.63423e-10	-0.250686
34594259	chr21:34594259:C:T	1.23967e-08	-1.74886	-1.16749
34594279	chr21:34594279:C:T	1.70019e-08	-1.71148	-0.888974
34594319	chr21:34594319:C:T	1.74136e-08	-1.72653	-0.849998
34594460	chr21:34594460:G:A	7.84474e-08	-1.63423e-10	-1.07135
34594487	chr21:34594487:G:A	2.50949e-08	-1.24753	-0.963583
34594608	chr21:34594608:C:G	3.2787e-08	-1.03688	-0.906869
34594647	chr21:34594647:G:A	1.01595e-07	-1.63423e-10	-0.812784
34594810	chr21:34594810:G:A	2.20829e-08	-1.46244	-0.876538
34594833	chr21:34594833:C:T	4.68795e-08	-1.10263	-0.483569
34595235	chr21:34595235:GA:G	7.24013e-08	-1.63423e-10	-1.15155
34595494	chr21:34595494:A:T	1.74512e-08	-1.74796	-0.826404
34595749	chr21:34595749:A:G	7.23534e-08	-1.63423e-10	-1.15222
34595897	chr21:34595897:G:T	7.88232e-08	-1.63423e-10	-1.06657
34595982	chr21:34595982:G:A	1.25617e-07	-1.63423e-10	-0.600541
34596046	chr21:34596046:G:A	1.24934e-08	-1.74186	-1.16672
34596195	chr21:34596195:T:C	7.43213e-08	-1.63423e-10	-1.12538
34596293	chr21:34596293:C:T	7.1988e-08	-1.63423e-10	-1.15728
34596294	chr21:34596294:G:A	2.17184e-08	-1.75173	-0.603889
34596974	chr21:34596974:G:A	6.32387e-08	-1.28686	-2.33987e-10
34597093	chr21:34597093:G:A	7.6395e-08	-1.63423e-10	-1.09786
34597217	chr21:34597217:A:G	1.64301e-08	-1.69122	-0.943438
34597226	chr21:34597226:C:T	2.15382e-08	-1.54887	-0.81508
34597602	chr21:34597602:G:A	1.2726e-08	-1.73085	-1.15928
34598167	chr21:34598167:T:C	1.77204e-07	-1.63423e-10	-0.256476
34598351	chr21:34598351:A:G	9.00672e-08	-1.63423e-10	-0.933222
34598360	chr21:34598360:G:A	7.41746e-08	-1.63423e-10	-1.12736
34598414	chr21:34598414:G:T	1.87965e-08	-1.67044	-0.82967
34598507	chr21:34598507:C:T	8.51876e-08	-1.63423e-10	-0.988922
34598735	chr21:34598735:G:A	7.89146e-08	-1.06783	0.00242245
34598968	chr21:34598968:G:T	2.40792e-08	-1.09769	-1.15474
34598995	chr21:34598995:C:A	1.00981e-07	0.197485	-1.01633
34599433	chr21:34599433:C:T	1.0343e-07	0.198854	-0.993737
34599559	chr21:34599559:C:T	1.26327e-08	-1.75183	-1.14566
34599811	chr21:34599811:T:C	7.30297e-08	-1.63423e-10	-1.14291
34599814	chr21:34599814:G:A	2.06989e-08	-1.58705	-0.816648
34600148	chr21:34600148:C:T	2.75607e-07	-1.63423e-10	0.185197
34600214	chr21:34600214:TA:T	7.27377e-08	-1.63423e-10	-1.14692
34600329	chr21:34600329:T:C	1.5459e-08	-1.74728	-0.948306
34600641	chr21:34600641:T:C	1.36085e-08	-1.73512	-1.08796
34600734	chr21:34600734:T:G	1.23926e-08	-1.74876	-1.16792
34600736	chr21:34600736:G:A	1.32837e-07	0.385744	-0.930397
34600929	chr21:34600929:C:T	1.06858e-07	0.321754	-1.08403
34601098	chr21:34601098:T:A	1.36963e-08	-1.72137	-1.09529
34601264	chr21:34601264:G:A	1.16259e-07	0.111736	-0.789693
34601537	chr21:34601537:G:A	4.04454e-08	-0.701877	-1.03195
34601539	chr21:34601539:C:A	7.96192e-08	-1.63423e-10	-1.05652
34601624	chr21:34601624:T:C	1.8224e-08	-1.74354	-0.787501
34601635	chr21:34601635:G:A	2.27988e-08	-1.24234	-1.06474
34601757	chr21:34601757:G:T	8.39966e-08	-1.003	-2.33987e-10
34602200	chr21:34602200:A:G	1.14757e-07	0.423373	-1.11433
34602276	chr21:34602276:T:C	5.15208e-08	-1.49738	0.00558486
34602524	chr21:34602524:G:A	8.43625e-08	-1.63423e-10	-0.998655
34603118	chr21:34603118:GGCATGACT:G	2.87879e-08	-1.03801	-1.03581
34603385	chr21:34603385:C:CT	1.85618e-07	0.196995	-0.407082
34603543	chr21:34603543:T:C	8.47991e-08	-1.63423e-10	-0.993493
34603748	chr21:34603748:C:T	1.78301e-08	-1.40602	-1.14688
34603799	chr21:34603799:G:T	4.28956e-08	-0.642572	-1.03244
34603840	chr21:34603840:T:C	1.46406e-07	0.39755	-0.844941
34604732	chr21:34604732:G:C	4.55926e-08	-1.65496	0.0409284
34604987	chr21:34604987:C:T	1.5691e-08	-1.63416	-1.04653
34605146	chr21:34605146:A:G	1.98484e-07	-1.63423e-10	-0.143067
34605209	chr21:34605209:T:C	5.22408e-08	-1.47791	-2.33987e-10
34605236	chr21:34605236:C:T	1.09693e-07	-1.63423e-10	-0.736092
34605626	chr21:34605626:A:G	2.86214e-08	-1.05598	-1.02365
34605633	chr21:34605633:A:G	1.85737e-07	0.303256	-0.512702
34605676	chr21:34605676:C:A	2.50278e-08	-1.64672	-0.567065
34605745	chr21:34605745:C:T	3.14521e-08	-1.18744	-0.79787
34605894	chr21:34605894:T:C	1.07779e-07	-1.63423e-10	-0.753691
34605995	chr21:34605995:A:C	8.18961e-08	-1.63423e-10	-1.02833
34606159	chr21:34606159:C:A	8.33394e-08	-1.63423e-10	-1.01086
34606570	chr21:34606570:T:C	1.58544e-07	-0.737798	0.370051
34607009	chr21:34607009:T:C	5.41248e-07	0.86073	-0.000629748
34607237	chr21:34607237:T:A	1.0811e-07	-1.63423e-10	-0.750625
34607455	chr21:34607455:T:A	9.78113e-08	-1.63423e-10	-0.850738
34607534	chr21:34607534:C:T	7.88813e-08	-1.63423e-10	-1.06583
34607700	chr21:34607700:CTGAT:C	1.427e-08	-1.65066	-1.12495
34607730	chr21:34607730:C:A	1.42729e-08	-1.6113	-1.16412
34607845	chr21:34607845:A:G	1.30243e-08	-1.72389	-1.14307
34608405	chr21:34608405:G:A	1.35646e-07	-1.63423e-10	-0.523733
34608503	chr21:34608503:G:A	7.29329e-08	-1.63423e-10	-1.14424
34608634	chr21:34608634:C:T	7.77365e-08	-1.63423e-10	-1.08045
34609180	chr21:34609180:C:T	7.18546e-08	-1.63423e-10	-1.15913
34609416	chr21:34609416:A:AC	7.46245e-08	-1.63423e-10	-1.12131
34609463	chr21:34609463:G:A	8.6738e-08	-1.63423e-10	-0.970885
34609703	chr21:34609703:T:C	4.57659e-08	-1.69304	0.082805
34609870	chr21:34609870:A:T	1.85964e-08	-1.52379	-0.987025
34609980	chr21:34609980:T:C	7.12431e-08	-1.63423e-10	-1.16768
34610425	chr21:34610425:G:A	7.50988e-08	-1.63423e-10	-1.11497
34610491	chr21:34610491:C:T	7.72607e-08	-1.63423e-10	-1.08659
34610580	chr21:34610580:C:T	7.38504e-08	-1.63423e-10	-1.13174
34610689	chr21:34610689:G:A	2.82658e-07	-1.63423e-10	0.210459
34611228	chr21:34611228:A:C	8.43361e-08	-1.63423e-10	-0.998968
34612002	chr21:34612002:G:A	4.30002e-08	-0.915955	-0.756618
34612164	chr21:34612164:T:C	2.25635e-07	1.15325	-1.1681
34612523	chr21:34612523:T:C	7.60283e-08	-1.63423e-10	-1.10267
34612524	chr21:34612524:T:G	7.12401e-08	-1.63423e-10	-1.16772
34613596	chr21:34613596:C:T	1.23971e-08	-1.74826	-1.16805
34614303	chr21:34614303:G:A	1.69236e-07	-1.63423e-10	-0.302484
34614407	chr21:34614407:C:T	1.2557e-07	-1.63423e-10	-0.600912
34615146	chr21:34615146:G:A	2.69149e-08	-1.72124	-0.419863
34615564	chr21:34615564:T:A	7.77537e-08	-1.63423e-10	-1.08023
34615583	chr21:34615583:C:T	2.96759e-08	-1.41613	-0.62731
34616294	chr21:34616294:C:T	1.62192e-07	-0.345	-2.33987e-10
34616468	chr21:34616468:T:C	6.12521e-08	-0.245292	-1.07349
34616602	chr21:34616602:T:C	9.021e-08	-1.63423e-10	-0.931638
34616826	chr21:34616826:C:G	4.94476e-08	-1.02345	-0.509418
34616993	chr21:34616993:C:T	9.06781e-08	-1.63423e-10	-0.926462
34617671	chr21:34617671:T:C	1.60499e-08	-1.71231	-0.945765
34618279	chr21:34618279:T:C	7.67501e-08	-1.63423e-10	-1.09322
34618295	chr21:34618295:A:T	7.22691e-08	-1.63423e-10	-1.15338
34618633	chr21:34618633:C:T	7.20241e-08	-1.63423e-10	-1.15678
34618687	chr21:34618687:C:T	5.05733e-08	-1.1967	-0.313659
34619255	chr21:34619255:A:G	1.48597e-07	-1.63423e-10	-0.432542
34619568	chr21:34619568:C:T	7.12165e-08	-1.63423e-10	-1.16805
34620019	chr21:34620019:A:G	6.69315e-08	-0.182638	-1.04747
34620581	chr21:34620581:G:A	7.79437e-08	-1.63423e-10	-1.07779
34620621	chr21:34620621:C:A	7.55279e-08	-1.63423e-10	-1.10928
34620721	chr21:34620721:A:G	1.25712e-07	0.410377	-1.01016
34620809	chr21:34620809:T:C	6.02174e-08	-0.669067	-0.666749
34620867	chr21:34620867:C:T	1.04546e-07	-1.63423e-10	-0.784152
34620942	chr21:34620942:T:C	2.30311e-08	-1.54559	-0.751344
34621122	chr21:34621122:G:A	7.89682e-08	-1.63423e-10	-1.06473
34621296	chr21:34621296:G:GC	7.38552e-08	-1.63423e-10	-1.13167
34621638	chr21:34621638:A:G	4.6447e-08	-1.05551	-0.539958
34622143	chr21:34622143:C:A	7.25834e-08	-1.63423e-10	-1.14904
34622200	chr21:34622200:G:C	7.23355e-08	-1.63423e-10	-1.15246
34622412	chr21:34622412:G:A	1.58738e-08	-1.62082	-1.04829
34622465	chr21:34622465:G:A	4.98531e-08	-1.07028	-0.454421
34622676	chr21:34622676:C:T	3.90744e-07	-1.63423e-10	0.534274
34622731	chr21:34622731:T:C	1.26544e-08	-1.73706	-1.15872
34622773	chr21:34622773:A:G	4.58797e-08	-1.15063	-0.457121
34622791	chr21:34622791:C:G	7.89254e-08	-0.00451644	-1.06076
34622804	chr21:34622804:G:A	4.57833e-08	-1.3634	-0.246456
34622833	chr21:34622833:T:C	7.56935e-08	-1.63423e-10	-1.10709
34622868	chr21:34622868:C:A	5.3383e-08	-1.043	-0.413286
34623068	chr21:34623068:G:C	1.62326e-07	-1.63423e-10	-0.34417
34623306	chr21:34623306:A:T	7.25647e-08	-1.63423e-10	-1.1493
34623370	chr21:34623370:C:T	7.32952e-08	-1.63423e-10	-1.13928
34623487	chr21:34623487:T:G	6.53145e-08	-0.628815	-0.625749
34623559	chr21:34623559:G:A	7.53099e-08	-1.63423e-10	-1.11217
34623653	chr21:34623653:A:G	7.12365e-08	-1.63423e-10	-1.16777
34623843	chr21:34623843:C:G	5.77024e-08	-0.692487	-0.685992
34623975	chr21:34623975:G:A	8.15597e-08	-1.63423e-10	-1.03244
34624173	chr21:34624173:A:G	7.59931e-08	-1.27551	0.172376
34624518	chr21:34624518:C:T	5.77746e-08	-1.1265	-0.250726
34624565	chr21:34624565:G:C	2.49729e-07	-1.63423e-10	0.0865965
34624645	chr21:34624645:G:C	4.39328e-08	-0.499641	-1.15148
34624947	chr21:34624947:A:G	3.90744e-07	-1.63423e-10	0.534274
34625012	chr21:34625012:G:A	3.8953e-07	-1.63423e-10	0.531164
34625864	chr21:34625864:C:T	9.21742e-08	-0.910098	-2.33987e-10
34626070	chr21:34626070:G:A	7.84823e-08	-1.63423e-10	-1.0709
34626207	chr21:34626207:C:T	1.48627e-07	-1.63423e-10	-0.432338
34626371	chr21:34626371:C:T	7.26368e-08	-1.63423e-10	-1.14831
34626868	chr21:34626868:A:T	1.26746e-08	-1.74305	-1.15112
34626967	chr21:34626967:C:T	5.79137e-08	-1.14837	-0.226459
34627350	chr21:34627350:T:G	4.6456e-08	-0.4481	-1.14717
34627696	chr21:34627696:T:C	5.44264e-08	-1.42988	-0.00705115
34627740	chr21:34627740:C:T	4.34999e-08	-1.34872	-0.3123
34627745	chr21:34627745:G:A	9.38341e-08	-0.892249	-2.33987e-10
34628190	chr21:34628190:C:T	1.75968e-07	-1.63423e-10	-0.263474
34628463	chr21:34628463:C:T	3.92672e-08	-1.54637	-0.217016
34628594	chr21:34628594:A:T	1.73086e-08	-1.69478	-0.887792
34628977	chr21:34628977:T:C	2.36815e-08	-1.71343	-0.555653
34629103	chr21:34629103:T:C	7.41233e-08	-1.63423e-10	-1.12805
34629115	chr21:34629115:A:G	1.25539e-08	-1.74131	-1.16244
34629138	chr21:34629138:A:G	1.25019e-08	-1.7469	-1.161
34629159	chr21:34629159:A:G	1.31173e-08	-1.70577	-1.15407
34629304	chr21:34629304:G:A	5.84737e-08	-1.07598	-0.289225
34629481	chr21:34629481:G:C	7.23896e-08	-1.63423e-10	-1.15171
34629586	chr21:34629586:T:A	1.45093e-07	-1.63423e-10	-0.456405
34629606	chr21:34629606:T:C	2.42067e-07	-1.63423e-10	0.055438
34629958	chr21:34629958:T:C	1.38907e-08	-1.63448	-1.16808
34629959	chr21:34629959:T:G	2.16973e-08	-1.64168	-0.71491
34630140	chr21:34630140:G:A	1.38292e-08	-1.64598	-1.16102
34630584	chr21:34630584:G:C	7.12717e-08	-1.63423e-10	-1.16728
34630621	chr21:34630621:T:G	1.64236e-08	-1.50381	-1.13124
34630919	chr21:34630919:G:T	1.67696e-08	-1.52558	-1.08862
34631241	chr21:34631241:G:C	3.04341e-07	-1.63423e-10	0.284371
34631499	chr21:34631499:G:A	2.19205e-08	-1.25221	-1.09415
34631533	chr21:34631533:AGAG:A	7.1908e-08	-1.63423e-10	-1.15839
34631704	chr21:34631704:T:C	2.0273e-08	-1.68582	-0.738664
34631935	chr21:34631935:T:C	2.61233e-07	-1.63423e-10	0.131635
34632240	chr21:34632240:G:A	2.5057e-08	-1.04509	-1.16753
34632397	chr21:34632397:A:T	7.4438e-08	-1.12381	-2.33987e-10
34632929	chr21:34632929:G:A	6.26037e-08	-0.410954	-0.885999
34633339	chr21:34633339:C:T	1.69675e-08	-1.60461	-0.997867
34633430	chr21:34633430:G:A	7.50933e-08	-1.63423e-10	-1.11505
34633538	chr21:34633538:G:A	9.50194e-08	-1.63423e-10	-0.879697
34633630	chr21:34633630:A:G	4.35562e-07	-1.63423e-10	0.64286
34633778	chr21:34633778:T:C	7.63451e-08	-1.63423e-10	-1.09851
34633812	chr21:34633812:A:G	4.09269e-07	-1.63423e-10	0.580596
34634434	chr21:34634434:C:T	7.22874e-08	-1.63423e-10	-1.15313
34634520	chr21:34634520:C:A	2.53805e-08	-1.04366	-1.15614
34634640	chr21:34634640:G:A	1.65603e-08	-1.67649	-0.950281
34634644	chr21:34634644:G:A	1.03217e-07	-1.63423e-10	-0.796946
34634847	chr21:34634847:C:T	7.40538e-08	-1.63423e-10	-1.12899
34635330	chr21:34635330:T:A	3.97705e-07	-1.63423e-10	0.551934
34635708	chr21:34635708:T:C	3.62623e-08	-0.675603	-1.1674
34635883	chr21:34635883:A:C	3.52597e-08	-1.27806	-0.592981
34636085	chr21:34636085:C:T	1.76705e-08	-1.65192	-0.90996
34636494	chr21:34636494:G:C	1.90801e-07	-1.63423e-10	-0.182548
34637077	chr21:34637077:A:C	8.17747e-08	-1.63423e-10	-1.02981
34637137	chr21:34637137:T:C	1.27591e-07	-1.63423e-10	-0.584946
34637152	chr21:34637152:A:G	2.16008e-08	-1.23252	-1.12853
34637457	chr21:34637457:AG:A	9.17893e-08	-1.63423e-10	-0.914282
34637754	chr21:34637754:C:T	1.2798e-07	-1.63423e-10	-0.581905
34637844	chr21:34637844:C:T	8.94225e-08	-1.63423e-10	-0.940406
34638361	chr21:34638361:G:A	2.06602e-08	-1.71574	-0.689832
34638693	chr21:34638693:T:C	1.99774e-08	-1.27594	-1.16323
34638785	chr21:34638785:C:T	4.48266e-08	-1.63098	-2.33987e-10
34639390	chr21:34639390:A:T	2.95647e-08	-1.65022	-0.396978
34639676	chr21:34639676:C:T	1.24555e-07	-1.63423e-10	-0.609034
34639703	chr21:34639703:A:G	9.35031e-08	-1.63423e-10	-0.895783
34639746	chr21:34639746:C:A	9.62275e-08	-1.63423e-10	-0.867063
34639908	chr21:34639908:A:G	1.28809e-06	2.60381	-0.876675
34639950	chr21:34639950:G:A	7.18922e-08	-1.63423e-10	-1.15861
34640020	chr21:34640020:T:A	1.27059e-07	-1.63423e-10	-0.589129
34640040	chr21:34640040:A:G	8.48144e-08	-1.63423e-10	-0.993312
34640044	chr21:34640044:A:C	9.00611e-08	-1.63423e-10	-0.93329
34640153	chr21:34640153:A:T	9.90944e-08	-1.63423e-10	-0.837705
34640262	chr21:34640262:G:A	2.1061e-08	-1.71401	-0.672348
34640562	chr21:34640562:T:C	8.8562e-08	-1.63423e-10	-0.950075
34641385	chr21:34641385:A:G	2.1258e-08	-1.7466	-0.630447
34641532	chr21:34641532:A:G	1.42065e-08	-1.74475	-1.03533
34641536	chr21:34641536:C:T	7.12192e-08	-1.63423e-10	-1.16801
34641577	chr21:34641577:C:T	1.42728e-08	-1.68212	-1.0933
34641671	chr21:34641671:G:A	7.51804e-08	-1.63423e-10	-1.11389
34641739	chr21:34641739:C:T	1.39183e-08	-1.72737	-1.07321
34641778	chr21:34641778:G:A	9.76277e-08	-1.63423e-10	-0.852617
34642012	chr21:34642012:CTG:C	7.12221e-08	-1.63423e-10	-1.16797
34642225	chr21:34642225:G:T	7.41097e-08	-1.63423e-10	-1.12823
34642246	chr21:34642246:T:C	7.12162e-08	-1.63423e-10	-1.16806
34642280	chr21:34642280:A:G	1.40629e-08	-1.74355	-1.04668
34642417	chr21:34642417:C:A	7.13299e-08	-1.63423e-10	-1.16646
34642621	chr21:34642621:T:C	1.39233e-08	-1.74967	-1.05054
34642889	chr21:34642889:C:G	1.39899e-08	-1.74745	-1.04799
34642959	chr21:34642959:T:A	7.34053e-08	-1.63423e-10	-1.13778
34643003	chr21:34643003:G:A	1.44485e-08	-1.74832	-1.01487
34643059	chr21:34643059:C:T	1.02301e-07	-1.63423e-10	-0.805854
34643343	chr21:34643343:T:C	1.39285e-08	-1.74675	-1.05309
34643731	chr21:34643731:G:A	2.9742e-08	-1.45112	-0.590098
34643993	chr21:34643993:T:C	3.97279e-08	-1.75172	-2.33987e-10
34644056	chr21:34644056:A:G	1.48623e-08	-1.74772	-0.987235
34644360	chr21:34644360:T:C	1.59774e-08	-1.49776	-1.16484
34644536	chr21:34644536:A:G	1.26364e-08	-1.74654	-1.15065
34644768	chr21:34644768:A:C	7.17305e-08	-1.63423e-10	-1.16086
34645025	chr21:34645025:C:T	7.15379e-08	-1.63423e-10	-1.16355
34645281	chr21:34645281:G:A	7.23095e-08	-1.63423e-10	-1.15282
34645448	chr21:34645448:C:T	2.08342e-07	-1.63423e-10	-0.094597
34645473	chr21:34645473:T:G	1.68779e-08	-1.48206	-1.12571
34645543	chr21:34645543:A:G	1.76302e-08	-1.44555	-1.11861
34645602	chr21:34645602:T:C	1.5562e-08	-1.58409	-1.10485
34645643	chr21:34645643:T:C	1.28391e-07	-0.578695	-2.33987e-10
34646437	chr21:34646437:G:A	1.61141e-08	-1.48875	-1.16534
34646590	chr21:34646590:C:T	7.25696e-08	-1.63423e-10	-1.14923
34646978	chr21:34646978:A:G	7.88197e-08	-1.63423e-10	-1.06661
34647051	chr21:34647051:C:A	7.14914e-08	-1.63423e-10	-1.1642
34647313	chr21:34647313:G:A	1.62875e-08	-1.75203	-0.891354
34647518	chr21:34647518:T:C	2.00222e-07	-1.63423e-10	-0.134352
34647775	chr21:34647775:T:C	7.26864e-08	-1.63423e-10	-1.14762
34647781	chr21:34647781:G:A	1.40851e-07	-1.63423e-10	-0.486072
34647865	chr21:34647865:C:T	1.72728e-08	-1.50698	-1.07766
34648089	chr21:34648089:G:A	1.35657e-08	-1.75061	-1.07563
34648111	chr21:34648111:G:A	1.34496e-08	-1.75101	-1.08382
34648328	chr21:34648328:T:C	1.37819e-08	-1.75131	-1.05911
34648335	chr21:34648335:G:A	4.03275e-08	-1.73674	-2.33987e-10
34648346	chr21:34648346:C:T	7.13904e-08	-1.63423e-10	-1.16561
34648657	chr21:34648657:A:C	7.28977e-08	-1.63423e-10	-1.14472
34648825	chr21:34648825:A:G	7.24692e-08	-1.63423e-10	-1.15062
34648870	chr21:34648870:T:A	9.76343e-08	-1.63423e-10	-0.852549
34648944	chr21:34648944:C:T	7.15381e-08	-1.63423e-10	-1.16355
34649510	chr21:34649510:A:C	7.45874e-08	-1.63423e-10	-1.12181
34649599	chr21:34649599:T:C	5.22683e-07	-1.63423e-10	0.825198
34649609	chr21:34649609:A:G	8.44739e-08	-1.63423e-10	-0.997336
34649839	chr21:34649839:A:G	7.50279e-08	-1.63423e-10	-1.11592
34649863	chr21:34649863:CA:C	7.46621e-08	-1.63423e-10	-1.1208
34649903	chr21:34649903:GT:G	1.1042e-07	-1.63423e-10	-0.729488
34649988	chr21:34649988:C:T	1.50151e-08	-1.59328	-1.13144
34650177	chr21:34650177:G:A	1.42054e-07	-1.63423e-10	-0.477572
34650492	chr21:34650492:G:A	7.12527e-08	-1.63423e-10	-1.16754
34650517	chr21:34650517:A:C	7.45115e-08	-1.63423e-10	-1.12282
34650518	chr21:34650518:A:G	7.13316e-08	-1.63423e-10	-1.16644
34650597	chr21:34650597:A:G	7.37712e-08	-1.63423e-10	-1.13281
34650843	chr21:34650843:A:G	7.45138e-08	-1.63423e-10	-1.12279
34651293	chr21:34651293:T:C	7.12802e-08	-1.63423e-10	-1.16716
34651464	chr21:34651464:G:A	1.4279e-08	-1.74517	-1.02982
34651807	chr21:34651807:A:T	7.17063e-08	-1.63423e-10	-1.1612
34651833	chr21:34651833:G:T	7.29171e-08	-1.63423e-10	-1.14445
34651902	chr21:34651902:C:T	7.85073e-08	-1.63423e-10	-1.07059
34651911	chr21:34651911:C:G	7.34875e-08	-1.63423e-10	-1.13666
34652182	chr21:34652182:T:C	7.36143e-08	-1.63423e-10	-1.13494
34652256	chr21:34652256:G:T	7.4368e-08	-1.63423e-10	-1.12475
34652292	chr21:34652292:T:A	9.95151e-08	-1.63423e-10	-0.833469
34652391	chr21:34652391:A:C	7.3391e-08	-1.63423e-10	-1.13798
34652695	chr21:34652695:T:G	7.35023e-08	-1.63423e-10	-1.13646
34652939	chr21:34652939:T:C	7.39375e-08	-1.63423e-10	-1.13056
34653226	chr21:34653226:C:T	7.34875e-08	-1.63423e-10	-1.13666
34653246	chr21:34653246:G:A	1.00029e-07	-1.63423e-10	-0.828315
34653455	chr21:34653455:T:C	7.34875e-08	-1.63423e-10	-1.13666
34653577	chr21:34653577:T:C	8.77036e-08	-1.63423e-10	-0.959815
34653578	chr21:34653578:C:T	7.34875e-08	-1.63423e-10	-1.13666
34653621	chr21:34653621:C:T	7.12745e-08	-1.63423e-10	-1.16724
34653691	chr21:34653691:A:G	7.30972e-08	-1.63423e-10	-1.14199
34653870	chr21:34653870:C:G	7.12563e-08	-1.63423e-10	-1.16749
34654143	chr21:34654143:C:T	7.35738e-08	-1.63423e-10	-1.13549
34654335	chr21:34654335:T:C	7.34294e-08	-1.63423e-10	-1.13745
34654391	chr21:34654391:G:A	7.34875e-08	-1.63423e-10	-1.13666
34654423	chr21:34654423:A:G	7.36094e-08	-1.63423e-10	-1.135
34654446	chr21:34654446:G:A	7.3443e-08	-1.63423e-10	-1.13727
34654450	chr21:34654450:G:T	7.34751e-08	-1.63423e-10	-1.13683
34654607	chr21:34654607:C:T	1.46116e-08	-1.74634	-1.00562
34654810	chr21:34654810:T:A	7.3832e-08	-1.63423e-10	-1.13199
34654826	chr21:34654826:C:T	7.39981e-08	-1.63423e-10	-1.12974
34654827	chr21:34654827:A:G	7.34853e-08	-1.63423e-10	-1.13669
34655083	chr21:34655083:T:C	7.29521e-08	-1.63423e-10	-1.14398
34655332	chr21:34655332:T:C	7.28412e-08	-1.63423e-10	-1.1455
34655514	chr21:34655514:A:G	7.37707e-08	-1.63423e-10	-1.13282
34655517	chr21:34655517:A:G	7.30204e-08	-1.63423e-10	-1.14304
34655562	chr21:34655562:G:A	7.35013e-08	-1.63423e-10	-1.13647
34655694	chr21:34655694:C:T	7.34398e-08	-1.63423e-10	-1.13731
34655879	chr21:34655879:A:G	7.35014e-08	-1.63423e-10	-1.13647
34655904	chr21:34655904:C:T	7.93412e-08	-1.63423e-10	-1.06002
34656458	chr21:34656458:CA:C	1.61785e-08	-1.49638	-1.15372
34656584	chr21:34656584:A:T	7.37658e-08	-1.63423e-10	-1.13288
34656632	chr21:34656632:G:A	7.29242e-08	-1.63423e-10	-1.14436
34656665	chr21:34656665:G:T	1.16365e-07	-1.63423e-10	-0.67705
34656856	chr21:34656856:A:T	1.68069e-08	-1.74774	-0.864256
34656872	chr21:34656872:G:C	1.65626e-08	-1.64761	-0.979018
34657159	chr21:34657159:T:C	7.42519e-08	-1.63423e-10	-1.12631
34657223	chr21:34657223:C:T	9.15509e-08	-1.63423e-10	-0.916882
34657231	chr21:34657231:T:G	1.46463e-08	-1.74208	-1.00751
34657256	chr21:34657256:C:G	7.43792e-08	-1.63423e-10	-1.1246
34657518	chr21:34657518:G:C	1.24206e-07	-1.63423e-10	-0.611839
34657559	chr21:34657559:G:A	1.6895e-08	-1.75155	-0.855213
34657886	chr21:34657886:G:A	8.89294e-08	-1.63423e-10	-0.945935
34657906	chr21:34657906:G:A	1.32954e-07	-1.63423e-10	-0.543775
34657916	chr21:34657916:T:G	1.6718e-08	-1.75208	-0.865215
34658119	chr21:34658119:A:G	5.16236e-08	-1.4898	-2.33987e-10
34658450	chr21:34658450:A:C	4.70928e-08	-1.58166	-2.33987e-10
34658606	chr21:34658606:A:G	8.03118e-08	-1.63423e-10	-1.04786
34658688	chr21:34658688:A:G	8.29985e-08	-1.63423e-10	-1.01495
34659022	chr21:34659022:G:A	7.75464e-08	-0.741897	-0.341004
34659331	chr21:34659331:A:G	2.09225e-07	-1.63423e-10	-0.0903654
34659366	chr21:34659366:T:C	1.09304e-07	-1.63423e-10	-0.739645
34660133	chr21:34660133:G:A	7.18689e-08	-1.63423e-10	-1.15893
34660659	chr21:34660659:T:C	1.82679e-08	-1.74971	-0.778925
34660664	chr21:34660664:C:T	4.28269e-08	-1.67661	-2.33987e-10
34660665	chr21:34660665:A:G	1.81957e-08	-1.7502	-0.782391
34660670	chr21:34660670:C:G	1.06693e-07	-1.63423e-10	-0.763825
34660805	chr21:34660805:T:C	1.30841e-07	-1.63423e-10	-0.559792
34661176	chr21:34661176:T:C	1.31279e-07	-1.63423e-10	-0.556456
34661334	chr21:34661334:T:C	1.68063e-07	-1.63423e-10	-0.309437
34661429	chr21:34661429:G:A	7.81087e-08	-1.63423e-10	-1.07568
34661642	chr21:34661642:C:A	1.65815e-08	-1.7517	-0.873792
34661677	chr21:34661677:C:T	1.18256e-07	-1.63423e-10	-0.66093
34661713	chr21:34661713:A:G	1.30752e-07	-1.63423e-10	-0.560475
34662152	chr21:34662152:A:G	1.37448e-07	-1.63423e-10	-0.51053
34662194	chr21:34662194:AC:A	1.13662e-07	-1.63423e-10	-0.700553
34662702	chr21:34662702:C:A	1.30628e-07	-1.63423e-10	-0.561424
34662822	chr21:34662822:G:A	7.70488e-08	-1.63423e-10	-1.08934
34662932	chr21:34662932:G:A	1.33183e-07	-1.63423e-10	-0.542051
34662954	chr21:34662954:A:G	1.33183e-07	-1.63423e-10	-0.542051
34663209	chr21:34663209:A:G	1.65144e-08	-1.74281	-0.886737
34663317	chr21:34663317:C:A	1.70541e-07	-1.63423e-10	-0.294799
34663458	chr21:34663458:T:C	6.13242e-07	-1.63423e-10	0.984982
34663529	chr21:34663529:A:G	1.68349e-08	-1.74237	-0.867953
34663762	chr21:34663762:G:A	7.58973e-08	-1.63423e-10	-1.1044
34663796	chr21:34663796:T:C	7.61681e-08	-1.63423e-10	-1.10083
34663822	chr21:34663822:T:C	7.12902e-08	-1.63423e-10	-1.16702
34664192	chr21:34664192:G:A	7.62103e-08	-1.63423e-10	-1.10028
34664317	chr21:34664317:G:A	2.86811e-08	-1.74985	-0.327689
34664520	chr21:34664520:C:T	7.12842e-08	-1.63423e-10	-1.1671
34664714	chr21:34664714:T:C	7.62901e-08	-1.63423e-10	-1.09923
34664754	chr21:34664754:A:G	1.33603e-07	-1.63423e-10	-0.538901
34664761	chr21:34664761:G:A	1.8952e-08	-1.75181	-0.740059
34664774	chr21:34664774:G:A	7.73363e-08	-1.63423e-10	-1.08561
34664982	chr21:34664982:C:A	7.44922e-08	-1.63423e-10	-1.12308
34665307	chr21:34665307:G:A	7.32635e-08	-1.63423e-10	-1.13972
34665349	chr21:34665349:G:A	7.76265e-08	-1.63423e-10	-1.08187
34665482	chr21:34665482:G:A	8.08572e-08	-1.63423e-10	-1.04109
34665631	chr21:34665631:G:A	7.91869e-08	-1.63423e-10	-1.06197
34666039	chr21:34666039:G:A	7.70193e-08	-1.63423e-10	-1.08972
34666233	chr21:34666233:A:G	1.52975e-07	-1.63423e-10	-0.403503
34666519	chr21:34666519:C:T	1.37181e-07	-1.63423e-10	-0.51248
34666753	chr21:34666753:G:A	1.90857e-07	-0.182254	-2.33987e-10
34667285	chr21:34667285:A:G	7.12267e-08	-1.63423e-10	-1.16791
34667408	chr21:34667408:T:C	1.57246e-07	-1.63423e-10	-0.375967
34667761	chr21:34667761:C:T	7.20643e-08	-1.63423e-10	-1.15622
34667878	chr21:34667878:T:A	7.24438e-08	-1.63423e-10	-1.15097
34668083	chr21:34668083:T:C	2.05664e-08	-1.75056	-0.659556
34668187	chr21:34668187:A:G	9.55343e-08	-1.63423e-10	-0.874293
34668438	chr21:34668438:G:T	7.31553e-08	-1.63423e-10	-1.14119
34668520	chr21:34668520:C:T	7.25125e-08	-1.63423e-10	-1.15002
34668599	chr21:34668599:C:A	7.126e-08	-1.63423e-10	-1.16744
34668960	chr21:34668960:C:T	7.47786e-08	-1.63423e-10	-1.11925
34669237	chr21:34669237:C:G	7.27404e-08	-1.63423e-10	-1.14688
34669267	chr21:34669267:A:T	7.12183e-08	-1.63423e-10	-1.16803
34669339	chr21:34669339:T:C	1.85339e-08	-1.74688	-0.767299
34669609	chr21:34669609:G:C	1.07836e-07	-1.63423e-10	-0.753165
34669926	chr21:34669926:G:T	7.3085e-08	-1.63423e-10	-1.14215
34670285	chr21:34670285:G:A	2.51189e-08	-1.73937	-0.470787
34670450	chr21:34670450:T:C	1.22199e-07	-1.63423e-10	-0.628131
34670702	chr21:34670702:C:A	7.98445e-08	-1.63423e-10	-1.0537
34671022	chr21:34671022:G:A	8.97248e-08	-1.63423e-10	-0.937031
34671204	chr21:34671204:G:A	8.93629e-08	-1.63423e-10	-0.941073
34671949	chr21:34671949:C:A	7.29085e-08	-1.63423e-10	-1.14457
34672948	chr21:34672948:C:T	5.99654e-08	-1.34001	-2.33987e-10
34673171	chr21:34673171:C:G	8.79941e-08	-1.63423e-10	-0.956508
34673292	chr21:34673292:T:A	8.71298e-08	-1.63423e-10	-0.966379
34673477	chr21:34673477:A:AG	1.54447e-08	-1.71734	-0.979172
34673795	chr21:34673795:C:T	8.25583e-08	-1.63423e-10	-1.02027
34673998	chr21:34673998:A:G	1.01262e-07	-1.63423e-10	-0.816068
34674224	chr21:34674224:C:T	7.27401e-08	-1.63423e-10	-1.14689
34674233	chr21:34674233:A:G	8.30017e-08	-1.63423e-10	-1.01492
34674282	chr21:34674282:A:T	8.2714e-08	-1.63423e-10	-1.01839
34674312	chr21:34674312:G:A	8.21811e-08	-1.63423e-10	-1.02485
34674347	chr21:34674347:G:A	7.12359e-08	-1.63423e-10	-1.16778
34674615	chr21:34674615:T:C	8.22376e-08	-1.63423e-10	-1.02416
34674767	chr21:34674767:T:C	1.1551e-07	-1.63423e-10	-0.684422
34674780	chr21:34674780:T:A	2.10746e-08	-1.69038	-0.695326
34675131	chr21:34675131:A:G	2.44805e-08	-1.7287	-0.507199
34675453	chr21:34675453:C:T	8.01226e-08	-1.63423e-10	-1.05022
34675681	chr21:34675681:G:A	7.29723e-08	-1.63423e-10	-1.1437
34675945	chr21:34675945:T:C	7.55161e-08	-1.63423e-10	-1.10943
34676026	chr21:34676026:T:A	2.10629e-08	-1.69307	-0.693189
34676201	chr21:34676201:T:G	7.12833e-08	-1.63423e-10	-1.16712
34676220	chr21:34676220:C:T	2.51481e-08	-1.64839	-0.560604
34676600	chr21:34676600:A:C	3.57396e-08	-1.75019	-0.107333
34676640	chr21:34676640:C:T	8.10737e-08	-1.63423e-10	-1.03842
34676887	chr21:34676887:T:C	8.17526e-08	-1.63423e-10	-1.03008
34676960	chr21:34676960:G:C	8.2038e-08	-1.63423e-10	-1.0266
34677089	chr21:34677089:C:T	8.37684e-08	-1.63423e-10	-1.00572
34677090	chr21:34677090:G:A	1.99001e-08	-1.67408	-0.768979
34677142	chr21:34677142:C:T	7.28096e-08	-1.63423e-10	-1.14593
34677354	chr21:34677354:T:C	1.03574e-07	-1.63423e-10	-0.793489
34677589	chr21:34677589:A:G	8.43364e-08	-1.63423e-10	-0.998964
34677726	chr21:34677726:C:G	9.96297e-08	-1.63423e-10	-0.832318
34677727	chr21:34677727:A:G	9.96078e-08	-1.63423e-10	-0.832537
34677858	chr21:34677858:T:G	8.18391e-08	-1.63423e-10	-1.02902
34677948	chr21:34677948:C:T	8.22627e-08	-1.63423e-10	-1.02386
34678057	chr21:34678057:C:T	7.39922e-08	-1.63423e-10	-1.12982
34678080	chr21:34678080:A:T	8.30947e-08	-1.63423e-10	-1.0138
34678157	chr21:34678157:T:C	8.15817e-08	-1.63423e-10	-1.03217
34678543	chr21:34678543:A:T	8.12021e-08	-1.63423e-10	-1.03684
34678573	chr21:34678573:G:T	8.17583e-08	-1.63423e-10	-1.03001
34678575	chr21:34678575:C:T	7.91516e-08	-1.63423e-10	-1.06241
34678720	chr21:34678720:A:T	8.11635e-08	-1.63423e-10	-1.03731
34678790	chr21:34678790:A:T	8.32869e-08	-1.63423e-10	-1.01149
34678939	chr21:34678939:G:A	1.50923e-08	-1.70157	-1.01802
34679176	chr21:34679176:C:T	1.56697e-07	-1.63423e-10	-0.379462
34679236	chr21:34679236:T:C	8.25109e-08	-1.63423e-10	-1.02085
34679322	chr21:34679322:C:T	8.26079e-08	-1.63423e-10	-1.01967
34679388	chr21:34679388:T:A	8.25415e-08	-1.63423e-10	-1.02048
34679462	chr21:34679462:C:T	1.00523e-07	-1.63423e-10	-0.823395
34680056	chr21:34680056:C:T	7.16104e-08	-1.63423e-10	-1.16254
34680102	chr21:34680102:C:T	4.86572e-08	-1.54898	-2.33987e-10
34680579	chr21:34680579:A:G	7.16067e-08	-1.63423e-10	-1.16259
34680628	chr21:34680628:A:G	7.46003e-08	-1.63423e-10	-1.12163
34680644	chr21:34680644:C:T	7.16645e-08	-1.63423e-10	-1.16178
34680940	chr21:34680940:T:A	1.03594e-07	-1.63423e-10	-0.7933
34681128	chr21:34681128:C:T	5.74738e-08	-1.38245	-2.33987e-10
34681202	chr21:34681202:A:G	1.39138e-08	-1.74695	-1.05395
34681206	chr21:34681206:T:C	1.16408e-07	-1.63423e-10	-0.67668
34681249	chr21:34681249:G:A	8.11036e-08	-1.63423e-10	-1.03805
34681308	chr21:34681308:T:C	8.00596e-08	-1.63423e-10	-1.05101
34681363	chr21:34681363:A:G	8.12168e-08	-1.63423e-10	-1.03666
34681480	chr21:34681480:A:C	1.48051e-07	-1.63423e-10	-0.436221
34681756	chr21:34681756:T:C	7.97386e-08	-1.63423e-10	-1.05502
34681886	chr21:34681886:T:C	7.99219e-08	-1.63423e-10	-1.05273
34681934	chr21:34681934:T:G	7.44262e-08	-1.63423e-10	-1.12397
34682165	chr21:34682165:A:C	8.00315e-08	-1.63423e-10	-1.05136
34682220	chr21:34682220:A:G	8.00576e-08	-1.63423e-10	-1.05103
34682403	chr21:34682403:G:A	8.00024e-08	-1.63423e-10	-1.05172
34682432	chr21:34682432:A:G	8.02934e-08	-1.63423e-10	-1.04809
34682485	chr21:34682485:A:G	7.98571e-08	-1.63423e-10	-1.05354
34682574	chr21:34682574:A:G	8.13015e-08	-1.63423e-10	-1.03561
34682812	chr21:34682812:T:A	1.11953e-07	-1.63423e-10	-0.715697
34682897	chr21:34682897:T:C	7.56926e-08	-1.63423e-10	-1.1071
34682960	chr21:34682960:C:T	1.36234e-08	-1.75073	-1.07126
34683053	chr21:34683053:C:T	1.53382e-07	-1.63423e-10	-0.400849
34683451	chr21:34683451:T:C	1.47947e-07	-1.63423e-10	-0.436921
34683596	chr21:34683596:G:A	2.50176e-07	0.786377	-0.697991
34683966	chr21:34683966:CTG:C	1.56697e-07	-1.63423e-10	-0.379462
34684102	chr21:34684102:C:T	1.50871e-08	-1.75209	-0.967851
34684125	chr21:34684125:T:G	8.04333e-08	-1.63423e-10	-1.04635
34684165	chr21:34684165:A:G	1.47799e-07	-1.63423e-10	-0.437922
34684400	chr21:34684400:A:G	4.94637e-08	-1.53254	-2.33987e-10
34684432	chr21:34684432:A:G	8.10713e-08	-1.63423e-10	-1.03845
34684698	chr21:34684698:C:T	1.42175e-08	-1.74579	-1.03351
34684863	chr21:34684863:C:A	1.64216e-08	-1.75107	-0.884106
34685044	chr21:34685044:C:G	4.74594e-07	-1.63423e-10	0.728683
34685360	chr21:34685360:C:T	7.24505e-08	-1.63423e-10	-1.15087
34685630	chr21:34685630:C:T	1.86659e-08	-1.75057	-0.756508
34685761	chr21:34685761:C:T	1.47858e-07	-1.63423e-10	-0.437529
34685801	chr21:34685801:G:A	8.10877e-08	-1.63423e-10	-1.03825
34685952	chr21:34685952:G:A	1.08048e-07	-1.63423e-10	-0.7512
34686063	chr21:34686063:C:G	4.7539e-07	-1.63423e-10	0.730357
34686827	chr21:34686827:G:A	7.12174e-08	-1.63423e-10	-1.16804
34686964	chr21:34686964:C:T	1.38359e-07	-1.63423e-10	-0.503929
34687047	chr21:34687047:G:A	8.63852e-08	-1.63423e-10	-0.974961
34687310	chr21:34687310:C:T	1.29543e-07	0.565218	-1.13499
34687658	chr21:34687658:G:A	7.14341e-08	-1.63423e-10	-1.165
34688020	chr21:34688020:G:A	1.95569e-08	-1.74942	-0.711033
34688406	chr21:34688406:T:TC	1.23555e-07	-1.63423e-10	-0.617088
34688408	chr21:34688408:A:C	1.23289e-07	-1.63423e-10	-0.619246
34688716	chr21:34688716:C:T	8.52565e-08	-1.63423e-10	-0.988113
34688860	chr21:34688860:A:G	7.85026e-08	-1.63423e-10	-1.07065
34688892	chr21:34688892:A:G	3.32978e-08	-1.74987	-0.178418
34689008	chr21:34689008:G:A	1.15978e-07	-1.63423e-10	-0.680378
34689099	chr21:34689099:C:G	7.12146e-08	-1.63423e-10	-1.16808
34689442	chr21:34689442:C:T	8.88569e-08	-1.63423e-10	-0.946751
34689486	chr21:34689486:G:A	1.09914e-07	-1.63423e-10	-0.734081
34689714	chr21:34689714:C:T	7.45546e-08	-1.63423e-10	-1.12225
34689769	chr21:34689769:A:G	5.55143e-08	-1.41714	-2.33987e-10
34689848	chr21:34689848:G:A	7.14197e-08	-1.63423e-10	-1.1652
34690022	chr21:34690022:A:G	7.45143e-07	1.20235	-0.022554
34690086	chr21:34690086:C:T	3.25032e-08	-1.74979	-0.202647
34690369	chr21:34690369:T:C	8.84476e-08	-0.951368	-2.33987e-10
34690415	chr21:34690415:A:G	1.07749e-07	-1.63423e-10	-0.753977
34690421	chr21:34690421:A:G	7.1978e-08	-1.63423e-10	-1.15742
34690436	chr21:34690436:C:T	3.12446e-08	-1.75017	-0.241763
34690471	chr21:34690471:T:C	1.21889e-07	-1.63423e-10	-0.630666
34690562	chr21:34690562:T:C	8.1979e-08	-1.63423e-10	-1.02731
34690638	chr21:34690638:T:C	2.97852e-08	-1.74436	-0.295404
34690687	chr21:34690687:A:G	1.57189e-08	-1.70805	-0.970867
34690817	chr21:34690817:T:G	7.12709e-08	-1.63423e-10	-1.16729
34691001	chr21:34691001:C:T	7.48982e-08	-1.63423e-10	-1.11765
34691175	chr21:34691175:G:T	4.71298e-08	-0.412876	-1.168
34691253	chr21:34691253:G:A	5.64187e-08	-0.298616	-1.10236
34691459	chr21:34691459:A:G	8.49931e-08	-1.63423e-10	-0.991207
34691534	chr21:34691534:T:C	7.88147e-08	-1.63423e-10	-1.06668
34691778	chr21:34691778:TG:T	4.18967e-08	-1.69857	-2.33987e-10
34692022	chr21:34692022:T:C	4.72462e-08	-0.411252	-1.16715
34692038	chr21:34692038:T:C	7.39536e-08	-1.63423e-10	-1.13034
34692183	chr21:34692183:G:A	2.96038e-08	-1.71646	-0.329412
34692334	chr21:34692334:G:C	5.21894e-08	-0.392166	-1.08673
34692465	chr21:34692465:C:T	6.68781e-08	-1.23091	-2.33987e-10
34692791	chr21:34692791:G:A	1.97847e-08	-1.73872	-0.710149
34692798	chr21:34692798:C:T	8.96114e-08	-1.63423e-10	-0.938296
34693138	chr21:34693138:G:A	4.05497e-08	-1.73125	-2.33987e-10
34693614	chr21:34693614:C:T	1.47996e-07	-1.63423e-10	-0.436595
34693744	chr21:34693744:C:T	7.12119e-08	-1.63423e-10	-1.16812
34693879	chr21:34693879:G:A	2.5907e-07	0.932065	-0.808744
34693946	chr21:34693946:G:GTTT	8.61598e-08	-1.63423e-10	-0.977574
34694003	chr21:34694003:T:C	8.32647e-08	-1.63423e-10	-1.01175
34694007	chr21:34694007:C:G	2.85559e-07	1.06796	-0.847288
34694224	chr21:34694224:CTGCCTCAGCCTCCGAAAG:C	1.9704e-08	-1.73532	-0.717633
34694271	chr21:34694271:G:A	8.36446e-08	-1.63423e-10	-1.0072
34694590	chr21:34694590:T:C	7.20205e-08	-1.63423e-10	-1.15683
34694597	chr21:34694597:T:C	7.18127e-08	-1.63423e-10	-1.15972
34694705	chr21:34694705:C:A	8.48812e-08	-1.63423e-10	-0.992525
34695323	chr21:34695323:G:A	7.33361e-08	-1.63423e-10	-1.13873
34695466	chr21:34695466:C:G	2.60364e-07	1.12929	-1.00098
34695476	chr21:34695476:T:C	4.77451e-08	-0.399823	-1.16808
34696079	chr21:34696079:G:A	7.35051e-08	-1.63423e-10	-1.13642
34696090	chr21:34696090:G:C	2.97095e-08	-1.75137	-0.290945
34696213	chr21:34696213:T:C	7.57333e-08	-1.63423e-10	-1.10656
34696559	chr21:34696559:T:A	1.54409e-07	-0.504706	0.110536
34696752	chr21:34696752:A:G	6.14665e-08	-0.266344	-1.04894
34696766	chr21:34696766:C:A	5.08836e-08	-0.342367	-1.16187
34696958	chr21:34696958:A:G	5.19381e-08	-0.321734	-1.16199
34697109	chr21:34697109:T:C	2.9856e-08	-0.869478	-1.16791
34697492	chr21:34697492:G:T	1.26332e-07	-1.63423e-10	-0.594861
34697521	chr21:34697521:A:G	7.23788e-08	-1.63423e-10	-1.15187
34697539	chr21:34697539:G:A	3.17199e-07	1.3025	-0.976743
34697687	chr21:34697687:T:C	5.30432e-08	-1.46267	-2.33987e-10
34697729	chr21:34697729:T:C	3.21173e-07	1.32347	-0.985264
34697738	chr21:34697738:G:A	3.31826e-07	1.36243	-0.991598
34698852	chr21:34698852:A:G	7.18182e-08	-1.63423e-10	-1.15964
34698903	chr21:34698903:T:C	4.96052e-08	-0.395252	-1.13443
34699006	chr21:34699006:G:A	7.98057e-08	-1.63423e-10	-1.05418
34699038	chr21:34699038:G:A	3.97078e-08	-1.75059	-0.00163853
34699225	chr21:34699225:A:G	8.53221e-08	-1.63423e-10	-0.987344
34699418	chr21:34699418:T:A	1.63645e-07	-0.336079	-2.33987e-10
34699515	chr21:34699515:C:T	4.33495e-08	-1.7488	0.0843175
34699640	chr21:34699640:G:A	3.72825e-07	1.34143	-0.854103
34701429	chr21:34701429:G:A	1.67084e-07	0.567264	-0.882548
34701489	chr21:34701489:G:T	9.0512e-08	-1.63423e-10	-0.928295
34701885	chr21:34701885:G:A	7.75711e-08	-1.63423e-10	-1.08258
34702039	chr21:34702039:A:G	2.5913e-08	-1.75208	-0.426954
34702116	chr21:34702116:C:T	2.67949e-07	0.84256	-0.68554
34702259	chr21:34702259:C:A	2.7709e-07	1.29449	-1.10393
34702293	chr21:34702293:C:A	1.13648e-07	-1.63423e-10	-0.700675
34702351	chr21:34702351:C:T	2.41515e-08	-1.74415	-0.50528
34702707	chr21:34702707:T:C	4.03853e-08	-0.580129	-1.15518
34703366	chr21:34703366:T:C	4.44376e-08	-0.484183	-1.15551
34703460	chr21:34703460:G:GTGTT	1.11865e-07	-1.63423e-10	-0.716485
34704357	chr21:34704357:A:G	1.64522e-07	-1.63423e-10	-0.330734
34705446	chr21:34705446:C:T	1.14556e-07	0.374743	-1.06745
34706648	chr21:34706648:T:C	9.59836e-08	-1.63423e-10	-0.8696
34707107	chr21:34707107:C:T	8.34509e-08	-1.63423e-10	-1.00952
34707194	chr21:34707194:G:A	2.0444e-08	-1.71798	-0.69811
34707573	chr21:34707573:G:T	7.12649e-08	-1.63423e-10	-1.16737
34707680	chr21:34707680:A:T	1.50985e-07	0.694459	-1.11106
34707992	chr21:34707992:C:T	5.73937e-08	-0.270498	-1.11335
34708100	chr21:34708100:T:C	7.47091e-07	1.99691	-0.814501
34708547	chr21:34708547:A:G	7.34384e-08	-1.63423e-10	-1.13733
34708610	chr21:34708610:G:A	2.97084e-08	-1.46286	-0.579491
34709150	chr21:34709150:G:T	2.88631e-08	-1.73329	-0.337922
34709901	chr21:34709901:C:T	4.08963e-08	-1.72274	-2.33987e-10
34709909	chr21:34709909:A:G	2.13826e-07	0.766615	-0.83523
34710672	chr21:34710672:G:A	7.4336e-08	-1.63423e-10	-1.12518
34710817	chr21:34710817:A:T	7.18846e-08	-1.63423e-10	-1.15872
34710826	chr21:34710826:AAAAC:A	7.84509e-08	-1.63423e-10	-1.07131
34710919	chr21:34710919:T:C	2.00394e-08	-1.71521	-0.720869
34710932	chr21:34710932:G:A	7.27864e-08	-1.63423e-10	-1.14625
34710972	chr21:34710972:T:C	1.22699e-07	-1.63423e-10	-0.62404
34711235	chr21:34711235:A:G	8.94898e-08	-1.63423e-10	-0.939653
34711405	chr21:34711405:G:A	5.97954e-07	1.71809	-0.758356
34711448	chr21:34711448:T:C	6.75734e-07	2.24599	-1.16397
34711504	chr21:34711504:G:A	5.13812e-08	-1.49451	-2.33987e-10
34711822	chr21:34711822:A:G	8.69294e-08	-1.63423e-10	-0.968682
34712069	chr21:34712069:C:T	5.17248e-07	1.44085	-0.626105
34712234	chr21:34712234:A:G	7.99905e-08	-1.63423e-10	-1.05187
34713115	chr21:34713115:T:C	2.6545e-07	1.20788	-1.06023
34713141	chr21:34713141:G:T	7.26725e-08	-1.63423e-10	-1.14781
34713157	chr21:34713157:G:A	1.52271e-07	-1.63423e-10	-0.408113
34713382	chr21:34713382:G:A	8.6622e-08	-1.63423e-10	-0.972224
34713502	chr21:34713502:T:A	1.04932e-07	-1.63423e-10	-0.780465
34713536	chr21:34713536:T:C	2.46603e-08	-1.71918	-0.509403
34713804	chr21:34713804:C:T	6.09558e-07	1.69737	-0.718415
34714407	chr21:34714407:G:T	7.20224e-08	-1.63423e-10	-1.1568
34714500	chr21:34714500:C:A	2.57326e-07	-1.63423e-10	0.116564
34714636	chr21:34714636:C:T	1.30956e-07	-1.63423e-10	-0.558914
34715002	chr21:34715002:C:G	7.43989e-08	-1.63423e-10	-1.12434
34715140	chr21:34715140:A:T	3.39595e-07	1.43236	-1.03838
34716340	chr21:34716340:G:A	7.12174e-08	-1.63423e-10	-1.16804
34716372	chr21:34716372:A:G	7.31348e-08	-1.63423e-10	-1.14147
34716422	chr21:34716422:G:A	2.27839e-07	-1.63423e-10	-0.00513857
34716756	chr21:34716756:C:T	1.35783e-08	-1.69501	-1.1303
34717010	chr21:34717010:T:C	1.25281e-07	-1.63423e-10	-0.603222
34717107	chr21:34717107:C:T	1.64318e-07	-1.63423e-10	-0.331974
34718132	chr21:34718132:G:C	1.06035e-07	-1.63423e-10	-0.770012
34718396	chr21:34718396:C:T	1.27845e-08	-1.74968	-1.13587
34718732	chr21:34718732:TAAA:T	4.40313e-08	-1.64888	-2.33987e-10
34718916	chr21:34718916:T:C	7.42673e-08	-1.63423e-10	-1.12611
34720149	chr21:34720149:G:A	2.91731e-07	-1.63423e-10	0.242055
34720400	chr21:34720400:T:C	1.27933e-08	-1.73143	-1.15343
34720433	chr21:34720433:T:A	7.46257e-08	-1.63423e-10	-1.12129
34720625	chr21:34720625:A:G	1.68058e-08	-1.7515	-0.860555
34720764	chr21:34720764:T:C	6.64488e-08	-0.361108	-0.876237
34720802	chr21:34720802:C:T	1.15199e-07	-1.63423e-10	-0.687116
34721707	chr21:34721707:A:G	1.17795e-07	-1.63423e-10	-0.664831
34721774	chr21:34721774:G:A	5.06367e-07	-1.63423e-10	0.793484
34722021	chr21:34722021:C:G	7.12977e-08	-1.63423e-10	-1.16691
34722056	chr21:34722056:A:G	2.05217e-08	-1.24757	-1.16472
34722293	chr21:34722293:C:A	5.66442e-06	4.32892	-1.12074
34723003	chr21:34723003:G:C	5.70972e-07	-1.63423e-10	0.913563
34723052	chr21:34723052:T:G	8.80889e-08	-1.63423e-10	-0.955432
34723185	chr21:34723185:T:C	7.65559e-08	-1.63423e-10	-1.09576
34723274	chr21:34723274:C:T	1.21333e-07	-1.63423e-10	-0.635237
34723606	chr21:34723606:C:T	4.47345e-07	-1.63423e-10	0.669551
34723711	chr21:34723711:C:T	8.93867e-08	-0.940806	-2.33987e-10
34723891	chr21:34723891:T:A	1.40167e-07	-0.49094	-2.33987e-10
34724315	chr21:34724315:A:G	2.88163e-07	1.01438	-0.784635
34725232	chr21:34725232:T:C	1.0697e-06	2.56657	-1.02522
34725470	chr21:34725470:G:T	1.34705e-08	-1.7336	-1.09968
34725496	chr21:34725496:T:C	3.68953e-08	-0.669273	-1.15642
34725582	chr21:34725582:G:A	1.07703e-07	-0.754397	-2.33987e-10
34726045	chr21:34726045:A:G	1.06371e-07	0.0262979	-0.793145
34726150	chr21:34726150:G:T	1.02927e-07	-0.79976	-2.33987e-10
34726217	chr21:34726217:C:T	7.47393e-08	-1.63423e-10	-1.11977
34726569	chr21:34726569:C:T	8.995e-08	-0.934524	-2.33987e-10
34726940	chr21:34726940:C:T	1.16106e-07	-0.679272	-2.33987e-10
34727440	chr21:34727440:T:C	1.41929e-06	2.74598	-0.921847
34727563	chr21:34727563:A:G	7.40785e-07	-1.63423e-10	1.17393
34727590	chr21:34727590:T:A	2.00339e-07	0.299587	-0.433357
34727716	chr21:34727716:C:T	9.91992e-08	-0.836648	-2.33987e-10
34728196	chr21:34728196:G:A	7.12421e-08	-1.63423e-10	-1.16769
34728615	chr21:34728615:G:A	7.18742e-08	-1.63423e-10	-1.15886
34728623	chr21:34728623:T:A	1.49772e-06	2.72213	-0.844208
34728641	chr21:34728641:C:T	1.31356e-07	-1.63423e-10	-0.555868
34729048	chr21:34729048:C:T	1.02193e-07	-1.63423e-10	-0.806919
34729625	chr21:34729625:G:A	2.71214e-07	1.30917	-1.14004
34729651	chr21:34729651:T:A	8.65482e-08	-0.973076	-2.33987e-10
34729719	chr21:34729719:C:T	1.8874e-07	-1.63423e-10	-0.193408
34729932	chr21:34729932:C:T	7.1213e-08	-1.63423e-10	-1.1681
34730752	chr21:34730752:C:CA	7.60344e-08	-1.63423e-10	-1.10259
34730765	chr21:34730765:G:A	5.77937e-08	-1.3769	-2.33987e-10
34731106	chr21:34731106:C:T	5.40769e-07	-1.63423e-10	0.859214
34731386	chr21:34731386:G:C	1.08651e-07	-1.63423e-10	-0.745641
34732010	chr21:34732010:G:A	1.32625e-08	-1.72539	-1.12345
34732429	chr21:34732429:G:A	7.93076e-08	-1.63423e-10	-1.06044
34732598	chr21:34732598:C:A	1.68067e-07	-1.63423e-10	-0.309417
34732680	chr21:34732680:C:T	9.79178e-08	-1.63423e-10	-0.84965
34733291	chr21:34733291:C:T	6.74237e-08	-0.0574083	-1.16537
34733473	chr21:34733473:T:C	1.54387e-06	2.61914	-0.710869
34734370	chr21:34734370:G:A	1.64487e-07	-1.63423e-10	-0.330946
34734465	chr21:34734465:G:A	7.45536e-08	-1.63423e-10	-1.12226
34734489	chr21:34734489:C:G	1.6544e-08	-1.46021	-1.16754
34734588	chr21:34734588:C:T	1.71231e-08	-1.44733	-1.14602
34735169	chr21:34735169:C:T	4.03055e-08	-1.73729	-2.33987e-10
34735286	chr21:34735286:T:C	7.30423e-08	-1.63423e-10	-1.14274
34735472	chr21:34735472:A:G	4.14681e-08	-1.70885	-2.33987e-10
34735508	chr21:34735508:G:A	9.44938e-08	-0.885244	-2.33987e-10
34735568	chr21:34735568:A:G	1.72784e-08	-1.43803	-1.14629
34735841	chr21:34735841:T:A	5.57511e-07	-1.63423e-10	0.889705
34735858	chr21:34735858:T:A	5.59492e-07	-1.63423e-10	0.893252
34736439	chr21:34736439:C:T	7.19233e-08	-1.63423e-10	-1.15818
34736499	chr21:34736499:A:G	8.27592e-08	-1.63423e-10	-1.01784
34737008	chr21:34737008:A:G	1.0162e-07	-1.63423e-10	-0.812539
34737516	chr21:34737516:C:A	7.12627e-08	-1.63423e-10	-1.1674
34737537	chr21:34737537:T:A	2.29079e-08	-1.27968	-1.02262
34737551	chr21:34737551:C:T	1.6995e-07	-0.298271	-2.33987e-10
34737906	chr21:34737906:C:A	7.12236e-08	-1.63423e-10	-1.16795
34737954	chr21:34737954:G:T	8.03779e-08	-1.04704	-2.33987e-10
34738445	chr21:34738445:G:A	9.0544e-08	-0.789194	-0.138748
34738904	chr21:34738904:T:C	7.79462e-08	-0.867126	-0.210633
34739093	chr21:34739093:T:A	2.96505e-08	-1.40251	-0.641792
34739144	chr21:34739144:T:C	7.12694e-08	-1.63423e-10	-1.16731
34739433	chr21:34739433:A:G	7.36412e-08	-1.63423e-10	-1.13457
34739586	chr21:34739586:T:C	1.94012e-07	-1.63423e-10	-0.165857
34739597	chr21:34739597:T:C	1.7849e-08	-1.43245	-1.11938
34739713	chr21:34739713:T:C	1.35146e-08	-1.71139	-1.11861
34739827	chr21:34739827:C:T	7.95036e-08	-1.63423e-10	-1.05798
34740223	chr21:34740223:C:T	8.02779e-08	-1.63423e-10	-1.04828
34740338	chr21:34740338:C:T	7.26009e-08	-1.63423e-10	-1.1488
34740392	chr21:34740392:C:A	7.24009e-08	-1.63423e-10	-1.15156
34741493	chr21:34741493:G:GGGTTCTGCATAACAGGCCACC	2.83626e-08	-1.53411	-0.554599
34741768	chr21:34741768:C:G	8.07346e-08	-1.63423e-10	-1.04261
34742516	chr21:34742516:C:CA	5.58016e-08	-1.41197	-2.33987e-10
34742600	chr21:34742600:A:G	1.34751e-07	-1.63423e-10	-0.530346
34742646	chr21:34742646:G:A	7.26338e-08	-1.63423e-10	-1.14835
34742743	chr21:34742743:G:A	1.33299e-08	-1.72584	-1.11792
34743091	chr21:34743091:T:C	5.82456e-08	-0.225801	-1.14331
34743143	chr21:34743143:T:C	5.86445e-08	-0.219962	-1.14232
34743287	chr21:34743287:AG:A	7.29931e-08	-1.63423e-10	-1.14341
34743500	chr21:34743500:A:G	7.29872e-08	-1.63423e-10	-1.14349
34743538	chr21:34743538:C:T	1.36315e-07	-1.63423e-10	-0.51881
34743923	chr21:34743923:G:A	1.38102e-07	-1.63423e-10	-0.505782
34744054	chr21:34744054:G:A	1.73652e-08	-1.58782	-0.991484
34744406	chr21:34744406:C:T	7.39723e-08	-1.63423e-10	-1.13009
34745207	chr21:34745207:C:T	5.76585e-07	-1.63423e-10	0.923346
34745354	chr21:34745354:T:C	5.72103e-08	-0.232739	-1.1543
34745519	chr21:34745519:T:C	8.8145e-07	2.1365	-0.78871
34745909	chr21:34745909:A:G	9.19502e-08	-1.63423e-10	-0.912531
34745975	chr21:34745975:C:T	8.19122e-08	0.118398	-1.14653
34746063	chr21:34746063:G:A	9.7464e-08	-1.63423e-10	-0.854295
34746096	chr21:34746096:G:A	2.82071e-07	0.208383	-2.33987e-10
34746266	chr21:34746266:A:G	1.14144e-07	-1.63423e-10	-0.696314
34746523	chr21:34746523:G:A	1.0789e-07	-1.63423e-10	-0.752666
34746616	chr21:34746616:T:C	8.59062e-08	-1.63423e-10	-0.980522
34746814	chr21:34746814:T:G	2.5012e-08	-1.73174	-0.48268
34747055	chr21:34747055:A:G	2.95086e-08	-1.14117	-0.907928
34747181	chr21:34747181:G:A	7.8898e-08	-1.63423e-10	-1.06562
34747509	chr21:34747509:G:A	9.53974e-08	-1.63423e-10	-0.875726
34747755	chr21:34747755:A:G	7.91591e-08	-1.61231	0.549992
34748012	chr21:34748012:T:C	1.30394e-07	-1.63423e-10	-0.563215
34748036	chr21:34748036:A:G	3.96018e-07	1.6109	-1.06322
34748038	chr21:34748038:G:A	1.30041e-07	-1.63423e-10	-0.565928
34748100	chr21:34748100:C:G	1.94893e-08	-1.30203	-1.16189
34748123	chr21:34748123:G:A	1.25825e-07	-1.63423e-10	-0.598886
34748131	chr21:34748131:C:T	1.11447e-06	2.1469	-0.564543
34748260	chr21:34748260:T:C	7.13373e-08	-1.63423e-10	-1.16636
34748457	chr21:34748457:C:G	4.05103e-08	-1.73222	-2.33987e-10
34748565	chr21:34748565:G:GTGTGTT	7.71272e-08	-1.63423e-10	-1.08832
34748636	chr21:34748636:G:T	3.57265e-07	1.28177	-0.837068
34748661	chr21:34748661:C:T	8.60927e-08	-1.63423e-10	-0.978354
34748752	chr21:34748752:A:G	9.07797e-08	-1.63423e-10	-0.925343
34749007	chr21:34749007:G:A	2.2158e-08	-1.23722	-1.09836
34749050	chr21:34749050:T:C	1.01316e-06	1.95328	-0.466223
34749152	chr21:34749152:G:A	1.27722e-07	-1.63423e-10	-0.58392
34749562	chr21:34749562:G:T	7.9627e-08	-1.63423e-10	-1.05643
34749563	chr21:34749563:G:A	5.33653e-07	1.94829	-1.10233
34749816	chr21:34749816:C:T	9.8206e-07	1.83013	-0.37426
34749911	chr21:34749911:C:G	1.29009e-07	-1.63423e-10	-0.573895
34750256	chr21:34750256:G:A	2.32825e-08	-1.26452	-1.02156
34750805	chr21:34750805:T:C	4.38325e-08	-1.6534	-2.33987e-10
34750875	chr21:34750875:C:T	3.86697e-07	1.57783	-1.05397
34750879	chr21:34750879:T:C	4.02533e-08	-1.73859	-2.33987e-10
34750983	chr21:34750983:C:T	1.33981e-07	-1.63423e-10	-0.53608
34751180	chr21:34751180:C:T	1.20694e-07	-1.63423e-10	-0.640522
34751233	chr21:34751233:A:G	1.20671e-07	-1.63423e-10	-0.640714
34751322	chr21:34751322:G:A	1.21445e-07	-1.63423e-10	-0.634313
34751388	chr21:34751388:T:C	2.99229e-07	1.35485	-1.08742
34751517	chr21:34751517:G:C	3.79531e-07	1.62917	-1.12401
34751581	chr21:34751581:C:T	2.98901e-08	-0.882636	-1.15361
34751742	chr21:34751742:C:T	7.81276e-08	-1.63423e-10	-1.07543
34751975	chr21:34751975:A:G	8.62968e-07	1.87298	-0.54638
34751976	chr21:34751976:A:G	4.59016e-07	1.82286	-1.12755
34752056	chr21:34752056:A:G	4.90466e-07	1.89052	-1.12895
34752240	chr21:34752240:G:A	1.23782e-07	-1.63423e-10	-0.615253
34752279	chr21:34752279:T:C	1.53564e-07	-1.63423e-10	-0.399661
34752367	chr21:34752367:A:G	1.54891e-07	-1.63423e-10	-0.391053
34752400	chr21:34752400:T:C	1.55698e-07	-1.63423e-10	-0.385862
34752415	chr21:34752415:A:G	5.1946e-07	1.90076	-1.08175
34752735	chr21:34752735:T:C	1.39694e-07	-1.63423e-10	-0.494326
34752755	chr21:34752755:C:T	1.19512e-07	-1.63423e-10	-0.650363
34752919	chr21:34752919:T:A	7.21905e-08	-1.63423e-10	-1.15447
34752936	chr21:34752936:A:G	6.84227e-07	2.21726	-1.12274
34752970	chr21:34752970:A:G	1.23906e-07	-1.63423e-10	-0.614257
34753233	chr21:34753233:T:C	1.87851e-08	-1.42723	-1.07349
34753319	chr21:34753319:G:A	8.64489e-08	-1.63423e-10	-0.974225
34753432	chr21:34753432:T:A	1.43434e-07	-1.63423e-10	-0.467904
34753521	chr21:34753521:C:T	7.13451e-08	-1.63423e-10	-1.16625
34753648	chr21:34753648:C:A	8.78539e-08	-1.63423e-10	-0.958103
34753933	chr21:34753933:C:T	7.22867e-08	-1.63423e-10	-1.15314
34754071	chr21:34754071:A:T	1.36924e-07	-1.63423e-10	-0.51435
34754342	chr21:34754342:A:G	1.47608e-08	-1.59144	-1.15036
34754396	chr21:34754396:G:T	1.09032e-07	-1.63423e-10	-0.742139
34754564	chr21:34754564:T:A	7.7274e-08	-1.63423e-10	-1.08642
34754583	chr21:34754583:G:A	7.82903e-08	-1.63423e-10	-1.07335
34755018	chr21:34755018:T:C	1.14035e-07	-1.63423e-10	-0.697273
34755021	chr21:34755021:A:G	7.4709e-08	-1.63423e-10	-1.12018
34755033	chr21:34755033:C:T	3.7336e-08	-1.5199	-0.293916
34755228	chr21:34755228:G:A	6.21246e-08	-1.49341	0.188775
34755388	chr21:34755388:T:C	7.45149e-08	-1.63423e-10	-1.12278
34755399	chr21:34755399:ACTC:A	7.27252e-08	-1.63423e-10	-1.14709
34755444	chr21:34755444:A:G	4.12738e-08	-1.71355	-2.33987e-10
34755479	chr21:34755479:C:T	2.81476e-08	-1.53082	-0.565496
34755636	chr21:34755636:A:G	7.32967e-08	-1.63423e-10	-1.13926
34755702	chr21:34755702:G:A	1.01984e-07	-1.63423e-10	-0.808965
34755769	chr21:34755769:G:A	2.81721e-08	-1.30472	-0.79073
34755849	chr21:34755849:T:A	1.03356e-07	-1.63423e-10	-0.795599
34756009	chr21:34756009:G:A	7.69815e-08	-1.63423e-10	-1.09021
34756352	chr21:34756352:A:G	1.32839e-07	-1.63423e-10	-0.544638
34756484	chr21:34756484:C:G	8.52856e-08	-1.63423e-10	-0.987773
34756498	chr21:34756498:T:C	1.37276e-07	-1.63423e-10	-0.511784
34756538	chr21:34756538:G:A	1.43994e-07	-1.63423e-10	-0.464007
34756868	chr21:34756868:C:T	1.36651e-07	-1.63423e-10	-0.516349
34756871	chr21:34756871:C:T	7.47294e-08	-1.63423e-10	-1.1199
34757022	chr21:34757022:A:G	1.37278e-07	-1.63423e-10	-0.511773
34757166	chr21:34757166:CAT:C	7.88067e-08	-1.06678	-2.33987e-10
34757181	chr21:34757181:T:C	1.37335e-07	-1.63423e-10	-0.511351
34757238	chr21:34757238:A:G	1.3756e-07	-1.63423e-10	-0.509717
34757322	chr21:34757322:A:T	1.37283e-07	-1.63423e-10	-0.511734
34757341	chr21:34757341:T:A	8.71769e-08	-1.63423e-10	-0.965839
34757452	chr21:34757452:T:C	1.27111e-07	-1.63423e-10	-0.588716
34757683	chr21:34757683:C:T	7.60022e-08	-1.63423e-10	-1.10302
34757768	chr21:34757768:G:T	6.01634e-08	-1.56199	0.225274
34757896	chr21:34757896:T:C	8.68986e-07	-1.63423e-10	1.33355
34757901	chr21:34757901:G:A	2.67604e-08	-1.38099	-0.765868
34757950	chr21:34757950:C:T	5.58482e-08	-1.41114	-2.33987e-10
34758030	chr21:34758030:G:A	1.29785e-07	-1.63423e-10	-0.567899
34758031	chr21:34758031:T:A	1.26415e-07	-1.63423e-10	-0.594208
34758055	chr21:34758055:C:T	7.51055e-08	-1.43794	0.323056
34758056	chr21:34758056:G:A	1.11949e-07	-1.63423e-10	-0.71573
34758123	chr21:34758123:G:A	5.64771e-07	-1.63423e-10	0.902642
34758149	chr21:34758149:T:A	1.03261e-07	-1.63423e-10	-0.796518
34758182	chr21:34758182:C:T	1.85601e-07	-1.63423e-10	-0.210177
34758209	chr21:34758209:T:G	7.29962e-08	-1.63423e-10	-1.14337
34758643	chr21:34758643:A:G	1.14994e-07	-1.1346	0.445702
34758724	chr21:34758724:T:C	1.09793e-07	-1.63423e-10	-0.735182
34758813	chr21:34758813:C:T	1.16587e-07	-1.63423e-10	-0.675142
34758843	chr21:34758843:G:A	2.56729e-07	-1.63423e-10	0.114244
34758848	chr21:34758848:T:C	2.66134e-07	-1.63423e-10	0.150221
34758977	chr21:34758977:C:T	1.90869e-08	-1.41369	-1.07108
34758982	chr21:34758982:T:G	2.20711e-07	-1.63423e-10	-0.0369243
34759071	chr21:34759071:T:C	8.05641e-07	-1.63423e-10	1.25786
34759219	chr21:34759219:T:C	6.36645e-08	-1.72679	0.446638
34759241	chr21:34759241:C:T	7.94479e-08	-1.63423e-10	-1.05868
34759328	chr21:34759328:A:G	5.39509e-08	-1.71051	0.264807
34759833	chr21:34759833:A:G	5.57271e-08	-1.46624	0.0529258
34759865	chr21:34759865:C:T	1.51433e-08	-1.55201	-1.16422
34759927	chr21:34759927:G:A	9.09552e-08	-1.63423e-10	-0.923411
34760062	chr21:34760062:G:A	1.51309e-08	-1.58885	-1.12819
34760076	chr21:34760076:C:T	2.65522e-07	-1.63423e-10	0.147919
34760299	chr21:34760299:C:T	1.47915e-08	-1.60403	-1.13569
34761312	chr21:34761312:T:G	1.07902e-07	-0.752558	-2.33987e-10
34761597	chr21:34761597:C:T	1.4772e-08	-1.57999	-1.16106
34761613	chr21:34761613:C:T	1.39661e-08	-1.63561	-1.16154
34762037	chr21:34762037:T:C	1.77813e-08	-1.50237	-1.05326
34762237	chr21:34762237:G:A	1.1345e-07	-1.63423e-10	-0.702415
34762526	chr21:34762526:C:T	8.95926e-08	-0.106606	-0.831899
34762827	chr21:34762827:G:C	7.19392e-08	-1.63423e-10	-1.15796
34763535	chr21:34763535:G:A	7.96763e-08	-1.63423e-10	-1.05581
34764018	chr21:34764018:A:G	1.58335e-07	0.750679	-1.11974
34764285	chr21:34764285:T:C	2.92351e-07	1.39963	-1.15545
34764298	chr21:34764298:T:C	9.79655e-08	0.220648	-1.06981
34764778	chr21:34764778:A:G	7.3061e-08	-1.14248	-2.33987e-10
34765357	chr21:34765357:A:G	1.10454e-07	-1.63423e-10	-0.72918
34766402	chr21:34766402:T:C	7.5941e-08	-1.63423e-10	-1.10382
34767227	chr21:34767227:C:T	9.88685e-07	-1.63423e-10	1.4626
34768267	chr21:34768267:G:A	8.27114e-08	-1.63423e-10	-1.01842
34768326	chr21:34768326:G:A	8.43712e-08	0.0450822	-1.04363
34768518	chr21:34768518:TAA:T	7.25858e-08	-1.14901	-2.33987e-10
34768638	chr21:34768638:C:T	9.33741e-08	-1.63423e-10	-0.897164
34768932	chr21:34768932:C:T	6.36353e-08	-1.26286	-0.017744
34770012	chr21:34770012:C:T	1.09252e-07	-1.63423e-10	-0.74012
34770307	chr21:34770307:T:G	1.30066e-08	-1.70384	-1.16448
34770523	chr21:34770523:T:G	6.17671e-08	-1.25787	-0.0525373
34770861	chr21:34770861:T:G	1.16521e-07	-1.63423e-10	-0.675707
34770958	chr21:34770958:C:G	4.47324e-08	-1.63308	-2.33987e-10
34771396	chr21:34771396:T:A	8.39081e-08	-1.63423e-10	-1.00406
34771489	chr21:34771489:C:A	8.22887e-08	-1.63423e-10	-1.02354
34771593	chr21:34771593:G:C	4.22563e-07	-1.63423e-10	0.612562
34771645	chr21:34771645:C:T	1.32887e-06	-1.63423e-10	1.75831
34771693	chr21:34771693:A:T	2.2741e-08	-1.74229	-0.567317
34771710	chr21:34771710:C:T	7.15473e-08	-1.63423e-10	-1.16342
34771741	chr21:34771741:C:A	1.09297e-07	-1.63423e-10	-0.739713
34771751	chr21:34771751:A:G	1.21247e-06	-1.63423e-10	1.66663
34771777	chr21:34771777:C:T	9.2894e-08	-1.63423e-10	-0.902319
34771921	chr21:34771921:T:C	1.16396e-07	-1.63423e-10	-0.67678
34772508	chr21:34772508:G:A	1.43318e-08	-1.6449	-1.12639
34772755	chr21:34772755:C:T	9.64068e-08	-0.089537	-0.775664
34772799	chr21:34772799:T:C	5.2379e-08	-0.650671	-0.824602
34772919	chr21:34772919:G:A	1.04704e-06	-1.63423e-10	1.51994
34772970	chr21:34772970:C:T	1.13767e-07	0.05068	-0.750307
34774312	chr21:34774312:A:G	7.7588e-08	-1.63423e-10	-1.08237
34774790	chr21:34774790:T:C	8.11679e-08	-1.63423e-10	-1.03726
34775307	chr21:34775307:T:G	1.60593e-07	0.674674	-1.02958
34775416	chr21:34775416:T:C	7.12894e-08	-1.63423e-10	-1.16703
34775777	chr21:34775777:G:A	3.13125e-07	-1.63423e-10	0.312824
34776184	chr21:34776184:T:A	1.22884e-07	-1.63423e-10	-0.622536
34776806	chr21:34776806:C:T	7.19078e-08	-1.63423e-10	-1.15839
34776873	chr21:34776873:A:G	7.1359e-08	-1.63423e-10	-1.16605
34777191	chr21:34777191:T:C	6.13931e-07	-1.63423e-10	0.986105
34777225	chr21:34777225:T:C	6.13931e-07	-1.63423e-10	0.986105
34777288	chr21:34777288:T:C	2.54553e-08	-1.72309	-0.473769
34777588	chr21:34777588:A:G	6.16387e-07	-1.63423e-10	0.990098
34777989	chr21:34777989:T:C	1.23989e-07	-0.613582	-2.33987e-10
34778506	chr21:34778506:C:T	2.13874e-07	0.77044	-0.83883
34779164	chr21:34779164:G:A	8.15063e-08	-1.63423e-10	-1.0331
34780006	chr21:34780006:C:T	1.47721e-06	-1.63423e-10	1.86413
34780539	chr21:34780539:G:A	8.35862e-08	-1.63423e-10	-1.0079
34780764	chr21:34780764:G:A	3.90734e-08	-1.5299	-0.238434
34780926	chr21:34780926:C:T	1.44114e-06	-1.63423e-10	1.83941
34780944	chr21:34780944:A:G	8.68011e-08	-0.945483	-0.0246752
34781142	chr21:34781142:T:C	7.12984e-08	-1.63423e-10	-1.1669
34781487	chr21:34781487:C:G	7.28398e-08	-1.63423e-10	-1.14552
34781513	chr21:34781513:T:C	8.20284e-08	-1.63423e-10	-1.02671
34781558	chr21:34781558:G:A	8.48603e-07	-1.63423e-10	1.30981
34781803	chr21:34781803:G:A	8.42417e-08	-1.63423e-10	-1.00009
34782404	chr21:34782404:G:A	1.23177e-07	-1.63423e-10	-0.620156
34782568	chr21:34782568:T:C	1.49594e-07	-0.496744	0.0708911
34782569	chr21:34782569:T:C	5.87026e-07	-1.63423e-10	0.941291
34782904	chr21:34782904:A:G	7.21941e-08	-1.63423e-10	-1.15442
34783715	chr21:34783715:G:A	3.57142e-07	1.60369	-1.15933
34783770	chr21:34783770:C:T	3.43123e-08	-0.764914	-1.13336
34783842	chr21:34783842:T:G	8.02643e-08	-1.63423e-10	-1.04845
34784132	chr21:34784132:C:T	1.25477e-07	-1.63423e-10	-0.601655
34784534	chr21:34784534:A:G	6.62297e-08	-1.66588	0.425236
34784592	chr21:34784592:T:C	8.92096e-08	-1.63423e-10	-0.942789
34784793	chr21:34784793:C:A	1.1659e-07	-1.63423e-10	-0.675112
34784845	chr21:34784845:G:T	9.56325e-08	-1.63423e-10	-0.873266
34784925	chr21:34784925:G:A	8.52976e-08	-1.63423e-10	-0.987632
34785013	chr21:34785013:C:T	4.01471e-08	-1.74123	-2.33987e-10
34785279	chr21:34785279:T:C	4.10269e-07	-1.63423e-10	0.583034
34785401	chr21:34785401:C:T	2.3193e-07	0.424647	-0.411989
34785471	chr21:34785471:T:C	5.90265e-08	-1.73048	0.374692
34785793	chr21:34785793:C:T	7.48581e-08	-1.63423e-10	-1.11818
34785871	chr21:34785871:T:TA	1.08538e-07	-1.63423e-10	-0.746674
34785947	chr21:34785947:G:GA	8.46643e-08	-1.63423e-10	-0.995084
34786084	chr21:34786084:G:A	8.99513e-08	-1.63423e-10	-0.93451
34786131	chr21:34786131:G:C	7.15672e-08	-1.63423e-10	-1.16314
34786613	chr21:34786613:TCAGA:T	7.62908e-08	-1.63423e-10	-1.09923
34786878	chr21:34786878:G:C	7.21438e-08	-1.63423e-10	-1.15512
34787334	chr21:34787334:T:C	4.30358e-08	-1.70966	0.0379109
34787547	chr21:34787547:C:T	7.38403e-08	-1.63423e-10	-1.13187
34787643	chr21:34787643:C:G	7.27023e-08	-1.63423e-10	-1.1474
34787766	chr21:34787766:A:G	3.44651e-08	-1.72011	-0.173718
34788103	chr21:34788103:A:G	1.87449e-07	-1.63423e-10	-0.20027
34788516	chr21:34788516:T:C	9.46082e-08	-1.63423e-10	-0.884033
34788561	chr21:34788561:T:C	3.08492e-07	-1.63423e-10	0.297918
34788755	chr21:34788755:T:C	3.14812e-07	-1.63423e-10	0.318198
34789075	chr21:34789075:A:G	7.46496e-08	-1.63423e-10	-1.12097
34789206	chr21:34789206:C:T	7.12329e-08	-1.63423e-10	-1.16782
34789365	chr21:34789365:G:C	4.00114e-08	-1.74461	-2.33987e-10
34789493	chr21:34789493:T:C	5.09506e-08	-1.50292	-2.33987e-10
34789509	chr21:34789509:T:C	7.54671e-08	-1.63423e-10	-1.11008
34789661	chr21:34789661:A:G	3.35547e-08	-1.66228	-0.258319
34790329	chr21:34790329:A:G	7.53585e-08	-1.63423e-10	-1.11152
34790439	chr21:34790439:T:C	7.44959e-08	-1.63423e-10	-1.12303
34790797	chr21:34790797:T:C	8.04244e-08	-1.63423e-10	-1.04646
34791123	chr21:34791123:G:A	1.29627e-08	-1.73874	-1.13296
34791216	chr21:34791216:T:C	1.60308e-08	-1.49183	-1.16744
34791467	chr21:34791467:AC:A	7.46147e-08	-1.63423e-10	-1.12144
34791576	chr21:34791576:A:G	1.55719e-07	-1.63423e-10	-0.385725
34791651	chr21:34791651:A:G	7.14169e-08	-1.63423e-10	-1.16524
34792014	chr21:34792014:C:G	5.50689e-08	-1.42519	-2.33987e-10
34792047	chr21:34792047:C:A	7.12122e-08	-1.63423e-10	-1.16811
34792065	chr21:34792065:A:G	1.20891e-07	-1.63423e-10	-0.638886
34792108	chr21:34792108:G:T	1.95888e-07	0.0299494	-0.186183
34792700	chr21:34792700:T:C	7.27796e-08	-1.63423e-10	-1.14634
34792744	chr21:34792744:T:C	2.10787e-07	0.780495	-0.863424
34792879	chr21:34792879:C:T	2.38037e-07	-1.63423e-10	0.0386479
34793591	chr21:34793591:C:T	5.02753e-07	-1.63423e-10	0.786321
34793787	chr21:34793787:A:T	5.02157e-08	-1.51745	-2.33987e-10
34794124	chr21:34794124:T:C	7.60664e-08	-1.63423e-10	-1.10217
34794354	chr21:34794354:C:T	7.6712e-08	-1.63423e-10	-1.09372
34794848	chr21:34794848:A:G	8.3148e-08	-1.63423e-10	-1.01316
34794978	chr21:34794978:A:G	7.89762e-08	-1.75004	0.68541
34795002	chr21:34795002:T:A	7.12692e-08	-1.63423e-10	-1.16731
34795027	chr21:34795027:C:T	7.12126e-08	-1.63423e-10	-1.16811
34795837	chr21:34795837:C:T	7.15781e-08	-1.63423e-10	-1.16299
34796373	chr21:34796373:C:T	7.18347e-08	-1.63423e-10	-1.15941
34796403	chr21:34796403:A:G	1.62175e-07	-1.63423e-10	-0.345104
34796692	chr21:34796692:G:T	7.1281e-08	-1.63423e-10	-1.16715
34797257	chr21:34797257:T:TA	7.88924e-08	-1.63423e-10	-1.06569
34797704	chr21:34797704:G:A	3.99643e-07	-1.63423e-10	0.556794
34797802	chr21:34797802:C:T	6.87211e-08	-1.70479	0.501069
34798046	chr21:34798046:G:A	5.62876e-08	-1.7373	0.333996
34798609	chr21:34798609:A:T	1.61896e-08	-1.7352	-0.914213
34798876	chr21:34798876:T:A	7.44032e-08	-1.63423e-10	-1.12428
34799341	chr21:34799341:G:A	1.04646e-07	-1.63423e-10	-0.783193
34799910	chr21:34799910:G:A	7.32333e-08	-1.63423e-10	-1.14013
34800252	chr21:34800252:T:G	1.46367e-07	-1.63423e-10	-0.447662
34800348	chr21:34800348:G:A	2.02347e-07	-0.123794	-2.33987e-10
34800710	chr21:34800710:C:T	7.29301e-08	-1.63423e-10	-1.14428
34800838	chr21:34800838:G:A	1.61579e-07	-1.63423e-10	-0.348785
34801189	chr21:34801189:G:C	7.24456e-08	-1.63423e-10	-1.15094
34801371	chr21:34801371:G:A	6.9634e-08	-1.19052	-2.33987e-10
34801618	chr21:34801618:C:T	3.30137e-07	-1.63423e-10	0.365729
34801634	chr21:34801634:C:T	4.34927e-08	-1.66118	-2.33987e-10
34801877	chr21:34801877:A:G	2.18863e-08	-1.71437	-0.633548
34801941	chr21:34801941:T:C	5.81153e-07	-1.63423e-10	0.931237
34802232	chr21:34802232:G:C	1.32321e-08	-1.70497	-1.14616
34802491	chr21:34802491:A:G	7.18851e-08	-1.63423e-10	-1.15871
34802493	chr21:34802493:G:A	1.19262e-07	-0.652454	-2.33987e-10
34802589	chr21:34802589:G:T	7.06192e-08	-1.74541	0.568935
34802782	chr21:34802782:CACAG:C	1.43672e-08	-1.67873	-1.0901
34802898	chr21:34802898:A:G	1.31787e-08	-1.68933	-1.16585
34803054	chr21:34803054:A:C	3.97189e-08	-1.75195	-2.33987e-10
34803153	chr21:34803153:T:C	1.08384e-07	-1.63423e-10	-0.7481
34803172	chr21:34803172:T:C	7.21491e-08	-1.63423e-10	-1.15504
34803503	chr21:34803503:T:C	5.90411e-08	-1.68409	0.328545
34803560	chr21:34803560:T:A	9.73301e-08	-1.63423e-10	-0.855669
34803561	chr21:34803561:AAT:A	7.4732e-08	-1.63423e-10	-1.11987
34803723	chr21:34803723:C:T	7.28997e-08	-1.63423e-10	-1.14469
34803780	chr21:34803780:G:A	6.25839e-08	-1.74283	0.445556
34803927	chr21:34803927:T:C	6.50571e-08	-1.66404	0.405531
34804105	chr21:34804105:T:C	7.13291e-08	-1.63423e-10	-1.16647
34806807	chr21:34806807:CAAT:C	1.5579e-07	-1.63423e-10	-0.385267
34807339	chr21:34807339:G:T	3.96274e-07	-1.63423e-10	0.548328
34808387	chr21:34808387:A:G	3.05089e-08	-1.74786	-0.267897
34808689	chr21:34808689:A:G	5.10364e-08	-0.571676	-0.929562
34809862	chr21:34809862:G:A	3.64582e-08	-1.03506	-0.802555
34810823	chr21:34810823:G:A	5.34626e-07	-1.63423e-10	0.847789
34811236	chr21:34811236:A:AT	8.9087e-08	-1.63423e-10	-0.944164
34811718	chr21:34811718:C:T	7.12151e-08	-1.63423e-10	-1.16807
34812161	chr21:34812161:G:T	7.20613e-07	-1.63423e-10	1.14632
34812642	chr21:34812642:C:A	3.73657e-08	-0.974588	-0.838438
34813593	chr21:34813593:T:A	7.28482e-08	-1.63423e-10	-1.1454
34813793	chr21:34813793:T:C	1.24893e-08	-1.74079	-1.16812
34813795	chr21:34813795:A:T	1.2479e-08	-1.74167	-1.16806
34813870	chr21:34813870:A:C	4.39261e-08	-1.65127	-2.33987e-10
34814022	chr21:34814022:G:A	8.68591e-08	-0.244792	-0.724699
34814099	chr21:34814099:A:G	7.07294e-08	-0.332995	-0.841921
34814878	chr21:34814878:A:G	8.60328e-08	-1.63423e-10	-0.979049
34815005	chr21:34815005:C:T	4.09802e-08	-1.72069	-2.33987e-10
34815112	chr21:34815112:T:G	7.20874e-08	-1.63423e-10	-1.1559
34815210	chr21:34815210:AGAGT:A	2.30424e-07	-1.63423e-10	0.00614478
34815312	chr21:34815312:T:C	7.93841e-08	-1.63423e-10	-1.05948
34815389	chr21:34815389:T:C	4.81441e-07	1.73365	-0.990646
34815749	chr21:34815749:C:T	4.3648e-08	-0.538267	-1.11935
34816133	chr21:34816133:A:G	8.20457e-08	-1.63423e-10	-1.0265
34816286	chr21:34816286:G:A	1.31571e-07	-1.63423e-10	-0.554229
34816593	chr21:34816593:C:T	4.38917e-07	-1.63423e-10	0.650532
34816786	chr21:34816786:G:A	5.94233e-08	-1.34909	-2.33987e-10
34816948	chr21:34816948:G:A	6.23593e-07	-1.63423e-10	1.00172
34817171	chr21:34817171:A:G	7.12125e-08	-1.63423e-10	-1.16811
34817556	chr21:34817556:G:A	3.49225e-08	-1.23657	-0.644071
34817581	chr21:34817581:A:G	8.99271e-08	-1.63423e-10	-0.934779
34817630	chr21:34817630:G:A	4.34549e-07	-1.63423e-10	0.640531
34817715	chr21:34817715:T:C	8.02353e-08	-1.63423e-10	-1.04881
34817863	chr21:34817863:G:T	1.40522e-08	-1.62321	-1.16779
34817903	chr21:34817903:A:C	8.3162e-08	-1.63423e-10	-1.01299
34818010	chr21:34818010:C:CTTG	7.30794e-08	-1.63423e-10	-1.14223
34819011	chr21:34819011:T:C	1.24254e-08	-1.7482	-1.16584
34819068	chr21:34819068:A:G	2.67065e-08	-1.09191	-1.05696
34819547	chr21:34819547:C:A	7.80773e-08	-1.63423e-10	-1.07608
34819701	chr21:34819701:T:G	5.07374e-07	-1.63423e-10	0.795471
34819792	chr21:34819792:A:G	7.9534e-08	-1.63423e-10	-1.05759
34819856	chr21:34819856:C:T	5.27354e-07	-1.63423e-10	0.834095
34819937	chr21:34819937:G:C	7.99712e-08	-1.63423e-10	-1.05211
34820187	chr21:34820187:C:G	2.45665e-08	-1.36891	-0.863488
34820403	chr21:34820403:A:G	5.77595e-07	-1.63423e-10	0.925095
34820531	chr21:34820531:T:C	4.06804e-08	-1.72803	-2.33987e-10
34820561	chr21:34820561:C:T	4.74313e-08	-1.5745	-2.33987e-10
34821574	chr21:34821574:T:C	2.12568e-08	-1.37433	-1.00277
34822241	chr21:34822241:C:G	2.47529e-08	-1.42777	-0.797064
34822333	chr21:34822333:G:A	8.73281e-08	-1.63423e-10	-0.964105
34822785	chr21:34822785:G:A	1.78926e-07	-0.36874	0.121934
34822852	chr21:34822852:C:G	7.85735e-08	-1.63423e-10	-1.06974
34822966	chr21:34822966:C:T	4.09854e-08	-1.26622	-0.454343
34822969	chr21:34822969:G:T	1.32624e-07	-1.16984	0.623577
34823182	chr21:34823182:G:T	7.89676e-08	-1.63423e-10	-1.06474
34823377	chr21:34823377:T:G	1.7065e-07	-0.0215554	-0.272609
34823998	chr21:34823998:A:C	7.28381e-08	-1.63423e-10	-1.14554
34824316	chr21:34824316:G:A	7.90645e-08	-1.63423e-10	-1.06351
34824418	chr21:34824418:C:G	1.04672e-07	-1.63423e-10	-0.782945
34824764	chr21:34824764:C:A	1.0624e-07	-1.63423e-10	-0.768078
34824927	chr21:34824927:A:G	5.71565e-08	-1.28612	-0.101866
34824952	chr21:34824952:T:C	1.05589e-07	-0.77422	-2.33987e-10
34825246	chr21:34825246:T:G	5.21093e-08	-1.32332	-0.157119
34825510	chr21:34825510:C:G	9.23102e-08	-1.63423e-10	-0.908623
34825893	chr21:34825893:A:G	1.24449e-08	-1.7514	-1.16106
34826201	chr21:34826201:C:T	1.2385e-07	-0.608018	-0.00669069
34826223	chr21:34826223:C:T	5.96166e-08	-1.34584	-2.33987e-10
34826995	chr21:34826995:T:C	5.60337e-08	-1.31503	-0.0927903
34827395	chr21:34827395:C:T	7.87846e-08	-1.63423e-10	-1.06706
34828008	chr21:34828008:A:G	8.20554e-08	-1.63423e-10	-1.02638
34828714	chr21:34828714:T:C	4.04428e-08	-1.73389	-2.33987e-10
34828782	chr21:34828782:C:CT	4.72716e-08	-1.20207	-0.375802
34828804	chr21:34828804:T:C	1.36309e-07	-1.63423e-10	-0.518854
34828895	chr21:34828895:C:T	5.20765e-08	-0.972813	-0.508252
34829841	chr21:34829841:G:T	7.1339e-08	-1.63423e-10	-1.16633
34830176	chr21:34830176:A:G	7.30907e-08	-1.63423e-10	-1.14208
34830185	chr21:34830185:T:C	3.44848e-08	-1.30791	-0.585347
34830231	chr21:34830231:T:C	1.2651e-07	-1.63423e-10	-0.59346
34830478	chr21:34830478:C:T	4.06827e-08	-1.70838	-0.019591
34831549	chr21:34831549:G:A	3.85517e-08	-1.74912	-0.0326603
34831622	chr21:34831622:G:A	5.16157e-08	-1.22183	-0.268126
34832348	chr21:34832348:A:G	6.45265e-07	-1.63423e-10	1.03588
34832490	chr21:34832490:A:G	2.75643e-07	-1.63423e-10	0.185328
34832524	chr21:34832524:C:T	1.13384e-07	-1.63423e-10	-0.703
34832541	chr21:34832541:A:G	5.08706e-08	-1.50449	-2.33987e-10
34833040	chr21:34833040:C:T	8.23669e-08	-1.63423e-10	-1.02259
34833048	chr21:34833048:G:A	8.27498e-08	-1.63423e-10	-1.01796
34833173	chr21:34833173:G:A	7.25351e-08	-1.63423e-10	-1.14971
34833229	chr21:34833229:T:C	3.92666e-07	-1.63423e-10	0.539181
34833261	chr21:34833261:T:C	7.58291e-08	-1.63423e-10	-1.1053
34833845	chr21:34833845:C:G	2.84997e-08	-1.47498	-0.608902
34834224	chr21:34834224:G:A	1.30304e-08	-1.69938	-1.16711
34834957	chr21:34834957:G:A	9.30499e-08	-1.63423e-10	-0.900642
34835120	chr21:34835120:G:A	1.65868e-07	-1.63423e-10	-0.322586
34835153	chr21:34835153:C:G	1.29922e-08	-1.7395	-1.12993
34835765	chr21:34835765:C:T	4.06561e-08	-1.72863	-2.33987e-10
34836059	chr21:34836059:A:G	8.35523e-08	-1.63423e-10	-1.00831
34836293	chr21:34836293:G:A	6.11281e-07	-1.63423e-10	0.981779
34836726	chr21:34836726:T:A	1.26738e-08	-1.73518	-1.15906
34837036	chr21:34837036:T:C	8.69964e-08	-1.63423e-10	-0.967911
34837073	chr21:34837073:T:C	8.8792e-07	-1.63423e-10	1.3551
34837193	chr21:34837193:C:T	7.40724e-08	-1.63423e-10	-1.12873
34837353	chr21:34837353:G:A	1.48965e-08	-1.60629	-1.12636
34837693	chr21:34837693:G:A	1.28048e-08	-1.73888	-1.14508
34837803	chr21:34837803:C:T	1.86069e-08	-1.35973	-1.15052
34838010	chr21:34838010:C:A	1.28537e-08	-1.74094	-1.1392
34838218	chr21:34838218:GTGGC:G	1.26938e-08	-1.74097	-1.15169
34838700	chr21:34838700:A:G	7.58182e-08	-1.63423e-10	-1.10544
34839296	chr21:34839296:C:T	1.3197e-08	-1.73289	-1.12089
34839537	chr21:34839537:T:C	9.37701e-08	-1.63423e-10	-0.892932
34839740	chr21:34839740:T:C	1.56982e-08	-1.68393	-0.996298
34839754	chr21:34839754:C:A	1.25105e-08	-1.74508	-1.16214
34839802	chr21:34839802:T:C	8.11118e-07	-1.63423e-10	1.26464
34839858	chr21:34839858:G:C	1.25013e-08	-1.75167	-1.15627
34840099	chr21:34840099:T:C	1.27489e-08	-1.75152	-1.13682
34840147	chr21:34840147:T:A	8.06812e-07	-1.63423e-10	1.25931
34840205	chr21:34840205:G:A	1.25112e-08	-1.74539	-1.16177
34840216	chr21:34840216:C:A	1.24629e-08	-1.74523	-1.16579
34840518	chr21:34840518:C:G	1.24182e-08	-1.74765	-1.16696
34840643	chr21:34840643:G:A	1.23933e-08	-1.74851	-1.16812
34840863	chr21:34840863:C:T	1.24165e-08	-1.74669	-1.16806
34841033	chr21:34841033:G:C	1.24028e-08	-1.74774	-1.16812
34841108	chr21:34841108:G:T	1.24013e-08	-1.74836	-1.16762
34841164	chr21:34841164:A:AG	7.46694e-08	-1.63423e-10	-1.12071
34841187	chr21:34841187:C:T	1.239e-08	-1.75186	-1.16503
34841226	chr21:34841226:A:G	1.54061e-08	-1.74024	-0.958772
34841472	chr21:34841472:C:T	1.24455e-08	-1.74469	-1.16773
34841535	chr21:34841535:A:G	1.24841e-08	-1.74121	-1.16812
34841600	chr21:34841600:A:G	1.39287e-08	-1.658	-1.14182
34841830	chr21:34841830:G:C	1.23955e-08	-1.74839	-1.16805
34841904	chr21:34841904:A:G	7.46694e-08	-1.63423e-10	-1.12071
34842224	chr21:34842224:G:A	7.6704e-08	-1.63423e-10	-1.09382
34842797	chr21:34842797:G:A	4.55408e-08	-1.61517	-2.33987e-10
34842805	chr21:34842805:A:C	1.59711e-08	-1.7169	-0.946093
34842820	chr21:34842820:G:C	1.33692e-08	-1.74719	-1.09363
34842939	chr21:34842939:G:A	4.47406e-08	-1.6329	-2.33987e-10
34842983	chr21:34842983:T:C	1.33018e-08	-1.75075	-1.09513
34843026	chr21:34843026:T:C	1.31116e-08	-1.74711	-1.11317
34843057	chr21:34843057:G:A	1.42725e-08	-1.62526	-1.15018
34843193	chr21:34843193:T:C	1.33964e-08	-1.7479	-1.09089
34843360	chr21:34843360:G:A	1.23652e-08	-1.75205	-1.16684
34843365	chr21:34843365:C:T	7.71612e-07	-1.63423e-10	1.2147
34843612	chr21:34843612:C:T	1.25895e-08	-1.75131	-1.1496
34843984	chr21:34843984:A:G	2.14658e-08	-1.32822	-1.0391
34844066	chr21:34844066:A:G	1.26945e-08	-1.74172	-1.15088
34844365	chr21:34844365:C:T	1.24128e-08	-1.74759	-1.16746
34844913	chr21:34844913:C:T	7.19641e-08	-1.63423e-10	-1.15761
34845333	chr21:34845333:G:A	3.39917e-07	-1.63423e-10	0.394924
34845967	chr21:34845967:A:G	1.45604e-08	-1.70458	-1.05089
34846477	chr21:34846477:C:A	4.92907e-08	-1.67435	0.138306
34847053	chr21:34847053:C:T	1.87354e-07	-1.63423e-10	-0.200779
34847269	chr21:34847269:A:G	4.04484e-08	-1.65393	-0.079818
34847474	chr21:34847474:CAAT:C	3.89318e-08	-1.69626	-0.0757069
34847791	chr21:34847791:T:C	8.98606e-08	-1.63423e-10	-0.935519
34847909	chr21:34847909:C:T	3.6267e-08	-1.70298	-0.139892
34847934	chr21:34847934:T:C	7.50682e-08	-1.63423e-10	-1.11538
34848196	chr21:34848196:G:A	2.81705e-08	-1.70068	-0.394825
34848382	chr21:34848382:T:C	3.45325e-08	-1.23953	-0.652346
34848423	chr21:34848423:A:C	2.77128e-08	-1.70335	-0.40853
34848437	chr21:34848437:G:A	4.13366e-08	-1.71203	-2.33987e-10
34848474	chr21:34848474:A:G	2.78611e-08	-1.70702	-0.39953
34848775	chr21:34848775:T:C	1.3968e-08	-1.7291	-1.06791
34848791	chr21:34848791:C:T	2.73594e-08	-1.71335	-0.411367
34848978	chr21:34848978:G:C	7.46757e-08	-1.63423e-10	-1.12062
34849961	chr21:34849961:G:A	1.47137e-08	-1.72338	-1.02162
34849974	chr21:34849974:C:A	3.98074e-08	-1.74973	-2.33987e-10
34849991	chr21:34849991:AC:A	7.25615e-08	-1.63423e-10	-1.14934
34850150	chr21:34850150:T:C	1.76949e-08	-1.7514	-0.809103
34850263	chr21:34850263:T:C	1.94657e-08	-1.7436	-0.721526
34850390	chr21:34850390:T:C	1.61984e-07	-1.63423e-10	-0.346279
34850565	chr21:34850565:T:C	1.61116e-08	-1.75022	-0.904022
34850937	chr21:34850937:T:C	2.88279e-08	-1.74497	-0.327468
34851211	chr21:34851211:C:CA	7.22346e-08	-1.63423e-10	-1.15386
34851330	chr21:34851330:G:A	2.49366e-08	-1.59008	-0.627365
34851440	chr21:34851440:A:G	7.20417e-08	-1.63423e-10	-1.15653
34851447	chr21:34851447:C:T	3.12789e-08	-1.6587	-0.332138
34851609	chr21:34851609:T:C	3.39672e-08	-1.73194	-0.176444
34851848	chr21:34851848:T:C	7.15998e-08	-1.63423e-10	-1.16269
34851979	chr21:34851979:T:C	1.46139e-08	-1.70644	-1.04537
34852018	chr21:34852018:A:G	4.04882e-08	-0.695929	-1.03684
34852024	chr21:34852024:C:T	1.90024e-07	-1.63423e-10	-0.186628
34852995	chr21:34852995:C:T	3.37138e-07	0.386714	-2.33987e-10
34853090	chr21:34853090:T:C	4.05246e-08	-1.73187	-2.33987e-10
34853671	chr21:34853671:T:C	7.80476e-08	-1.63423e-10	-1.07646
34854499	chr21:34854499:C:T	5.37599e-08	-1.67353	0.224284
34854754	chr21:34854754:ACGGGCTG:A	4.48243e-08	-1.66467	0.0336456
34855117	chr21:34855117:C:T	1.41889e-07	-1.7053	1.22657
34855620	chr21:34855620:G:A	1.66696e-07	-1.63423e-10	-0.317609
34855724	chr21:34855724:A:G	1.15612e-07	-1.63423e-10	-0.683542
34856214	chr21:34856214:TAGTC:T	1.11899e-07	-1.63423e-10	-0.716182
34856881	chr21:34856881:C:CAAA	1.15413e-07	-1.63423e-10	-0.685261
34857340	chr21:34857340:G:A	1.64887e-08	-1.46434	-1.16676
34857391	chr21:34857391:G:A	1.03518e-07	-1.63423e-10	-0.79403
34857454	chr21:34857454:G:A	1.25286e-07	-1.63423e-10	-0.603177
34857644	chr21:34857644:C:T	5.33151e-08	-1.23231	-0.225248
34857698	chr21:34857698:C:A	2.26333e-08	-1.44572	-0.868638
34858090	chr21:34858090:C:G	2.02248e-07	-1.63423e-10	-0.124285
34858327	chr21:34858327:G:A	1.06357e-07	-1.63423e-10	-0.766975
34858522	chr21:34858522:C:T	1.48418e-07	-1.75158	1.31783
34858650	chr21:34858650:A:G	7.29469e-08	-1.63423e-10	-1.14405
34858662	chr21:34858662:C:T	2.02248e-07	-1.63423e-10	-0.124285
34858676	chr21:34858676:C:T	2.02128e-07	-1.63423e-10	-0.124875
34858878	chr21:34858878:C:T	1.82087e-08	-1.64358	-0.888303
34859366	chr21:34859366:C:T	2.95207e-07	-1.63423e-10	0.253901
34859775	chr21:34859775:A:G	5.61006e-08	-1.40663	-2.33987e-10
34860185	chr21:34860185:T:C	2.89849e-08	-1.49614	-0.570866
34860374	chr21:34860374:T:C	3.1203e-08	-1.56201	-0.431253
34860559	chr21:34860559:T:C	1.74716e-08	-1.72754	-0.845664
34860744	chr21:34860744:CAT:C	8.63271e-08	-1.63423e-10	-0.975635
34860879	chr21:34860879:T:C	1.57607e-08	-1.52509	-1.15117
34860929	chr21:34860929:A:G	7.2033e-08	-1.63423e-10	-1.15665
34860957	chr21:34860957:A:G	8.3746e-08	-1.63423e-10	-1.00599
34861341	chr21:34861341:G:A	7.76537e-08	-1.63423e-10	-1.08152
34861459	chr21:34861459:T:G	2.31924e-08	-1.74058	-0.549378
34861726	chr21:34861726:T:A	7.27096e-08	-1.63423e-10	-1.1473
34862195	chr21:34862195:A:T	1.35677e-07	-1.63423e-10	-0.5235
34862340	chr21:34862340:C:T	1.53672e-07	-1.63423e-10	-0.398954
34862400	chr21:34862400:T:C	2.02666e-08	-1.75196	-0.672846
34862466	chr21:34862466:A:G	7.09196e-08	-1.59795	0.425719
34862562	chr21:34862562:G:A	7.22078e-08	-1.63423e-10	-1.15423
34862846	chr21:34862846:C:T	7.12471e-08	-1.63423e-10	-1.16762
34863014	chr21:34863014:T:C	1.82463e-08	-1.36835	-1.16147
34863442	chr21:34863442:A:G	1.36857e-08	-1.70115	-1.11628
34863787	chr21:34863787:A:G	4.98145e-08	-1.52547	-2.33987e-10
34863804	chr21:34863804:T:C	1.66981e-08	-1.48563	-1.13285
34864219	chr21:34864219:G:A	1.41825e-08	-1.61628	-1.16549
34864455	chr21:34864455:G:C	5.17449e-07	-1.63423e-10	0.815132
34865249	chr21:34865249:C:T	2.1629e-08	-1.74933	-0.610409
34865339	chr21:34865339:G:A	4.12144e-08	-1.71499	-2.33987e-10
34865406	chr21:34865406:C:T	7.62477e-08	-1.63423e-10	-1.09979
34865456	chr21:34865456:C:A	7.97402e-08	-1.63423e-10	-1.055
34865508	chr21:34865508:GTCCATCCAAATGCC:G	9.92229e-08	-1.74066	0.904252
34865902	chr21:34865902:A:G	3.78388e-08	-1.36105	-0.439391
34866010	chr21:34866010:T:C	4.45317e-08	-1.49855	-0.139026
34866210	chr21:34866210:G:A	2.21548e-08	-1.67301	-0.662714
34866993	chr21:34866993:G:C	2.67737e-07	-1.63423e-10	0.156227
34867372	chr21:34867372:G:A	9.74595e-08	-1.63423e-10	-0.854341
34867661	chr21:34867661:C:T	9.20312e-08	-1.63423e-10	-0.91165
34867700	chr21:34867700:T:C	8.87712e-08	-0.947716	-2.33987e-10
34867980	chr21:34867980:TCAAA:T	1.22864e-07	-1.63423e-10	-0.622701
34867988	chr21:34867988:A:C	1.23115e-07	-1.63423e-10	-0.620658
34867990	chr21:34867990:A:G	1.22852e-07	-1.63423e-10	-0.622798
34869327	chr21:34869327:C:T	4.04818e-08	-1.73292	-2.33987e-10
34870425	chr21:34870425:T:C	1.04833e-07	-1.63423e-10	-0.781408
34870811	chr21:34870811:A:G	1.90609e-08	-1.57163	-0.91451
34870916	chr21:34870916:A:C	2.04589e-08	-1.33422	-1.08114
34870961	chr21:34870961:A:G	2.49882e-08	-1.11855	-1.09683
34871346	chr21:34871346:C:CTA	7.49226e-08	-1.63423e-10	-1.11732
34871559	chr21:34871559:A:G	7.94719e-08	-1.63423e-10	-1.05837
34871561	chr21:34871561:G:A	7.7193e-08	-1.63423e-10	-1.08747
34871641	chr21:34871641:G:A	8.18116e-08	-1.63423e-10	-1.02936
34871714	chr21:34871714:C:G	1.40578e-07	-1.63423e-10	-0.488017
34872079	chr21:34872079:G:A	8.28829e-08	-1.63423e-10	-1.01635
34872168	chr21:34872168:G:A	2.45737e-08	-1.46196	-0.770136
34872837	chr21:34872837:C:T	8.34782e-08	-1.63423e-10	-1.00919
34872902	chr21:34872902:T:C	7.53951e-08	-1.63423e-10	-1.11104
34872939	chr21:34872939:C:G	1.83479e-08	-1.56849	-0.955774
34873495	chr21:34873495:C:T	8.52994e-08	-1.63423e-10	-0.987611
34873605	chr21:34873605:A:C	3.93362e-08	-1.61231	-0.149322
34873723	chr21:34873723:G:C	1.35784e-07	-1.63423e-10	-0.522712
34873781	chr21:34873781:T:C	4.88111e-08	-1.64498	0.0991631
34873795	chr21:34873795:A:G	2.73085e-08	-1.69179	-0.434796
34873860	chr21:34873860:C:T	3.36414e-08	-1.65104	-0.266985
34873861	chr21:34873861:G:A	4.70543e-08	-1.57402	-0.00845832
34874237	chr21:34874237:C:A	2.56498e-07	-1.63423e-10	0.113343
34874313	chr21:34874313:T:A	2.70422e-08	-1.65912	-0.477258
34874399	chr21:34874399:CAGG:C	3.11137e-08	-1.6527	-0.343431
34874439	chr21:34874439:G:A	7.63179e-08	-1.63423e-10	-1.09887
34874490	chr21:34874490:T:C	1.86323e-08	-1.74182	-0.767061
34874906	chr21:34874906:G:A	6.50411e-08	-1.25876	-2.33987e-10
34874934	chr21:34874934:C:T	1.53595e-08	-1.69565	-1.00639
34875147	chr21:34875147:C:T	4.62223e-08	-1.64996	0.0496476
34875436	chr21:34875436:C:T	9.73272e-08	-1.63423e-10	-0.855699
34875824	chr21:34875824:G:C	2.82674e-08	-1.60296	-0.489106
34876117	chr21:34876117:G:A	9.61263e-08	-1.63423e-10	-0.868115
34876389	chr21:34876389:T:C	2.68138e-07	-1.63423e-10	0.157722
34876854	chr21:34876854:CTTTTTCT:C	2.75366e-08	-1.49953	-0.618731
34876942	chr21:34876942:T:C	7.13209e-08	-1.63423e-10	-1.16659
34877092	chr21:34877092:C:T	1.88678e-08	-1.69012	-0.806203
34877134	chr21:34877134:C:T	1.83962e-08	-1.68993	-0.831704
34877362	chr21:34877362:A:G	1.54183e-07	-1.63423e-10	-0.39564
34877594	chr21:34877594:G:T	4.69325e-08	-1.58507	-2.33987e-10
34877685	chr21:34877685:C:T	2.13224e-07	-1.63423e-10	-0.0714366
34878467	chr21:34878467:G:A	1.05166e-07	-1.55536	0.777122
34878832	chr21:34878832:T:G	5.40785e-07	-1.63423e-10	0.859244
34878841	chr21:34878841:G:A	1.29787e-07	-1.63423e-10	-0.567881
34879759	chr21:34879759:T:C	7.61605e-08	-1.63423e-10	-1.10093
34879875	chr21:34879875:A:G	1.08475e-07	-1.63423e-10	-0.747257
34879919	chr21:34879919:C:T	1.00458e-07	-1.63423e-10	-0.824038
34880191	chr21:34880191:A:G	1.10315e-07	-1.63423e-10	-0.730435
34880282	chr21:34880282:A:C	7.22338e-08	-1.63423e-10	-1.15387
34880325	chr21:34880325:T:C	2.29547e-08	-1.43724	-0.863013
34880375	chr21:34880375:T:C	7.15254e-08	-1.63423e-10	-1.16372
34880388	chr21:34880388:C:T	7.41897e-08	-1.63423e-10	-1.12715
34880897	chr21:34880897:T:A	3.35795e-08	-1.58318	-0.336687
34881005	chr21:34881005:A:G	9.87278e-08	-1.63423e-10	-0.841411
34881746	chr21:34881746:C:T	8.79804e-08	-1.38294	0.426278
34882064	chr21:34882064:G:A	9.93543e-08	-1.63423e-10	-0.835086
34882435	chr21:34882435:G:A	6.87441e-08	-1.58425	0.380867
34882544	chr21:34882544:A:G	8.40304e-08	-1.63423e-10	-1.0026
34882620	chr21:34882620:A:C	3.54705e-07	-1.63423e-10	0.437507
34882648	chr21:34882648:C:T	8.3621e-08	-1.63423e-10	-1.00748
34883255	chr21:34883255:A:T	7.56981e-08	-1.63423e-10	-1.10703
34883524	chr21:34883524:T:G	8.69055e-08	-1.74875	0.779798
34884179	chr21:34884179:T:C	9.15212e-08	-1.63423e-10	-0.917207
34884945	chr21:34884945:T:C	7.3279e-08	-1.63423e-10	-1.1395
34885230	chr21:34885230:C:T	7.36887e-08	-1.63423e-10	-1.13393
34885728	chr21:34885728:T:C	1.37739e-08	-1.71126	-1.09974
34885752	chr21:34885752:T:A	7.74644e-08	-1.63423e-10	-1.08396
34885869	chr21:34885869:G:C	7.61154e-08	-1.63423e-10	-1.10153
34885926	chr21:34885926:T:C	4.01796e-08	-1.74042	-2.33987e-10
34886388	chr21:34886388:C:G	9.39535e-08	-1.63423e-10	-0.890978
34886542	chr21:34886542:T:C	4.81507e-08	-1.67108	0.11164
34887011	chr21:34887011:C:T	7.24284e-08	-1.63423e-10	-1.15118
34887751	chr21:34887751:G:A	1.05835e-07	-1.63423e-10	-0.771898
34887869	chr21:34887869:T:A	1.11676e-07	-1.63423e-10	-0.718176
34888114	chr21:34888114:C:T	1.80837e-08	-1.41179	-1.12697
34889305	chr21:34889305:G:T	1.035e-07	-1.63423e-10	-0.794205
34889398	chr21:34889398:CT:C	4.30062e-08	-1.67243	-2.33987e-10
34889408	chr21:34889408:G:A	4.33143e-08	-0.569682	-1.09561
34889712	chr21:34889712:G:A	3.51087e-07	-1.63423e-10	0.427257
34889717	chr21:34889717:T:A	3.97142e-08	-1.75207	-2.33987e-10
34890130	chr21:34890130:A:G	1.27804e-08	-1.74005	-1.14581
34890238	chr21:34890238:G:T	2.07268e-08	-1.62162	-0.780735
34890549	chr21:34890549:C:T	1.45174e-08	-1.61825	-1.14018
34891034	chr21:34891034:C:T	1.08819e-07	-1.63423e-10	-0.74409
34891245	chr21:34891245:T:C	7.3902e-08	-1.63423e-10	-1.13104
34891494	chr21:34891494:G:A	7.12156e-08	-1.63423e-10	-1.16807
34891709	chr21:34891709:A:T	2.10544e-08	-1.24261	-1.14406
34891733	chr21:34891733:G:A	1.05758e-07	-1.63423e-10	-0.772623
34892656	chr21:34892656:T:C	1.69219e-07	-1.63423e-10	-0.302584
34892671	chr21:34892671:G:C	1.07124e-07	-1.63423e-10	-0.759791
34893784	chr21:34893784:A:T	8.3251e-08	-1.01192	-2.33987e-10
34893793	chr21:34893793:C:A	2.63378e-08	-1.24239	-0.920383
34893968	chr21:34893968:A:G	9.70019e-08	-1.63423e-10	-0.859047
34894186	chr21:34894186:C:T	2.11235e-08	-1.64368	-0.739714
34894689	chr21:34894689:T:C	3.52167e-08	-1.03436	-0.837894
34895091	chr21:34895091:G:A	1.95552e-07	-1.63423e-10	-0.157949
34895121	chr21:34895121:A:G	1.38917e-08	-1.66063	-1.14186
34895423	chr21:34895423:CA:C	3.98925e-08	-1.74759	-2.33987e-10
34895640	chr21:34895640:T:C	1.55823e-08	-1.73718	-0.950458
34895842	chr21:34895842:G:T	2.43946e-08	-1.19178	-1.04764
34896576	chr21:34896576:A:G	1.53944e-07	-1.21018	0.812988
34896589	chr21:34896589:A:G	7.12553e-08	-1.63423e-10	-1.16751
34896639	chr21:34896639:T:C	1.64267e-07	-1.22733	0.895046
34896952	chr21:34896952:G:C	4.50278e-08	-1.15636	-0.470142
34897161	chr21:34897161:T:C	2.14638e-07	-1.63423e-10	-0.0648238
34897745	chr21:34897745:C:T	9.89675e-08	-1.63423e-10	-0.838987
34898080	chr21:34898080:G:A	1.70896e-07	-1.63423e-10	-0.292722
34898114	chr21:34898114:C:T	1.50206e-08	-1.74735	-0.977012
34898144	chr21:34898144:T:A	1.8332e-07	-1.63423e-10	-0.222544
34898209	chr21:34898209:G:T	7.23549e-08	-1.63423e-10	-1.1522
34898667	chr21:34898667:C:T	7.74858e-08	-1.63423e-10	-1.08368
34898844	chr21:34898844:C:T	2.64064e-07	-1.63423e-10	0.142413
34898861	chr21:34898861:C:T	3.71394e-08	-1.04738	-0.771714
34898885	chr21:34898885:A:G	7.42074e-08	-1.63423e-10	-1.12691
34898890	chr21:34898890:G:C	2.14624e-08	-1.64572	-0.721756
34898969	chr21:34898969:A:C	1.1196e-07	-1.63423e-10	-0.71564
34899023	chr21:34899023:C:T	1.50351e-07	-1.63423e-10	-0.420803
34899051	chr21:34899051:T:C	1.68011e-08	-1.68907	-0.923264
34899157	chr21:34899157:G:T	7.9739e-08	-1.63423e-10	-1.05502
34899634	chr21:34899634:T:C	1.11448e-07	-1.63423e-10	-0.720218
34899828	chr21:34899828:A:G	1.54371e-07	-1.63423e-10	-0.394421
34900265	chr21:34900265:G:A	4.03981e-08	-1.73499	-2.33987e-10
34900664	chr21:34900664:T:A	1.25387e-08	-1.74343	-1.16153
34900811	chr21:34900811:C:T	6.45167e-08	-1.16082	-0.106032
34900899	chr21:34900899:T:A	1.60971e-08	-1.74604	-0.909095
34901053	chr21:34901053:T:G	7.34043e-08	-1.63423e-10	-1.1378
34901599	chr21:34901599:G:A	5.59586e-08	-1.40917	-2.33987e-10
34901890	chr21:34901890:T:C	9.40354e-08	-1.30142	0.411311
34902076	chr21:34902076:G:A	3.6586e-08	-1.27937	-0.554745
34902107	chr21:34902107:A:C	7.15106e-08	-1.63423e-10	-1.16393
34902143	chr21:34902143:A:G	5.108e-08	-1.66353	0.163148
34902146	chr21:34902146:A:G	7.12406e-08	-1.27211	0.104394
34902211	chr21:34902211:T:C	4.06266e-08	-1.72935	-2.33987e-10
34902222	chr21:34902222:A:T	1.01916e-07	-1.63423e-10	-0.809631
34902322	chr21:34902322:G:A	1.07308e-07	-1.63423e-10	-0.758071
34902351	chr21:34902351:A:G	4.51656e-08	-1.30741	-0.316029
34902520	chr21:34902520:G:T	7.13654e-08	-1.63423e-10	-1.16596
34902568	chr21:34902568:T:C	1.07132e-07	-1.63423e-10	-0.759719
34903001	chr21:34903001:T:G	5.43567e-08	-1.4939	0.0556891
34903142	chr21:34903142:T:C	6.36224e-08	-1.63341	0.352599
34903349	chr21:34903349:T:G	5.98379e-08	-1.27396	-0.0681747
34903456	chr21:34903456:A:G	4.51528e-08	-1.62373	-2.33987e-10
34903531	chr21:34903531:C:T	7.59978e-08	-1.63423e-10	-1.10307
34903588	chr21:34903588:C:G	7.85333e-08	-1.63423e-10	-1.07026
34903952	chr21:34903952:A:T	1.23751e-07	-1.63423e-10	-0.615504
34904595	chr21:34904595:A:G	5.78493e-08	-1.31786	-0.058079
34904945	chr21:34904945:A:G	8.966e-08	-1.63423e-10	-0.937753
34904978	chr21:34904978:AAAG:A	6.90445e-08	-1.24048	0.0414544
34905142	chr21:34905142:C:T	1.13981e-07	-1.63423e-10	-0.697748
34905261	chr21:34905261:T:A	1.28142e-08	-1.75153	-1.1317
34905405	chr21:34905405:C:T	7.18145e-08	-1.63423e-10	-1.15969
34905440	chr21:34905440:G:A	1.55415e-08	-1.53181	-1.15846
34905572	chr21:34905572:A:G	1.76646e-07	-1.63423e-10	-0.259628
34905969	chr21:34905969:T:C	7.1916e-08	-1.63423e-10	-1.15828
34906645	chr21:34906645:A:G	4.49464e-08	-1.51199	-0.116312
34907167	chr21:34907167:TG:T	8.16665e-08	-1.63423e-10	-1.03113
34907282	chr21:34907282:C:T	9.12718e-08	-1.63423e-10	-0.919936
34907416	chr21:34907416:T:C	1.34267e-08	-1.66986	-1.16667
34907433	chr21:34907433:T:C	1.60644e-08	-1.52305	-1.13412
34907488	chr21:34907488:G:C	1.42581e-07	-1.63423e-10	-0.473866
34907636	chr21:34907636:C:T	2.91707e-08	-1.08256	-0.978053
34907746	chr21:34907746:A:G	5.3177e-08	-1.0303	-0.429848
34907917	chr21:34907917:T:C	1.60152e-06	-1.63423e-10	1.94493
34908079	chr21:34908079:A:G	1.64991e-08	-1.5818	-1.04867
34908256	chr21:34908256:A:C	3.49198e-07	-1.63423e-10	0.421861
34908280	chr21:34908280:G:A	9.63651e-08	-1.63423e-10	-0.865634
34908600	chr21:34908600:T:C	7.78614e-08	-1.63423e-10	-1.07885
34909038	chr21:34909038:T:G	7.45983e-08	-1.63423e-10	-1.12166
34909333	chr21:34909333:T:C	2.67052e-08	-1.09693	-1.05199
34909928	chr21:34909928:C:T	5.60193e-08	-0.351435	-1.05665
34910041	chr21:34910041:G:C	7.3195e-08	-1.63423e-10	-1.14065
34910321	chr21:34910321:A:G	7.58208e-08	-1.63423e-10	-1.10541
34910524	chr21:34910524:T:C	1.46724e-08	-1.74844	-0.999372
34910563	chr21:34910563:C:T	1.22243e-07	-1.63423e-10	-0.627769
34911224	chr21:34911224:G:A	3.94191e-07	0.543059	-2.33987e-10
34911514	chr21:34911514:A:G	2.24266e-08	-1.27339	-1.05014
34911718	chr21:34911718:A:G	7.12129e-08	-1.63423e-10	-1.1681
34911956	chr21:34911956:C:T	8.48705e-08	-1.63423e-10	-0.992651
34912066	chr21:34912066:G:C	8.0175e-08	-1.63423e-10	-1.04957
34912227	chr21:34912227:G:C	7.23023e-08	-1.63423e-10	-1.15292
34912323	chr21:34912323:C:T	7.12783e-08	-1.63423e-10	-1.16719
34912345	chr21:34912345:T:C	7.193e-08	-1.63423e-10	-1.15808
34912498	chr21:34912498:C:T	2.24883e-07	-0.0181968	-2.33987e-10
34912552	chr21:34912552:T:C	1.27745e-08	-1.74639	-1.13994
34912781	chr21:34912781:A:G	1.09961e-07	-1.63423e-10	-0.733649
34913010	chr21:34913010:C:T	7.60153e-08	-1.63423e-10	-1.10284
34913164	chr21:34913164:T:C	1.0598e-07	-1.63423e-10	-0.770524
34913514	chr21:34913514:T:C	9.36871e-08	-1.63423e-10	-0.893817
34913535	chr21:34913535:C:T	1.75243e-07	-0.267602	-2.33987e-10
34913614	chr21:34913614:C:T	2.31681e-08	-1.32723	-0.963774
34913810	chr21:34913810:A:G	9.82892e-08	-1.63423e-10	-0.845864
34914017	chr21:34914017:G:A	9.88089e-08	-1.63423e-10	-0.84059
34914380	chr21:34914380:C:T	5.01055e-08	-1.51965	-2.33987e-10
34914549	chr21:34914549:AC:A	7.14413e-08	-1.63423e-10	-1.1649
34914552	chr21:34914552:C:A	7.14545e-08	-1.63423e-10	-1.16472
34914641	chr21:34914641:A:T	1.69687e-08	-1.45015	-1.15225
34914685	chr21:34914685:C:T	7.18255e-08	-1.63423e-10	-1.15954
34915217	chr21:34915217:A:G	9.64884e-08	-1.63423e-10	-0.864355
34915902	chr21:34915902:A:G	7.47284e-08	-1.63423e-10	-1.11992
34916119	chr21:34916119:T:C	7.56742e-08	-1.63423e-10	-1.10734
34916725	chr21:34916725:G:A	1.1373e-07	0.19415	-0.894104
34916751	chr21:34916751:C:T	3.76107e-08	-0.682653	-1.12384
34917311	chr21:34917311:G:A	9.13485e-08	-1.63423e-10	-0.919096
34918002	chr21:34918002:G:A	3.16019e-08	-1.06393	-0.916626
34918258	chr21:34918258:A:C	2.23507e-07	-1.63423e-10	-0.0243332
34918520	chr21:34918520:C:T	7.48993e-08	-1.63423e-10	-1.11763
34918672	chr21:34918672:G:T	4.12221e-08	-1.7148	-2.33987e-10
34918836	chr21:34918836:A:G	1.48264e-08	-1.59266	-1.14471
34918919	chr21:34918919:C:A	1.58925e-08	-1.50368	-1.16425
34918940	chr21:34918940:G:A	1.48623e-08	-1.56724	-1.16771
34919303	chr21:34919303:G:C	7.34422e-08	-1.63423e-10	-1.13728
34919349	chr21:34919349:C:A	4.05423e-08	-1.73143	-2.33987e-10
34919379	chr21:34919379:G:A	8.28369e-08	-1.63423e-10	-1.0169
34919392	chr21:34919392:T:C	8.43799e-08	-1.63423e-10	-0.998448
34919562	chr21:34919562:G:T	8.4181e-08	-1.63423e-10	-1.00081
34919785	chr21:34919785:C:T	1.50624e-08	-1.55565	-1.16593
34919931	chr21:34919931:A:C	1.51464e-08	-1.55062	-1.16539
34920203	chr21:34920203:G:A	2.56776e-08	-1.02612	-1.16204
34920248	chr21:34920248:C:T	1.44898e-08	-1.59403	-1.1663
34920527	chr21:34920527:A:C	1.40229e-07	-0.490503	-2.33987e-10
34920964	chr21:34920964:T:C	3.81511e-08	-0.90624	-0.885983
34921268	chr21:34921268:A:G	1.88593e-08	-1.65734	-0.839429
34921312	chr21:34921312:C:T	9.18169e-08	-0.194229	-0.719753
34921747	chr21:34921747:T:C	8.06976e-08	-0.0921651	-0.950903
34922045	chr21:34922045:C:T	4.64673e-08	-0.488944	-1.10609
34922088	chr21:34922088:C:T	1.75798e-08	-1.44016	-1.12686
34922208	chr21:34922208:G:A	7.2916e-08	-1.63423e-10	-1.14447
34922284	chr21:34922284:G:A	8.2685e-08	-1.63423e-10	-1.01874
34922690	chr21:34922690:G:A	4.31544e-08	-0.606387	-1.06261
34924092	chr21:34924092:C:G	1.79218e-08	-1.40317	-1.14459
34924096	chr21:34924096:C:T	8.62762e-08	-1.63423e-10	-0.976224
34924714	chr21:34924714:T:C	7.53435e-08	-1.63423e-10	-1.11172
34924795	chr21:34924795:T:C	1.66298e-08	-1.55337	-1.06921
34924835	chr21:34924835:C:T	1.89332e-08	-1.42836	-1.0645
34924881	chr21:34924881:T:C	1.51989e-08	-1.55317	-1.15939
34924979	chr21:34924979:A:AGAGCTTGCCT	7.71725e-08	-1.63423e-10	-1.08773
34925021	chr21:34925021:A:G	7.65799e-08	-1.63423e-10	-1.09544
34926196	chr21:34926196:T:A	1.59777e-08	-1.49613	-1.16646
34926330	chr21:34926330:G:A	9.07973e-08	-1.63423e-10	-0.925149
34926671	chr21:34926671:T:C	1.15455e-07	-1.63423e-10	-0.684894
34927260	chr21:34927260:G:A	8.6198e-08	-1.63423e-10	-0.977131
34927368	chr21:34927368:G:T	2.33336e-08	-1.11588	-1.16801
34927436	chr21:34927436:ATGC:A	7.96972e-08	-1.63423e-10	-1.05554
34927465	chr21:34927465:T:C	4.33127e-08	-0.853228	-0.812105
34927511	chr21:34927511:C:T	9.84989e-08	-1.63423e-10	-0.843732
34927662	chr21:34927662:C:T	4.10929e-08	-1.71794	-2.33987e-10
34927745	chr21:34927745:G:A	2.54074e-07	-1.63423e-10	0.103848
34927998	chr21:34927998:C:T	7.19621e-08	-1.63423e-10	-1.15764
34928669	chr21:34928669:G:A	1.2648e-07	0.427651	-1.02134
34928725	chr21:34928725:T:A	1.03831e-07	-1.63423e-10	-0.791016
34928798	chr21:34928798:A:G	4.09926e-08	-0.715022	-1.00536
34929349	chr21:34929349:T:A	7.12671e-08	-1.63423e-10	-1.16734
34929415	chr21:34929415:G:A	9.26312e-08	0.192238	-1.09739
34929433	chr21:34929433:G:C	7.89071e-08	-1.63423e-10	-1.06551
34929440	chr21:34929440:A:T	8.46662e-08	0.0576512	-1.05271
34929626	chr21:34929626:C:T	7.96234e-08	-1.63423e-10	-1.05647
34929628	chr21:34929628:A:G	7.90928e-08	-1.63423e-10	-1.06316
34929769	chr21:34929769:C:T	6.73656e-08	-0.136415	-1.08723
34929846	chr21:34929846:G:A	7.21506e-08	-1.63423e-10	-1.15502
34930049	chr21:34930049:T:A	2.77333e-07	-1.63423e-10	0.191443
34930498	chr21:34930498:A:G	2.88719e-07	-1.63423e-10	0.231678
34930560	chr21:34930560:C:T	5.23492e-08	-0.514867	-0.960973
34930590	chr21:34930590:T:C	7.13089e-08	-1.63423e-10	-1.16676
34930620	chr21:34930620:C:T	3.20884e-08	-0.898536	-1.06675
34930725	chr21:34930725:A:T	2.52092e-08	-1.13491	-1.07166
34930727	chr21:34930727:A:T	7.23436e-08	-1.63423e-10	-1.15235
34930751	chr21:34930751:C:T	7.17172e-08	-1.63423e-10	-1.16105
34931701	chr21:34931701:C:T	3.54236e-08	-0.738245	-1.12815
34931881	chr21:34931881:C:T	3.17664e-08	-0.807308	-1.16806
34932028	chr21:34932028:G:A	2.57533e-07	-1.63423e-10	0.117372
34932447	chr21:34932447:G:A	8.84849e-08	-1.63423e-10	-0.950946
34932731	chr21:34932731:G:A	2.76534e-08	-1.03048	-1.08355
34932812	chr21:34932812:C:T	3.04199e-08	-0.969803	-1.04888
34932837	chr21:34932837:C:T	6.51224e-08	-0.245499	-1.01201
34933469	chr21:34933469:T:C	2.49189e-08	-1.50097	-0.71718
34933491	chr21:34933491:C:T	1.05051e-07	-1.63423e-10	-0.779328
34933771	chr21:34933771:T:C	7.12458e-08	-1.63423e-10	-1.16764
34933978	chr21:34933978:A:G	7.13898e-08	-1.63423e-10	-1.16562
34934141	chr21:34934141:CTAAG:C	7.46815e-08	-1.63423e-10	-1.12055
34934695	chr21:34934695:G:T	8.02601e-08	-1.63423e-10	-1.04851
34934955	chr21:34934955:T:C	6.70687e-08	-0.113285	-1.11478
34935057	chr21:34935057:T:C	7.82102e-08	-1.63423e-10	-1.07438
34935072	chr21:34935072:G:A	3.53013e-07	-1.63423e-10	0.432727
34935371	chr21:34935371:T:C	6.12095e-08	-0.207469	-1.11201
34935709	chr21:34935709:A:G	7.80865e-08	-1.63423e-10	-1.07596
34936251	chr21:34936251:T:C	1.10044e-07	-1.63423e-10	-0.732897
34936279	chr21:34936279:A:T	3.3719e-08	-0.765984	-1.14973
34936680	chr21:34936680:G:A	7.12583e-08	-1.63423e-10	-1.16747
34936733	chr21:34936733:T:C	1.15082e-07	-1.63423e-10	-0.688135
34936817	chr21:34936817:T:A	7.25857e-08	-1.63423e-10	-1.14901
34937002	chr21:34937002:G:A	1.16226e-07	-1.63423e-10	-0.678241
34937166	chr21:34937166:T:C	7.42777e-08	-1.12597	-2.33987e-10
34937621	chr21:34937621:G:C	1.11305e-07	-1.63423e-10	-0.721503
34937642	chr21:34937642:G:A	8.45311e-08	-1.63423e-10	-0.996658
34938173	chr21:34938173:C:A	7.25661e-08	-1.63423e-10	-1.14928
34938219	chr21:34938219:T:C	4.52265e-06	2.98308	-2.33987e-10
34938529	chr21:34938529:TCTC:T	7.42436e-08	-1.63423e-10	-1.12643
34938999	chr21:34938999:T:C	2.39877e-08	-1.26267	-0.993563
34939172	chr21:34939172:G:A	4.00743e-08	-1.74304	-2.33987e-10
34939419	chr21:34939419:T:C	2.05957e-07	-0.106109	-2.33987e-10
34939592	chr21:34939592:C:T	8.58152e-08	-1.63423e-10	-0.981582
34939725	chr21:34939725:A:G	2.51755e-08	-1.6464	-0.561502
34939858	chr21:34939858:A:G	4.05906e-08	-1.73024	-2.33987e-10
34939869	chr21:34939869:CT:C	8.41736e-08	-1.63423e-10	-1.0009
34939979	chr21:34939979:C:T	2.44792e-07	-1.63423e-10	0.0666328
34940050	chr21:34940050:C:T	6.47954e-08	-0.120648	-1.14189
34940356	chr21:34940356:G:A	1.01885e-07	-1.63423e-10	-0.809933
34940558	chr21:34940558:G:T	2.59699e-07	-1.63423e-10	0.125745
34940587	chr21:34940587:C:G	3.06482e-08	-0.845363	-1.16584
34940590	chr21:34940590:T:C	1.0104e-07	-1.63423e-10	-0.818263
34940904	chr21:34940904:G:A	7.48634e-08	-1.63423e-10	-1.11811
34941069	chr21:34941069:C:T	1.47584e-07	-1.63423e-10	-0.439383
34941321	chr21:34941321:C:T	2.24608e-08	-1.17362	-1.14839
34941863	chr21:34941863:TAATG:T	2.77026e-07	-1.63423e-10	0.190334
34941980	chr21:34941980:C:A	3.12895e-07	-0.860086	1.17218
34942148	chr21:34942148:G:C	1.10305e-07	-1.63423e-10	-0.730526
34942339	chr21:34942339:C:T	8.55973e-08	-1.63423e-10	-0.984124
34942356	chr21:34942356:T:C	7.49554e-08	-1.63423e-10	-1.11688
34942706	chr21:34942706:G:A	1.24051e-07	-1.63423e-10	-0.613087
34942752	chr21:34942752:A:G	7.58413e-08	-1.63423e-10	-1.10514
34943319	chr21:34943319:T:A	6.21228e-08	-0.496861	-0.807803
34943320	chr21:34943320:GTCT:G	6.53321e-08	-0.460191	-0.794103
34943332	chr21:34943332:T:A	6.36746e-08	-0.485889	-0.794103
34943569	chr21:34943569:T:C	1.18181e-07	-1.63423e-10	-0.661562
34944241	chr21:34944241:C:T	7.751e-08	-1.63423e-10	-1.08337
34944288	chr21:34944288:A:G	2.52897e-08	-1.34163	-0.861755
34944527	chr21:34944527:T:C	8.1325e-08	-1.63423e-10	-1.03532
34944699	chr21:34944699:A:C	8.49728e-08	-1.63423e-10	-0.991447
34944907	chr21:34944907:A:G	8.48517e-08	-1.63423e-10	-0.992873
34945431	chr21:34945431:C:T	1.04187e-07	-1.63423e-10	-0.787591
34945639	chr21:34945639:T:A	7.15808e-08	-1.16295	-2.33987e-10
34945831	chr21:34945831:G:A	6.33653e-08	-1.41191	0.127047
34945897	chr21:34945897:A:G	1.27073e-07	-1.63423e-10	-0.589017
34946002	chr21:34946002:G:A	7.91009e-08	-1.63423e-10	-1.06305
34946441	chr21:34946441:T:C	2.00317e-08	-1.35008	-1.08638
34946476	chr21:34946476:T:C	1.11555e-07	-0.719263	-2.33987e-10
34946566	chr21:34946566:T:C	3.37638e-08	-1.6114	-0.30299
34946778	chr21:34946778:G:A	1.00869e-07	-1.63423e-10	-0.81996
34947018	chr21:34947018:C:T	7.86269e-08	-1.63423e-10	-1.06906
34947292	chr21:34947292:T:C	3.35032e-07	-1.63423e-10	0.380449
34947668	chr21:34947668:A:G	1.22923e-07	-1.63423e-10	-0.622219
34947743	chr21:34947743:T:C	3.41241e-08	-0.89672	-1.00705
34947960	chr21:34947960:C:T	2.81451e-07	-1.63423e-10	0.20618
34948030	chr21:34948030:C:T	7.32394e-08	-1.63423e-10	-1.14004
34948147	chr21:34948147:G:C	7.98619e-08	-1.63423e-10	-1.05348
34948171	chr21:34948171:T:A	2.2814e-08	-1.15109	-1.15531
34948496	chr21:34948496:T:G	7.19175e-08	-1.63423e-10	-1.15826
34948526	chr21:34948526:T:C	7.87409e-08	-1.63423e-10	-1.06761
34948870	chr21:34948870:T:C	2.81734e-06	2.50977	-2.33987e-10
34949360	chr21:34949360:C:T	1.62348e-08	-1.51147	-1.13516
34949510	chr21:34949510:T:C	2.18385e-08	-1.43512	-0.914979
34949851	chr21:34949851:G:A	8.53559e-08	-1.63423e-10	-0.986948
34950401	chr21:34950401:A:C	9.12103e-08	-1.63423e-10	-0.92061
34950436	chr21:34950436:T:TA	7.94608e-08	-1.63423e-10	-1.05851
34950437	chr21:34950437:T:A	7.90209e-08	-1.63423e-10	-1.06407
34950440	chr21:34950440:AC:A	7.92316e-08	-1.63423e-10	-1.0614
34950603	chr21:34950603:G:A	3.59097e-07	0.449816	-2.33987e-10
34950629	chr21:34950629:C:T	2.29009e-07	-1.81212e-05	-2.33987e-10
34950672	chr21:34950672:G:T	7.12206e-08	-1.63423e-10	-1.168
34950714	chr21:34950714:A:C	8.64187e-08	-1.63423e-10	-0.974573
34951078	chr21:34951078:G:A	1.24058e-07	-1.63423e-10	-0.613029
34951210	chr21:34951210:C:T	6.28342e-08	-0.421014	-0.872263
34951596	chr21:34951596:A:AGAC	8.49687e-08	-1.63423e-10	-0.991495
34952096	chr21:34952096:A:C	8.12902e-08	-1.63423e-10	-1.03575
34952209	chr21:34952209:T:C	1.85083e-08	-1.42523	-1.09032
34952635	chr21:34952635:A:G	8.07681e-08	-1.63423e-10	-1.0422
34952777	chr21:34952777:G:A	7.20247e-08	-1.63423e-10	-1.15677
34953149	chr21:34953149:G:A	7.23991e-08	-1.63423e-10	-1.15158
34954256	chr21:34954256:A:T	2.23562e-08	-1.74844	-0.578234
34954393	chr21:34954393:C:T	7.1699e-08	-1.63423e-10	-1.1613
34954490	chr21:34954490:G:C	7.12491e-08	-1.63423e-10	-1.1676
34954794	chr21:34954794:G:A	9.90247e-08	-1.63423e-10	-0.838408
34955068	chr21:34955068:A:G	1.86211e-08	-1.49292	-1.01656
34955199	chr21:34955199:C:T	1.72978e-08	-1.41537	-1.16783
34955210	chr21:34955210:C:T	4.12335e-08	-1.71453	-2.33987e-10
34955611	chr21:34955611:A:G	1.01661e-07	-1.63423e-10	-0.812132
34955803	chr21:34955803:T:C	8.23686e-08	-1.63423e-10	-1.02257
34956098	chr21:34956098:T:G	7.21489e-08	-1.63423e-10	-1.15505
34956106	chr21:34956106:G:T	1.85592e-08	-1.34578	-1.16703
34956287	chr21:34956287:T:C	7.21076e-08	-1.63423e-10	-1.15562
34956311	chr21:34956311:T:C	7.87389e-08	-1.63423e-10	-1.06764
34956631	chr21:34956631:C:A	7.16622e-08	-1.63423e-10	-1.16181
34956665	chr21:34956665:G:A	4.00572e-08	-1.74347	-2.33987e-10
34956767	chr21:34956767:G:A	7.30871e-08	-1.63423e-10	-1.14213
34956945	chr21:34956945:A:G	7.21352e-08	-1.63423e-10	-1.15524
34957027	chr21:34957027:C:A	7.14892e-08	-1.63423e-10	-1.16423
34957313	chr21:34957313:T:C	1.48422e-07	-1.63423e-10	-0.433715
34957446	chr21:34957446:C:T	7.14094e-08	-1.63423e-10	-1.16535
34957542	chr21:34957542:A:C	7.12754e-08	-1.63423e-10	-1.16723
34957692	chr21:34957692:A:G	7.3037e-08	-1.63423e-10	-1.14281
34958161	chr21:34958161:G:T	1.4439e-07	-1.63423e-10	-0.461258
34958168	chr21:34958168:T:C	6.01959e-06	3.269	-2.33987e-10
34958348	chr21:34958348:T:A	7.93471e-08	-1.63423e-10	-1.05995
34958554	chr21:34958554:A:G	8.14578e-08	-1.63423e-10	-1.03369
34958600	chr21:34958600:T:C	7.25529e-08	-1.63423e-10	-1.14946
34958885	chr21:34958885:T:C	7.13605e-08	-1.63423e-10	-1.16603
34958910	chr21:34958910:T:C	8.22882e-08	-1.63423e-10	-1.02355
34959132	chr21:34959132:C:A	7.13348e-08	-1.63423e-10	-1.16639
34959134	chr21:34959134:G:A	9.66295e-08	-1.63423e-10	-0.862894
34959384	chr21:34959384:A:T	7.13036e-08	-1.63423e-10	-1.16683
34959441	chr21:34959441:T:C	7.50701e-08	-1.63423e-10	-1.11536
34959616	chr21:34959616:A:T	7.73723e-08	-1.63423e-10	-1.08515
34959828	chr21:34959828:C:A	7.69043e-08	-1.63423e-10	-1.09122
34959918	chr21:34959918:G:A	7.12739e-08	-1.63423e-10	-1.16725
34960100	chr21:34960100:G:A	7.42195e-08	-1.63423e-10	-1.12675
34960675	chr21:34960675:C:T	7.12764e-08	-1.63423e-10	-1.16721
34960806	chr21:34960806:G:A	2.66227e-07	-1.63423e-10	0.150571
34961795	chr21:34961795:T:A	2.49391e-07	-1.63423e-10	0.0852422
34962059	chr21:34962059:A:C	4.20183e-08	-1.69567	-2.33987e-10
34962159	chr21:34962159:T:C	1.26471e-08	-1.7385	-1.15785
34963108	chr21:34963108:G:A	2.99502e-08	-0.872206	-1.16203
34963266	chr21:34963266:T:C	8.1334e-08	-1.63423e-10	-1.03521
34963282	chr21:34963282:G:A	1.26783e-08	-1.7518	-1.14209
34963623	chr21:34963623:TG:T	7.14484e-08	-1.63423e-10	-1.1648
34963705	chr21:34963705:G:A	7.17269e-08	-1.63423e-10	-1.16091
34963766	chr21:34963766:C:T	4.50382e-08	-1.62627	-2.33987e-10
34963949	chr21:34963949:T:C	1.23717e-08	-1.75026	-1.16811
34963964	chr21:34963964:A:G	1.54348e-07	-1.63423e-10	-0.394566
34964171	chr21:34964171:C:T	8.42379e-08	-1.63423e-10	-1.00013
34964210	chr21:34964210:C:T	7.22928e-08	-1.63423e-10	-1.15305
34964254	chr21:34964254:C:T	5.32555e-08	-0.621963	-0.836714
34964454	chr21:34964454:C:A	1.27188e-08	-1.74931	-1.1414
34964556	chr21:34964556:A:T	1.2683e-08	-1.75189	-1.14162
34964577	chr21:34964577:C:T	1.2666e-08	-1.75132	-1.14354
34964739	chr21:34964739:C:T	4.43105e-08	-1.64256	-2.33987e-10
34964762	chr21:34964762:C:T	7.15638e-08	-1.63423e-10	-1.16319
34964788	chr21:34964788:C:T	1.35812e-08	-1.74268	-1.08242
34964800	chr21:34964800:A:G	1.66873e-08	-1.71061	-0.908521
34965003	chr21:34965003:C:T	4.37076e-08	-1.65626	-2.33987e-10
34965023	chr21:34965023:C:T	1.38203e-08	-1.69737	-1.11027
34965196	chr21:34965196:G:A	3.39129e-08	-1.61179	-0.298193
34965537	chr21:34965537:GA:G	1.30289e-07	-1.63423e-10	-0.564026
34965689	chr21:34965689:AT:A	3.69396e-08	-0.94436	-0.880133
34965790	chr21:34965790:C:T	3.94982e-08	-0.647674	-1.10985
34966178	chr21:34966178:C:T	2.76478e-08	-1.2298	-0.884436
34966551	chr21:34966551:T:C	1.26641e-08	-1.72693	-1.16808
34966687	chr21:34966687:C:G	1.02311e-07	-1.63423e-10	-0.805763
34966821	chr21:34966821:A:G	8.35531e-08	-1.63423e-10	-1.0083
34966870	chr21:34966870:G:A	7.12359e-08	-1.63423e-10	-1.16778
34966924	chr21:34966924:C:T	7.24241e-08	-1.63423e-10	-1.15124
34966967	chr21:34966967:G:A	1.27199e-08	-1.72946	-1.16116
34967044	chr21:34967044:G:A	8.97259e-08	-1.63423e-10	-0.937019
34967225	chr21:34967225:G:C	2.74016e-08	-1.31336	-0.809815
34967788	chr21:34967788:C:A	7.6586e-08	-1.63423e-10	-1.09536
34968099	chr21:34968099:G:A	4.46566e-08	-0.864475	-0.7703
34968519	chr21:34968519:T:C	6.09215e-08	-0.748488	-0.575705
34968743	chr21:34968743:T:C	5.11528e-08	-1.09445	-0.404508
34968748	chr21:34968748:T:C	5.25806e-08	-1.05391	-0.417518
34968789	chr21:34968789:T:C	1.04427e-07	-1.63423e-10	-0.785286
34968871	chr21:34968871:T:C	8.31538e-08	-1.63423e-10	-1.01309
34968918	chr21:34968918:A:G	1.04615e-07	-1.63423e-10	-0.783492
34968929	chr21:34968929:C:T	2.19986e-07	-1.63423e-10	-0.0402131
34968942	chr21:34968942:A:G	1.26008e-07	-1.63423e-10	-0.597431
34969049	chr21:34969049:A:T	9.13917e-08	-1.63423e-10	-0.918623
34969141	chr21:34969141:G:A	1.14109e-07	-1.63423e-10	-0.696621
34969296	chr21:34969296:T:C	9.38496e-08	-1.63423e-10	-0.892084
34969422	chr21:34969422:G:A	4.07381e-08	-0.954821	-0.771793
34969892	chr21:34969892:A:T	7.55665e-08	-1.63423e-10	-1.10877
34969928	chr21:34969928:G:A	6.91812e-08	-1.19705	-2.33987e-10
34970394	chr21:34970394:T:C	1.93521e-08	-1.3273	-1.14368
34970483	chr21:34970483:T:C	7.36396e-08	-1.63423e-10	-1.1346
34970950	chr21:34970950:C:T	5.08376e-08	-1.50514	-2.33987e-10
34971018	chr21:34971018:G:A	7.44331e-08	-1.63423e-10	-1.12388
34971110	chr21:34971110:A:G	7.19242e-08	-1.63423e-10	-1.15817
34971164	chr21:34971164:T:C	7.15945e-08	-1.63423e-10	-1.16276
34971754	chr21:34971754:G:A	7.3185e-08	-1.63423e-10	-1.14079
34971937	chr21:34971937:A:G	7.39586e-08	-1.63423e-10	-1.13027
34971953	chr21:34971953:A:C	7.97927e-08	-1.63423e-10	-1.05435
34971959	chr21:34971959:T:G	7.40414e-08	-1.63423e-10	-1.12915
34972484	chr21:34972484:G:A	7.23583e-08	-1.63423e-10	-1.15215
34972854	chr21:34972854:G:T	7.20769e-08	-1.63423e-10	-1.15604
34973419	chr21:34973419:T:C	7.19986e-08	-1.63423e-10	-1.15713
34973512	chr21:34973512:C:G	7.43822e-08	-1.63423e-10	-1.12456
34973699	chr21:34973699:A:C	7.26089e-08	-1.63423e-10	-1.14869
34973920	chr21:34973920:A:AC	7.25097e-08	-1.63423e-10	-1.15006
34973964	chr21:34973964:T:C	4.31895e-08	-1.66818	-2.33987e-10
34974283	chr21:34974283:G:A	7.31028e-08	-1.63423e-10	-1.14191
34974618	chr21:34974618:G:A	7.16746e-08	-1.63423e-10	-1.16164
34974630	chr21:34974630:A:G	7.16696e-08	-1.63423e-10	-1.16171
34974671	chr21:34974671:C:T	7.56798e-08	-1.63423e-10	-1.10727
34974690	chr21:34974690:C:T	1.19503e-07	-1.63423e-10	-0.650439
34975080	chr21:34975080:G:A	1.32137e-08	-1.68691	-1.16562
34975223	chr21:34975223:C:T	8.07851e-08	-1.63423e-10	-1.04199
34975257	chr21:34975257:A:C	7.31879e-08	-1.63423e-10	-1.14075
34975293	chr21:34975293:A:G	7.6013e-08	-1.63423e-10	-1.10287
34975365	chr21:34975365:C:T	1.01964e-07	-1.63423e-10	-0.809155
34975637	chr21:34975637:TA:T	7.42289e-08	-1.63423e-10	-1.12662
34975871	chr21:34975871:A:G	7.25518e-08	-1.63423e-10	-1.14948
34976077	chr21:34976077:C:A	7.67923e-08	-1.63423e-10	-1.09267
34976284	chr21:34976284:T:C	2.17586e-07	-1.63423e-10	-0.0511822
34976414	chr21:34976414:G:A	4.08827e-08	-1.72307	-2.33987e-10
34976494	chr21:34976494:T:G	7.33454e-08	-1.63423e-10	-1.1386
34976848	chr21:34976848:T:C	1.32536e-07	-1.63423e-10	-0.546926
34976924	chr21:34976924:T:C	7.71473e-08	-1.63423e-10	-1.08806
34977328	chr21:34977328:C:T	2.34632e-08	-1.20955	-1.06879
34977565	chr21:34977565:G:A	7.92531e-08	-1.63423e-10	-1.06113
34977606	chr21:34977606:A:G	7.22537e-08	-1.63423e-10	-1.15359
34978218	chr21:34978218:A:G	8.45989e-08	-1.63423e-10	-0.995856
34978650	chr21:34978650:C:T	1.65456e-08	-1.58477	-1.04289
34978857	chr21:34978857:C:T	1.50872e-07	-1.63423e-10	-0.417348
34979110	chr21:34979110:G:A	9.17263e-08	-1.63423e-10	-0.914969
34979201	chr21:34979201:G:A	5.13382e-08	-1.49534	-2.33987e-10
34979594	chr21:34979594:T:C	2.43615e-08	-1.15889	-1.08188
34979608	chr21:34979608:G:A	5.23355e-08	-0.388726	-1.08738
34979915	chr21:34979915:C:T	7.12915e-08	-1.63423e-10	-1.167
34979975	chr21:34979975:C:T	3.0115e-08	-1.48431	-0.544441
34980056	chr21:34980056:G:A	1.86964e-08	-1.45879	-1.04666
34981363	chr21:34981363:C:T	1.29657e-08	-1.72207	-1.1494
34981489	chr21:34981489:T:C	7.15657e-08	-1.63423e-10	-1.16316
34982263	chr21:34982263:C:A	1.31611e-07	-1.63423e-10	-0.553928
34984756	chr21:34984756:T:C	7.13786e-08	-1.63423e-10	-1.16578
34985055	chr21:34985055:T:C	3.58809e-08	-1.13716	-0.716414
34985508	chr21:34985508:C:T	8.39788e-08	-1.63423e-10	-1.00321
34985564	chr21:34985564:A:G	4.87151e-08	-0.779967	-0.767822
34985780	chr21:34985780:A:G	3.50735e-08	-1.05632	-0.820013
34986310	chr21:34986310:A:C	1.41413e-07	-1.63423e-10	-0.482091
34987095	chr21:34987095:G:A	2.24826e-08	-1.48479	-0.836246
34987391	chr21:34987391:G:A	1.30909e-08	-1.72449	-1.13736
34987703	chr21:34987703:T:C	7.30245e-08	-1.63423e-10	-1.14298
34987842	chr21:34987842:C:T	1.01027e-07	-0.97127	0.152875
34987905	chr21:34987905:A:G	7.78259e-08	-1.00218	-0.0771224
34988136	chr21:34988136:A:G	3.27405e-08	-1.22538	-0.719782
34988289	chr21:34988289:A:G	7.39798e-08	-1.63423e-10	-1.12999
34988519	chr21:34988519:C:T	2.25401e-07	-0.0158978	-2.33987e-10
34988587	chr21:34988587:A:T	6.67649e-08	-0.938409	-0.294192
34988976	chr21:34988976:T:G	8.33224e-08	-1.63423e-10	-1.01106
34989112	chr21:34989112:G:A	7.6371e-08	-1.63423e-10	-1.09818
34989160	chr21:34989160:C:T	7.36696e-08	-1.63423e-10	-1.13419
34989908	chr21:34989908:C:T	4.22736e-08	-1.12023	-0.569387
34990041	chr21:34990041:A:G	1.37948e-07	-1.63423e-10	-0.506901
34990107	chr21:34990107:C:T	4.68502e-08	-1.01493	-0.571895
34990117	chr21:34990117:G:A	4.78081e-08	-1.00414	-0.562443
34990136	chr21:34990136:C:T	4.6755e-08	-1.02496	-0.563892
34990249	chr21:34990249:C:A	1.41074e-07	-1.63423e-10	-0.484494
34990271	chr21:34990271:A:C	6.60879e-08	-1.04702	-0.195775
34990282	chr21:34990282:T:C	1.2468e-08	-1.74738	-1.16323
34990367	chr21:34990367:G:A	6.60618e-08	-1.0644	-0.17879
34990400	chr21:34990400:T:A	7.32054e-08	-1.63423e-10	-1.14051
34990436	chr21:34990436:A:T	6.70628e-08	-1.01807	-0.210081
34990489	chr21:34990489:A:T	4.62411e-08	-1.11495	-0.48496
34990612	chr21:34990612:C:T	2.56898e-08	-1.29864	-0.889047
34990664	chr21:34990664:C:T	7.58546e-08	-0.861863	-0.243096
34991025	chr21:34991025:A:T	4.75958e-08	-0.840602	-0.730431
34991231	chr21:34991231:C:A	1.24444e-08	-1.74978	-1.16273
34991263	chr21:34991263:G:A	4.71689e-08	-0.934352	-0.64569
34991309	chr21:34991309:AAG:A	4.65389e-08	-1.05754	-0.535951
34991786	chr21:34991786:A:C	6.29549e-08	-0.850572	-0.440787
34991805	chr21:34991805:C:T	1.3268e-08	-1.75077	-1.09765
34991865	chr21:34991865:A:G	1.30374e-08	-1.74838	-1.11757
34992006	chr21:34992006:G:A	4.99031e-08	-0.913582	-0.610113
34992301	chr21:34992301:A:G	5.2743e-08	-0.85275	-0.615597
34992423	chr21:34992423:T:C	5.37918e-08	-0.787147	-0.661511
34992468	chr21:34992468:T:C	7.33001e-08	-0.680494	-0.458721
34992519	chr21:34992519:C:G	4.81689e-08	-0.947702	-0.611363
34992528	chr21:34992528:T:C	3.19018e-08	-0.847204	-1.12391
34992606	chr21:34992606:G:T	3.97537e-08	-1.75108	-2.33987e-10
34992607	chr21:34992607:G:A	8.18668e-08	-0.709272	-0.319411
34992949	chr21:34992949:G:A	8.8231e-08	-0.953819	-2.33987e-10
34992983	chr21:34992983:A:T	7.12122e-08	-1.63423e-10	-1.16811
34993033	chr21:34993033:G:T	7.55395e-08	-1.63423e-10	-1.10912
34993440	chr21:34993440:A:G	1.98385e-07	-1.63423e-10	-0.143567
34993481	chr21:34993481:G:A	9.44525e-08	-1.63423e-10	-0.885681
34993923	chr21:34993923:T:C	2.00212e-08	-1.33472	-1.10227
34994517	chr21:34994517:C:T	1.91218e-08	-1.4077	-1.07525
34994656	chr21:34994656:AC:A	7.26911e-08	-1.63423e-10	-1.14756
34994792	chr21:34994792:T:C	3.93966e-08	-0.801837	-0.958262
34995107	chr21:34995107:T:C	7.39731e-08	-1.63423e-10	-1.13008
34995111	chr21:34995111:A:G	9.87363e-08	-1.63423e-10	-0.841325
34995137	chr21:34995137:C:T	3.97505e-08	-0.755255	-0.9959
34995410	chr21:34995410:A:G	2.25942e-07	-1.63423e-10	-0.0135001
34995661	chr21:34995661:G:A	1.29466e-07	-1.63423e-10	-0.57036
34995781	chr21:34995781:G:A	1.68093e-07	-1.63423e-10	-0.30926
34995975	chr21:34995975:C:T	1.23266e-07	0.00844079	-0.627875
34996068	chr21:34996068:T:A	8.88759e-08	-0.817257	-0.129281
34996119	chr21:34996119:A:G	9.71794e-08	-0.495154	-0.362066
34996268	chr21:34996268:G:C	1.24493e-07	-0.515164	-0.0943614
34996286	chr21:34996286:A:G	7.93076e-08	-0.502697	-0.557747
34996412	chr21:34996412:C:T	8.14903e-08	-0.484225	-0.54907
34996424	chr21:34996424:G:A	1.27876e-07	-1.63423e-10	-0.582718
34996774	chr21:34996774:G:A	8.2288e-08	-1.63423e-10	-1.02355
34996784	chr21:34996784:A:C	6.87848e-08	-1.2028	-2.33987e-10
34996968	chr21:34996968:A:T	7.70218e-08	-0.510843	-0.578847
34996976	chr21:34996976:T:C	8.98576e-08	-0.935552	-2.33987e-10
34997045	chr21:34997045:C:T	1.23309e-07	-0.455375	-0.163712
34997151	chr21:34997151:G:T	7.13863e-08	-1.63423e-10	-1.16567
34997349	chr21:34997349:G:A	7.13898e-08	-1.63423e-10	-1.16562
34997776	chr21:34997776:C:A	7.59035e-08	-0.692201	-0.412115
34997888	chr21:34997888:T:C	1.29191e-08	-1.72574	-1.14933
34998662	chr21:34998662:C:T	7.359e-08	-1.63423e-10	-1.13527
34998698	chr21:34998698:T:C	1.70952e-08	-1.43426	-1.16072
34998753	chr21:34998753:G:A	1.15774e-07	-1.63423e-10	-0.682138
34998764	chr21:34998764:G:A	7.298e-08	-1.63423e-10	-1.14359
34998832	chr21:34998832:T:C	9.84617e-08	0.323974	-1.16808
34999361	chr21:34999361:C:T	7.32893e-08	-1.63423e-10	-1.13936
34999376	chr21:34999376:A:G	7.27965e-08	-1.63423e-10	-1.14611
34999584	chr21:34999584:T:C	7.13817e-08	-1.63423e-10	-1.16574
34999647	chr21:34999647:G:A	7.95597e-08	-1.63423e-10	-1.05727
35000040	chr21:35000040:A:G	7.8732e-08	-1.63423e-10	-1.06773
35000139	chr21:35000139:G:A	7.48219e-08	-1.63423e-10	-1.11867
35000665	chr21:35000665:T:C	3.09009e-08	-1.22236	-0.780635
35000713	chr21:35000713:T:C	9.87766e-08	-1.63423e-10	-0.840917
35001287	chr21:35001287:TA:T	2.69298e-08	-1.32748	-0.813064
35001493	chr21:35001493:A:T	8.01515e-08	-0.149689	-0.90017
35002459	chr21:35002459:G:A	4.26414e-08	-1.68095	-2.33987e-10
35002772	chr21:35002772:G:A	2.53035e-07	-1.63423e-10	0.0997506
35003132	chr21:35003132:A:G	1.10361e-07	-1.63423e-10	-0.73002
35003297	chr21:35003297:G:A	1.87187e-08	-1.54625	-0.958006
35003453	chr21:35003453:T:C	2.08983e-08	-1.38307	-1.01104
35003792	chr21:35003792:G:A	9.20632e-08	-1.63423e-10	-0.911302
35004152	chr21:35004152:T:C	7.19791e-08	-1.63423e-10	-1.1574
35004324	chr21:35004324:A:G	3.48814e-08	-0.987995	-0.893829
35004542	chr21:35004542:G:A	2.41435e-08	-1.08978	-1.15998
35004723	chr21:35004723:G:A	3.20511e-08	-1.05627	-0.910173
35005279	chr21:35005279:C:T	8.96471e-08	-1.63423e-10	-0.937897
35006179	chr21:35006179:T:C	2.84896e-08	-1.27953	-0.804709
35006274	chr21:35006274:A:G	2.51488e-08	-1.23185	-0.97712
35006474	chr21:35006474:A:G	8.00425e-08	-1.63423e-10	-1.05122
35006577	chr21:35006577:A:G	3.21219e-08	-1.06024	-0.903999
35006633	chr21:35006633:C:T	7.65605e-08	-1.63423e-10	-1.0957
35006641	chr21:35006641:C:T	8.10075e-05	5.86852	-2.33987e-10
35006849	chr21:35006849:T:A	7.4084e-08	-1.63423e-10	-1.12858
35007078	chr21:35007078:C:G	2.86252e-08	-1.43824	-0.641249
35007203	chr21:35007203:C:T	2.80346e-07	-0.195182	0.397431
35007575	chr21:35007575:A:G	7.14016e-08	-1.63423e-10	-1.16546
35007751	chr21:35007751:A:G	1.27718e-08	-1.73267	-1.15387
35007860	chr21:35007860:T:C	1.07965e-07	-1.63423e-10	-0.751975
35008047	chr21:35008047:T:C	2.70776e-07	-0.15267	0.320186
35008075	chr21:35008075:A:G	2.62112e-07	-0.0824342	0.217427
35008246	chr21:35008246:T:C	3.37561e-07	0.0584338	0.329535
35008555	chr21:35008555:G:A	3.50823e-07	-0.15404	0.580544
35008780	chr21:35008780:C:G	7.37965e-08	-1.63423e-10	-1.13247
35008953	chr21:35008953:A:G	3.84014e-07	-0.161489	0.678389
35009518	chr21:35009518:C:T	1.06579e-07	-0.386481	-0.37841
35009784	chr21:35009784:A:G	2.60777e-07	0.0855129	0.0443738
35010037	chr21:35010037:G:A	1.61607e-07	-0.504514	0.155906
35010255	chr21:35010255:A:G	8.22074e-08	-0.780535	-0.243998
35010631	chr21:35010631:A:G	9.38925e-08	-1.63423e-10	-0.891627
35010845	chr21:35010845:T:C	1.29163e-08	-1.71632	-1.15896
35010878	chr21:35010878:C:T	1.13778e-07	-1.63423e-10	-0.699531
35011305	chr21:35011305:A:T	7.57478e-06	4.068	-0.5692
35012066	chr21:35012066:G:T	1.45925e-08	-1.63963	-1.11364
35012355	chr21:35012355:C:T	3.95632e-08	-0.637614	-1.11826
35013223	chr21:35013223:G:T	7.13077e-08	-1.63423e-10	-1.16677
35013475	chr21:35013475:G:A	4.07893e-08	-1.72536	-2.33987e-10
35013719	chr21:35013719:T:G	7.95237e-08	-1.63423e-10	-1.05772
35013789	chr21:35013789:T:C	7.77889e-08	-1.63423e-10	-1.07978
35013836	chr21:35013836:C:T	2.20665e-07	-1.63423e-10	-0.03713
35013854	chr21:35013854:G:A	8.19822e-08	-1.63423e-10	-1.02728
35014149	chr21:35014149:C:T	8.65767e-08	-1.63423e-10	-0.972748
35014336	chr21:35014336:A:T	7.20015e-08	-1.63423e-10	-1.15709
35014340	chr21:35014340:T:C	9.89242e-08	-1.63423e-10	-0.839424
35014469	chr21:35014469:C:T	2.31058e-05	5.6927	-1.07864
35014627	chr21:35014627:T:C	3.3862e-07	0.592643	-0.201544
35014936	chr21:35014936:A:G	4.06872e-07	0.742832	-0.168111
35015169	chr21:35015169:C:T	3.91989e-05	5.14263	-2.33987e-10
35015234	chr21:35015234:C:T	4.80869e-06	4.06841	-1.02401
35015509	chr21:35015509:C:T	0.0202382	12.2802	-0.890867
35015510	chr21:35015510:G:A	7.27859e-08	-1.63423e-10	-1.14626
35015859	chr21:35015859:A:G	1.32269e-07	-1.63423e-10	-0.548939
35015879	chr21:35015879:G:A	1.47079e-08	-1.64754	-1.09786
35015990	chr21:35015990:C:T	1.54985e-08	-1.61777	-1.07526
35016017	chr21:35016017:C:T	7.12133e-08	-1.63423e-10	-1.1681
35016764	chr21:35016764:C:T	1.91762e-08	-1.31998	-1.16013
35016883	chr21:35016883:G:A	8.47689e-08	-1.63423e-10	-0.99385
35017306	chr21:35017306:C:T	9.0444e-07	2.53608	-1.16255
35017332	chr21:35017332:A:G	0.134738	13.6277	-0.342583
35018131	chr21:35018131:T:C	0.098764	12.778	0.196423
35018607	chr21:35018607:G:A	1.02449e-07	-1.63423e-10	-0.80441
35018644	chr21:35018644:G:T	2.44855e-06	3.45995	-1.09047
35018893	chr21:35018893:A:G	7.71651e-08	-1.63423e-10	-1.08783
35018908	chr21:35018908:G:A	8.76843e-08	-1.63423e-10	-0.960035
35019059	chr21:35019059:T:C	7.71921e-08	-1.63423e-10	-1.08748
35020059	chr21:35020059:T:C	0.0696426	12.3847	0.240411
35020267	chr21:35020267:A:G	1.27759e-06	1.71895	-2.33987e-10
35020316	chr21:35020316:G:C	7.32418e-08	-1.63423e-10	-1.14001
35020543	chr21:35020543:T:C	9.62611e-08	-1.63423e-10	-0.866714
35021362	chr21:35021362:A:C	7.32519e-08	-1.63423e-10	-1.13987
35021450	chr21:35021450:G:C	0.165624	13.1619	0.329581
35021676	chr21:35021676:A:T	8.91391e-08	-1.63423e-10	-0.94358
35021825	chr21:35021825:T:A	2.69999e-07	-1.63423e-10	0.164641
35022383	chr21:35022383:T:C	2.43595e-07	0.538923	-0.477195
35022632	chr21:35022632:G:A	8.28009e-08	-1.63423e-10	-1.01734
35023171	chr21:35023171:T:G	1.75429e-08	-1.59623	-0.972897
35023677	chr21:35023677:G:A	0.0281631	12.062	-0.342208
35023718	chr21:35023718:T:C	6.11583e-06	4.35379	-1.06893
35023921	chr21:35023921:T:C	1.78884e-08	-1.38364	-1.16598
35024121	chr21:35024121:G:A	8.2044e-08	-1.63423e-10	-1.02652
35024546	chr21:35024546:TAG:T	7.37412e-08	-1.63423e-10	-1.13322
35024657	chr21:35024657:C:A	7.85184e-08	-1.63423e-10	-1.07044
35024753	chr21:35024753:T:A	7.37822e-08	-1.63423e-10	-1.13266
35026022	chr21:35026022:T:TG	8.70746e-08	-1.63423e-10	-0.967012
35026289	chr21:35026289:T:A	0.117769	12.7958	0.354609
35026483	chr21:35026483:C:A	7.327e-08	-1.63423e-10	-1.13963
35027465	chr21:35027465:T:C	1.36001e-06	2.94423	-1.16276
35027733	chr21:35027733:C:T	1.74385e-06	3.13346	-1.10339
35027879	chr21:35027879:T:C	0.0792645	12.3129	0.441645
35027903	chr21:35027903:G:C	7.12119e-08	-1.63423e-10	-1.16812
35028445	chr21:35028445:G:A	0.10128	12.525	0.47466
35028499	chr21:35028499:G:T	1.2419e-07	-1.63423e-10	-0.611967
35028554	chr21:35028554:C:T	1.10115e-07	-1.63423e-10	-0.73225
35028719	chr21:35028719:G:A	1.04335e-07	-1.63423e-10	-0.786172
35029559	chr21:35029559:C:T	3.20006e-06	3.79363	-1.15649
35030594	chr21:35030594:A:G	1.67894e-08	-1.73459	-0.878437
35031322	chr21:35031322:T:C	1.04403e-07	-1.63423e-10	-0.785518
35031993	chr21:35031993:A:G	2.28549e-06	3.2897	-0.989145
35033168	chr21:35033168:T:C	2.63044e-05	5.158	-0.414287
35033175	chr21:35033175:C:G	6.2425e-08	-1.29981	-2.33987e-10
35033369	chr21:35033369:C:T	6.42405e-06	4.46508	-1.13106
35033397	chr21:35033397:T:A	4.01157e-08	-1.74201	-2.33987e-10
35033507	chr21:35033507:A:G	2.02716e-07	-1.63423e-10	-0.121971
35033817	chr21:35033817:A:T	0.0929388	12.3453	0.568367
35034219	chr21:35034219:T:A	8.06759e-08	-1.63423e-10	-1.04334
35034253	chr21:35034253:T:C	4.8671e-06	3.90274	-0.846267
35034620	chr21:35034620:G:C	6.33624e-06	4.04134	-0.721079
35034743	chr21:35034743:G:A	1.34427e-07	-1.63423e-10	-0.532759
35034853	chr21:35034853:G:A	1.32796e-07	-1.63423e-10	-0.544963
35034880	chr21:35034880:C:T	0.0501362	12.2692	0.0272803
35034904	chr21:35034904:G:A	7.17063e-08	-1.63423e-10	-1.1612
35035093	chr21:35035093:G:A	4.99839e-08	-0.528187	-0.993889
35035976	chr21:35035976:C:T	1.05183e-07	-1.63423e-10	-0.778071
35036488	chr21:35036488:G:A	0.00909316	11.0426	-0.453355
35036616	chr21:35036616:A:G	2.29664e-08	-1.35874	-0.941002
35036622	chr21:35036622:AT:A	2.88625e-08	-1.65316	-0.418072
35037573	chr21:35037573:C:G	7.17468e-08	-1.63423e-10	-1.16063
35038118	chr21:35038118:A:G	8.94085e-08	-1.63423e-10	-0.940562
35038546	chr21:35038546:C:T	1.64973e-08	-1.74825	-0.882331
35038822	chr21:35038822:G:T	4.30539e-08	-0.793134	-0.878191
35038966	chr21:35038966:T:C	7.75678e-08	-1.63423e-10	-1.08263
35038995	chr21:35038995:T:C	1.50696e-08	-1.64799	-1.07311
35039048	chr21:35039048:A:C	7.53017e-08	-1.63423e-10	-1.11227
35039754	chr21:35039754:C:T	8.93781e-08	-1.63423e-10	-0.940903
35039795	chr21:35039795:T:A	7.67662e-08	-1.63423e-10	-1.09301
35039859	chr21:35039859:C:G	1.57819e-08	-1.53419	-1.14072
35041442	chr21:35041442:A:C	3.80843e-08	-1.25585	-0.538121
35042023	chr21:35042023:C:A	4.03664e-08	-1.73578	-2.33987e-10
35042055	chr21:35042055:G:A	3.93349e-08	-1.5837	-0.177964
35042147	chr21:35042147:T:C	8.72673e-08	-1.63423e-10	-0.964803
35042467	chr21:35042467:T:C	4.32382e-08	-1.69549	0.0284359
35042483	chr21:35042483:C:G	0.0315853	10.9948	0.839663
35042515	chr21:35042515:A:G	6.58028e-08	-1.24712	-2.33987e-10
35042644	chr21:35042644:T:C	9.94053e-08	-1.63423e-10	-0.834572
35042790	chr21:35042790:T:C	4.74605e-08	-0.603037	-0.970844
35042797	chr21:35042797:A:G	1.71293e-08	-1.42975	-1.16324
35043085	chr21:35043085:A:G	7.33152e-08	-1.63423e-10	-1.13901
35043147	chr21:35043147:G:A	1.23665e-06	-1.63423e-10	1.68638
35043410	chr21:35043410:G:A	3.09953e-08	-0.912587	-1.08736
35044035	chr21:35044035:C:G	1.6587e-08	-1.70326	-0.9219
35044543	chr21:35044543:T:C	1.40197e-08	-1.6262	-1.16712
35045042	chr21:35045042:A:G	2.43225e-07	-1.63423e-10	0.0602085
35045859	chr21:35045859:G:A	1.94034e-08	-1.74977	-0.718566
35046001	chr21:35046001:T:C	1.11515e-07	-1.63423e-10	-0.719617
35046106	chr21:35046106:G:A	2.42995e-08	-1.25746	-0.985864
35046304	chr21:35046304:T:C	2.47857e-08	-1.12526	-1.09826
35046941	chr21:35046941:G:A	1.00452e-07	-1.74196	0.917862
35047056	chr21:35047056:C:T	7.46285e-08	-1.63423e-10	-1.12126
35047486	chr21:35047486:T:C	1.68711e-07	0.862185	-1.16777
35047573	chr21:35047573:T:A	8.1374e-08	-1.63423e-10	-1.03472
35047715	chr21:35047715:T:C	2.16309e-07	-0.301027	0.243958
35047903	chr21:35047903:T:G	1.28196e-07	-0.580214	-2.33987e-10
35047947	chr21:35047947:A:G	3.36982e-07	0.38625	-2.33987e-10
35048199	chr21:35048199:T:C	8.7062e-08	-1.63423e-10	-0.967157
35048237	chr21:35048237:A:C	5.47055e-08	-1.46356	0.031743
35048489	chr21:35048489:C:T	1.54656e-07	0.694401	-1.08698
35048577	chr21:35048577:C:T	1.26712e-07	-1.41968	0.827821
35048578	chr21:35048578:G:A	2.8569e-08	-1.00325	-1.07821
35048739	chr21:35048739:T:C	3.06157e-08	-1.74917	-0.263098
35049819	chr21:35049819:C:T	1.26309e-07	-1.63423e-10	-0.595043
35049849	chr21:35049849:G:A	1.26759e-07	-1.63423e-10	-0.591494
35050181	chr21:35050181:C:T	1.17155e-07	0.140381	-0.810664
35050269	chr21:35050269:A:T	4.3095e-08	-1.67037	-2.33987e-10
35050474	chr21:35050474:T:C	1.15967e-07	-1.63423e-10	-0.680473
35050500	chr21:35050500:A:G	2.83786e-07	0.214442	-2.33987e-10
35050551	chr21:35050551:A:AACCT	4.92903e-08	-1.53605	-2.33987e-10
35050983	chr21:35050983:C:G	1.30764e-07	0.367172	-0.927557
35051157	chr21:35051157:T:C	1.29646e-08	-1.74923	-1.12232
35051488	chr21:35051488:C:T	1.3186e-07	-1.63423e-10	-0.552034
35051694	chr21:35051694:C:T	4.72208e-07	-0.774545	1.49819
35052192	chr21:35052192:G:A	3.49974e-08	-0.800938	-1.07756
35052236	chr21:35052236:T:C	2.4738e-07	-1.63423e-10	0.0771488
35052485	chr21:35052485:A:G	1.10844e-07	-1.63423e-10	-0.725657
35052560	chr21:35052560:C:T	8.29158e-08	-1.63423e-10	-1.01595
35052609	chr21:35052609:T:G	3.00215e-06	-1.63423e-10	2.57331
35052649	chr21:35052649:C:T	1.05407e-07	-1.63423e-10	-0.775951
35052680	chr21:35052680:G:A	3.81328e-07	-1.63423e-10	0.509881
35054236	chr21:35054236:A:G	7.16631e-08	-1.63423e-10	-1.1618
35054475	chr21:35054475:G:A	1.0522e-07	-1.63423e-10	-0.777726
35055046	chr21:35055046:A:G	7.18658e-08	-1.63423e-10	-1.15898
35055278	chr21:35055278:G:T	1.61666e-08	-1.4862	-1.16464
35055681	chr21:35055681:T:C	7.09373e-07	-1.63423e-10	1.1306
35055984	chr21:35055984:C:T	2.37074e-07	-1.63423e-10	0.0345929
35056971	chr21:35056971:G:A	4.71014e-08	-0.414439	-1.16704
35057354	chr21:35057354:A:C	7.79891e-07	-1.63423e-10	1.22538
35057933	chr21:35057933:G:A	8.58061e-08	-0.427094	-0.554594
35058599	chr21:35058599:A:G	3.58394e-08	-1.63868	-0.216046
35058965	chr21:35058965:T:A	2.9445e-08	-0.883733	-1.16752
35059314	chr21:35059314:T:A	2.76033e-07	-1.63423e-10	0.186741
35059599	chr21:35059599:T:C	2.22397e-07	-1.63423e-10	-0.0293135
35059820	chr21:35059820:C:A	1.00818e-07	-1.63423e-10	-0.820456
35060027	chr21:35060027:G:T	2.51903e-08	-1.41777	-0.78955
35060768	chr21:35060768:C:A	1.42568e-07	-1.29268	0.818718
35061303	chr21:35061303:G:A	9.09241e-08	-0.316484	-0.607268
35061666	chr21:35061666:C:T	3.21798e-08	-1.34619	-0.616249
35061670	chr21:35061670:C:T	2.27766e-07	-1.63423e-10	-0.00545731
35061862	chr21:35061862:G:A	8.82316e-08	-0.164804	-0.789008
35061877	chr21:35061877:G:A	3.05859e-08	-1.57344	-0.4398
35062597	chr21:35062597:G:A	1.23817e-08	-1.75152	-1.16604
35062801	chr21:35062801:G:A	2.6845e-07	-1.63423e-10	0.158886
35063428	chr21:35063428:G:A	7.13573e-08	-0.528157	-0.637922
35063552	chr21:35063552:CACACACAA:C	2.27309e-07	-1.63423e-10	-0.00746579
35063559	chr21:35063559:A:AC	4.46502e-08	-1.63492	-2.33987e-10
35063733	chr21:35063733:T:C	2.8555e-08	-0.923931	-1.15802
35064155	chr21:35064155:C:T	5.5841e-08	-1.1651	-0.246174
35064318	chr21:35064318:C:T	1.04499e-07	-1.34244	0.557839
35064421	chr21:35064421:G:A	1.22394e-07	-1.32337	0.696836
35064926	chr21:35064926:C:T	8.67807e-08	-1.63423e-10	-0.970394
35065082	chr21:35065082:A:G	2.14034e-07	-1.0126	0.944963
35065256	chr21:35065256:G:A	8.55406e-08	-1.63423e-10	-0.984787
35065356	chr21:35065356:C:T	2.50323e-08	-1.06853	-1.14508
35065428	chr21:35065428:A:G	2.5447e-08	-1.07134	-1.12585
35065981	chr21:35065981:G:A	8.08616e-08	-1.63423e-10	-1.04104
35066296	chr21:35066296:C:T	7.40447e-08	-1.63423e-10	-1.12911
35066692	chr21:35066692:G:A	1.78091e-07	-1.63423e-10	-0.251483
35066846	chr21:35066846:C:T	8.16934e-08	-1.63423e-10	-1.0308
35066903	chr21:35066903:G:A	2.74238e-07	-1.63423e-10	0.180217
35067034	chr21:35067034:G:A	8.31436e-08	-1.36018	0.34697
35067208	chr21:35067208:C:T	2.71032e-08	-0.970762	-1.16336
35067306	chr21:35067306:G:A	7.81522e-08	-1.63423e-10	-1.07512
35067844	chr21:35067844:T:C	8.85585e-08	-1.63423e-10	-0.950115
35068403	chr21:35068403:T:A	2.96784e-08	-0.878138	-1.16522
35069130	chr21:35069130:G:A	3.0177e-08	-0.867238	-1.15946
35069209	chr21:35069209:T:C	8.01518e-08	-1.63423e-10	-1.04986
35069577	chr21:35069577:C:A	4.38893e-08	-1.65211	-2.33987e-10
35070172	chr21:35070172:T:C	6.07027e-08	-1.32779	-2.33987e-10
35070232	chr21:35070232:G:C	2.92769e-08	-0.901602	-1.15538
35070382	chr21:35070382:C:T	3.11327e-08	-1.74792	-0.247602
35070687	chr21:35070687:G:C	1.33548e-07	-1.63423e-10	-0.539316
35070721	chr21:35070721:G:A	3.21041e-08	-0.796767	-1.16803
35070737	chr21:35070737:G:A	1.90373e-08	-1.71328	-0.774095
35071603	chr21:35071603:C:CATGT	8.96063e-08	-1.63423e-10	-0.938353
35071622	chr21:35071622:C:G	1.03363e-07	-1.63423e-10	-0.795526
35071721	chr21:35071721:A:G	1.1249e-07	-1.63423e-10	-0.710918
35072482	chr21:35072482:C:G	4.26855e-08	-0.632638	-1.04728
35072753	chr21:35072753:C:T	1.89574e-08	-1.60737	-0.884216
35072824	chr21:35072824:T:G	1.33969e-08	-1.67279	-1.16597
35073242	chr21:35073242:C:T	2.33912e-08	-1.74356	-0.537864
35073598	chr21:35073598:T:C	6.28851e-08	-1.29247	-2.33987e-10
35074112	chr21:35074112:A:C	9.61e-08	-1.63423e-10	-0.868389
35074169	chr21:35074169:G:A	1.97061e-07	-1.63423e-10	-0.150264
35074300	chr21:35074300:G:C	1.40297e-08	-1.71603	-1.07657
35074385	chr21:35074385:C:T	7.52659e-08	-1.63423e-10	-1.11275
35074794	chr21:35074794:G:A	2.69831e-07	-1.63423e-10	0.164017
35075167	chr21:35075167:C:T	5.93263e-08	-0.786822	-0.563902
35075238	chr21:35075238:C:A	1.49567e-08	-1.72441	-1.00421
35075592	chr21:35075592:G:A	1.33862e-08	-1.68656	-1.15299
35075640	chr21:35075640:A:G	3.81606e-08	-1.72423	-0.0677403
35075859	chr21:35075859:C:T	1.48739e-08	-1.57139	-1.16278
35076321	chr21:35076321:G:A	7.78137e-07	-1.63423e-10	1.22313
35076369	chr21:35076369:C:T	2.55949e-08	-1.70359	-0.4878
35077615	chr21:35077615:G:C	1.08706e-07	-1.63423e-10	-0.745135
35077684	chr21:35077684:T:C	7.04799e-07	-1.63423e-10	1.12413
35077984	chr21:35077984:C:T	8.18491e-08	-1.63423e-10	-1.0289
35078080	chr21:35078080:A:G	3.54646e-08	-1.71269	-0.152552
35078268	chr21:35078268:G:A	8.21493e-08	-1.63423e-10	-1.02524
35078345	chr21:35078345:T:A	5.24774e-07	-1.63423e-10	0.82919
35078630	chr21:35078630:G:A	1.16916e-07	-1.63423e-10	-0.672321
35079160	chr21:35079160:G:A	8.07894e-08	-1.63423e-10	-1.04193
35079268	chr21:35079268:C:A	2.75067e-08	-0.954763	-1.16459
35079542	chr21:35079542:G:T	5.4957e-08	-1.42723	-2.33987e-10
35079862	chr21:35079862:A:G	2.98522e-06	-1.63423e-10	2.56765
35079926	chr21:35079926:G:A	3.04871e-08	-1.10826	-0.90821
35079959	chr21:35079959:T:C	9.59544e-08	-1.2298	0.359899
35080321	chr21:35080321:G:A	2.81755e-08	-0.93132	-1.164
35080342	chr21:35080342:C:T	8.44584e-08	-1.63423e-10	-0.997519
35080543	chr21:35080543:G:A	1.75074e-07	-1.63423e-10	-0.268567
35080743	chr21:35080743:C:T	9.39491e-08	-1.63423e-10	-0.891024
35080955	chr21:35080955:C:T	7.12325e-08	-1.63423e-10	-1.16783
35080976	chr21:35080976:G:C	2.97161e-08	-0.875754	-1.16634
35081238	chr21:35081238:A:G	1.29159e-08	-1.72086	-1.15445
35081547	chr21:35081547:C:A	9.84596e-08	-1.63423e-10	-0.844131
35081867	chr21:35081867:C:T	9.83332e-08	-1.63423e-10	-0.845416
35081912	chr21:35081912:G:A	8.8734e-08	-1.63423e-10	-0.948135
35083001	chr21:35083001:C:T	1.20695e-07	-1.63423e-10	-0.640511
35083574	chr21:35083574:C:T	7.22207e-08	-1.63423e-10	-1.15405
35083812	chr21:35083812:T:C	2.54687e-07	-1.63423e-10	0.106256
35084281	chr21:35084281:A:G	1.25563e-07	-1.63423e-10	-0.600967
35084335	chr21:35084335:C:T	1.2461e-06	-1.63423e-10	1.69399
35084372	chr21:35084372:C:G	1.00902e-07	-1.63423e-10	-0.819628
35084907	chr21:35084907:C:G	9.94313e-07	-1.63423e-10	1.46827
35085208	chr21:35085208:T:A	2.94858e-08	-0.890586	-1.15928
35085660	chr21:35085660:C:T	3.18149e-07	-1.13783	1.46657
35085746	chr21:35085746:A:G	3.94871e-08	-1.71758	-0.040221
35085776	chr21:35085776:T:G	4.89199e-07	-1.63423e-10	0.758992
35086230	chr21:35086230:GC:G	2.36475e-07	-1.63423e-10	0.0320641
35086704	chr21:35086704:G:A	5.51609e-08	-1.42352	-2.33987e-10
35086705	chr21:35086705:C:T	5.50074e-08	-1.42631	-2.33987e-10
35086935	chr21:35086935:A:G	7.26349e-08	-1.63423e-10	-1.14833
35086957	chr21:35086957:A:C	2.48584e-07	-1.63423e-10	0.0820021
35087401	chr21:35087401:G:A	5.81688e-08	-1.23307	-0.137363
35087596	chr21:35087596:G:A	1.51863e-08	-1.6926	-1.02078
35087750	chr21:35087750:AAAAT:A	7.3101e-08	-1.63423e-10	-1.14194
35087875	chr21:35087875:T:C	2.64819e-07	-1.63423e-10	0.145268
35087922	chr21:35087922:T:C	1.47166e-07	-1.63423e-10	-0.442215
35088005	chr21:35088005:G:A	7.13338e-08	-1.63423e-10	-1.16641
35088695	chr21:35088695:T:C	9.40107e-08	-1.63423e-10	-0.890369
35088964	chr21:35088964:G:A	2.55908e-07	-1.63423e-10	0.111042
35089128	chr21:35089128:A:G	3.65628e-08	-1.59779	-0.236957
35089362	chr21:35089362:A:G	1.28093e-08	-1.71937	-1.16423
35089961	chr21:35089961:G:A	5.35838e-08	-0.376022	-1.07651
35089965	chr21:35089965:C:T	7.26914e-08	-1.63423e-10	-1.14756
35090399	chr21:35090399:A:C	2.83183e-08	-1.62298	-0.467289
35090437	chr21:35090437:C:T	4.56116e-08	-1.63966	0.0260395
35090609	chr21:35090609:T:C	4.2573e-08	-1.6743	-0.00825563
35090907	chr21:35090907:G:A	4.1974e-08	-1.69673	-2.33987e-10
35090910	chr21:35090910:AC:A	7.8048e-08	-0.00183392	-1.07462
35091274	chr21:35091274:T:C	4.71308e-08	-1.65989	0.079042
35091541	chr21:35091541:T:G	1.57513e-08	-1.67094	-1.00592
35091932	chr21:35091932:C:T	1.41857e-08	-1.72609	-1.05546
35091933	chr21:35091933:G:A	7.53297e-08	-1.63423e-10	-1.1119
35091937	chr21:35091937:T:C	1.92115e-08	-1.39708	-1.08119
35091964	chr21:35091964:A:T	5.59386e-08	-1.5825	0.172981
35092334	chr21:35092334:C:G	2.50479e-08	-1.04605	-1.16693
35092609	chr21:35092609:A:G	2.82285e-08	-1.56307	-0.530378
35093227	chr21:35093227:T:G	1.06098e-07	-1.63423e-10	-0.769414
35093336	chr21:35093336:T:A	3.6111e-08	-1.60745	-0.239728
35093563	chr21:35093563:T:C	2.78349e-07	-1.63423e-10	0.195098
35093761	chr21:35093761:T:C	1.35272e-07	-1.63423e-10	-0.526491
35093795	chr21:35093795:T:C	1.56517e-07	-1.63423e-10	-0.380611
35093815	chr21:35093815:A:T	1.32818e-08	-1.7513	-1.09608
35093917	chr21:35093917:G:C	7.31348e-08	-1.63423e-10	-1.14147
35094038	chr21:35094038:C:G	1.30385e-08	-1.73765	-1.12822
35094066	chr21:35094066:G:A	7.58855e-08	-1.63423e-10	-1.10455
35094773	chr21:35094773:T:C	2.54583e-07	0.99132	-0.88547
35095533	chr21:35095533:G:A	2.4787e-08	-1.06197	-1.16149
35095560	chr21:35095560:C:T	6.2622e-06	0.781763	2.52675
35095594	chr21:35095594:G:A	3.27137e-08	-1.68994	-0.256045
35095600	chr21:35095600:T:C	7.56699e-08	-1.63423e-10	-1.1074
35096371	chr21:35096371:A:G	1.39667e-08	-1.63331	-1.16379
35096740	chr21:35096740:C:T	1.6236e-08	-1.67251	-0.974039
35096839	chr21:35096839:C:A	2.9751e-08	-0.983472	-1.05744
35096962	chr21:35096962:C:T	1.31109e-07	0.577659	-1.1354
35096982	chr21:35096982:T:C	3.18429e-08	-1.09086	-0.882102
35097130	chr21:35097130:A:G	1.85333e-07	-1.63423e-10	-0.211625
35097145	chr21:35097145:A:T	9.44502e-08	-1.63423e-10	-0.885705
35097460	chr21:35097460:G:A	1.27802e-08	-1.73395	-1.15193
35097549	chr21:35097549:T:C	3.80106e-07	-1.63423e-10	0.506673
35097603	chr21:35097603:G:A	1.46033e-08	-1.74089	-1.01164
35097686	chr21:35097686:G:A	7.46854e-08	-1.63423e-10	-1.12049
35097972	chr21:35097972:C:T	1.59956e-08	-1.69001	-0.971454
35098277	chr21:35098277:T:C	6.12349e-08	-0.348423	-0.970638
35098568	chr21:35098568:C:T	2.61365e-08	-1.00269	-1.16775
35098736	chr21:35098736:A:G	2.3598e-06	-1.63423e-10	2.33255
35098781	chr21:35098781:T:C	1.19921e-07	0.249691	-0.896639
35098877	chr21:35098877:A:G	7.55651e-08	-1.63423e-10	-1.10878
35098879	chr21:35098879:G:A	1.42218e-08	-1.61091	-1.16809
35098918	chr21:35098918:G:A	8.79435e-08	-1.63423e-10	-0.957084
35099065	chr21:35099065:C:T	4.34636e-07	-1.63423e-10	0.64073
35099227	chr21:35099227:G:C	1.25919e-08	-1.75064	-1.15009
35099992	chr21:35099992:C:A	9.18367e-08	0.211832	-1.1256
35100059	chr21:35100059:C:T	8.40209e-08	-1.63423e-10	-1.00271
35100268	chr21:35100268:C:T	1.11217e-07	-1.63423e-10	-0.722295
35100621	chr21:35100621:G:A	1.0967e-07	-0.200579	-0.535725
35100939	chr21:35100939:C:T	7.21164e-08	-1.63423e-10	-1.1555
35101126	chr21:35101126:C:T	9.65839e-08	-0.863366	-2.33987e-10
35101185	chr21:35101185:T:C	1.08324e-07	-1.63423e-10	-0.748653
35101312	chr21:35101312:G:A	1.26982e-07	-1.63423e-10	-0.589733
35101534	chr21:35101534:C:T	2.09897e-07	-1.63423e-10	-0.0871612
35101807	chr21:35101807:G:A	8.9771e-08	0.18805	-1.12457
35101817	chr21:35101817:G:A	1.37035e-07	0.629813	-1.14335
35101857	chr21:35101857:G:C	9.84734e-08	0.305409	-1.1494
35101938	chr21:35101938:T:A	1.57087e-07	-0.0890141	-0.287964
35102156	chr21:35102156:C:T	6.52076e-08	-0.102868	-1.15333
35102434	chr21:35102434:TCTTTA:CCTTTA	1.92364e-07	-1.63423e-10	-0.174389
35103042	chr21:35103042:A:T	7.42356e-08	-1.63423e-10	-1.12653
35103263	chr21:35103263:T:C	7.56896e-08	-1.63423e-10	-1.10714
35103381	chr21:35103381:C:T	1.42994e-07	0.404913	-0.875887
35103499	chr21:35103499:T:C	7.99685e-08	-1.63423e-10	-1.05214
35103828	chr21:35103828:A:T	8.75892e-08	-1.63423e-10	-0.96112
35103994	chr21:35103994:C:T	1.28474e-07	0.497287	-1.07534
35104094	chr21:35104094:T:G	1.66045e-07	-0.321517	-2.33987e-10
35104336	chr21:35104336:C:A	7.15729e-08	-1.63423e-10	-1.16306
35104340	chr21:35104340:A:T	1.11795e-07	0.360002	-1.07711
35104398	chr21:35104398:A:C	1.621e-08	-1.6774	-0.97075
35104588	chr21:35104588:C:G	7.59463e-08	-1.63423e-10	-1.10375
35104632	chr21:35104632:G:A	1.0706e-07	0.252611	-1.013
35104636	chr21:35104636:T:C	2.30392e-07	-1.63423e-10	0.00600307
35104707	chr21:35104707:C:T	2.16743e-07	-0.0550661	-2.33987e-10
35105088	chr21:35105088:G:A	2.21134e-07	-0.238352	0.203341
35105110	chr21:35105110:T:C	2.16746e-07	-0.0550523	-2.33987e-10
35105220	chr21:35105220:C:G	8.9818e-08	0.190031	-1.12602
35105329	chr21:35105329:A:G	1.09584e-07	-1.63423e-10	-0.737086
35105410	chr21:35105410:T:C	9.72616e-08	0.285133	-1.14151
35105670	chr21:35105670:T:A	1.09839e-07	-0.137208	-0.59755
35105762	chr21:35105762:G:A	1.44049e-08	-1.603	-1.16321
35106067	chr21:35106067:A:G	2.22482e-07	-1.63423e-10	-0.0289317
35106079	chr21:35106079:G:A	1.85805e-07	-1.63423e-10	-0.20908
35106115	chr21:35106115:G:A	9.22367e-08	-1.63423e-10	-0.90942
35106502	chr21:35106502:T:G	1.13567e-07	-1.63423e-10	-0.701389
35106676	chr21:35106676:C:T	7.3995e-08	-0.165461	-0.96432
35107256	chr21:35107256:G:A	2.40162e-06	-1.63423e-10	2.35012
35107435	chr21:35107435:C:T	7.4848e-08	-1.63423e-10	-1.11832
35107476	chr21:35107476:C:T	8.41657e-08	-1.07243	0.071442
35107652	chr21:35107652:AAG:A	1.49639e-08	-1.5605	-1.16764
35107654	chr21:35107654:G:T	7.56077e-08	-1.63423e-10	-1.10822
35107910	chr21:35107910:C:T	1.2762e-06	-1.63423e-10	1.71787
35107932	chr21:35107932:G:A	1.48037e-08	-1.57124	-1.16766
35108190	chr21:35108190:A:G	2.66877e-07	0.141574	0.0114362
35108389	chr21:35108389:G:C	7.60662e-08	-1.63423e-10	-1.10217
35108543	chr21:35108543:A:C	2.3788e-07	0.0379887	-2.33987e-10
35108772	chr21:35108772:C:T	2.89749e-07	-1.63423e-10	0.235237
35108845	chr21:35108845:A:G	1.2782e-07	-1.63423e-10	-0.583156
35109090	chr21:35109090:T:TA	8.03871e-08	-1.63423e-10	-1.04692
35109487	chr21:35109487:C:A	1.78086e-08	-1.62525	-0.928848
35109564	chr21:35109564:A:G	7.96765e-08	-1.63423e-10	-1.0558
35109566	chr21:35109566:C:A	3.04066e-08	-0.929592	-1.08953
35109762	chr21:35109762:A:G	3.83391e-07	-0.0564532	0.571731
35109826	chr21:35109826:C:T	8.51929e-08	-1.63423e-10	-0.98886
35109881	chr21:35109881:A:G	4.78693e-08	-0.730721	-0.834583
35109902	chr21:35109902:G:A	7.23456e-08	-1.63423e-10	-1.15232
35109993	chr21:35109993:A:G	3.8799e-06	0.34773	2.48206
35110048	chr21:35110048:C:T	7.29918e-08	-1.63423e-10	-1.14343
35110098	chr21:35110098:G:A	4.16598e-08	-1.70424	-2.33987e-10
35110381	chr21:35110381:C:T	7.00512e-08	-0.0311703	-1.15338
35110588	chr21:35110588:T:C	7.05983e-07	1.12581	-2.33987e-10
35110656	chr21:35110656:T:C	1.9039e-08	-1.73607	-0.75122
35110968	chr21:35110968:G:A	7.23679e-08	-1.63423e-10	-1.15201
35110986	chr21:35110986:T:G	9.0852e-08	-1.63423e-10	-0.924546
35111357	chr21:35111357:A:G	7.7149e-08	-1.63423e-10	-1.08804
35112055	chr21:35112055:C:T	1.24831e-07	-1.63423e-10	-0.60682
35112143	chr21:35112143:T:C	1.69287e-08	-1.7516	-0.853171
35112373	chr21:35112373:T:G	1.05313e-07	-1.63423e-10	-0.776841
35112498	chr21:35112498:G:T	2.99485e-07	0.268286	-2.33987e-10
35112605	chr21:35112605:A:G	9.47705e-08	-1.63423e-10	-0.882319
35113024	chr21:35113024:T:C	1.87748e-08	-1.65057	-0.850693
35113380	chr21:35113380:T:C	7.15538e-08	-1.63423e-10	-1.16333
35113764	chr21:35113764:G:A	1.96886e-07	-1.63423e-10	-0.151152
35114036	chr21:35114036:C:T	7.52012e-08	-1.63423e-10	-1.11361
35114058	chr21:35114058:G:A	7.14241e-08	-1.63423e-10	-1.16514
35114791	chr21:35114791:C:T	9.27307e-08	-1.63423e-10	-0.904079
35115083	chr21:35115083:C:T	2.09349e-07	-0.0897758	-2.33987e-10
35115106	chr21:35115106:T:C	1.06503e-07	-1.63423e-10	-0.765601
35115129	chr21:35115129:A:G	3.22054e-08	-1.36472	-0.596924
35115404	chr21:35115404:T:C	7.13596e-08	-1.63423e-10	-1.16605
35115441	chr21:35115441:A:G	8.11827e-08	-1.26852	0.231444
35115776	chr21:35115776:AG:A	7.23111e-08	-1.63423e-10	-1.1528
35116456	chr21:35116456:T:C	1.74338e-08	-1.67473	-0.900641
35116525	chr21:35116525:T:C	1.84993e-08	-1.65619	-0.859855
35116629	chr21:35116629:G:C	5.13816e-08	-0.417122	-1.07738
35116884	chr21:35116884:G:A	7.20806e-08	-1.63423e-10	-1.15599
35117141	chr21:35117141:C:T	2.87628e-08	-1.38617	-0.688523
35117161	chr21:35117161:G:T	1.1055e-07	-1.63423e-10	-0.728307
35117190	chr21:35117190:G:A	4.18303e-08	-1.26904	-0.431119
35117471	chr21:35117471:GA:G	7.15e-08	-1.63423e-10	-1.16408
35117514	chr21:35117514:A:G	4.54856e-08	-1.38063	-0.235753
35117524	chr21:35117524:G:T	7.49404e-08	-1.11709	-2.33987e-10
35117869	chr21:35117869:C:G	3.88918e-08	-1.75072	-0.0222784
35117887	chr21:35117887:A:G	1.3039e-07	-1.63423e-10	-0.563245
35117961	chr21:35117961:T:C	8.18718e-08	-1.73433	0.705704
35118026	chr21:35118026:G:A	1.96886e-07	-1.63423e-10	-0.151152
35118048	chr21:35118048:G:T	1.18988e-07	-1.63423e-10	-0.654754
35118101	chr21:35118101:A:T	5.26417e-08	-0.390166	-1.0801
35118295	chr21:35118295:T:C	9.31424e-08	-0.899649	-2.33987e-10
35118750	chr21:35118750:G:A	1.61189e-08	-1.68234	-0.971444
35119187	chr21:35119187:A:C	3.37793e-08	-1.37953	-0.534394
35119234	chr21:35119234:A:G	1.84162e-08	-1.4181	-1.10245
35119266	chr21:35119266:A:G	7.17841e-08	-1.63423e-10	-1.16012
35119485	chr21:35119485:G:A	3.99031e-08	-1.74732	-2.33987e-10
35119806	chr21:35119806:C:T	9.67868e-08	-1.63423e-10	-0.861268
35120182	chr21:35120182:C:A	1.82525e-07	-0.226891	-2.33987e-10
35120280	chr21:35120280:A:G	8.06249e-08	-1.75134	0.707374
35120419	chr21:35120419:A:G	8.72284e-08	-1.63423e-10	-0.965248
35120484	chr21:35120484:G:A	7.12575e-08	-1.63423e-10	-1.16748
35120510	chr21:35120510:G:A	7.14431e-08	-1.63423e-10	-1.16488
35120764	chr21:35120764:A:G	9.45213e-08	-1.63423e-10	-0.884953
35120789	chr21:35120789:C:T	2.06498e-07	-0.103485	-2.33987e-10
35120842	chr21:35120842:A:G	9.34409e-08	-1.63423e-10	-0.896449
35121137	chr21:35121137:T:C	1.52967e-07	-1.63423e-10	-0.403556
35121263	chr21:35121263:C:T	7.23104e-08	-1.63423e-10	-1.15281
35121776	chr21:35121776:A:G	3.73024e-08	-1.13649	-0.67823
35121802	chr21:35121802:G:A	1.21646e-06	-1.17212	2.84204
35122153	chr21:35122153:A:G	7.12753e-08	-1.63423e-10	-1.16723
35122379	chr21:35122379:C:T	8.19752e-08	-1.63423e-10	-1.02736
35122442	chr21:35122442:T:C	2.86123e-08	-1.51905	-0.560889
35122751	chr21:35122751:G:A	1.80826e-08	-1.66688	-0.871947
35122883	chr21:35122883:G:C	1.02023e-07	-1.63423e-10	-0.808579
35123386	chr21:35123386:G:A	7.17796e-08	-1.63423e-10	-1.16018
35123433	chr21:35123433:G:A	8.01321e-08	-1.63423e-10	-1.0501
35124020	chr21:35124020:C:T	4.30534e-08	-1.29283	-0.378512
35124101	chr21:35124101:C:T	3.79239e-08	-1.09743	-0.700766
35124154	chr21:35124154:C:A	1.05576e-06	-1.63423e-10	1.52824
35124535	chr21:35124535:T:C	3.10657e-08	-1.7512	-0.246471
35124541	chr21:35124541:T:C	3.5533e-08	-1.39354	-0.46978
35124552	chr21:35124552:A:C	7.35711e-08	-1.63423e-10	-1.13553
35124846	chr21:35124846:A:C	3.5978e-08	-0.71526	-1.13561
35124864	chr21:35124864:T:A	1.16211e-07	-1.63423e-10	-0.67837
35125062	chr21:35125062:A:ATTTG	3.97253e-08	-1.75179	-2.33987e-10
35125064	chr21:35125064:C:T	3.97147e-08	-1.75206	-2.33987e-10
35125065	chr21:35125065:TCAAC:T	3.97507e-08	-1.75115	-2.33987e-10
35125541	chr21:35125541:T:C	2.18099e-07	-1.63423e-10	-0.0488279
35126160	chr21:35126160:T:C	9.36248e-08	-1.63423e-10	-0.894482
35126379	chr21:35126379:T:C	7.86285e-08	-1.63423e-10	-1.06904
35126487	chr21:35126487:C:T	3.9366e-08	-1.14557	-0.615301
35126534	chr21:35126534:T:C	1.01028e-06	-1.63423e-10	1.48421
35126678	chr21:35126678:C:T	1.66512e-07	-1.63423e-10	-0.31871
35126707	chr21:35126707:C:T	2.10009e-08	-1.74836	-0.640851
35127065	chr21:35127065:A:G	7.94139e-08	-1.63423e-10	-1.0591
35127400	chr21:35127400:C:T	1.53175e-07	-1.63423e-10	-0.402198
35127804	chr21:35127804:C:T	3.02373e-08	-1.47741	-0.547294
35127894	chr21:35127894:C:A	2.45806e-08	-1.44381	-0.788014
35128213	chr21:35128213:CT:C	1.05273e-06	-1.63423e-10	1.52537
35128613	chr21:35128613:C:T	1.96662e-07	-1.63423e-10	-0.15229
35128650	chr21:35128650:T:C	5.85129e-08	-0.310828	-1.0537
35128655	chr21:35128655:T:C	7.25807e-08	-1.67704	0.527965
35128974	chr21:35128974:T:C	4.00234e-08	-1.74431	-2.33987e-10
35129169	chr21:35129169:G:T	3.82314e-08	-0.948607	-0.841513
35129315	chr21:35129315:G:A	7.12732e-08	-1.63423e-10	-1.16726
35129338	chr21:35129338:G:A	7.29608e-08	-1.63423e-10	-1.14386
35129371	chr21:35129371:G:C	9.14265e-08	-1.63423e-10	-0.918243
35129493	chr21:35129493:G:C	8.92202e-08	-1.63423e-10	-0.942671
35129824	chr21:35129824:T:C	5.80806e-08	-1.72424	0.352296
35129905	chr21:35129905:T:C	7.42173e-08	-1.63423e-10	-1.12678
35129989	chr21:35129989:T:C	1.25258e-07	-1.63423e-10	-0.603403
35130051	chr21:35130051:G:A	1.71822e-08	-1.67628	-0.913624
35130055	chr21:35130055:G:A	1.43468e-07	-1.63423e-10	-0.467668
35130261	chr21:35130261:A:G	1.96864e-08	-1.60471	-0.849137
35130586	chr21:35130586:T:A	1.08613e-07	-1.63423e-10	-0.745986
35130603	chr21:35130603:T:C	1.0823e-07	-1.63423e-10	-0.74952
35130667	chr21:35130667:G:T	1.10452e-07	-1.63423e-10	-0.729199
35130811	chr21:35130811:A:G	2.73179e-08	-1.33456	-0.791672
35130964	chr21:35130964:G:A	9.81068e-08	-1.63423e-10	-0.847721
35130977	chr21:35130977:G:T	7.34534e-08	-1.13713	-2.33987e-10
35131015	chr21:35131015:A:G	2.46375e-08	-1.08037	-1.14914
35131582	chr21:35131582:G:C	4.21373e-08	-1.69284	-2.33987e-10
35131782	chr21:35131782:G:A	7.13443e-08	-1.63423e-10	-1.16626
35132135	chr21:35132135:T:C	3.49743e-08	-1.36987	-0.509295
35132262	chr21:35132262:C:T	2.3712e-08	-1.72557	-0.542223
35132354	chr21:35132354:G:T	1.86548e-08	-1.75209	-0.755585
35132398	chr21:35132398:G:T	6.6617e-08	-0.70462	-0.530199
35132505	chr21:35132505:A:G	2.72576e-08	-1.74737	-0.381071
35132783	chr21:35132783:AGG:A	8.11512e-08	-1.63423e-10	-1.03746
35132788	chr21:35132788:A:ATT	8.01696e-08	-1.63423e-10	-1.04963
35133271	chr21:35133271:A:G	2.34332e-08	-1.70626	-0.573367
35133391	chr21:35133391:C:T	7.43624e-08	-1.72452	0.599696
35133580	chr21:35133580:C:T	1.6776e-08	-1.63671	-0.977117
35133581	chr21:35133581:A:G	1.04237e-07	-1.63423e-10	-0.787112
35134072	chr21:35134072:T:C	3.45073e-07	-1.63423e-10	0.409978
35134108	chr21:35134108:A:G	1.40589e-07	-1.63423e-10	-0.487938
35134417	chr21:35134417:G:A	7.13392e-08	-1.63423e-10	-1.16633
35134711	chr21:35134711:G:A	3.39643e-08	-0.763436	-1.14503
35134952	chr21:35134952:T:C	2.34242e-08	-1.74643	-0.533579
35135153	chr21:35135153:T:C	2.46023e-08	-1.6738	-0.55714
35135301	chr21:35135301:T:A	7.71016e-08	-1.63423e-10	-1.08865
35135312	chr21:35135312:G:C	7.39958e-08	-1.63423e-10	-1.12977
35135346	chr21:35135346:TTTTAC:T	6.7507e-07	-1.34156	2.4226
35135489	chr21:35135489:A:G	1.55349e-08	-1.68848	-1.00221
35135575	chr21:35135575:C:T	9.37308e-08	-0.893351	-2.33987e-10
35135734	chr21:35135734:A:C	2.26593e-08	-1.65798	-0.655228
35135998	chr21:35135998:A:C	1.35542e-08	-1.6733	-1.15378
35136302	chr21:35136302:G:A	3.92603e-08	-0.62578	-1.13778
35136403	chr21:35136403:T:C	1.74249e-07	-1.63423e-10	-0.273292
35136460	chr21:35136460:TA:T	2.86423e-08	-0.953467	-1.12543
35136635	chr21:35136635:C:T	7.1221e-08	-1.63423e-10	-1.16799
35136791	chr21:35136791:T:C	7.99857e-08	-1.63423e-10	-1.05193
35137228	chr21:35137228:C:T	1.73233e-07	-1.63423e-10	-0.279138
35137411	chr21:35137411:C:T	1.38304e-06	-1.63423e-10	1.79826
35137412	chr21:35137412:G:A	8.94745e-08	-1.63423e-10	-0.939824
35137421	chr21:35137421:G:T	1.3663e-07	0.617471	-1.13397
35137445	chr21:35137445:C:T	1.35094e-08	-1.67499	-1.15541
35137612	chr21:35137612:C:T	1.32427e-08	-1.6943	-1.15603
35137688	chr21:35137688:A:G	1.57214e-08	-1.74681	-0.931949
35137711	chr21:35137711:C:T	1.01581e-07	0.353341	-1.16626
35138147	chr21:35138147:G:A	3.49049e-08	-1.0118	-0.869346
35138184	chr21:35138184:TCTGTCTGCACATGGCCCTCTCC:T	1.43898e-08	-1.64184	-1.12541
35138305	chr21:35138305:C:T	7.36481e-08	-1.63423e-10	-1.13448
35138368	chr21:35138368:A:G	9.22194e-08	-1.63423e-10	-0.909607
35138397	chr21:35138397:TG:T	9.2549e-08	-1.63423e-10	-0.90604
35138436	chr21:35138436:C:T	1.32938e-08	-1.69759	-1.14889
35138567	chr21:35138567:T:C	1.3209e-08	-1.68805	-1.16483
35138579	chr21:35138579:A:G	7.8006e-08	-1.63423e-10	-1.07699
35138784	chr21:35138784:C:T	8.58901e-06	3.62446	-2.33987e-10
35138956	chr21:35138956:A:C	9.32879e-08	-1.63423e-10	-0.898087
35139614	chr21:35139614:G:A	4.1596e-08	-1.70577	-2.33987e-10
35139901	chr21:35139901:C:T	2.25557e-07	-0.384639	0.369436
35140093	chr21:35140093:C:T	1.56229e-07	-1.63423e-10	-0.382455
35140146	chr21:35140146:C:T	1.1099e-07	-1.25479	0.53045
35140267	chr21:35140267:C:A	1.48312e-08	-1.64161	-1.09544
35140330	chr21:35140330:C:T	1.51654e-08	-1.64849	-1.06627
35140423	chr21:35140423:T:C	1.46619e-08	-1.65856	-1.08996
35140440	chr21:35140440:C:T	1.46575e-08	-1.65859	-1.09024
35140457	chr21:35140457:C:A	9.42151e-08	-1.68678	0.798581
35140550	chr21:35140550:C:A	1.27612e-08	-1.71975	-1.16762
35140840	chr21:35140840:T:TA	9.99797e-08	-1.63423e-10	-0.828811
35140854	chr21:35140854:G:A	7.9011e-08	-1.63423e-10	-1.06419
35140881	chr21:35140881:TTG:T	7.63456e-08	-1.63423e-10	-1.09851
35140897	chr21:35140897:C:T	7.42838e-08	-1.63423e-10	-1.12589
35141055	chr21:35141055:A:G	1.43005e-08	-1.62303	-1.15045
35141512	chr21:35141512:T:C	1.44287e-08	-1.68664	-1.07792
35141627	chr21:35141627:C:A	1.49221e-08	-1.64342	-1.08752
35141700	chr21:35141700:A:T	1.50635e-08	-1.6417	-1.0798
35141919	chr21:35141919:C:T	4.73412e-08	-0.883125	-0.693271
35141982	chr21:35141982:A:T	4.02461e-08	-1.73877	-2.33987e-10
35142046	chr21:35142046:T:A	1.56468e-08	-1.62319	-1.06032
35142208	chr21:35142208:C:T	4.76647e-08	-0.935722	-0.633866
35142355	chr21:35142355:A:G	4.66327e-08	-1.35178	-0.239699
35142383	chr21:35142383:T:C	4.62457e-08	-0.859573	-0.740236
35142633	chr21:35142633:T:C	1.1289e-07	-1.63423e-10	-0.707364
35142900	chr21:35142900:A:G	3.47145e-07	-1.63423e-10	0.415963
35143025	chr21:35143025:C:T	7.11926e-08	-0.275646	-0.892743
35143029	chr21:35143029:C:CT	1.26088e-08	-1.73139	-1.168
35143134	chr21:35143134:G:A	5.94151e-08	-0.225793	-1.12344
35143215	chr21:35143215:A:C	9.20522e-08	-0.911422	-2.33987e-10
35143706	chr21:35143706:G:A	9.87144e-08	-0.249775	-0.591771
35144279	chr21:35144279:T:C	1.42178e-08	-1.63341	-1.14588
35144589	chr21:35144589:T:C	7.17416e-08	-1.63423e-10	-1.16071
35144714	chr21:35144714:A:G	2.27679e-07	-1.63423e-10	-0.00584077
35144715	chr21:35144715:T:C	1.27579e-08	-1.74668	-1.14095
35144761	chr21:35144761:G:T	8.9891e-08	-1.63423e-10	-0.93518
35144764	chr21:35144764:TTTCCATA:T	7.92877e-08	-1.63423e-10	-1.0607
35144855	chr21:35144855:T:G	7.46752e-08	-1.63423e-10	-1.12063
35145068	chr21:35145068:G:A	4.95232e-08	-0.412091	-1.11925
35145157	chr21:35145157:C:T	7.6439e-08	-1.63423e-10	-1.09728
35145196	chr21:35145196:G:A	1.4995e-08	-1.68894	-1.03712
35145377	chr21:35145377:T:C	1.24246e-07	-0.284199	-0.327319
35145408	chr21:35145408:A:G	1.40874e-08	-1.63825	-1.15024
35145464	chr21:35145464:C:G	7.55436e-08	-1.63423e-10	-1.10907
35145721	chr21:35145721:A:G	2.87479e-08	-1.41684	-0.658369
35145859	chr21:35145859:C:T	3.12213e-08	-1.30207	-0.690602
35146215	chr21:35146215:T:C	1.77536e-07	-1.63423e-10	-0.254602
35146245	chr21:35146245:A:G	7.92972e-08	-1.63423e-10	-1.06058
35146703	chr21:35146703:G:T	7.23513e-08	-1.63423e-10	-1.15224
35146815	chr21:35146815:C:T	1.13083e-07	-1.63423e-10	-0.705657
35147021	chr21:35147021:T:C	2.8055e-07	-1.63423e-10	0.202973
35147181	chr21:35147181:C:T	9.27919e-08	-1.63423e-10	-0.903418
35147629	chr21:35147629:T:C	1.39384e-08	-1.68789	-1.11124
35147725	chr21:35147725:T:C	4.90075e-08	-0.422816	-1.11899
35147848	chr21:35147848:G:A	6.61507e-07	-1.63423e-10	1.06074
35148040	chr21:35148040:A:T	8.0811e-08	-1.63423e-10	-1.04166
35148353	chr21:35148353:G:T	9.57823e-08	-1.63423e-10	-0.8717
35148971	chr21:35148971:G:A	7.62049e-08	-1.63423e-10	-1.10035
35149056	chr21:35149056:T:C	7.90466e-08	-1.63423e-10	-1.06374
35149358	chr21:35149358:C:T	1.1428e-05	2.70129	1.20875
35149645	chr21:35149645:T:C	1.12846e-07	-1.63423e-10	-0.707756
35150215	chr21:35150215:T:G	4.70364e-08	-0.914128	-0.668728
35150373	chr21:35150373:A:G	3.97378e-08	-1.09264	-0.658831
35150444	chr21:35150444:A:G	1.34459e-08	-1.68684	-1.14826
35150475	chr21:35150475:G:A	1.34377e-08	-1.69476	-1.14095
35150552	chr21:35150552:G:T	7.13422e-08	-1.63423e-10	-1.16629
35150621	chr21:35150621:A:G	5.67321e-08	-1.39544	-2.33987e-10
35150682	chr21:35150682:A:C	1.45516e-08	-1.61114	-1.14494
35150696	chr21:35150696:C:T	1.30032e-07	-0.501487	-0.0645104
35150704	chr21:35150704:T:C	1.12877e-07	-1.63423e-10	-0.707479
35150743	chr21:35150743:G:A	1.36482e-08	-1.67081	-1.14937
35151582	chr21:35151582:AG:A	8.44197e-08	-1.63423e-10	-0.997977
35151610	chr21:35151610:G:A	1.00798e-07	-1.63423e-10	-0.820658
35151654	chr21:35151654:A:C	7.76377e-08	-1.63423e-10	-1.08173
35151655	chr21:35151655:A:T	7.64791e-08	-1.63423e-10	-1.09676
35152076	chr21:35152076:G:A	7.95313e-08	-1.05763	-2.33987e-10
35152345	chr21:35152345:G:C	7.81506e-08	-1.63423e-10	-1.07514
35152358	chr21:35152358:A:G	7.31509e-08	-1.63423e-10	-1.14125
35152457	chr21:35152457:T:G	8.26524e-08	-1.63423e-10	-1.01913
35152641	chr21:35152641:A:T	1.39295e-08	-1.71745	-1.08232
35153052	chr21:35153052:T:C	2.64797e-08	-1.70371	-0.453693
35153113	chr21:35153113:C:T	7.15117e-08	-1.63423e-10	-1.16392
35153603	chr21:35153603:T:C	4.62449e-08	-1.59983	-2.33987e-10
35154059	chr21:35154059:C:G	7.60677e-08	-1.63423e-10	-1.10215
35154093	chr21:35154093:T:C	2.47554e-08	-1.59088	-0.633856
35154623	chr21:35154623:C:T	1.16172e-07	-1.63423e-10	-0.678705
35154715	chr21:35154715:A:G	1.26769e-07	-1.63423e-10	-0.591415
35154944	chr21:35154944:G:A	7.13942e-08	-1.63423e-10	-1.16556
35155236	chr21:35155236:GTGA:G	8.11906e-08	-1.63423e-10	-1.03698
35155273	chr21:35155273:A:G	7.15573e-08	-1.63423e-10	-1.16328
35155410	chr21:35155410:C:T	1.24439e-07	-1.63423e-10	-0.609964
35155502	chr21:35155502:G:A	1.45791e-08	-1.74222	-1.01197
35155885	chr21:35155885:G:A	6.83606e-08	-0.0430979	-1.16588
35155903	chr21:35155903:C:T	7.99016e-08	0.11103	-1.16401
35156428	chr21:35156428:G:A	4.92307e-08	-0.381302	-1.15596
35156500	chr21:35156500:C:T	8.23768e-08	-1.63423e-10	-1.02247
35156606	chr21:35156606:G:A	1.10983e-07	-1.63423e-10	-0.724397
35156746	chr21:35156746:C:T	3.30223e-08	-0.816674	-1.11992
35156843	chr21:35156843:A:G	3.53104e-08	-0.763754	-1.10585
35157298	chr21:35157298:G:A	6.34312e-08	-0.230201	-1.05362
35157476	chr21:35157476:C:T	8.47882e-08	0.174008	-1.16763
35157624	chr21:35157624:C:T	7.52605e-08	-1.63423e-10	-1.11282
35157671	chr21:35157671:T:C	1.14492e-07	-1.63423e-10	-0.693275
35157840	chr21:35157840:G:A	1.88405e-08	-1.73891	-0.758862
35158053	chr21:35158053:C:T	7.12135e-08	-1.63423e-10	-1.16809
35158119	chr21:35158119:T:C	3.46394e-08	-0.941557	-0.94723
35158259	chr21:35158259:A:G	3.59833e-08	-0.945153	-0.905569
35158278	chr21:35158278:C:T	1.07754e-07	0.408221	-1.16215
35158372	chr21:35158372:T:C	3.20236e-08	-1.00131	-0.965997
35158496	chr21:35158496:T:C	1.11041e-07	-1.63423e-10	-0.723874
35158727	chr21:35158727:C:G	8.24356e-08	-1.63423e-10	-1.02176
35158782	chr21:35158782:C:A	1.79296e-07	-1.63423e-10	-0.244737
35158903	chr21:35158903:G:A	3.59786e-08	-0.912246	-0.938608
35158918	chr21:35158918:T:G	6.46873e-07	1.37564	-0.337268
35159285	chr21:35159285:G:A	3.70285e-08	-0.850203	-0.971887
35159348	chr21:35159348:A:C	2.48927e-07	0.0833815	-2.33987e-10
35159388	chr21:35159388:T:C	3.73649e-08	-0.839439	-0.973607
35159583	chr21:35159583:G:A	1.48664e-08	-1.72687	-1.0078
35159638	chr21:35159638:G:A	7.50456e-08	0.0362712	-1.15195
35159679	chr21:35159679:C:T	1.90035e-07	0.500293	-0.686861
35159724	chr21:35159724:G:A	1.52822e-07	-1.63423e-10	-0.404506
35160494	chr21:35160494:A:T	7.49894e-08	-0.491469	-0.624963
35160997	chr21:35160997:G:A	7.31097e-08	-1.63423e-10	-1.14182
35161192	chr21:35161192:C:G	9.21826e-08	-1.63423e-10	-0.910006
35161221	chr21:35161221:C:T	1.0563e-07	-1.63423e-10	-0.773832
35161365	chr21:35161365:C:T	5.32737e-08	-0.301104	-1.15723
35161413	chr21:35161413:G:T	1.52672e-07	-1.63423e-10	-0.405483
35161774	chr21:35161774:C:A	7.13619e-08	-1.63423e-10	-1.16601
35161823	chr21:35161823:C:T	9.16585e-08	0.160185	-1.07589
35161926	chr21:35161926:G:A	3.75869e-08	-0.683307	-1.12381
35161969	chr21:35161969:A:G	3.85822e-08	-1.44605	-0.334939
35162222	chr21:35162222:G:A	5.10432e-08	-1.5011	-2.33987e-10
35162269	chr21:35162269:T:G	3.72465e-06	1.61611	1.17284
35162357	chr21:35162357:T:C	3.82562e-08	-1.46291	-0.326566
35162733	chr21:35162733:A:G	3.76127e-08	-0.679571	-1.12687
35162771	chr21:35162771:C:T	3.90914e-08	-0.64018	-1.1277
35162825	chr21:35162825:C:T	7.12662e-08	-1.63423e-10	-1.16736
35163200	chr21:35163200:C:T	2.21285e-07	-1.63423e-10	-0.0343248
35163242	chr21:35163242:C:T	7.88009e-08	-1.63423e-10	-1.06685
35163430	chr21:35163430:G:A	3.95381e-08	-0.649857	-1.10665
35163587	chr21:35163587:C:A	1.31849e-07	-1.63423e-10	-0.55212
35164026	chr21:35164026:T:A	1.49722e-07	-1.63423e-10	-0.425
35164158	chr21:35164158:C:A	3.98995e-08	-0.626444	-1.12097
35164294	chr21:35164294:AAAC:A	1.37338e-08	-1.7499	-1.06401
35164800	chr21:35164800:A:C	3.0571e-08	-0.969746	-1.04398
35165430	chr21:35165430:A:G	7.12186e-08	-1.63423e-10	-1.16802
35165465	chr21:35165465:T:C	8.16931e-08	0.113804	-1.14461
35165522	chr21:35165522:C:G	3.16825e-08	-1.1179	-0.860109
35165556	chr21:35165556:G:T	7.82508e-08	-1.63423e-10	-1.07386
35165626	chr21:35165626:G:A	6.82407e-08	-1.21074	-2.33987e-10
35166570	chr21:35166570:C:G	3.45781e-08	-0.932835	-0.957724
35167011	chr21:35167011:G:A	6.18812e-08	-0.192787	-1.11577
35167047	chr21:35167047:C:T	9.14974e-08	-1.63423e-10	-0.917467
35167228	chr21:35167228:T:C	1.93238e-08	-1.74665	-0.725793
35167303	chr21:35167303:T:C	1.39073e-07	-1.63423e-10	-0.498776
35167543	chr21:35167543:G:C	8.48118e-08	0.151524	-1.14487
35167605	chr21:35167605:C:G	3.21177e-08	-1.6972	-0.267168
35168182	chr21:35168182:T:C	9.88054e-08	0.274408	-1.11503
35168573	chr21:35168573:T:C	4.55313e-08	-1.61538	-2.33987e-10
35169136	chr21:35169136:CCACGGTT:C	1.281e-08	-1.72495	-1.1586
35169149	chr21:35169149:C:T	8.10815e-08	-1.63423e-10	-1.03832
35169209	chr21:35169209:T:C	3.52832e-07	-1.63423e-10	0.432215
35170120	chr21:35170120:A:G	2.88527e-08	-1.16864	-0.902932
35170593	chr21:35170593:G:A	8.83008e-08	-1.63423e-10	-0.953029
35170661	chr21:35170661:T:C	1.33182e-07	-1.63423e-10	-0.542063
35171003	chr21:35171003:G:A	7.12676e-08	-1.63423e-10	-1.16734
35171095	chr21:35171095:G:C	2.85482e-07	-1.63423e-10	0.220401
35171319	chr21:35171319:C:A	1.55754e-08	-1.75124	-0.936845
35171424	chr21:35171424:A:G	7.44753e-08	-1.63423e-10	-1.12331
35171541	chr21:35171541:C:T	7.35874e-08	-1.63423e-10	-1.1353
35171611	chr21:35171611:C:T	1.07864e-07	0.32413	-1.07704
35171835	chr21:35171835:G:A	4.47896e-08	-0.47084	-1.16096
35171865	chr21:35171865:A:G	1.99513e-07	-1.63423e-10	-0.137898
35172312	chr21:35172312:T:C	3.7594e-08	-0.663365	-1.14357
35172470	chr21:35172470:T:C	1.07248e-07	-1.63423e-10	-0.758634
35172694	chr21:35172694:G:T	8.72733e-08	-1.63423e-10	-0.964733
35173200	chr21:35173200:T:C	1.13499e-07	-1.63423e-10	-0.701985
35173233	chr21:35173233:C:T	4.84535e-08	-0.399199	-1.15397
35173700	chr21:35173700:G:C	7.12137e-08	-1.63423e-10	-1.16809
35173728	chr21:35173728:A:G	1.9422e-08	-1.63349	-0.833881
35173789	chr21:35173789:C:T	9.32762e-08	-1.63423e-10	-0.898213
35174459	chr21:35174459:A:C	1.83662e-08	-1.68188	-0.841386
35174694	chr21:35174694:T:A	7.12437e-08	-1.63423e-10	-1.16767
35174879	chr21:35174879:C:A	6.74061e-07	-0.145792	1.22533
35175094	chr21:35175094:C:T	1.94965e-07	0.338796	-0.499755
35175421	chr21:35175421:G:A	2.93298e-08	-1.16079	-0.894387
35175571	chr21:35175571:G:C	1.12672e-07	-0.263114	-0.446182
35175701	chr21:35175701:T:C	1.27477e-07	-1.63423e-10	-0.585841
35175905	chr21:35175905:G:C	1.0024e-07	-1.63423e-10	-0.826214
35176134	chr21:35176134:C:CA	1.01202e-07	-1.72327	0.906614
35176457	chr21:35176457:G:A	2.06936e-07	-1.63423e-10	-0.10137
35177074	chr21:35177074:C:T	1.5474e-08	-1.69329	-1.00132
35177076	chr21:35177076:G:A	2.9954e-08	-1.01672	-1.0174
35177100	chr21:35177100:T:A	1.03802e-07	-1.63423e-10	-0.791293
35177420	chr21:35177420:T:C	7.37548e-08	-0.833019	-0.300013
35177447	chr21:35177447:C:T	2.18075e-08	-1.71576	-0.635759
35177698	chr21:35177698:T:C	5.64339e-08	-1.40071	-2.33987e-10
35177806	chr21:35177806:T:C	1.24476e-08	-1.75084	-1.16141
35177818	chr21:35177818:A:G	1.04154e-07	-1.63423e-10	-0.787912
35177890	chr21:35177890:T:C	4.16605e-07	-1.63423e-10	0.598361
35178145	chr21:35178145:A:T	2.82158e-07	-1.63423e-10	0.20869
35178186	chr21:35178186:T:A	2.7468e-07	-1.63423e-10	0.18183
35178462	chr21:35178462:G:A	7.7115e-08	-1.63423e-10	-1.08848
35179085	chr21:35179085:T:A	7.12182e-08	-1.63423e-10	-1.16803
35179264	chr21:35179264:T:C	1.25607e-08	-1.75129	-1.15191
35179268	chr21:35179268:C:T	7.47317e-08	-1.63423e-10	-1.11987
35179384	chr21:35179384:A:T	7.52422e-08	-1.63423e-10	-1.11307
35179491	chr21:35179491:T:A	4.5244e-08	-0.655109	-0.966598
35179854	chr21:35179854:TGG:T	4.50031e-08	-1.62705	-2.33987e-10
35180279	chr21:35180279:T:G	9.84572e-08	-1.19497	0.350816
35180374	chr21:35180374:C:T	7.74376e-08	-1.63423e-10	-1.0843
35181052	chr21:35181052:T:C	3.40042e-08	-1.06048	-0.846811
35181710	chr21:35181710:T:C	1.16964e-07	-1.63423e-10	-0.671912
35182230	chr21:35182230:C:T	4.14403e-08	-1.70952	-2.33987e-10
35182261	chr21:35182261:A:G	4.66811e-07	-1.63423e-10	0.712147
35182432	chr21:35182432:T:C	3.17529e-07	-1.63423e-10	0.32679
35182494	chr21:35182494:G:A	6.10298e-08	-1.18818	-0.134239
35182646	chr21:35182646:T:C	1.02153e-07	-1.11412	0.306812
35182822	chr21:35182822:G:A	1.29541e-08	-1.70458	-1.16779
35182989	chr21:35182989:G:A	1.21246e-07	-1.63423e-10	-0.635959
35183108	chr21:35183108:A:G	8.72838e-08	0.128616	-1.09323
35183157	chr21:35183157:C:T	4.35784e-07	-1.63423e-10	0.643368
35183615	chr21:35183615:C:T	6.43723e-08	-0.169465	-1.09963
35183699	chr21:35183699:G:A	2.28119e-08	-1.72894	-0.577552
35183780	chr21:35183780:G:A	7.12145e-08	-1.63423e-10	-1.16808
35183914	chr21:35183914:G:A	7.43405e-08	-1.63423e-10	-1.12512
35184040	chr21:35184040:T:A	3.95009e-07	-1.63423e-10	0.545132
35184049	chr21:35184049:C:T	7.20782e-08	-1.63423e-10	-1.15603
35184054	chr21:35184054:C:T	7.51923e-08	-1.63423e-10	-1.11373
35184551	chr21:35184551:A:T	3.19541e-08	-0.823797	-1.14568
35184634	chr21:35184634:T:C	1.12418e-07	-1.63423e-10	-0.71155
35184704	chr21:35184704:C:T	8.18329e-08	-1.35791	0.32881
35185147	chr21:35185147:G:A	7.34793e-08	-1.63423e-10	-1.13677
35185207	chr21:35185207:G:A	1.5827e-08	-1.73661	-0.935452
35185256	chr21:35185256:A:G	1.07409e-07	-1.63423e-10	-0.757134
35185328	chr21:35185328:A:G	2.98097e-07	-1.63423e-10	0.263641
35185705	chr21:35185705:C:A	8.22946e-08	0.0266841	-1.05016
35185885	chr21:35185885:G:A	7.21577e-08	-0.0473089	-1.10762
35186145	chr21:35186145:C:T	4.14714e-08	-1.70877	-2.33987e-10
35187156	chr21:35187156:C:T	7.18238e-08	-1.63423e-10	-1.15956
35187285	chr21:35187285:C:T	7.21069e-08	-1.63423e-10	-1.15563
35187341	chr21:35187341:T:G	1.34022e-08	-1.67677	-1.16159
35187472	chr21:35187472:G:A	2.46179e-08	-1.09902	-1.13128
35187772	chr21:35187772:T:C	1.29847e-07	-1.63423e-10	-0.567419
35187973	chr21:35187973:C:T	2.57118e-07	-1.63423e-10	0.115758
35188285	chr21:35188285:A:C	1.72464e-07	-1.63423e-10	-0.28359
35188482	chr21:35188482:T:C	2.27674e-08	-1.72915	-0.579296
35188777	chr21:35188777:G:A	1.8886e-08	-1.35826	-1.13709
35189071	chr21:35189071:G:C	2.57771e-07	-1.63423e-10	0.118292
35189920	chr21:35189920:G:A	1.52649e-08	-1.55345	-1.15477
35190125	chr21:35190125:TTA:T	4.7073e-08	-0.446113	-1.13596
35190199	chr21:35190199:G:C	7.48554e-08	-1.63423e-10	-1.11822
35190299	chr21:35190299:T:A	7.59335e-08	-1.63423e-10	-1.10392
35190549	chr21:35190549:T:C	1.03676e-07	-1.63423e-10	-0.792508
35190663	chr21:35190663:C:T	8.12315e-08	-1.63423e-10	-1.03648
35190782	chr21:35190782:T:C	1.62994e-08	-1.52579	-1.11686
35191171	chr21:35191171:A:G	7.65675e-08	-1.63423e-10	-1.09561
35191207	chr21:35191207:C:T	7.17884e-08	-1.63423e-10	-1.16006
35191300	chr21:35191300:G:A	7.8999e-08	-1.63423e-10	-1.06434
35191319	chr21:35191319:C:T	7.20661e-08	-1.63423e-10	-1.15619
35191375	chr21:35191375:C:T	1.25491e-07	-1.63423e-10	-0.601543
35191509	chr21:35191509:T:A	8.02639e-08	-1.63423e-10	-1.04846
35191520	chr21:35191520:C:T	1.23844e-07	-1.63423e-10	-0.614756
35191580	chr21:35191580:A:C	7.40591e-08	-1.63423e-10	-1.12891
35191605	chr21:35191605:G:T	7.60843e-08	-1.63423e-10	-1.10194
35192003	chr21:35192003:T:C	8.31408e-08	-1.63423e-10	-1.01324
35192058	chr21:35192058:T:C	8.72473e-08	-1.63423e-10	-0.965031
35192249	chr21:35192249:T:C	9.85746e-08	-1.63423e-10	-0.842965
35192303	chr21:35192303:T:A	3.23109e-08	-0.849846	-1.10853
35192354	chr21:35192354:C:T	1.59925e-08	-1.60777	-1.05389
35192412	chr21:35192412:T:C	1.55383e-08	-1.56386	-1.12661
35192527	chr21:35192527:G:A	1.56981e-08	-1.53359	-1.14665
35192562	chr21:35192562:A:G	7.62752e-08	0.0499083	-1.14934
35192698	chr21:35192698:C:T	7.9717e-08	-1.63423e-10	-1.0553
35192701	chr21:35192701:T:C	1.77235e-08	-1.42605	-1.13283
35192981	chr21:35192981:G:A	1.60109e-08	-1.52917	-1.13133
35193138	chr21:35193138:G:A	1.95516e-08	-1.41813	-1.04259
35193216	chr21:35193216:C:A	1.17263e-07	-1.63423e-10	-0.669358
35193460	chr21:35193460:G:C	2.70814e-08	-1.75023	-0.384703
35193888	chr21:35193888:A:T	1.08993e-07	-1.63423e-10	-0.742493
35193959	chr21:35193959:G:A	2.05365e-08	-1.74633	-0.665243
35194144	chr21:35194144:C:T	1.66323e-08	-1.69948	-0.922957
35194180	chr21:35194180:T:A	1.80746e-08	-1.46838	-1.07089
35194458	chr21:35194458:T:C	2.02701e-08	-1.37529	-1.04934
35194566	chr21:35194566:A:G	8.27648e-08	-1.63423e-10	-1.01778
35194597	chr21:35194597:A:G	2.07317e-07	-1.39213	1.2926
35194718	chr21:35194718:A:G	7.94802e-08	-1.63423e-10	-1.05827
35194843	chr21:35194843:C:T	1.66445e-07	-1.63423e-10	-0.319113
35194988	chr21:35194988:G:A	1.57936e-08	-1.63656	-1.03762
35195429	chr21:35195429:T:C	1.31521e-08	-1.72014	-1.13706
35195430	chr21:35195430:G:A	7.13925e-08	-1.63423e-10	-1.16559
35195650	chr21:35195650:C:T	1.09603e-07	-1.63423e-10	-0.736911
35195761	chr21:35195761:T:C	5.5409e-08	-0.590945	-0.828091
35195967	chr21:35195967:T:C	1.49734e-08	-1.6639	-1.06361
35196027	chr21:35196027:T:C	1.7686e-08	-1.75174	-0.809269
35196135	chr21:35196135:AT:A	2.06702e-08	-1.3528	-1.05228
35196145	chr21:35196145:T:A	7.12222e-08	-1.63423e-10	-1.16797
35196166	chr21:35196166:G:A	1.61812e-08	-1.59541	-1.05452
35196204	chr21:35196204:T:C	1.71204e-08	-1.75208	-0.84143
35196550	chr21:35196550:C:A	1.55353e-08	-1.64022	-1.05044
35196753	chr21:35196753:C:T	1.51016e-07	-1.63423e-10	-0.416392
35196788	chr21:35196788:A:G	7.49903e-08	-1.63423e-10	-1.11642
35196978	chr21:35196978:C:T	1.9001e-07	-1.63423e-10	-0.186702
35197019	chr21:35197019:T:C	2.79916e-08	-1.4506	-0.651274
35197475	chr21:35197475:T:C	1.00823e-07	-1.63423e-10	-0.820414
35197503	chr21:35197503:A:G	1.9613e-07	-1.63423e-10	-0.155001
35197551	chr21:35197551:A:T	9.36934e-08	-1.63423e-10	-0.89375
35197552	chr21:35197552:T:TTTTGCA	9.37736e-08	-1.63423e-10	-0.892895
35197771	chr21:35197771:C:T	1.96276e-07	-1.63423e-10	-0.154256
35197783	chr21:35197783:T:A	7.23204e-08	-0.0475138	-1.10516
35197853	chr21:35197853:A:G	1.53462e-08	-1.5865	-1.11641
35197859	chr21:35197859:T:A	2.08067e-07	-1.63423e-10	-0.095919
35197929	chr21:35197929:A:G	9.95002e-08	-1.63423e-10	-0.833619
35197938	chr21:35197938:T:C	1.35524e-08	-1.66116	-1.16606
35197984	chr21:35197984:A:C	6.1129e-08	-0.45101	-0.869782
35198053	chr21:35198053:C:A	3.35933e-08	-1.29236	-0.627093
35198073	chr21:35198073:T:C	7.86984e-08	-1.63423e-10	-1.06816
35198374	chr21:35198374:A:C	1.40595e-08	-1.65061	-1.13987
35198707	chr21:35198707:C:T	3.43532e-08	-0.942241	-0.954843
35198751	chr21:35198751:GA:G	1.61855e-08	-1.59149	-1.05817
35198997	chr21:35198997:A:AAC	2.13095e-08	-1.2096	-1.16503
35199109	chr21:35199109:T:C	9.85183e-08	-1.63423e-10	-0.843536
35199340	chr21:35199340:T:C	1.13901e-07	-1.63423e-10	-0.698447
35199372	chr21:35199372:G:T	1.60712e-08	-1.71374	-0.943005
35199473	chr21:35199473:GCTCTGAGAAGGCT:G	1.08441e-07	-1.63423e-10	-0.747576
35199664	chr21:35199664:G:A	2.29901e-08	-1.2695	-1.02922
35199822	chr21:35199822:A:G	1.31872e-08	-1.7095	-1.14503
35199902	chr21:35199902:T:C	1.44634e-08	-1.74885	-1.01331
35199920	chr21:35199920:T:C	1.271e-08	-1.72522	-1.16617
35200051	chr21:35200051:C:T	7.86976e-08	-1.63423e-10	-1.06816
35200208	chr21:35200208:T:C	1.28084e-08	-1.74454	-1.13914
35200716	chr21:35200716:C:T	2.43629e-08	-1.15002	-1.0907
35200911	chr21:35200911:C:T	7.759e-08	-1.63423e-10	-1.08234
35201261	chr21:35201261:T:C	7.37366e-08	-1.63423e-10	-1.13328
35201427	chr21:35201427:T:C	7.70875e-08	-1.63423e-10	-1.08884
35201451	chr21:35201451:C:T	1.29143e-07	-1.63423e-10	-0.572857
35201589	chr21:35201589:T:C	8.18037e-08	-1.63423e-10	-1.02946
35201693	chr21:35201693:G:C	2.02745e-08	-1.57309	-0.851322
35201704	chr21:35201704:C:T	2.67849e-07	-1.63423e-10	0.156645
35201708	chr21:35201708:T:A	1.74126e-07	-1.63423e-10	-0.274
35201783	chr21:35201783:G:C	1.59509e-08	-1.61177	-1.0525
35201814	chr21:35201814:T:C	1.50141e-08	-1.565	-1.15979
35201833	chr21:35201833:T:C	7.1221e-08	-1.63423e-10	-1.16799
35202170	chr21:35202170:CTA:C	2.53242e-08	-1.66213	-0.53989
35202278	chr21:35202278:T:C	5.75698e-08	-0.312301	-1.06848
35202306	chr21:35202306:A:G	2.08207e-07	-1.63423e-10	-0.0952459
35202537	chr21:35202537:A:T	3.49908e-07	-1.63423e-10	0.423891
35202665	chr21:35202665:C:T	2.67922e-08	-0.99487	-1.1508
35202710	chr21:35202710:G:A	1.69596e-08	-1.75198	-0.850963
35202762	chr21:35202762:T:C	7.1773e-08	-1.63423e-10	-1.16027
35202800	chr21:35202800:T:G	1.81718e-08	-1.67964	-0.854267
35202856	chr21:35202856:G:T	1.38706e-08	-1.6607	-1.1433
35203051	chr21:35203051:A:G	4.54394e-08	-0.826507	-0.790891
35203054	chr21:35203054:CA:C	4.24843e-08	-1.68464	-2.33987e-10
35204128	chr21:35204128:C:T	2.77312e-08	-0.960034	-1.15119
35204202	chr21:35204202:C:T	2.05588e-08	-1.68646	-0.724023
35204260	chr21:35204260:A:C	1.14669e-07	-1.63423e-10	-0.691726
35204304	chr21:35204304:G:A	2.83706e-08	-1.59304	-0.495387
35204424	chr21:35204424:A:G	3.48994e-07	-1.63423e-10	0.421276
35204452	chr21:35204452:A:G	2.68171e-08	-0.990423	-1.15432
35204513	chr21:35204513:A:G	4.96022e-08	-0.429755	-1.09999
35204698	chr21:35204698:T:C	2.61814e-08	-1.01624	-1.15248
35205066	chr21:35205066:A:G	1.16208e-07	-1.63423e-10	-0.678399
35205201	chr21:35205201:C:T	3.18019e-08	-1.08603	-0.888219
35205406	chr21:35205406:AGC:A	5.94097e-08	-0.407733	-0.941587
35205532	chr21:35205532:C:T	4.78512e-08	-1.04012	-0.525558
35206066	chr21:35206066:C:T	4.71419e-08	-0.42173	-1.15889
35206135	chr21:35206135:A:C	2.19301e-07	0.83273	-0.876062
35206219	chr21:35206219:T:C	3.11383e-08	-0.874948	-1.12039
35206534	chr21:35206534:T:A	1.66738e-08	-1.59971	-1.02023
35207549	chr21:35207549:C:G	1.67873e-07	-1.63423e-10	-0.310573
35207786	chr21:35207786:T:C	7.12818e-08	-1.63423e-10	-1.16714
35207943	chr21:35207943:C:T	3.86593e-07	1.56547	-1.04187
35208159	chr21:35208159:C:G	7.15094e-08	-1.63423e-10	-1.16395
35208474	chr21:35208474:G:C	1.89274e-08	-1.48665	-1.00651
35208493	chr21:35208493:C:T	1.28671e-08	-1.74217	-1.13694
35209433	chr21:35209433:T:C	4.90136e-08	-0.373659	-1.16802
35209735	chr21:35209735:C:T	5.22661e-08	-0.309385	-1.16804
35209880	chr21:35209880:CAGTAG:C	5.08256e-08	-0.337266	-1.16811
35209908	chr21:35209908:C:T	4.61823e-08	-0.433065	-1.16812
35210329	chr21:35210329:T:C	8.4916e-08	-1.63423e-10	-0.992115
35210599	chr21:35210599:T:A	4.96801e-07	1.38113	-0.60672
35210626	chr21:35210626:A:G	9.84656e-07	-1.63423e-10	1.45851
35210813	chr21:35210813:G:A	7.33316e-08	-1.63423e-10	-1.13879
35210856	chr21:35210856:A:C	1.00587e-07	-1.63423e-10	-0.82275
35211390	chr21:35211390:A:C	3.10153e-08	-0.889353	-1.10995
35211716	chr21:35211716:T:C	7.215e-08	-1.63423e-10	-1.15503
35211760	chr21:35211760:A:G	1.14368e-07	0.431143	-1.1255
35211775	chr21:35211775:G:A	1.63209e-08	-1.49231	-1.14902
35211982	chr21:35211982:T:C	9.08993e-08	-1.63423e-10	-0.924026
35212295	chr21:35212295:C:T	1.15934e-07	-1.63423e-10	-0.680757
35212382	chr21:35212382:CAT:C	9.50594e-08	-1.63423e-10	-0.879276
35212397	chr21:35212397:A:G	2.1149e-07	-1.63423e-10	-0.0795992
35212452	chr21:35212452:C:T	7.37875e-08	-0.969836	-0.162753
35212531	chr21:35212531:T:C	7.50857e-08	-1.63423e-10	-1.11515
35212791	chr21:35212791:A:G	8.26247e-08	-1.63423e-10	-1.01947
35213916	chr21:35213916:G:A	7.1496e-08	-1.63423e-10	-1.16414
35214166	chr21:35214166:A:G	7.41892e-08	-1.63423e-10	-1.12716
35214299	chr21:35214299:C:A	7.69484e-08	-1.63423e-10	-1.09064
35214443	chr21:35214443:C:T	1.04784e-07	-1.63423e-10	-0.781879
35214444	chr21:35214444:T:G	1.72206e-07	-1.63423e-10	-0.285085
35214477	chr21:35214477:C:T	7.31451e-08	-1.63423e-10	-1.14133
35214569	chr21:35214569:T:C	1.64641e-08	-1.57175	-1.06085
35214583	chr21:35214583:T:C	1.04758e-07	-1.63423e-10	-0.782126
35214815	chr21:35214815:T:A	1.45699e-08	-1.63997	-1.11485
35214817	chr21:35214817:T:A	1.43121e-08	-1.69419	-1.07849
35215126	chr21:35215126:C:T	7.73773e-08	-1.63423e-10	-1.08508
35215168	chr21:35215168:A:T	3.9719e-08	-1.75195	-2.33987e-10
35215270	chr21:35215270:G:A	7.74756e-08	-1.63423e-10	-1.08381
35215322	chr21:35215322:A:T	7.01618e-08	-0.476874	-0.7061
35215480	chr21:35215480:T:C	7.15836e-08	-1.63423e-10	-1.16291
35215485	chr21:35215485:C:T	7.70031e-08	-1.63423e-10	-1.08993
35215632	chr21:35215632:C:T	1.19448e-07	-1.63423e-10	-0.6509
35215742	chr21:35215742:T:C	2.38766e-07	0.611437	-0.569733
35215776	chr21:35215776:C:T	9.21196e-08	-1.63423e-10	-0.91069
35215883	chr21:35215883:A:C	1.67178e-08	-1.5879	-1.02941
35216262	chr21:35216262:G:T	8.98756e-08	0.223851	-1.1592
35216294	chr21:35216294:AT:A	1.10092e-07	0.412497	-1.14496
35216326	chr21:35216326:C:CTAAATT	3.63343e-07	1.61479	-1.15322
35216647	chr21:35216647:C:G	1.7899e-07	0.512481	-0.758929
35216705	chr21:35216705:A:G	1.63202e-07	-1.63423e-10	-0.338788
35216802	chr21:35216802:C:T	1.55156e-07	-1.63423e-10	-0.389345
35216836	chr21:35216836:C:A	8.05985e-08	-1.63423e-10	-1.0443
35216870	chr21:35216870:C:T	3.56292e-07	0.838107	-0.396134
35216883	chr21:35216883:G:A	1.23873e-07	0.541329	-1.15585
35216922	chr21:35216922:A:G	3.97199e-08	-1.75193	-2.33987e-10
35217308	chr21:35217308:T:C	1.11e-07	0.399735	-1.12398
35217408	chr21:35217408:A:G	7.2264e-08	-1.63423e-10	-1.15345
35218016	chr21:35218016:C:G	7.12552e-08	-1.63423e-10	-1.16751
35218162	chr21:35218162:G:A	5.13271e-08	-1.49556	-2.33987e-10
35218199	chr21:35218199:A:AT	1.13962e-07	0.455419	-1.15333
35218743	chr21:35218743:C:T	2.60572e-07	1.01424	-0.885133
35218802	chr21:35218802:G:C	1.50865e-07	-1.63423e-10	-0.41739
35218944	chr21:35218944:T:C	7.27602e-08	-1.63423e-10	-1.14661
35219138	chr21:35219138:A:G	1.69881e-07	-1.63423e-10	-0.298682
35219149	chr21:35219149:A:G	1.28416e-07	-1.63423e-10	-0.578504
35219407	chr21:35219407:T:C	9.41938e-08	-1.63423e-10	-0.888424
35219453	chr21:35219453:T:C	7.78118e-08	-1.63423e-10	-1.07949
35219593	chr21:35219593:C:T	1.9114e-08	-1.72693	-0.756433
35219675	chr21:35219675:CAAT:C	9.1782e-08	0.0839477	-0.998309
35219765	chr21:35219765:A:G	6.32377e-08	-0.118781	-1.1681
35220999	chr21:35220999:T:C	8.54466e-07	2.44194	-1.12524
35221194	chr21:35221194:TTAC:T	1.42911e-08	-1.71519	-1.05895
35221349	chr21:35221349:C:T	1.40639e-08	-1.72198	-1.06819
35221448	chr21:35221448:A:G	1.12256e-07	-1.63423e-10	-0.713
35221665	chr21:35221665:T:A	1.28759e-07	-1.63423e-10	-0.575834
35221707	chr21:35221707:A:G	5.42963e-08	-0.675428	-0.763893
35222218	chr21:35222218:C:T	7.37685e-08	-1.63423e-10	-1.13285
35222233	chr21:35222233:C:T	8.97218e-08	-1.63423e-10	-0.937064
35222419	chr21:35222419:AC:A	2.50712e-07	-1.63423e-10	0.0905265
35222561	chr21:35222561:G:A	1.34535e-08	-1.75193	-1.08261
35222605	chr21:35222605:G:A	1.34696e-08	-1.75095	-1.08239
35222631	chr21:35222631:T:C	1.73397e-08	-1.52397	-1.05681
35222653	chr21:35222653:A:G	8.795e-08	0.114748	-1.07176
35222811	chr21:35222811:C:T	1.7537e-08	-1.49665	-1.07281
35222973	chr21:35222973:C:T	1.36127e-08	-1.75149	-1.07128
35223367	chr21:35223367:C:T	1.38702e-07	-1.63423e-10	-0.501448
35223394	chr21:35223394:TTTTTTTTTTTTTG:T	2.3855e-07	0.0408013	-2.33987e-10
35223793	chr21:35223793:T:C	9.55149e-08	0.0552331	-0.929729
35224081	chr21:35224081:G:A	1.47955e-08	-1.57258	-1.16688
35224298	chr21:35224298:T:C	2.16832e-07	1.01598	-1.07063
35224383	chr21:35224383:C:T	1.06418e-07	-1.63423e-10	-0.766403
35224446	chr21:35224446:T:C	9.24903e-08	-1.63423e-10	-0.906674
35224537	chr21:35224537:A:C	7.29663e-08	-1.63423e-10	-1.14378
35224896	chr21:35224896:G:A	1.6196e-08	-1.65403	-0.994985
35224912	chr21:35224912:T:G	3.9079e-07	1.42586	-0.891465
35225026	chr21:35225026:G:A	7.40444e-08	-1.63423e-10	-1.12911
35225191	chr21:35225191:G:A	1.9638e-07	-0.388655	0.234927
35225283	chr21:35225283:C:T	1.84864e-08	-1.74193	-0.774807
35225498	chr21:35225498:T:C	1.06502e-06	2.56158	-1.02461
35225618	chr21:35225618:T:C	7.39904e-08	-0.517219	-0.612624
35225987	chr21:35225987:T:C	1.5837e-08	-1.74892	-0.922504
35226326	chr21:35226326:A:G	9.01146e-08	-1.63423e-10	-0.932695
35226827	chr21:35226827:A:G	3.51317e-07	-1.63423e-10	0.427912
35227026	chr21:35227026:C:T	6.52958e-07	1.83985	-0.792114
35227096	chr21:35227096:C:CT	1.45416e-08	-1.75106	-1.00571
35227123	chr21:35227123:C:T	4.57932e-08	-0.928995	-0.680647
35227170	chr21:35227170:G:A	1.19334e-07	-1.63423e-10	-0.651855
35227186	chr21:35227186:G:A	4.86119e-07	1.70275	-0.950074
35227464	chr21:35227464:G:A	8.50729e-07	2.24107	-0.928752
35227626	chr21:35227626:A:G	1.05774e-07	-1.63423e-10	-0.772473
35227705	chr21:35227705:T:C	1.03935e-07	-1.63423e-10	-0.790009
35228310	chr21:35228310:C:T	1.90475e-08	-1.70834	-0.778496
35228381	chr21:35228381:G:A	9.54989e-08	-1.63423e-10	-0.874663
35228769	chr21:35228769:T:A	8.53232e-08	-1.63423e-10	-0.987332
35229136	chr21:35229136:G:A	5.74141e-08	-1.38349	-2.33987e-10
35229507	chr21:35229507:C:T	1.00855e-07	-1.63423e-10	-0.820098
35229663	chr21:35229663:C:T	1.30657e-08	-1.73217	-1.13162
35229673	chr21:35229673:G:A	7.84496e-08	-1.63423e-10	-1.07132
35230112	chr21:35230112:C:G	1.36866e-07	-1.63423e-10	-0.514779
35230160	chr21:35230160:G:A	8.96187e-08	-1.63423e-10	-0.938214
35230440	chr21:35230440:T:G	4.94442e-07	-1.63423e-10	0.769653
35230788	chr21:35230788:G:A	2.29239e-07	-1.63423e-10	0.000988277
35231194	chr21:35231194:T:C	1.40269e-08	-1.62863	-1.16417
35231232	chr21:35231232:G:A	4.24309e-08	-0.518799	-1.1671
35231291	chr21:35231291:G:T	1.67448e-08	-1.73079	-0.884897
35231493	chr21:35231493:T:C	4.16972e-08	-1.70334	-2.33987e-10
35232026	chr21:35232026:A:G	1.16583e-07	-1.63423e-10	-0.675174
35232043	chr21:35232043:T:C	1.28745e-08	-1.72551	-1.15302
35232415	chr21:35232415:G:A	1.56958e-08	-1.74618	-0.934203
35232552	chr21:35232552:C:T	1.83756e-08	-1.40879	-1.11397
35232585	chr21:35232585:TTAACTC:T	7.16128e-08	-1.63423e-10	-1.1625
35232611	chr21:35232611:C:G	1.29532e-08	-1.70443	-1.168
35232671	chr21:35232671:C:A	1.98077e-08	-1.39141	-1.0563
35233018	chr21:35233018:T:A	1.96619e-08	-1.34082	-1.11428
35233094	chr21:35233094:T:C	7.36349e-08	-1.63423e-10	-1.13466
35233181	chr21:35233181:C:T	8.08074e-08	-1.63423e-10	-1.04171
35233317	chr21:35233317:AATG:A	7.45661e-08	-1.63423e-10	-1.12209
35233603	chr21:35233603:G:A	9.30948e-08	-1.63423e-10	-0.900159
35234140	chr21:35234140:C:T	1.54147e-08	-1.53724	-1.16122
35234183	chr21:35234183:TTATAA:T	5.96495e-08	-1.34529	-2.33987e-10
35234609	chr21:35234609:A:G	2.74766e-07	0.976861	-0.79472
35235968	chr21:35235968:TTTA:T	9.41407e-08	-1.63423e-10	-0.888988
35236275	chr21:35236275:C:T	7.17028e-08	-1.63423e-10	-1.16125
35236736	chr21:35236736:CAA:C	1.32948e-07	-1.63423e-10	-0.543817
35237275	chr21:35237275:G:C	7.36216e-08	-1.63423e-10	-1.13484
35237441	chr21:35237441:T:C	1.6567e-07	0.589453	-0.913234
35238171	chr21:35238171:G:A	1.13912e-07	-1.63423e-10	-0.698355
35238758	chr21:35238758:T:C	2.02718e-08	-1.38381	-1.04074
35238935	chr21:35238935:A:G	7.13503e-08	-1.63423e-10	-1.16618
35238968	chr21:35238968:T:C	1.30159e-06	-1.63423e-10	1.73757
35239309	chr21:35239309:T:C	9.24764e-08	-1.63423e-10	-0.906824
35239526	chr21:35239526:A:G	1.47045e-08	-1.70276	-1.04286
35239730	chr21:35239730:A:G	4.41359e-08	-1.6465	-2.33987e-10
35239789	chr21:35239789:T:C	7.28174e-08	-1.63423e-10	-1.14582
35239834	chr21:35239834:G:A	7.48673e-08	-1.63423e-10	-1.11806
35240441	chr21:35240441:T:G	1.61331e-08	-1.57606	-1.07685
35240877	chr21:35240877:G:A	1.65026e-08	-1.47355	-1.15671
35240958	chr21:35240958:G:A	1.6407e-08	-1.51938	-1.11669
35241156	chr21:35241156:AATG:A	7.44933e-08	-1.63423e-10	-1.12307
35241193	chr21:35241193:T:C	3.98828e-08	-1.74783	-2.33987e-10
35241452	chr21:35241452:C:A	7.18566e-08	-1.63423e-10	-1.15911
35241644	chr21:35241644:T:C	8.16912e-08	-1.63423e-10	-1.03083
35241972	chr21:35241972:GAAAT:G	1.52303e-08	-1.73926	-0.971232
35242118	chr21:35242118:A:G	1.42855e-08	-1.75113	-1.0234
35242298	chr21:35242298:C:G	1.34557e-08	-1.75193	-1.08244
35242523	chr21:35242523:C:T	7.19529e-08	-1.63423e-10	-1.15777
35242626	chr21:35242626:C:T	9.10859e-08	-1.63423e-10	-0.921975
35242668	chr21:35242668:G:A	5.92021e-08	-0.192794	-1.16003
35242692	chr21:35242692:C:CTTA	1.74189e-08	-1.74305	-0.833171
35242876	chr21:35242876:G:A	4.01685e-08	-1.74069	-2.33987e-10
35243180	chr21:35243180:G:C	8.26577e-08	-1.63423e-10	-1.01907
35243305	chr21:35243305:A:G	1.54025e-08	-1.75052	-0.948729
35243346	chr21:35243346:T:A	4.97776e-08	-0.831428	-0.694784
35243491	chr21:35243491:T:G	4.66339e-07	1.28629	-0.575152
35243556	chr21:35243556:T:C	7.22798e-08	-1.63423e-10	-1.15323
35243599	chr21:35243599:G:A	5.69042e-08	-0.771112	-0.621296
35243737	chr21:35243737:G:A	1.51492e-08	-1.57721	-1.13862
35243861	chr21:35243861:GA:G	1.96348e-08	-1.65988	-0.796591
35243950	chr21:35243950:C:A	9.71263e-08	-1.63423e-10	-0.857766
35243993	chr21:35243993:T:C	1.08851e-07	-1.63423e-10	-0.7438
35244398	chr21:35244398:C:T	1.23812e-07	-1.63423e-10	-0.615017
35244712	chr21:35244712:A:G	7.13001e-08	-1.63423e-10	-1.16688
35244963	chr21:35244963:C:T	7.3497e-08	-1.63423e-10	-1.13653
35245146	chr21:35245146:G:A	8.33235e-08	-1.63423e-10	-1.01105
35245591	chr21:35245591:C:T	7.198e-08	-1.63423e-10	-1.15739
35245668	chr21:35245668:T:C	1.97203e-08	-1.47656	-0.975565
35245718	chr21:35245718:T:C	3.35934e-08	-0.805747	-1.1137
35245727	chr21:35245727:C:T	2.67522e-08	-1.23304	-0.914117
35246928	chr21:35246928:G:A	7.93212e-08	-1.63423e-10	-1.06027
35247514	chr21:35247514:G:C	1.43857e-08	-1.75005	-1.0175
35247553	chr21:35247553:G:C	7.94093e-08	-1.63423e-10	-1.05916
35247619	chr21:35247619:T:C	6.89401e-08	-0.693396	-0.507143
35247723	chr21:35247723:G:C	1.45695e-08	-1.75157	-1.00328
35247882	chr21:35247882:T:G	1.03327e-07	-1.63423e-10	-0.795875
35247938	chr21:35247938:A:C	7.26453e-08	-1.63423e-10	-1.14819
35248512	chr21:35248512:C:T	1.74371e-08	-1.63585	-0.939326
35248774	chr21:35248774:C:T	3.7341e-07	-1.63423e-10	0.488898
35249304	chr21:35249304:C:G	1.19618e-07	-1.63423e-10	-0.649471
35249583	chr21:35249583:A:G	7.8838e-08	-1.63423e-10	-1.06638
35249598	chr21:35249598:C:T	1.15767e-07	-1.63423e-10	-0.682199
35249878	chr21:35249878:A:G	7.12499e-08	-1.63423e-10	-1.16758
35250098	chr21:35250098:G:A	7.1274e-08	-1.63423e-10	-1.16725
35250103	chr21:35250103:T:C	4.1903e-08	-1.69842	-2.33987e-10
35250238	chr21:35250238:C:T	4.22211e-08	-1.69086	-2.33987e-10
35250328	chr21:35250328:G:A	3.2287e-07	-1.63423e-10	0.343471
35250333	chr21:35250333:T:C	3.21004e-08	-1.65422	-0.310694
35250505	chr21:35250505:G:T	7.98571e-08	-1.63423e-10	-1.05354
35250786	chr21:35250786:G:A	7.38013e-08	-1.63423e-10	-1.1324
35250860	chr21:35250860:T:C	7.73081e-08	-1.63423e-10	-1.08598
35251306	chr21:35251306:T:C	2.47558e-08	-1.3473	-0.877417
35251393	chr21:35251393:G:T	7.92195e-08	-1.63423e-10	-1.06156
35251581	chr21:35251581:A:T	9.01549e-08	-1.63423e-10	-0.932249
35251625	chr21:35251625:G:A	8.12228e-08	-1.63423e-10	-1.03658
35251785	chr21:35251785:G:A	8.42071e-08	-1.63423e-10	-1.0005
35252051	chr21:35252051:T:C	6.80178e-08	-1.21401	-2.33987e-10
35252425	chr21:35252425:G:A	7.35454e-08	-1.63423e-10	-1.13588
35252658	chr21:35252658:C:A	1.79049e-08	-1.54746	-1.00124
35252720	chr21:35252720:A:G	7.75171e-08	-1.63423e-10	-1.08328
35252730	chr21:35252730:C:T	1.46614e-08	-1.67733	-1.07123
35253002	chr21:35253002:A:T	7.68241e-08	-1.63423e-10	-1.09226
35253215	chr21:35253215:C:T	1.3104e-07	-1.63423e-10	-0.558279
35253552	chr21:35253552:T:C	1.33553e-08	-1.69902	-1.14284
35253889	chr21:35253889:G:A	7.17041e-08	-1.63423e-10	-1.16123
35254523	chr21:35254523:AT:A	7.87239e-08	-1.63423e-10	-1.06783
35254535	chr21:35254535:G:T	1.23381e-07	-1.63423e-10	-0.618499
35254674	chr21:35254674:A:G	1.5577e-08	-1.53323	-1.15475
35254949	chr21:35254949:T:C	7.78956e-08	-1.63423e-10	-1.07841
35255005	chr21:35255005:C:A	1.74286e-08	-1.56641	-1.00926
35255074	chr21:35255074:T:A	4.32737e-08	-1.66623	-2.33987e-10
35255160	chr21:35255160:G:GGAGAACAAAAACA	1.83268e-08	-1.49193	-1.03348
35255347	chr21:35255347:T:G	4.38713e-08	-1.65252	-2.33987e-10
35255503	chr21:35255503:T:C	2.07837e-07	-1.63423e-10	-0.0970256
35256082	chr21:35256082:T:C	3.15524e-08	-0.916851	-1.06528
35256238	chr21:35256238:T:C	7.19387e-08	-1.63423e-10	-1.15796
35256381	chr21:35256381:T:C	7.13093e-08	-1.63423e-10	-1.16675
35256851	chr21:35256851:C:T	9.24705e-08	-1.63423e-10	-0.906888
35256991	chr21:35256991:G:A	7.18099e-08	-1.63423e-10	-1.15976
35257408	chr21:35257408:T:G	2.85756e-07	-1.63423e-10	0.221361
35257661	chr21:35257661:T:C	7.36039e-08	-1.63423e-10	-1.13508
35258098	chr21:35258098:T:C	9.00535e-08	-1.63423e-10	-0.933374
35258691	chr21:35258691:C:T	7.17301e-08	-1.63423e-10	-1.16087
35259217	chr21:35259217:C:T	2.29224e-08	-1.13645	-1.16522
35259334	chr21:35259334:A:C	9.90687e-08	-1.63423e-10	-0.837964
35259533	chr21:35259533:A:G	2.31277e-08	-1.21542	-1.07732
35259574	chr21:35259574:T:C	1.61432e-08	-1.6088	-1.04348
35259726	chr21:35259726:A:G	2.40554e-08	-1.16878	-1.08464
35259743	chr21:35259743:C:T	2.03806e-08	-1.31012	-1.10907
35260001	chr21:35260001:A:G	1.70093e-07	0.870189	-1.16762
35260085	chr21:35260085:T:C	2.85774e-07	-1.63423e-10	0.221425
35260118	chr21:35260118:ACT:A	1.64909e-08	-1.46506	-1.16591
35260345	chr21:35260345:A:G	1.31171e-08	-1.69477	-1.16509
35260553	chr21:35260553:C:T	7.30036e-08	-1.63423e-10	-1.14327
35260859	chr21:35260859:G:A	4.62213e-08	-1.60034	-2.33987e-10
35260902	chr21:35260902:G:A	9.17164e-08	-1.63423e-10	-0.915077
35260951	chr21:35260951:C:T	4.36718e-08	-1.65708	-2.33987e-10
35261138	chr21:35261138:A:C	4.10576e-08	-1.7188	-2.33987e-10
35261350	chr21:35261350:A:C	4.53821e-07	1.56787	-0.883947
35261736	chr21:35261736:G:A	1.33716e-08	-1.67643	-1.16422
35261783	chr21:35261783:G:GTA	1.32689e-08	-1.6974	-1.15095
35261919	chr21:35261919:C:T	1.42853e-08	-1.63052	-1.14402
35262078	chr21:35262078:T:C	4.17398e-08	-1.70232	-2.33987e-10
35262082	chr21:35262082:T:C	1.30113e-08	-1.75207	-1.11589
35262084	chr21:35262084:T:C	7.92994e-08	-1.63423e-10	-1.06055
35262229	chr21:35262229:T:TA	2.38418e-07	-1.63423e-10	0.0402483
35262313	chr21:35262313:G:A	7.12345e-08	-1.63423e-10	-1.1678
35262548	chr21:35262548:C:T	1.43244e-08	-1.68223	-1.08958
35262643	chr21:35262643:T:C	7.50321e-08	-1.63423e-10	-1.11586
35262920	chr21:35262920:C:T	7.25046e-08	-1.63423e-10	-1.15013
35263292	chr21:35263292:A:G	7.67048e-08	-1.63423e-10	-1.09381
35263326	chr21:35263326:A:G	7.6593e-08	-1.63423e-10	-1.09527
35264052	chr21:35264052:T:C	9.16525e-08	-1.63423e-10	-0.915774
35264384	chr21:35264384:G:C	9.33642e-08	-1.63423e-10	-0.89727
35264648	chr21:35264648:G:A	4.90933e-08	-1.54005	-2.33987e-10
35264731	chr21:35264731:T:A	7.4304e-08	-1.63423e-10	-1.12561
35264743	chr21:35264743:T:C	4.14463e-08	-1.70938	-2.33987e-10
35264933	chr21:35264933:C:T	7.62744e-08	-1.63423e-10	-1.09944
35265115	chr21:35265115:G:A	7.22865e-08	-1.63423e-10	-1.15314
35265267	chr21:35265267:T:C	2.13358e-08	-1.41143	-0.961962
35265402	chr21:35265402:C:A	8.06325e-08	-1.63423e-10	-1.04388
35266234	chr21:35266234:C:A	1.97e-08	-1.70909	-0.744067
35266551	chr21:35266551:T:C	2.12241e-07	-1.63423e-10	-0.0760548
35266713	chr21:35266713:G:A	3.81909e-07	-1.63423e-10	0.511405
35266723	chr21:35266723:A:T	3.72635e-07	-1.63423e-10	0.486821
35267021	chr21:35267021:G:A	9.44376e-08	-1.63423e-10	-0.885838
35267264	chr21:35267264:A:ATTCAT	7.12598e-08	-1.63423e-10	-1.16745
35267270	chr21:35267270:A:C	7.12558e-08	-1.63423e-10	-1.1675
35267451	chr21:35267451:A:G	1.54413e-07	-1.63423e-10	-0.394144
35267586	chr21:35267586:C:T	8.30584e-08	-1.63423e-10	-1.01423
35267692	chr21:35267692:T:A	5.11516e-08	-1.49898	-2.33987e-10
35267709	chr21:35267709:A:C	1.67137e-07	0.819127	-1.13409
35267741	chr21:35267741:C:T	1.59742e-07	-1.63423e-10	-0.360219
35267966	chr21:35267966:G:A	2.13951e-08	-1.25227	-1.11835
35268081	chr21:35268081:T:C	8.10931e-08	-1.63423e-10	-1.03818
35268206	chr21:35268206:T:C	7.12331e-08	-1.63423e-10	-1.16782
35268361	chr21:35268361:G:A	1.66403e-08	-1.70182	-0.920128
35268477	chr21:35268477:A:G	3.13454e-08	-0.845811	-1.1429
35268493	chr21:35268493:C:T	3.97568e-08	-1.751	-2.33987e-10
35268973	chr21:35268973:T:C	1.59918e-08	-1.72361	-0.93809
35269327	chr21:35269327:T:A	4.18503e-08	-1.69968	-2.33987e-10
35269687	chr21:35269687:C:A	4.35117e-08	-1.66075	-2.33987e-10
35269729	chr21:35269729:AGCATGAG:A	7.56114e-08	-1.63423e-10	-1.10817
35269880	chr21:35269880:A:G	9.02001e-08	-1.63423e-10	-0.931747
35269897	chr21:35269897:C:T	7.13706e-08	-1.63423e-10	-1.16589
35270277	chr21:35270277:G:C	2.09988e-08	-1.75162	-0.637689
35270499	chr21:35270499:C:T	7.38416e-08	-1.63423e-10	-1.13186
35270520	chr21:35270520:A:G	7.89677e-08	-1.63423e-10	-1.06474
35270594	chr21:35270594:A:G	1.11121e-07	-1.63423e-10	-0.723162
35270718	chr21:35270718:T:A	1.61142e-08	-1.6055	-1.04858
35270799	chr21:35270799:C:G	7.20377e-08	-1.63423e-10	-1.15659
35270989	chr21:35270989:A:G	7.13378e-08	-1.63423e-10	-1.16635
35271086	chr21:35271086:C:T	2.31991e-07	-1.63423e-10	0.0129223
35271114	chr21:35271114:G:A	7.44726e-08	-1.63423e-10	-1.12335
35271274	chr21:35271274:A:G	7.39178e-08	-1.63423e-10	-1.13082
35271311	chr21:35271311:G:A	2.62973e-08	-1.07337	-1.09094
35271408	chr21:35271408:C:A	2.32679e-07	-1.63423e-10	0.0158839
35271472	chr21:35271472:A:G	7.30959e-08	-1.63423e-10	-1.14201
35271792	chr21:35271792:A:G	1.5234e-08	-1.66345	-1.04679
35271891	chr21:35271891:C:T	1.06091e-07	-1.63423e-10	-0.76948
35272120	chr21:35272120:C:T	2.61368e-08	-1.22983	-0.9406
35272159	chr21:35272159:G:A	8.89257e-08	-1.63423e-10	-0.945977
35272341	chr21:35272341:C:A	1.475e-08	-1.74209	-1.00045
35272508	chr21:35272508:C:T	5.00122e-08	-1.52151	-2.33987e-10
35272596	chr21:35272596:C:T	9.90942e-08	-1.63423e-10	-0.837707
35272657	chr21:35272657:C:G	1.45006e-08	-1.72788	-1.03171
35272661	chr21:35272661:C:T	1.36112e-07	-0.520301	-2.33987e-10
35272725	chr21:35272725:A:T	2.69931e-07	-1.63423e-10	0.164387
35272835	chr21:35272835:C:T	1.43741e-08	-1.72585	-1.0425
35272856	chr21:35272856:C:T	3.21763e-07	-1.63423e-10	0.340037
35272904	chr21:35272904:A:C	4.26049e-08	-1.68181	-2.33987e-10
35272975	chr21:35272975:T:C	1.44761e-08	-1.72567	-1.03561
35273327	chr21:35273327:A:G	8.17216e-08	-1.03046	-2.33987e-10
35273966	chr21:35273966:T:C	1.46206e-08	-1.62377	-1.12758
35273982	chr21:35273982:A:C	4.03456e-08	-0.581612	-1.15468
35273990	chr21:35273990:C:G	1.58226e-07	-1.63423e-10	-0.369753
35274040	chr21:35274040:G:A	7.46019e-08	-1.63423e-10	-1.12161
35274580	chr21:35274580:G:A	5.07293e-08	-0.674455	-0.832818
35274649	chr21:35274649:C:G	1.63021e-07	-1.63423e-10	-0.339901
35274680	chr21:35274680:T:C	1.44896e-08	-1.59691	-1.16344
35275267	chr21:35275267:G:A	1.67034e-08	-1.60905	-1.00912
35275791	chr21:35275791:A:C	1.48142e-08	-1.57028	-1.16791
35275919	chr21:35275919:A:AC	1.48689e-08	-1.56696	-1.16754
35275965	chr21:35275965:T:TG	1.39411e-08	-1.64855	-1.15039
35275966	chr21:35275966:T:G	9.87348e-08	-1.63423e-10	-0.84134
35275976	chr21:35275976:T:G	1.49358e-08	-1.56209	-1.16793
35276011	chr21:35276011:T:C	1.4959e-08	-1.56053	-1.16794
35276331	chr21:35276331:A:G	1.45707e-08	-1.58683	-1.16794
35276352	chr21:35276352:G:C	2.27572e-08	-1.14101	-1.16788
35276779	chr21:35276779:T:G	4.26338e-08	-1.68113	-2.33987e-10
35276870	chr21:35276870:T:C	4.31386e-08	-1.66936	-2.33987e-10
35277403	chr21:35277403:A:G	2.44444e-08	-1.28814	-0.949234
35277413	chr21:35277413:G:GA	1.24742e-08	-1.74686	-1.16326
35277522	chr21:35277522:C:A	4.20823e-08	-1.69415	-2.33987e-10
35277946	chr21:35277946:T:G	1.26104e-08	-1.7514	-1.14786
35278091	chr21:35278091:T:C	1.28075e-08	-1.72441	-1.15934
35278299	chr21:35278299:T:C	1.26657e-08	-1.75067	-1.14422
35278689	chr21:35278689:A:C	1.73162e-07	-1.63423e-10	-0.279553
35278868	chr21:35278868:C:T	4.65635e-07	1.47712	-0.7675
35279038	chr21:35279038:C:T	7.83532e-08	-1.63423e-10	-1.07255
35279546	chr21:35279546:A:C	2.39311e-08	-1.42915	-0.82945
35279644	chr21:35279644:T:C	1.29183e-08	-1.72277	-1.15236
35279764	chr21:35279764:T:C	3.32277e-08	-1.12754	-0.802857
35279765	chr21:35279765:G:A	3.60668e-08	-1.10193	-0.74648
35279769	chr21:35279769:C:T	7.12487e-08	-1.63423e-10	-1.1676
35279780	chr21:35279780:C:A	2.6944e-08	-1.31022	-0.829801
35279955	chr21:35279955:C:T	1.51027e-08	-1.6043	-1.1146
35280056	chr21:35280056:C:T	1.81494e-08	-1.59758	-0.937563
35280524	chr21:35280524:A:G	7.23211e-08	-1.63423e-10	-1.15266
35280773	chr21:35280773:G:A	7.73131e-08	-1.63423e-10	-1.08591
35281300	chr21:35281300:C:A	7.12246e-08	-1.63423e-10	-1.16794
35281306	chr21:35281306:G:C	7.24656e-08	-1.63423e-10	-1.15067
35281536	chr21:35281536:T:A	3.03497e-07	-1.63423e-10	0.281594
35281587	chr21:35281587:T:C	7.12195e-08	-1.63423e-10	-1.16801
35281668	chr21:35281668:T:C	4.40008e-08	-1.64957	-2.33987e-10
35282003	chr21:35282003:A:C	1.55364e-08	-1.5661	-1.12449
35282468	chr21:35282468:G:C	7.15989e-08	-1.63423e-10	-1.1627
35282980	chr21:35282980:C:T	2.73733e-08	-1.11145	-1.01276
35283149	chr21:35283149:C:T	4.14658e-08	-1.70891	-2.33987e-10
35283681	chr21:35283681:A:G	9.70804e-08	-1.63423e-10	-0.858238
35283902	chr21:35283902:A:C	1.64277e-07	-1.63423e-10	-0.332221
35283972	chr21:35283972:T:C	7.18601e-08	-1.63423e-10	-1.15906
35284012	chr21:35284012:C:T	2.75775e-08	-0.952406	-1.16437
35284039	chr21:35284039:T:G	4.84211e-08	-1.01555	-0.538293
35284106	chr21:35284106:C:T	7.13365e-08	-1.63423e-10	-1.16637
35284172	chr21:35284172:G:T	9.92051e-08	-1.63423e-10	-0.836588
35284235	chr21:35284235:C:T	7.7449e-08	-1.63423e-10	-1.08416
35284289	chr21:35284289:G:A	2.37502e-07	-1.63423e-10	0.0363985
35284641	chr21:35284641:G:A	4.25751e-08	-1.68251	-2.33987e-10
35284842	chr21:35284842:A:G	7.1436e-08	-1.63423e-10	-1.16498
35284844	chr21:35284844:G:T	8.4638e-08	-1.63423e-10	-0.995394
35284992	chr21:35284992:A:T	1.69751e-08	-1.43408	-1.16795
35284994	chr21:35284994:A:C	7.25028e-08	-1.63423e-10	-1.15015
35285151	chr21:35285151:T:C	1.81562e-08	-1.41899	-1.11578
35285164	chr21:35285164:T:C	1.90225e-08	-1.46458	-1.02358
35285168	chr21:35285168:A:G	1.66694e-07	-1.63423e-10	-0.317615
35285270	chr21:35285270:A:G	1.43272e-08	-1.69611	-1.07551
35285315	chr21:35285315:G:A	3.97287e-08	-1.7517	-2.33987e-10
35285374	chr21:35285374:G:C	1.32139e-08	-1.70521	-1.1473
35285724	chr21:35285724:A:G	7.65882e-08	-1.63423e-10	-1.09533
35286142	chr21:35286142:T:G	7.37317e-08	-1.63423e-10	-1.13334
35286266	chr21:35286266:G:C	7.70766e-08	-1.63423e-10	-1.08898
35286543	chr21:35286543:C:T	8.36497e-08	-1.63423e-10	-1.00714
35286597	chr21:35286597:A:T	1.64893e-07	-1.63423e-10	-0.328483
35286945	chr21:35286945:C:A	3.58348e-08	-0.869025	-0.985835
35287190	chr21:35287190:G:A	1.5653e-07	-1.63423e-10	-0.380532
35287792	chr21:35287792:T:C	7.96511e-08	-1.63423e-10	-1.05612
35287807	chr21:35287807:T:C	7.91926e-08	-1.63423e-10	-1.0619
35288137	chr21:35288137:T:C	8.18324e-08	-1.63423e-10	-1.0291
35288149	chr21:35288149:G:T	1.64499e-08	-1.49361	-1.13985
35288336	chr21:35288336:G:A	7.50446e-08	-1.1157	-2.33987e-10
35288404	chr21:35288404:C:T	7.19441e-08	-1.63423e-10	-1.15789
35288453	chr21:35288453:A:C	7.72851e-08	-1.63423e-10	-1.08628
35288753	chr21:35288753:G:T	3.54413e-08	-1.07461	-0.791286
35288818	chr21:35288818:G:T	2.32288e-08	-1.26382	-1.02457
35288821	chr21:35288821:C:G	9.07399e-08	-1.63423e-10	-0.92578
35289350	chr21:35289350:G:A	5.69698e-08	-1.39126	-2.33987e-10
35289568	chr21:35289568:C:T	1.38085e-08	-1.73145	-1.07704
35289920	chr21:35289920:A:C	7.32775e-08	-1.63423e-10	-1.13952
35290183	chr21:35290183:G:A	8.43631e-08	-1.63423e-10	-0.998647
35290380	chr21:35290380:C:T	1.0051e-07	-1.63423e-10	-0.823517
35290514	chr21:35290514:G:T	1.77305e-08	-1.67426	-0.884227
35290576	chr21:35290576:A:T	1.28235e-08	-1.74762	-1.13487
35291130	chr21:35291130:T:C	7.21925e-08	-1.63423e-10	-1.15444
35291576	chr21:35291576:A:G	2.256e-08	-1.262	-1.0556
35292079	chr21:35292079:G:A	2.12622e-08	-1.22191	-1.15494
35292533	chr21:35292533:G:T	2.4797e-08	-1.07165	-1.1514
35292541	chr21:35292541:T:C	1.56574e-08	-1.5609	-1.12194
35292857	chr21:35292857:A:G	8.44069e-08	-1.63423e-10	-0.998129
35292904	chr21:35292904:T:C	1.39103e-08	-1.70182	-1.09933
35293187	chr21:35293187:T:C	7.45014e-08	-1.63423e-10	-1.12296
35293351	chr21:35293351:C:T	4.58031e-08	-1.60943	-2.33987e-10
35293580	chr21:35293580:G:C	7.1289e-08	-1.63423e-10	-1.16704
35293865	chr21:35293865:A:G	2.06027e-08	-1.25397	-1.15438
35294162	chr21:35294162:C:T	6.12074e-08	-0.905557	-0.413952
35294362	chr21:35294362:A:T	2.08818e-08	-1.30545	-1.08945
35294370	chr21:35294370:G:A	2.11118e-08	-1.25515	-1.1288
35294573	chr21:35294573:C:A	7.13454e-08	-1.63423e-10	-1.16625
35295751	chr21:35295751:C:T	3.50533e-07	-1.63423e-10	0.425677
35295781	chr21:35295781:T:C	7.39052e-08	-1.63423e-10	-1.13099
35295861	chr21:35295861:G:A	5.15527e-08	-0.796196	-0.694976
35295863	chr21:35295863:G:A	1.69818e-08	-1.57048	-1.03116
35296478	chr21:35296478:T:C	7.33644e-08	-1.63423e-10	-1.13834
35296536	chr21:35296536:C:T	1.72588e-07	-1.63423e-10	-0.28287
35296627	chr21:35296627:G:A	9.22838e-08	-1.63423e-10	-0.90891
35296757	chr21:35296757:T:C	1.77566e-08	-1.60281	-0.954204
35296999	chr21:35296999:T:C	1.40584e-08	-1.62581	-1.16475
35297149	chr21:35297149:A:G	3.32406e-08	-1.47604	-0.453967
35297219	chr21:35297219:T:C	2.27571e-07	-0.00631355	-2.33987e-10
35297245	chr21:35297245:C:T	7.54579e-08	-1.63423e-10	-1.1102
35297573	chr21:35297573:A:G	1.37164e-07	-1.63423e-10	-0.5126
35297654	chr21:35297654:A:T	7.12682e-08	-1.63423e-10	-1.16733
35297813	chr21:35297813:C:G	7.50657e-08	-1.63423e-10	-1.11541
35297972	chr21:35297972:C:A	2.71064e-08	-1.22727	-0.906735
35298144	chr21:35298144:C:T	1.95566e-07	-1.63423e-10	-0.157878
35298237	chr21:35298237:AG:A	7.58891e-08	-1.63423e-10	-1.1045
35298374	chr21:35298374:C:G	1.92705e-08	-1.3263	-1.1489
35298711	chr21:35298711:G:A	1.71651e-07	-1.63423e-10	-0.288313
35299359	chr21:35299359:C:T	7.17246e-08	-1.63423e-10	-1.16094
35299547	chr21:35299547:C:G	7.304e-08	-1.63423e-10	-1.14277
35299598	chr21:35299598:T:C	9.46257e-08	-1.63423e-10	-0.883848
35299613	chr21:35299613:TATTA:T	1.53452e-07	-1.63423e-10	-0.400393
35299940	chr21:35299940:ATT:A	1.65741e-08	-1.48616	-1.13978
35300114	chr21:35300114:C:G	7.48385e-08	-1.63423e-10	-1.11844
35300509	chr21:35300509:G:C	1.99463e-08	-1.27937	-1.16136
35300585	chr21:35300585:C:T	7.52052e-08	-1.63423e-10	-1.11356
35300664	chr21:35300664:G:A	8.00384e-08	-1.63423e-10	-1.05127
35300742	chr21:35300742:T:C	3.18415e-08	-1.44219	-0.530818
35300918	chr21:35300918:T:C	5.4931e-08	-0.824388	-0.603313
35301144	chr21:35301144:T:C	4.04412e-08	-0.611706	-1.12222
35301186	chr21:35301186:T:C	1.98363e-08	-1.31798	-1.12829
35301254	chr21:35301254:A:ATCCT	8.83111e-08	-1.63423e-10	-0.952912
35301258	chr21:35301258:GC:G	8.84017e-08	-1.63423e-10	-0.951887
35301320	chr21:35301320:C:T	1.54406e-08	-1.56575	-1.13103
35301863	chr21:35301863:A:C	1.50677e-08	-1.56985	-1.15137
35302036	chr21:35302036:T:A	1.55192e-08	-1.55197	-1.13973
35302134	chr21:35302134:G:A	2.19798e-08	-1.20322	-1.14044
35302184	chr21:35302184:G:A	7.38044e-08	-1.63423e-10	-1.13236
35302335	chr21:35302335:A:T	9.16274e-08	-1.63423e-10	-0.916048
35302382	chr21:35302382:T:G	2.20947e-08	-1.27479	-1.06365
35302563	chr21:35302563:T:C	2.39487e-08	-1.18368	-1.07419
35302570	chr21:35302570:G:A	8.56184e-08	-1.63423e-10	-0.983878
35302747	chr21:35302747:A:G	8.50738e-08	-1.63423e-10	-0.990258
35302753	chr21:35302753:GAAGT:G	7.12153e-08	-1.63423e-10	-1.16807
35302889	chr21:35302889:T:G	2.04294e-08	-1.29181	-1.125
35302977	chr21:35302977:TAAAG:T	8.55138e-08	-1.63423e-10	-0.9851
35302996	chr21:35302996:A:C	4.08484e-08	-0.594964	-1.12895
35303016	chr21:35303016:C:T	1.98888e-08	-1.38111	-1.06251
35303407	chr21:35303407:T:C	7.30223e-08	-1.63423e-10	-1.14301
35303640	chr21:35303640:C:T	7.17203e-08	-1.63423e-10	-1.161
35304463	chr21:35304463:C:T	9.28493e-08	-1.63423e-10	-0.9028
35304464	chr21:35304464:G:A	7.2523e-08	-1.63423e-10	-1.14987
35305020	chr21:35305020:G:A	2.61898e-08	-1.21462	-0.953784
35305389	chr21:35305389:G:A	1.99513e-08	-1.57321	-0.867275
35305676	chr21:35305676:C:T	8.5211e-08	-1.63423e-10	-0.988648
35305829	chr21:35305829:G:A	8.07854e-08	-1.63423e-10	-1.04198
35305956	chr21:35305956:G:A	4.11869e-08	-1.71566	-2.33987e-10
35306045	chr21:35306045:C:G	8.84063e-08	-1.63423e-10	-0.951834
35306092	chr21:35306092:C:T	8.13743e-08	-1.63423e-10	-1.03472
35306235	chr21:35306235:T:C	4.27899e-08	-0.521268	-1.15621
35306332	chr21:35306332:ATAT:A	7.47094e-08	-1.63423e-10	-1.12017
35306499	chr21:35306499:T:C	3.17797e-08	-1.27863	-0.696321
35306959	chr21:35306959:G:C	2.55952e-08	-1.02899	-1.16238
35307256	chr21:35307256:A:G	2.7304e-08	-1.1728	-0.953944
35307427	chr21:35307427:A:T	7.67902e-08	-1.63423e-10	-1.0927
35307572	chr21:35307572:T:C	4.6776e-07	-1.63423e-10	0.714177
35307579	chr21:35307579:T:C	2.20234e-08	-1.19186	-1.14981
35307681	chr21:35307681:A:G	1.49141e-08	-1.58	-1.15147
35307889	chr21:35307889:A:G	8.26706e-08	-1.63423e-10	-1.01891
35308012	chr21:35308012:GC:G	7.46153e-08	-1.63423e-10	-1.12143
35308013	chr21:35308013:C:T	3.62462e-08	-0.985913	-0.85753
35308334	chr21:35308334:G:C	2.44056e-08	-1.18631	-1.05265
35308591	chr21:35308591:C:T	7.37795e-08	-1.63423e-10	-1.1327
35308823	chr21:35308823:A:G	7.52366e-08	-1.63423e-10	-1.11314
35308830	chr21:35308830:C:T	1.32485e-07	-1.63423e-10	-0.547306
35308854	chr21:35308854:G:A	7.1553e-08	-1.63423e-10	-1.16334
35308918	chr21:35308918:G:A	3.19466e-08	-0.815859	-1.15385
35309247	chr21:35309247:C:T	1.70321e-07	-1.63423e-10	-0.296091
35309327	chr21:35309327:A:C	2.50118e-08	-1.13265	-1.08178
35309501	chr21:35309501:G:T	7.20866e-08	-1.63423e-10	-1.15591
35309699	chr21:35309699:T:C	4.49141e-08	-1.62903	-2.33987e-10
35309799	chr21:35309799:G:A	8.87421e-08	-1.63423e-10	-0.948043
35310081	chr21:35310081:T:C	2.43237e-08	-1.13586	-1.10646
35310104	chr21:35310104:A:G	1.73767e-08	-1.47517	-1.10348
35310263	chr21:35310263:A:G	2.0277e-08	-1.25711	-1.16718
35310518	chr21:35310518:G:A	8.10993e-08	-1.63423e-10	-1.0381
35310612	chr21:35310612:CT:C	1.78926e-08	-1.38271	-1.16668
35310681	chr21:35310681:T:G	8.9314e-08	-1.63423e-10	-0.94162
35310757	chr21:35310757:A:G	1.03611e-07	-1.63423e-10	-0.793132
35310785	chr21:35310785:C:T	7.4869e-08	-1.63423e-10	-1.11804
35310928	chr21:35310928:A:G	7.49631e-08	-1.63423e-10	-1.11678
35311268	chr21:35311268:T:C	2.00379e-08	-1.46121	-0.974944
35311330	chr21:35311330:G:A	3.30865e-07	-1.63423e-10	0.367933
35311349	chr21:35311349:G:A	1.9028e-08	-1.32448	-1.16339
35311376	chr21:35311376:T:C	1.92375e-08	-1.31352	-1.16339
35311430	chr21:35311430:T:C	1.97589e-08	-1.28628	-1.16389
35311609	chr21:35311609:A:G	2.05987e-08	-1.3957	-1.01285
35311760	chr21:35311760:T:C	1.9778e-08	-1.28746	-1.16175
35311946	chr21:35311946:C:T	2.17693e-08	-1.20423	-1.14904
35312157	chr21:35312157:A:G	3.97842e-08	-1.75031	-2.33987e-10
35312503	chr21:35312503:C:T	9.09608e-08	-1.63423e-10	-0.92335
35312543	chr21:35312543:AAAT:A	8.37622e-08	-1.63423e-10	-1.0058
35312797	chr21:35312797:C:T	2.29677e-08	-1.14807	-1.15162
35312846	chr21:35312846:C:A	2.47385e-08	-1.2052	-1.02021
35313100	chr21:35313100:G:A	1.253e-07	-0.603066	-2.33987e-10
35313156	chr21:35313156:G:T	1.79093e-07	-0.245875	-2.33987e-10
35313273	chr21:35313273:C:G	3.94708e-07	-1.63423e-10	0.544367
35313404	chr21:35313404:C:G	4.18451e-08	-1.6998	-2.33987e-10
35313490	chr21:35313490:A:G	2.73695e-08	-1.41615	-0.708196
35313815	chr21:35313815:C:T	7.22791e-08	-1.63423e-10	-1.15324
35313925	chr21:35313925:T:C	1.99229e-08	-1.42509	-1.01682
35313954	chr21:35313954:C:T	3.35615e-08	-0.791682	-1.12872
35314287	chr21:35314287:A:G	4.10753e-08	-0.743274	-0.975097
35314510	chr21:35314510:G:A	7.35228e-08	-1.63423e-10	-1.13618
35314566	chr21:35314566:A:G	4.72264e-08	-0.471332	-1.10749
35314776	chr21:35314776:C:A	2.73491e-07	-1.5533	1.73079
35314934	chr21:35314934:G:GT	1.0875e-07	-1.63423e-10	-0.74473
35314998	chr21:35314998:C:T	2.85642e-07	-1.63423e-10	0.220962
35315187	chr21:35315187:T:C	7.18493e-08	-1.63423e-10	-1.15921
35315249	chr21:35315249:T:C	3.986e-08	-1.74841	-2.33987e-10
35315255	chr21:35315255:T:C	7.8907e-08	-1.63423e-10	-1.06551
35315490	chr21:35315490:T:C	2.40092e-08	-1.71246	-0.542878
35315492	chr21:35315492:A:G	1.93398e-08	-1.55454	-0.917073
35315731	chr21:35315731:T:C	2.50625e-08	-1.71102	-0.501385
35316394	chr21:35316394:T:C	1.52743e-07	-1.63423e-10	-0.405022
35316472	chr21:35316472:T:C	2.67985e-08	-0.978875	-1.16656
35316538	chr21:35316538:A:G	9.76114e-08	-1.63423e-10	-0.852783
35316695	chr21:35316695:A:G	1.25259e-08	-1.74567	-1.16031
35316956	chr21:35316956:G:A	7.19863e-08	-1.63423e-10	-1.1573
35317453	chr21:35317453:C:A	2.22074e-08	-1.65643	-0.676918
35317610	chr21:35317610:C:T	6.38018e-08	-1.278	-2.33987e-10
35317698	chr21:35317698:C:T	1.53185e-08	-1.53695	-1.16776
35317839	chr21:35317839:G:A	1.19833e-07	0.40372	-1.0514
35318115	chr21:35318115:G:A	5.48396e-08	-1.42937	-2.33987e-10
35318345	chr21:35318345:T:C	3.70176e-08	-1.58878	-0.233603
35318499	chr21:35318499:C:T	1.80239e-08	-1.41045	-1.13163
35318529	chr21:35318529:A:T	9.05308e-07	1.80923	-0.434732
35318546	chr21:35318546:G:A	1.80615e-08	-1.39318	-1.14682
35318558	chr21:35318558:C:T	6.40132e-07	1.70961	-0.681717
35318686	chr21:35318686:T:C	1.28033e-08	-1.75199	-1.13209
35318891	chr21:35318891:T:C	1.30677e-08	-1.75179	-1.11184
35319005	chr21:35319005:G:A	8.18091e-08	-1.63423e-10	-1.02939
35319123	chr21:35319123:G:A	5.62443e-08	-1.40407	-2.33987e-10
35319420	chr21:35319420:T:C	7.4888e-08	-1.63423e-10	-1.11778
35319467	chr21:35319467:G:A	3.11035e-07	-1.63423e-10	0.306129
35319556	chr21:35319556:G:A	4.04944e-08	-1.73261	-2.33987e-10
35319725	chr21:35319725:AGCAGGGAGTTCCGC:A	3.45616e-08	-1.52132	-0.369715
35319750	chr21:35319750:G:T	5.44453e-08	-1.43658	-2.33987e-10
35320056	chr21:35320056:G:T	1.30129e-08	-1.7511	-1.11674
35320673	chr21:35320673:A:G	2.66493e-07	-1.63423e-10	0.15157
35320745	chr21:35320745:A:G	1.27632e-08	-1.75208	-1.13513
35320835	chr21:35320835:A:G	1.99361e-07	-1.63423e-10	-0.13866
35320979	chr21:35320979:G:A	7.91538e-07	1.92415	-0.683953
35321048	chr21:35321048:G:A	8.30003e-08	-1.63423e-10	-1.01493
35321790	chr21:35321790:C:T	1.29601e-08	-1.75183	-1.12008
35321823	chr21:35321823:T:C	4.36028e-08	-1.65866	-2.33987e-10
35321897	chr21:35321897:C:T	1.32158e-08	-1.7499	-1.10246
35321948	chr21:35321948:T:C	1.31956e-08	-1.75045	-1.10345
35322153	chr21:35322153:G:C	3.16868e-07	-1.63423e-10	0.324706
35322300	chr21:35322300:CT:C	1.22011e-07	-0.648502	0.0188336
35322390	chr21:35322390:T:C	8.25409e-08	-1.63423e-10	-1.02048
35322878	chr21:35322878:T:C	1.24765e-08	-1.75209	-1.15785
35322959	chr21:35322959:C:T	4.72557e-07	1.80207	-1.07769
35322960	chr21:35322960:A:G	1.67209e-08	-1.75053	-0.866595
35323185	chr21:35323185:G:A	1.53951e-08	-1.70747	-0.99226
35323240	chr21:35323240:T:C	1.52732e-08	-1.68957	-1.01811
35323263	chr21:35323263:G:C	1.38843e-08	-1.63495	-1.16807
35323538	chr21:35323538:G:A	9.70513e-08	-1.63423e-10	-0.858538
35323792	chr21:35323792:C:T	1.24023e-08	-1.74957	-1.16632
35323917	chr21:35323917:G:C	8.88185e-08	-1.63423e-10	-0.947183
35323979	chr21:35323979:T:C	2.71635e-08	-0.991392	-1.14051
35324013	chr21:35324013:G:A	7.30416e-08	-1.63423e-10	-1.14275
35324344	chr21:35324344:C:T	1.01901e-07	-1.63423e-10	-0.809778
35324575	chr21:35324575:G:A	5.81075e-08	-1.37148	-2.33987e-10
35324671	chr21:35324671:A:G	8.14021e-08	-1.63423e-10	-1.03438
35324716	chr21:35324716:C:T	1.95403e-07	-1.63423e-10	-0.158715
35325181	chr21:35325181:T:A	3.43795e-07	-1.63423e-10	0.406268
35325674	chr21:35325674:A:G	1.66232e-06	2.80657	-0.824378
35325715	chr21:35325715:T:A	9.42323e-08	-1.63423e-10	-0.888015
35325733	chr21:35325733:T:C	5.90052e-08	-1.35615	-2.33987e-10
35325734	chr21:35325734:G:A	7.26022e-08	-1.63423e-10	-1.14878
35325897	chr21:35325897:G:A	1.51407e-08	-1.71577	-1.00062
35325954	chr21:35325954:A:G	1.39536e-08	-1.71121	-1.08683
35326093	chr21:35326093:T:C	1.81433e-06	2.89756	-0.827863
35326574	chr21:35326574:T:C	7.96961e-08	-1.63423e-10	-1.05556
35326736	chr21:35326736:T:C	3.55535e-08	-1.58026	-0.282476
35327187	chr21:35327187:A:T	7.55368e-08	-1.63423e-10	-1.10916
35327257	chr21:35327257:G:T	7.94472e-08	-1.63423e-10	-1.05869
35327526	chr21:35327526:T:C	1.54073e-08	-1.54997	-1.14897
35327997	chr21:35327997:T:C	1.87009e-07	-1.63423e-10	-0.20262
35329941	chr21:35329941:C:T	1.8166e-08	-1.37035	-1.16387
35330191	chr21:35330191:C:T	1.12805e-07	0.10756	-0.815681
35330341	chr21:35330341:C:T	5.44628e-08	-1.43626	-2.33987e-10
35330595	chr21:35330595:T:C	3.97232e-08	-1.75184	-2.33987e-10
35330687	chr21:35330687:G:A	5.33322e-07	1.47516	-0.629817
35331208	chr21:35331208:C:CTCTT	1.71821e-08	-1.42462	-1.16528
35331284	chr21:35331284:T:C	7.38223e-08	-1.63423e-10	-1.13212
35331307	chr21:35331307:A:C	1.68111e-08	-1.44662	-1.16512
35331631	chr21:35331631:C:T	1.72458e-08	-1.42154	-1.16467
35331735	chr21:35331735:C:T	4.59559e-08	-1.6061	-2.33987e-10
35331747	chr21:35331747:C:T	1.56999e-08	-1.51271	-1.16742
35331811	chr21:35331811:T:A	8.65431e-08	-0.973135	-2.33987e-10
35331852	chr21:35331852:C:T	1.71131e-08	-1.42893	-1.165
35332119	chr21:35332119:C:A	3.61878e-07	-1.63423e-10	0.457529
35332147	chr21:35332147:C:T	2.97547e-07	0.917006	-0.65521
35332158	chr21:35332158:ATC:A	7.8472e-08	-1.63423e-10	-1.07104
35332409	chr21:35332409:A:G	8.40362e-08	-1.63423e-10	-1.00253
35333829	chr21:35333829:A:C	1.13582e-07	-1.63423e-10	-0.701249
35334126	chr21:35334126:T:G	1.65774e-08	-1.46171	-1.16403
35334420	chr21:35334420:G:A	2.48408e-08	-1.20741	-1.01388
35334461	chr21:35334461:T:A	2.36505e-08	-1.21431	-1.05608
35334587	chr21:35334587:T:C	7.25999e-08	-1.63423e-10	-1.14881
35334590	chr21:35334590:C:T	5.825e-08	-1.36903	-2.33987e-10
35334684	chr21:35334684:C:T	8.84992e-08	-1.63423e-10	-0.950784
35335015	chr21:35335015:A:G	8.55488e-08	-1.63423e-10	-0.984691
35335116	chr21:35335116:C:T	1.503e-07	-1.63423e-10	-0.421147
35335233	chr21:35335233:A:G	3.04803e-08	-0.869786	-1.14691
35335342	chr21:35335342:C:T	2.41032e-08	-1.16219	-1.08925
35335437	chr21:35335437:C:T	6.82639e-08	-1.2104	-2.33987e-10
35335828	chr21:35335828:C:T	2.51175e-08	-1.15394	-1.05628
35335877	chr21:35335877:C:T	3.24994e-08	-1.57333	-0.379228
35335914	chr21:35335914:G:A	2.36947e-08	-1.21245	-1.05608
35336220	chr21:35336220:A:T	2.395e-08	-1.20178	-1.05603
35336231	chr21:35336231:T:C	3.95985e-07	-1.63423e-10	0.547597
35336327	chr21:35336327:T:C	1.63981e-08	-1.48368	-1.15293
35336386	chr21:35336386:C:A	2.36823e-08	-1.21496	-1.0541
35336422	chr21:35336422:G:A	2.42347e-08	-1.19098	-1.05501
35336458	chr21:35336458:C:T	2.3685e-08	-1.21346	-1.05548
35336464	chr21:35336464:A:G	2.36402e-08	-1.21419	-1.05664
35336482	chr21:35336482:GA:G	1.28801e-08	-1.7508	-1.1273
35336582	chr21:35336582:A:G	2.35148e-08	-1.21925	-1.0569
35336667	chr21:35336667:A:T	2.41383e-08	-1.19253	-1.05745
35336713	chr21:35336713:T:C	2.52401e-08	-1.14679	-1.05856
35336831	chr21:35336831:G:A	2.40059e-08	-1.19939	-1.05608
35336970	chr21:35336970:GC:G	3.56047e-08	-1.47115	-0.390154
35336985	chr21:35336985:C:T	8.43879e-08	-1.63423e-10	-0.998354
35337368	chr21:35337368:C:T	1.34472e-07	0.526139	-1.05856
35337446	chr21:35337446:C:T	2.36337e-08	-1.25142	-1.01968
35337496	chr21:35337496:T:G	2.44437e-08	-1.18331	-1.0541
35337517	chr21:35337517:G:C	5.75503e-08	-1.38112	-2.33987e-10
35337525	chr21:35337525:C:T	8.28695e-08	-1.63423e-10	-1.01651
35337604	chr21:35337604:C:T	5.4777e-08	-1.43051	-2.33987e-10
35337873	chr21:35337873:C:T	2.36795e-08	-1.21425	-1.05492
35338320	chr21:35338320:G:A	3.43882e-08	-1.72867	-0.167399
35338451	chr21:35338451:ACTCAAGATAACTCATGTTATC:A	2.69688e-08	-1.72206	-0.417036
35338618	chr21:35338618:AG:A	3.43357e-08	-1.42517	-0.472427
35338679	chr21:35338679:T:TA	7.18075e-08	-1.63423e-10	-1.15979
35338980	chr21:35338980:C:T	5.75793e-08	-1.38062	-2.33987e-10
35339122	chr21:35339122:C:T	3.13213e-08	-1.47254	-0.516934
35339123	chr21:35339123:G:A	2.63033e-08	-1.31576	-0.848324
35339236	chr21:35339236:T:C	6.2501e-08	-1.42907	0.130474
35339492	chr21:35339492:A:C	2.20508e-08	-1.33094	-1.00949
35339632	chr21:35339632:G:A	4.92866e-08	-1.41305	-0.123074
35339735	chr21:35339735:C:A	2.06543e-08	-1.23796	-1.1679
35339856	chr21:35339856:T:C	7.26794e-08	-1.63423e-10	-1.14772
35339921	chr21:35339921:T:C	8.57065e-08	-1.20746	0.224611
35339946	chr21:35339946:A:G	3.08917e-07	-1.63423e-10	0.299295
35340226	chr21:35340226:T:C	8.80249e-08	-1.18652	0.230365
35340290	chr21:35340290:T:A	1.43408e-08	-1.60395	-1.16672
35340352	chr21:35340352:T:C	1.90918e-08	-1.32241	-1.16211
35340683	chr21:35340683:C:T	1.01976e-07	-1.63423e-10	-0.809036
35340748	chr21:35340748:G:A	2.76607e-08	-1.57601	-0.537759
35340984	chr21:35340984:A:G	1.00128e-07	-1.22935	0.402026
35341412	chr21:35341412:A:G	1.04892e-07	-1.17776	0.396913
35341632	chr21:35341632:G:A	5.33667e-08	-1.45659	-2.33987e-10
35341744	chr21:35341744:A:G	9.49757e-08	-1.27666	0.396501
35341792	chr21:35341792:C:T	4.91972e-08	-1.53794	-2.33987e-10
35341903	chr21:35341903:C:A	4.91344e-08	-0.590777	-0.948441
35341991	chr21:35341991:T:C	7.46161e-08	-1.63423e-10	-1.12142
35342180	chr21:35342180:G:A	5.56888e-08	-1.42732	0.0133268
35342423	chr21:35342423:A:G	3.3233e-08	-1.00392	-0.926314
35342457	chr21:35342457:A:C	8.23253e-08	-1.63423e-10	-1.0231
35342610	chr21:35342610:A:G	9.36875e-08	-1.63423e-10	-0.893813
35342632	chr21:35342632:T:C	2.99661e-07	-1.63423e-10	0.268873
35342682	chr21:35342682:TATGCAA:T	1.55923e-08	-1.56165	-1.12535
35342704	chr21:35342704:A:G	3.24542e-08	-1.04054	-0.91341
35342939	chr21:35342939:C:T	1.02845e-07	-1.63423e-10	-0.800552
35343068	chr21:35343068:G:C	1.32224e-07	-1.63423e-10	-0.549279
35343259	chr21:35343259:A:G	5.51419e-07	-1.63423e-10	0.878716
35343395	chr21:35343395:C:T	8.4766e-08	-1.63423e-10	-0.993883
35343463	chr21:35343463:C:T	1.6357e-08	-1.48305	-1.15607
35343628	chr21:35343628:C:G	7.84501e-08	-1.63423e-10	-1.07132
35343712	chr21:35343712:T:C	1.01075e-07	-1.63423e-10	-0.817917
35343797	chr21:35343797:T:C	8.2783e-08	-1.63423e-10	-1.01755
35343994	chr21:35343994:CAT:C	9.41277e-08	-1.63423e-10	-0.889126
35344336	chr21:35344336:C:T	2.63039e-07	0.788209	-0.649683
35344730	chr21:35344730:C:T	8.52886e-08	-1.63423e-10	-0.987737
35344961	chr21:35344961:T:C	5.57727e-08	-1.41249	-2.33987e-10
35344995	chr21:35344995:G:A	5.72825e-08	-1.38578	-2.33987e-10
35345031	chr21:35345031:G:A	7.13697e-08	-1.63423e-10	-1.1659
35345533	chr21:35345533:G:A	7.78896e-08	-1.63423e-10	-1.07849
35345662	chr21:35345662:T:C	1.07594e-07	-1.63423e-10	-0.755416
35345723	chr21:35345723:G:T	5.6757e-08	-1.395	-2.33987e-10
35345895	chr21:35345895:C:T	7.96853e-08	-1.63423e-10	-1.05569
35346204	chr21:35346204:T:C	1.43568e-07	0.609073	-1.07604
35346259	chr21:35346259:C:T	1.16993e-06	2.4664	-0.835485
35346613	chr21:35346613:G:A	9.98166e-08	-1.63423e-10	-0.830444
35346630	chr21:35346630:AGTTCACT:A	2.54159e-08	-1.04352	-1.15488
35346726	chr21:35346726:G:A	7.73616e-08	-1.63423e-10	-1.08529
35346778	chr21:35346778:T:C	2.5364e-08	-1.34572	-0.854733
35346789	chr21:35346789:A:G	1.04872e-06	2.268	-0.746452
35346828	chr21:35346828:A:G	8.98577e-08	-1.63423e-10	-0.935551
35346883	chr21:35346883:C:T	2.32924e-07	-1.63423e-10	0.0169341
35347211	chr21:35347211:C:T	7.14083e-08	-1.63423e-10	-1.16536
35347807	chr21:35347807:T:C	4.1437e-08	-1.38643	-0.323177
35349230	chr21:35349230:T:C	5.79302e-08	-1.37454	-2.33987e-10
35349265	chr21:35349265:C:T	1.64923e-07	0.699786	-1.02808
35350055	chr21:35350055:C:T	7.12495e-08	-1.63423e-10	-1.16759
35350103	chr21:35350103:A:G	7.12132e-08	-1.63423e-10	-1.1681
35350264	chr21:35350264:T:C	3.63287e-08	-1.65931	-0.181863
35350533	chr21:35350533:A:G	5.79653e-08	-1.37393	-2.33987e-10
35350603	chr21:35350603:G:A	7.55756e-08	-1.63423e-10	-1.10864
35350695	chr21:35350695:T:C	3.89324e-08	-1.53503	-0.236924
35351031	chr21:35351031:G:C	1.9592e-08	-1.68237	-0.776285
35351038	chr21:35351038:G:A	1.13699e-06	2.43539	-0.833032
35351062	chr21:35351062:C:T	5.6315e-08	-1.40282	-2.33987e-10
35351091	chr21:35351091:T:C	8.7165e-08	-1.63423e-10	-0.965975
35351125	chr21:35351125:G:C	1.94429e-08	-1.69101	-0.775281
35351246	chr21:35351246:T:C	5.26826e-07	1.87317	-1.04008
35351294	chr21:35351294:T:C	5.61916e-08	-1.40501	-2.33987e-10
35351660	chr21:35351660:G:A	5.60042e-08	-1.40835	-2.33987e-10
35351894	chr21:35351894:T:C	4.29821e-08	-1.41332	-0.259672
35352472	chr21:35352472:T:A	1.34552e-08	-1.75101	-1.0834
35352570	chr21:35352570:C:T	5.61692e-08	-1.40541	-2.33987e-10
35353035	chr21:35353035:A:G	1.33316e-08	-1.73412	-1.10951
35353205	chr21:35353205:T:C	8.73641e-08	-1.63423e-10	-0.963694
35353372	chr21:35353372:G:A	5.68901e-08	-1.39266	-2.33987e-10
35353431	chr21:35353431:C:T	4.37347e-08	-1.65564	-2.33987e-10
35353673	chr21:35353673:A:G	1.44141e-08	-1.73289	-1.03268
35353759	chr21:35353759:C:T	7.82149e-08	-1.63423e-10	-1.07432
35353922	chr21:35353922:C:G	7.62522e-08	-1.60318	0.503444
35354175	chr21:35354175:T:C	2.28563e-07	-1.63423e-10	-0.00196763
35354401	chr21:35354401:T:G	5.53881e-07	2.02322	-1.14004
35355154	chr21:35355154:C:G	4.49202e-07	0.424901	0.248795
35355365	chr21:35355365:A:G	4.17738e-07	1.74661	-1.14554
35355410	chr21:35355410:C:A	5.58798e-08	-1.41057	-2.33987e-10
35355467	chr21:35355467:C:A	7.70232e-08	-1.63423e-10	-1.08967
35355528	chr21:35355528:C:A	3.65674e-08	-1.53083	-0.303788
35355598	chr21:35355598:C:T	8.22735e-08	-1.63423e-10	-1.02373
35355738	chr21:35355738:A:T	1.21667e-06	2.52758	-0.857485
35355804	chr21:35355804:T:A	1.33872e-08	-1.75168	-1.0878
35356243	chr21:35356243:T:C	2.29794e-07	-1.63423e-10	0.00340537
35356289	chr21:35356289:T:C	9.85267e-08	-1.63423e-10	-0.84345
35356482	chr21:35356482:C:A	5.65307e-08	-1.39899	-2.33987e-10
35356766	chr21:35356766:A:T	7.66816e-08	-1.63423e-10	-1.09412
35356789	chr21:35356789:G:A	7.37517e-08	-1.63423e-10	-1.13307
35356949	chr21:35356949:T:A	5.79205e-08	-1.37471	-2.33987e-10
35357327	chr21:35357327:T:C	1.80616e-08	-1.37785	-1.16214
35357497	chr21:35357497:C:T	1.00925e-07	-1.63423e-10	-0.8194
35357552	chr21:35357552:C:T	1.24627e-06	2.54124	-0.847112
35357670	chr21:35357670:A:G	3.38798e-07	1.35047	-0.958842
35357855	chr21:35357855:A:G	3.3162e-07	-1.63423e-10	0.370212
35357987	chr21:35357987:G:A	3.49283e-07	1.35064	-0.928535
35358003	chr21:35358003:A:G	1.56935e-06	2.51269	-0.588051
35358173	chr21:35358173:A:G	4.61277e-08	-1.49034	-0.112026
35358293	chr21:35358293:T:C	8.87648e-08	-1.63423e-10	-0.947788
35358342	chr21:35358342:A:G	9.90149e-08	-1.63423e-10	-0.838507
35358650	chr21:35358650:A:G	7.47268e-08	-1.63423e-10	-1.11994
35358830	chr21:35358830:T:C	6.13504e-08	-1.31718	-2.33987e-10
35359193	chr21:35359193:A:C	1.37671e-08	-1.74361	-1.06789
35359532	chr21:35359532:A:G	4.74816e-07	0.61223	0.116919
35359698	chr21:35359698:T:C	3.30042e-07	-1.63423e-10	0.365441
35360613	chr21:35360613:T:C	1.75609e-07	-1.63423e-10	-0.265516
35360731	chr21:35360731:G:C	7.21927e-08	-1.63423e-10	-1.15444
35361044	chr21:35361044:A:G	4.13021e-08	-1.71286	-2.33987e-10
35361123	chr21:35361123:T:A	7.76035e-08	-1.63423e-10	-1.08216
35361403	chr21:35361403:C:G	1.31038e-08	-1.71123	-1.14964
35361411	chr21:35361411:C:G	6.29253e-08	-1.29183	-2.33987e-10
35361445	chr21:35361445:C:T	8.3051e-07	1.9777	-0.689441
35361514	chr21:35361514:T:A	2.38176e-06	3.02458	-0.682766
35361701	chr21:35361701:T:A	6.13714e-08	-1.31683	-2.33987e-10
35361898	chr21:35361898:A:G	3.45839e-08	-1.58724	-0.303147
35362070	chr21:35362070:T:G	7.56642e-08	-1.63423e-10	-1.10747
35362471	chr21:35362471:A:G	1.04911e-07	-1.63423e-10	-0.780664
35362636	chr21:35362636:A:T	1.56773e-08	-1.67011	-1.01146
35362740	chr21:35362740:G:T	3.29997e-06	3.23722	-0.569325
35362937	chr21:35362937:C:T	3.9755e-08	-1.75104	-2.33987e-10
35363106	chr21:35363106:G:A	7.64717e-08	-1.63423e-10	-1.09686
35363416	chr21:35363416:T:C	1.51719e-08	-1.70737	-1.00696
35363703	chr21:35363703:C:T	7.38386e-08	-1.63423e-10	-1.1319
35363772	chr21:35363772:G:A	7.61797e-08	-1.63423e-10	-1.10068
35363812	chr21:35363812:CCT:C	5.9829e-08	-1.34229	-2.33987e-10
35364402	chr21:35364402:T:C	7.12534e-08	-1.63423e-10	-1.16753
35364788	chr21:35364788:G:A	1.87291e-08	-1.33715	-1.16655
35365015	chr21:35365015:A:G	7.63187e-08	-1.63423e-10	-1.09886
35365050	chr21:35365050:G:C	9.23211e-08	-1.63423e-10	-0.908505
35365325	chr21:35365325:T:C	9.84557e-08	-1.63423e-10	-0.844171
35365463	chr21:35365463:A:G	4.48445e-08	-1.63058	-2.33987e-10
35365841	chr21:35365841:T:C	6.69113e-08	-1.23041	-2.33987e-10
35365944	chr21:35365944:G:A	1.97352e-08	-1.51995	-0.931422
35366520	chr21:35366520:T:C	7.12125e-08	-1.63423e-10	-1.16811
35366525	chr21:35366525:G:T	7.12947e-08	-1.63423e-10	-1.16696
35367354	chr21:35367354:T:C	1.34694e-07	0.41557	-0.946345
35367399	chr21:35367399:T:G	3.32197e-07	-1.63423e-10	0.371951
35367963	chr21:35367963:T:TA	1.09005e-07	0.207931	-0.950314
35368156	chr21:35368156:C:T	1.28395e-08	-1.74939	-1.13186
35368756	chr21:35368756:C:T	9.53303e-08	-1.63423e-10	-0.876431
35368759	chr21:35368759:C:A	3.68674e-07	-1.63423e-10	0.476135
35368964	chr21:35368964:A:G	4.7282e-07	1.35931	-0.634369
35369104	chr21:35369104:G:A	1.90857e-08	-1.37229	-1.11255
35369251	chr21:35369251:C:T	1.86767e-08	-1.36658	-1.13992
35369332	chr21:35369332:A:G	3.47176e-07	1.05521	-0.639153
35369638	chr21:35369638:A:G	3.85055e-08	-0.701129	-1.08185
35369955	chr21:35369955:A:G	1.47314e-07	-1.63423e-10	-0.441209
35370737	chr21:35370737:C:T	3.986e-08	-1.74841	-2.33987e-10
35370936	chr21:35370936:G:T	7.24976e-08	-1.63423e-10	-1.15022
35371659	chr21:35371659:G:T	7.85941e-08	-1.63423e-10	-1.06948
35371840	chr21:35371840:G:A	1.30649e-08	-1.69803	-1.16582
35372046	chr21:35372046:T:C	3.44163e-07	-1.63423e-10	0.407338
35372570	chr21:35372570:A:G	5.33235e-08	-0.323839	-1.13356
35372661	chr21:35372661:T:C	4.70565e-07	1.65389	-0.933733
35372704	chr21:35372704:G:A	1.26997e-07	-1.63423e-10	-0.589613
35372780	chr21:35372780:C:T	9.61244e-08	-1.63423e-10	-0.868134
35372805	chr21:35372805:A:G	1.30806e-07	-1.63423e-10	-0.560063
35372938	chr21:35372938:A:C	9.52899e-08	-1.63423e-10	-0.876854
35373201	chr21:35373201:G:T	4.58647e-08	-1.60808	-2.33987e-10
35373306	chr21:35373306:A:C	3.98017e-07	-1.63423e-10	0.552717
35373834	chr21:35373834:A:G	7.8248e-08	-1.63423e-10	-1.07389
35373974	chr21:35373974:C:A	6.79033e-08	-1.21569	-2.33987e-10
35374023	chr21:35374023:A:G	9.9553e-08	0.314076	-1.14716
35374331	chr21:35374331:A:G	6.33167e-08	-1.28563	-2.33987e-10
35374336	chr21:35374336:A:G	2.11929e-08	-1.22623	-1.15388
35374992	chr21:35374992:A:G	3.47774e-07	-1.63423e-10	0.417774
35375063	chr21:35375063:A:G	7.54016e-08	-1.63423e-10	-1.11095
35375355	chr21:35375355:A:T	1.70767e-07	-1.63423e-10	-0.293476
35375366	chr21:35375366:G:T	6.13104e-08	-1.31783	-2.33987e-10
35375496	chr21:35375496:C:T	6.38487e-08	-1.27726	-2.33987e-10
35375577	chr21:35375577:A:G	9.81463e-08	-1.63423e-10	-0.847319
35376042	chr21:35376042:G:A	8.91565e-08	-1.63423e-10	-0.943384
35376125	chr21:35376125:T:A	1.50131e-07	-1.63423e-10	-0.422269
35376126	chr21:35376126:C:T	1.58252e-07	-1.63423e-10	-0.369588
35376199	chr21:35376199:A:C	1.56211e-08	-1.51784	-1.16731
35376510	chr21:35376510:C:A	1.88032e-07	-1.63423e-10	-0.197168
35376565	chr21:35376565:A:T	4.05252e-08	-1.75045	0.0185975
35376723	chr21:35376723:C:G	7.38644e-08	-1.63423e-10	-1.13155
35376756	chr21:35376756:T:C	1.63668e-08	-1.5434	-1.09513
35376819	chr21:35376819:A:G	2.24314e-08	-1.2089	-1.11442
35377222	chr21:35377222:T:C	1.80895e-07	-1.63423e-10	-0.235859
35377372	chr21:35377372:C:T	9.81831e-08	-1.63423e-10	-0.846944
35377536	chr21:35377536:T:C	7.12412e-08	-1.63423e-10	-1.16771
35377932	chr21:35377932:G:A	7.45748e-08	-1.63423e-10	-1.12198
35378571	chr21:35378571:A:T	2.51869e-08	-1.19152	-1.01593
35378941	chr21:35378941:C:G	2.31686e-07	0.0116041	-2.33987e-10
35379214	chr21:35379214:T:C	2.16824e-08	-1.22452	-1.13276
35379488	chr21:35379488:C:T	3.24299e-08	-0.999127	-0.955569
35379615	chr21:35379615:A:G	1.08085e-07	-1.63423e-10	-0.750856
35380478	chr21:35380478:C:T	8.8598e-08	-1.63423e-10	-0.949668
35380732	chr21:35380732:T:C	1.4363e-08	-1.6025	-1.16663
35381311	chr21:35381311:C:A	1.36155e-08	-1.74738	-1.07519
35381370	chr21:35381370:A:G	4.4345e-08	-1.27251	-0.369265
35381430	chr21:35381430:G:A	1.58763e-07	-0.862092	0.495727
35381545	chr21:35381545:G:A	8.30005e-08	-1.63423e-10	-1.01493
35381694	chr21:35381694:G:A	9.52233e-08	-1.63423e-10	-0.877553
35382153	chr21:35382153:T:C	2.03733e-08	-1.27638	-1.14317
35382166	chr21:35382166:G:A	4.56955e-08	-1.04905	-0.562729
35382334	chr21:35382334:T:C	4.59996e-08	-0.74757	-0.857575
35382470	chr21:35382470:G:A	6.60557e-08	-1.24328	-2.33987e-10
35382472	chr21:35382472:G:A	4.12987e-08	-0.800426	-0.912521
35382508	chr21:35382508:C:T	1.65953e-07	-1.63423e-10	-0.322071
35382946	chr21:35382946:C:G	3.94606e-08	-0.897907	-0.860569
35383453	chr21:35383453:T:C	1.52994e-07	-1.63423e-10	-0.403378
35383575	chr21:35383575:CAT:C	8.07899e-08	-1.63423e-10	-1.04193
35383733	chr21:35383733:T:C	4.05581e-08	-0.973478	-0.757564
35383838	chr21:35383838:T:C	7.16344e-08	-1.63423e-10	-1.1622
35384043	chr21:35384043:C:A	5.46922e-08	-1.43206	-2.33987e-10
35384177	chr21:35384177:A:G	5.45325e-08	-1.43498	-2.33987e-10
35384472	chr21:35384472:C:G	9.79433e-08	-1.63423e-10	-0.849389
35384490	chr21:35384490:C:T	5.9642e-08	-1.34542	-2.33987e-10
35385005	chr21:35385005:T:C	1.73039e-07	-1.63423e-10	-0.280262
35385120	chr21:35385120:A:C	1.80862e-08	-1.50666	-1.03197
35385240	chr21:35385240:T:G	2.7209e-08	-1.18403	-0.946194
35385313	chr21:35385313:A:G	1.80372e-08	-1.59662	-0.944727
35385881	chr21:35385881:G:A	8.26516e-08	-1.63423e-10	-1.01914
35386070	chr21:35386070:T:C	3.74805e-07	-1.63423e-10	0.492627
35386148	chr21:35386148:AC:A	7.48223e-08	-1.63423e-10	-1.11866
35386226	chr21:35386226:C:T	7.31003e-08	-1.63423e-10	-1.14195
35386283	chr21:35386283:A:G	1.55438e-08	-1.64564	-1.04448
35386354	chr21:35386354:C:A	8.8925e-08	-1.63423e-10	-0.945984
35386406	chr21:35386406:T:C	3.43996e-08	-0.798221	-1.09751
35386684	chr21:35386684:G:C	8.89343e-08	-1.63423e-10	-0.94588
35386716	chr21:35386716:G:A	4.50077e-07	-1.63423e-10	0.675642
35386998	chr21:35386998:C:T	1.72883e-07	-1.63423e-10	-0.281165
35387237	chr21:35387237:T:G	2.62079e-08	-1.40479	-0.762925
35387437	chr21:35387437:AATAAAATGATTGT:A	1.43236e-08	-1.66163	-1.11024
35387597	chr21:35387597:A:T	2.36023e-08	-1.3268	-0.945636
35387847	chr21:35387847:A:T	8.7908e-08	-1.63423e-10	-0.957487
35388367	chr21:35388367:T:C	1.67443e-08	-1.60385	-1.01187
35389384	chr21:35389384:T:C	2.18649e-08	-1.7448	-0.604095
35389750	chr21:35389750:A:T	2.49652e-08	-1.73709	-0.479204
35390190	chr21:35390190:G:A	2.07939e-08	-1.38944	-1.00968
35390264	chr21:35390264:T:G	1.24024e-07	-1.63423e-10	-0.613301
35390351	chr21:35390351:C:G	7.2886e-08	-1.63423e-10	-1.14488
35390982	chr21:35390982:T:C	1.02359e-07	-1.63423e-10	-0.805293
35391245	chr21:35391245:A:G	8.31483e-08	-1.63423e-10	-1.01315
35391471	chr21:35391471:A:G	1.53254e-08	-1.56408	-1.14018
35392122	chr21:35392122:A:G	1.68277e-08	-1.52081	-1.08995
35392371	chr21:35392371:C:A	1.49864e-08	-1.56781	-1.15882
35392389	chr21:35392389:C:A	9.07916e-08	-1.63423e-10	-0.925211
35393430	chr21:35393430:C:T	1.46367e-08	-1.5908	-1.15945
35394470	chr21:35394470:A:G	9.68185e-08	-1.63423e-10	-0.860939
35395710	chr21:35395710:C:T	7.61709e-08	-1.1008	-2.33987e-10
35395840	chr21:35395840:G:T	1.53423e-08	-1.57265	-1.13051
35396004	chr21:35396004:T:C	9.82087e-08	-1.63423e-10	-0.846683
35396041	chr21:35396041:T:C	7.90304e-08	-1.39923	0.335284
35396158	chr21:35396158:C:T	7.12244e-08	-1.63423e-10	-1.16794
35396183	chr21:35396183:G:A	9.76677e-08	-1.63423e-10	-0.852207
35396263	chr21:35396263:A:G	7.43935e-08	-1.63423e-10	-1.12441
35396956	chr21:35396956:G:A	1.75674e-07	-1.63423e-10	-0.265147
35396974	chr21:35396974:T:C	1.732e-08	-1.5531	-1.02882
35397572	chr21:35397572:G:A	1.59444e-07	-1.63423e-10	-0.362084
35397872	chr21:35397872:C:G	9.74988e-08	-1.63423e-10	-0.853938
35397891	chr21:35397891:T:C	7.58136e-08	-0.241355	-0.864145
35398622	chr21:35398622:T:C	7.4057e-08	-1.35884	0.229895
35398762	chr21:35398762:T:C	9.63731e-08	-1.63423e-10	-0.865551
35399039	chr21:35399039:A:C	1.57255e-08	-1.6179	-1.0606
35399414	chr21:35399414:A:G	3.13363e-07	-1.63423e-10	0.313583
35399912	chr21:35399912:A:G	1.33221e-08	-1.71033	-1.13403
35400410	chr21:35400410:T:C	4.28005e-07	-1.63423e-10	0.625356
35400651	chr21:35400651:T:C	4.75589e-08	-1.57181	-2.33987e-10
35400980	chr21:35400980:A:G	1.5075e-08	-1.66309	-1.05765
35401041	chr21:35401041:T:C	2.36518e-08	-1.55836	-0.711981
35401289	chr21:35401289:A:G	1.52122e-07	-1.63423e-10	-0.409094
35401483	chr21:35401483:A:G	1.48354e-07	-1.63423e-10	-0.434175
35401600	chr21:35401600:G:A	1.14401e-07	-0.694072	-2.33987e-10
35401641	chr21:35401641:C:T	1.3409e-08	-1.69697	-1.14088
35401683	chr21:35401683:G:C	9.18572e-08	-0.913542	-2.33987e-10
35401905	chr21:35401905:G:A	1.27396e-08	-1.72512	-1.16395
35401939	chr21:35401939:A:C	4.19556e-08	-1.69717	-2.33987e-10
35402131	chr21:35402131:C:G	1.26426e-07	-1.63423e-10	-0.594117
35402201	chr21:35402201:G:A	2.31817e-07	-1.63423e-10	0.0121703
35402856	chr21:35402856:G:A	1.28013e-08	-1.73302	-1.15121
35403170	chr21:35403170:A:G	8.65295e-08	-1.63423e-10	-0.973292
35403183	chr21:35403183:A:C	8.60491e-08	-1.63423e-10	-0.97886
35403513	chr21:35403513:G:A	1.46397e-08	-1.74493	-1.00511
35403761	chr21:35403761:T:C	1.3852e-08	-1.65454	-1.15081
35404071	chr21:35404071:C:T	4.23588e-08	-1.6876	-2.33987e-10
35404161	chr21:35404161:T:C	8.81296e-08	-1.63423e-10	-0.95497
35404175	chr21:35404175:A:G	8.64287e-08	-1.63423e-10	-0.974458
35404191	chr21:35404191:A:C	2.02426e-08	-1.47832	-0.947671
35404260	chr21:35404260:G:A	1.44647e-07	-1.63423e-10	-0.459481
35404336	chr21:35404336:C:T	8.53465e-08	-1.63423e-10	-0.987058
35404388	chr21:35404388:C:T	7.80256e-08	-1.63423e-10	-1.07674
35404404	chr21:35404404:T:C	8.98384e-08	-1.63423e-10	-0.935765
35405003	chr21:35405003:C:T	4.65041e-08	-1.59424	-2.33987e-10
35405187	chr21:35405187:C:G	2.77718e-07	-1.63423e-10	0.192828
35405412	chr21:35405412:T:C	9.74248e-08	-1.63423e-10	-0.854697
35405626	chr21:35405626:A:T	9.54561e-08	-1.63423e-10	-0.875112
35405676	chr21:35405676:T:C	1.57987e-08	-1.57597	-1.09788
35405753	chr21:35405753:C:T	3.9824e-08	-1.74931	-2.33987e-10
35405813	chr21:35405813:C:T	1.49104e-08	-1.63922	-1.0925
35405884	chr21:35405884:A:G	4.29654e-08	-1.67338	-2.33987e-10
35406989	chr21:35406989:C:T	1.2668e-08	-1.74313	-1.15157
35406997	chr21:35406997:AC:A	1.34728e-08	-1.74803	-1.08508
35407026	chr21:35407026:T:C	8.90844e-08	-1.63423e-10	-0.944193
35407104	chr21:35407104:G:T	1.70126e-07	-1.63423e-10	-0.297236
35407667	chr21:35407667:G:A	1.5772e-08	-1.56912	-1.10642
35407856	chr21:35407856:G:A	7.19192e-08	-1.63423e-10	-1.15823
35408658	chr21:35408658:AAGG:A	7.12123e-08	-1.63423e-10	-1.16811
35408844	chr21:35408844:T:C	1.51703e-08	-1.72852	-0.98592
35408995	chr21:35408995:T:A	1.92366e-07	-1.63423e-10	-0.174376
35409907	chr21:35409907:C:T	7.72968e-08	-1.63423e-10	-1.08613
35410079	chr21:35410079:T:TC	1.54643e-08	-1.52823	-1.16701
35410261	chr21:35410261:T:C	4.76779e-08	-0.484345	-1.08497
35410508	chr21:35410508:T:C	9.5417e-08	-1.63423e-10	-0.875521
35411078	chr21:35411078:T:G	1.29063e-08	-1.74758	-1.12848
35411238	chr21:35411238:A:G	1.99313e-08	-1.37467	-1.06682
35411302	chr21:35411302:T:C	7.12131e-08	-1.63423e-10	-1.1681
35411305	chr21:35411305:G:A	1.5747e-08	-1.56119	-1.11594
35411664	chr21:35411664:G:C	4.0882e-08	-1.72309	-2.33987e-10
35411735	chr21:35411735:G:T	9.43396e-08	-1.63423e-10	-0.886877
35411983	chr21:35411983:C:G	4.67504e-08	-0.451678	-1.13728
35412739	chr21:35412739:C:G	1.43782e-07	-1.63423e-10	-0.465481
35413064	chr21:35413064:C:T	4.94038e-08	-0.39213	-1.14162
35413547	chr21:35413547:C:CA	1.67008e-08	-1.59574	-1.02258
35413589	chr21:35413589:C:T	4.38627e-08	-1.65271	-2.33987e-10
35413744	chr21:35413744:A:G	5.04921e-08	-0.347307	-1.16465
35413887	chr21:35413887:C:T	1.98638e-08	-1.64871	-0.796172
35414294	chr21:35414294:G:A	1.26086e-08	-1.74247	-1.15692
35414327	chr21:35414327:C:T	1.07022e-07	-1.63423e-10	-0.760743
35414336	chr21:35414336:G:A	1.64383e-08	-1.64776	-0.986407
35414498	chr21:35414498:G:A	9.60272e-08	-1.63423e-10	-0.869147
35414968	chr21:35414968:T:C	1.2109e-07	-1.63423e-10	-0.637248
35415150	chr21:35415150:T:C	9.41565e-08	-1.63423e-10	-0.88882
35415234	chr21:35415234:G:A	7.17871e-08	-1.63423e-10	-1.16007
35415663	chr21:35415663:A:G	1.67289e-08	-1.62664	-0.990002
35415708	chr21:35415708:G:A	4.19207e-08	-1.698	-2.33987e-10
35415801	chr21:35415801:T:C	2.16893e-07	-1.63423e-10	-0.054376
35415995	chr21:35415995:T:G	8.15625e-08	-1.63423e-10	-1.03241
35416072	chr21:35416072:G:C	1.93366e-07	-1.63423e-10	-0.169195
35416560	chr21:35416560:T:A	7.53912e-08	-1.63423e-10	-1.11109
35416586	chr21:35416586:A:G	8.48181e-08	-1.63423e-10	-0.993269
35417122	chr21:35417122:C:G	4.20104e-08	-1.69586	-2.33987e-10
35417212	chr21:35417212:C:A	8.58208e-08	-1.63423e-10	-0.981516
35417281	chr21:35417281:C:A	2.69423e-08	-1.05338	-1.0867
35417346	chr21:35417346:A:G	4.08635e-08	-1.72354	-2.33987e-10
35417828	chr21:35417828:AT:A	8.10923e-08	-1.63423e-10	-1.03819
35417883	chr21:35417883:A:G	7.12245e-08	-1.63423e-10	-1.16794
35417886	chr21:35417886:A:G	1.7516e-08	-1.47317	-1.09749
35417950	chr21:35417950:T:C	5.25463e-08	-0.332231	-1.13985
35418195	chr21:35418195:T:C	7.65239e-08	-1.63423e-10	-1.09618
35418307	chr21:35418307:A:T	2.81753e-07	-1.63423e-10	0.207252
35418339	chr21:35418339:C:T	5.46341e-07	1.66735	-0.797886
35418935	chr21:35418935:T:C	1.68759e-08	-1.58471	-1.02318
35419008	chr21:35419008:T:C	4.17184e-08	-1.70284	-2.33987e-10
35419569	chr21:35419569:A:T	8.26431e-08	-1.63423e-10	-1.01925
35419577	chr21:35419577:T:C	7.12144e-08	-1.63423e-10	-1.16808
35419706	chr21:35419706:G:A	1.77473e-08	-1.53303	-1.02452
35419960	chr21:35419960:T:C	4.1003e-08	-0.721214	-0.998918
35419980	chr21:35419980:C:T	4.02697e-07	-1.63423e-10	0.564407
35420326	chr21:35420326:A:G	4.08194e-08	-1.72462	-2.33987e-10
35420825	chr21:35420825:CA:C	2.23886e-07	-1.63423e-10	-0.0226388
35420998	chr21:35420998:C:T	6.93518e-08	-1.19459	-2.33987e-10
35421042	chr21:35421042:G:A	2.28387e-08	-1.13929	-1.16604
35421152	chr21:35421152:A:C	4.11542e-08	-1.71645	-2.33987e-10
35421587	chr21:35421587:T:C	2.28895e-08	-1.13669	-1.16641
35421730	chr21:35421730:A:G	4.20074e-08	-1.69593	-2.33987e-10
35421906	chr21:35421906:C:T	7.58986e-08	-1.63423e-10	-1.10438
35421957	chr21:35421957:C:T	2.1725e-07	-1.63423e-10	-0.0527303
35422049	chr21:35422049:T:C	3.98033e-08	-1.74983	-2.33987e-10
35422514	chr21:35422514:A:G	7.14475e-08	-1.63423e-10	-1.16481
35422671	chr21:35422671:G:A	4.11589e-08	-1.71634	-2.33987e-10
35423012	chr21:35423012:G:A	4.12095e-08	-1.71511	-2.33987e-10
35423144	chr21:35423144:A:G	1.39409e-07	-1.63423e-10	-0.496366
35423149	chr21:35423149:T:A	4.14206e-08	-1.71	-2.33987e-10
35423248	chr21:35423248:C:G	1.76278e-08	-1.57673	-0.987568
35423259	chr21:35423259:A:G	7.17167e-08	-1.63423e-10	-1.16105
35423406	chr21:35423406:T:C	7.17916e-08	-1.63423e-10	-1.16001
35423414	chr21:35423414:G:A	3.99074e-08	-0.592689	-1.15453
35423499	chr21:35423499:G:A	2.11232e-07	-1.63423e-10	-0.0808207
35423524	chr21:35423524:T:C	7.12488e-08	-1.63423e-10	-1.1676
35423663	chr21:35423663:C:T	4.16423e-08	-1.70466	-2.33987e-10
35423729	chr21:35423729:C:T	9.7107e-08	-1.63423e-10	-0.857965
35423734	chr21:35423734:C:T	7.51309e-08	-1.63423e-10	-1.11455
35423777	chr21:35423777:C:A	7.9996e-08	-1.63423e-10	-1.0518
35424152	chr21:35424152:G:A	8.22498e-08	-1.63423e-10	-1.02402
35424498	chr21:35424498:A:G	7.13967e-08	-1.63423e-10	-1.16553
35424785	chr21:35424785:T:C	6.12377e-08	-1.31902	-2.33987e-10
35424801	chr21:35424801:C:T	3.97393e-08	-1.75144	-2.33987e-10
35424967	chr21:35424967:C:T	9.20968e-08	-1.63423e-10	-0.910937
35424968	chr21:35424968:G:A	6.09982e-08	-1.32293	-2.33987e-10
35425029	chr21:35425029:C:T	9.12482e-08	-1.63423e-10	-0.920194
35425395	chr21:35425395:T:C	1.04036e-07	-1.63423e-10	-0.789038
35425723	chr21:35425723:T:C	2.24722e-08	-1.22991	-1.09159
35425899	chr21:35425899:G:T	7.79121e-08	-1.63423e-10	-1.0782
35425917	chr21:35425917:A:T	1.07586e-07	-1.63423e-10	-0.755485
35425986	chr21:35425986:A:G	8.30721e-08	-1.63423e-10	-1.01407
35426049	chr21:35426049:C:T	2.13538e-07	-1.63423e-10	-0.0699608
35426064	chr21:35426064:C:T	4.34769e-08	-1.66155	-2.33987e-10
35426637	chr21:35426637:C:A	7.22755e-08	-1.63423e-10	-1.15329
35426701	chr21:35426701:A:C	3.97463e-08	-1.75126	-2.33987e-10
35426734	chr21:35426734:A:G	1.12082e-07	-1.63423e-10	-0.714551
35426964	chr21:35426964:A:T	5.01409e-08	-1.51894	-2.33987e-10
35427351	chr21:35427351:T:A	1.18345e-07	-1.63423e-10	-0.66017
35427876	chr21:35427876:C:T	3.53845e-07	-1.63423e-10	0.43508
35428006	chr21:35428006:T:G	1.63742e-08	-1.52114	-1.11694
35428096	chr21:35428096:ATTTTGTTAT:A	5.83808e-08	-1.36679	-2.33987e-10
35429165	chr21:35429165:T:G	1.4064e-07	-1.63423e-10	-0.487577
35429695	chr21:35429695:G:A	7.4678e-08	-1.63423e-10	-1.12059
35429723	chr21:35429723:T:C	8.06752e-08	-1.63423e-10	-1.04335
35429837	chr21:35429837:C:T	8.05755e-08	-1.63423e-10	-1.04458
35430205	chr21:35430205:C:T	2.39406e-08	-1.10444	-1.15376
35430238	chr21:35430238:A:C	9.36418e-08	-1.63423e-10	-0.894301
35431105	chr21:35431105:T:C	1.27059e-07	-1.63423e-10	-0.589126
35431315	chr21:35431315:A:G	7.70004e-08	-1.08997	-2.33987e-10
35431439	chr21:35431439:T:C	1.34311e-08	-1.74604	-1.09017
35431645	chr21:35431645:C:T	7.88783e-08	-1.63423e-10	-1.06587
35431800	chr21:35431800:A:G	1.03429e-07	-1.63423e-10	-0.794894
35431836	chr21:35431836:T:C	1.76981e-07	-1.63423e-10	-0.257734
35432496	chr21:35432496:G:A	1.95173e-08	-1.29572	-1.16675
35432497	chr21:35432497:G:A	1.94806e-08	-1.29749	-1.16687
35432561	chr21:35432561:C:T	7.16893e-08	-1.63423e-10	-1.16144
35432653	chr21:35432653:A:G	1.62326e-07	-1.63423e-10	-0.344169
35432999	chr21:35432999:TC:T	1.04043e-07	-1.63423e-10	-0.788976
35433225	chr21:35433225:A:G	8.24241e-08	-1.63423e-10	-1.0219
35433536	chr21:35433536:T:G	1.59039e-08	-1.6378	-1.02942
35434029	chr21:35434029:A:T	1.16923e-07	-1.63423e-10	-0.672266
35435308	chr21:35435308:C:G	7.33908e-08	-1.63423e-10	-1.13798
35435390	chr21:35435390:T:C	1.57446e-08	-1.68702	-0.990266
35435898	chr21:35435898:C:T	4.32902e-07	-1.63423e-10	0.636733
35435962	chr21:35435962:T:C	2.42455e-08	-1.1706	-1.07495
35436723	chr21:35436723:C:T	2.62229e-08	-1.06971	-1.09743
35436861	chr21:35436861:G:A	3.99547e-08	-1.74603	-2.33987e-10
35437524	chr21:35437524:T:C	8.24779e-08	-1.63423e-10	-1.02125
35437637	chr21:35437637:G:T	1.74655e-08	-1.47934	-1.09421
35437810	chr21:35437810:A:ATT	4.00278e-08	-1.7442	-2.33987e-10
35437899	chr21:35437899:G:A	7.365e-08	-1.63423e-10	-1.13445
35437916	chr21:35437916:G:C	1.39954e-07	-1.63423e-10	-0.492467
35438009	chr21:35438009:G:T	9.68442e-08	-1.63423e-10	-0.860675
35438446	chr21:35438446:T:G	1.49247e-08	-1.68725	-1.04351
35438663	chr21:35438663:C:A	1.9936e-07	-1.63423e-10	-0.138666
35438861	chr21:35438861:C:T	2.13517e-08	-1.23137	-1.14127
35438950	chr21:35438950:T:TCCTGGGA	1.56999e-08	-1.56748	-1.11265
35439075	chr21:35439075:T:C	1.30062e-07	-1.63423e-10	-0.565767
35439119	chr21:35439119:G:T	1.23036e-07	-1.63423e-10	-0.621301
35439213	chr21:35439213:G:GA	3.97136e-08	-1.75208	-2.33987e-10
35439218	chr21:35439218:G:A	8.97657e-08	-1.63423e-10	-0.936575
35439296	chr21:35439296:T:C	9.02649e-08	-1.63423e-10	-0.931029
35439315	chr21:35439315:G:A	7.56375e-08	-1.63423e-10	-1.10783
35439518	chr21:35439518:G:A	1.93088e-08	-1.33152	-1.1417
35440174	chr21:35440174:A:G	7.88175e-08	-1.63423e-10	-1.06664
35440201	chr21:35440201:C:T	7.17936e-08	-1.63423e-10	-1.15998
35440271	chr21:35440271:G:A	1.12145e-07	-1.63423e-10	-0.713986
35440620	chr21:35440620:G:T	1.26849e-07	-1.63423e-10	-0.590784
35440760	chr21:35440760:G:A	8.31638e-08	-1.63423e-10	-1.01297
35440861	chr21:35440861:A:G	1.28873e-08	-1.74935	-1.12818
35440953	chr21:35440953:A:T	1.50125e-08	-1.60485	-1.12004
35441539	chr21:35441539:T:C	2.44169e-07	-1.63423e-10	0.0640837
35441673	chr21:35441673:T:C	2.16142e-08	-1.2089	-1.15152
35441812	chr21:35441812:G:A	1.61565e-08	-1.6571	-0.99436
35441930	chr21:35441930:A:T	7.32554e-08	-1.63423e-10	-1.13983
35442630	chr21:35442630:C:T	4.07236e-08	-1.72697	-2.33987e-10
35442792	chr21:35442792:C:T	4.23429e-08	-1.22514	-0.462833
35443975	chr21:35443975:G:C	1.09152e-07	-1.63423e-10	-0.741036
35444020	chr21:35444020:G:A	7.8894e-08	-1.63423e-10	-1.06567
35444054	chr21:35444054:A:G	1.6175e-08	-1.51914	-1.13117
35444904	chr21:35444904:G:T	4.01677e-08	-1.74071	-2.33987e-10
35445161	chr21:35445161:T:C	1.26301e-07	-1.63423e-10	-0.595111
35445203	chr21:35445203:C:T	2.02724e-08	-1.58	-0.844521
35445275	chr21:35445275:G:C	4.02218e-08	-1.73937	-2.33987e-10
35445341	chr21:35445341:A:G	1.96499e-08	-1.56954	-0.886169
35445362	chr21:35445362:T:C	1.73604e-07	-1.63423e-10	-0.277001
35445396	chr21:35445396:C:T	2.18095e-07	-1.63423e-10	-0.0488483
35445493	chr21:35445493:C:T	3.9512e-08	-1.08719	-0.669985
35445680	chr21:35445680:T:C	3.99109e-08	-1.74713	-2.33987e-10
35445838	chr21:35445838:T:A	2.55315e-08	-1.0933	-1.10057
35445943	chr21:35445943:T:C	1.81883e-07	-1.63423e-10	-0.230412
35446011	chr21:35446011:C:CT	2.68737e-08	-1.38734	-0.755293
35446311	chr21:35446311:G:C	5.46635e-08	-1.43258	-2.33987e-10
35446449	chr21:35446449:C:T	1.40192e-08	-1.68308	-1.11027
35447093	chr21:35447093:T:C	7.14721e-08	-1.63423e-10	-1.16447
35447469	chr21:35447469:C:T	1.06348e-07	-1.63423e-10	-0.767064
35447646	chr21:35447646:T:C	1.65705e-07	-1.63423e-10	-0.323571
35447781	chr21:35447781:T:C	1.34749e-08	-1.71974	-1.11321
35448256	chr21:35448256:T:C	3.97533e-08	-1.75108	-2.33987e-10
35448434	chr21:35448434:A:G	6.91827e-08	-1.19703	-2.33987e-10
35448765	chr21:35448765:A:G	1.53943e-07	-1.63423e-10	-0.397196
35448828	chr21:35448828:C:G	1.29961e-08	-1.74842	-1.12071
35448875	chr21:35448875:C:T	9.62412e-08	-1.63423e-10	-0.86692
35449197	chr21:35449197:A:C	1.58573e-07	0.624203	-0.991762
35449575	chr21:35449575:G:T	4.82946e-08	-0.676949	-0.87951
35449600	chr21:35449600:A:G	1.71658e-08	-1.46738	-1.12348
35449904	chr21:35449904:G:A	8.80922e-08	-1.63423e-10	-0.955394
35450239	chr21:35450239:G:A	1.93914e-07	-1.63423e-10	-0.166363
35450246	chr21:35450246:C:T	2.0913e-08	-1.22789	-1.16551
35450274	chr21:35450274:T:C	1.11778e-07	-1.63423e-10	-0.71726
35450460	chr21:35450460:T:C	1.76653e-07	-1.63423e-10	-0.259591
35450837	chr21:35450837:G:A	7.77453e-08	-1.63423e-10	-1.08034
35451725	chr21:35451725:A:G	5.07832e-08	-1.50621	-2.33987e-10
35452125	chr21:35452125:G:A	3.04311e-08	-0.852935	-1.16538
35452143	chr21:35452143:G:A	7.19808e-08	-1.63423e-10	-1.15738
35452243	chr21:35452243:T:C	4.14458e-08	-1.14987	-0.559521
35452580	chr21:35452580:G:A	8.4675e-08	-1.63423e-10	-0.994958
35452624	chr21:35452624:C:G	1.24244e-07	-1.63423e-10	-0.611528
35452866	chr21:35452866:A:C	9.52748e-08	-1.63423e-10	-0.877012
35453946	chr21:35453946:A:T	6.25681e-08	-1.29752	-2.33987e-10
35454775	chr21:35454775:G:A	7.14195e-08	-1.63423e-10	-1.16521
35455033	chr21:35455033:G:C	3.97166e-08	-1.75201	-2.33987e-10
35455076	chr21:35455076:A:G	1.48875e-07	-1.63423e-10	-0.430669
35455134	chr21:35455134:G:A	2.41252e-08	-1.47529	-0.775225
35455621	chr21:35455621:T:C	1.46984e-07	-1.63423e-10	-0.443457
35455676	chr21:35455676:C:A	1.19943e-07	-1.63423e-10	-0.64676
35455917	chr21:35455917:T:C	2.23436e-08	-1.28779	-1.03944
35455934	chr21:35455934:A:G	5.26703e-08	-1.46973	-2.33987e-10
35456086	chr21:35456086:T:A	2.80636e-08	-1.07501	-1.02429
35456100	chr21:35456100:C:A	1.79171e-07	-1.63423e-10	-0.245437
35456307	chr21:35456307:C:T	8.82653e-08	-1.63423e-10	-0.953431
35456309	chr21:35456309:C:T	7.86298e-08	-1.06903	-2.33987e-10
35456778	chr21:35456778:T:C	2.62045e-08	-1.00244	-1.16541
35456839	chr21:35456839:A:G	1.02296e-07	-1.63423e-10	-0.805912
35456961	chr21:35456961:T:C	2.286e-08	-1.29232	-1.01206
35457404	chr21:35457404:G:A	1.79702e-08	-1.59848	-0.946583
35457427	chr21:35457427:T:C	7.99656e-08	-1.63423e-10	-1.05218
35457496	chr21:35457496:A:G	5.38307e-08	-1.44793	-2.33987e-10
35457559	chr21:35457559:C:T	1.13943e-07	-1.63423e-10	-0.698078
35458083	chr21:35458083:T:C	8.20891e-08	-1.63423e-10	-1.02597
35458331	chr21:35458331:T:C	1.03372e-07	-1.63423e-10	-0.79544
35458559	chr21:35458559:T:A	2.94074e-08	-1.07977	-0.972765
35458581	chr21:35458581:T:C	1.1411e-07	-1.63423e-10	-0.696618
35458926	chr21:35458926:G:A	9.63212e-08	-1.63423e-10	-0.86609
35459012	chr21:35459012:C:T	8.33612e-08	-1.63423e-10	-1.01059
35459381	chr21:35459381:TCAG:T	1.00109e-07	-0.827521	-2.33987e-10
35459487	chr21:35459487:A:G	1.05406e-07	-1.63423e-10	-0.775959
35460084	chr21:35460084:C:T	1.70573e-07	-1.63423e-10	-0.294613
35460215	chr21:35460215:T:C	8.87145e-08	-1.63423e-10	-0.948354
35460511	chr21:35460511:A:G	7.69212e-08	-1.63423e-10	-1.091
35460811	chr21:35460811:TC:T	4.93388e-08	-1.53507	-2.33987e-10
35460827	chr21:35460827:A:G	8.53768e-08	-1.63423e-10	-0.986704
35461110	chr21:35461110:A:G	4.95405e-08	-1.53099	-2.33987e-10
35461228	chr21:35461228:T:C	7.4004e-08	-1.63423e-10	-1.12966
35461527	chr21:35461527:T:C	5.33472e-08	-1.45696	-2.33987e-10
35461632	chr21:35461632:G:A	2.46421e-08	-1.12874	-1.10058
35461791	chr21:35461791:T:C	4.18063e-08	-1.50202	-0.198714
35462299	chr21:35462299:C:T	3.29773e-08	-0.788053	-1.14991
35462597	chr21:35462597:C:A	1.14417e-07	-1.63423e-10	-0.693931
35462997	chr21:35462997:C:G	8.83822e-08	-1.63423e-10	-0.952107
35463124	chr21:35463124:C:A	1.43798e-07	-1.63423e-10	-0.465369
35463217	chr21:35463217:C:T	7.52137e-08	-1.63423e-10	-1.11344
35463278	chr21:35463278:T:C	1.70212e-08	-1.57332	-1.026
35463431	chr21:35463431:A:G	1.41988e-07	-1.63423e-10	-0.478034
35464117	chr21:35464117:C:T	7.22925e-08	-1.63423e-10	-1.15306
35464250	chr21:35464250:C:T	9.25572e-08	-1.63423e-10	-0.905951
35464495	chr21:35464495:C:T	4.66404e-08	-1.59131	-2.33987e-10
35464553	chr21:35464553:T:C	7.79717e-08	-1.63423e-10	-1.07743
35464821	chr21:35464821:A:G	9.99721e-08	-1.63423e-10	-0.828886
35464936	chr21:35464936:G:A	1.15656e-07	-1.63423e-10	-0.683156
35464998	chr21:35464998:C:T	1.88716e-08	-1.7036	-0.792523
35465710	chr21:35465710:T:C	3.06227e-08	-0.869827	-1.14221
35465818	chr21:35465818:A:AT	8.89086e-08	-1.63423e-10	-0.946169
35466099	chr21:35466099:A:C	7.4386e-08	-1.63423e-10	-1.12451
35466755	chr21:35466755:G:A	7.37791e-08	-1.63423e-10	-1.1327
35466835	chr21:35466835:G:A	7.78605e-08	-1.63423e-10	-1.07886
35467137	chr21:35467137:T:C	7.25921e-08	-1.63423e-10	-1.14892
35467180	chr21:35467180:C:T	4.6678e-08	-1.5905	-2.33987e-10
35467228	chr21:35467228:G:T	5.33262e-08	-1.45735	-2.33987e-10
35467777	chr21:35467777:T:C	8.27543e-08	-1.63423e-10	-1.0179
35467882	chr21:35467882:C:T	1.00207e-07	-1.63423e-10	-0.826537
35468221	chr21:35468221:A:G	8.76213e-08	-1.63423e-10	-0.960754
35468282	chr21:35468282:C:T	6.68699e-08	-1.23103	-2.33987e-10
35468641	chr21:35468641:G:A	1.13146e-07	-1.63423e-10	-0.705103
35468948	chr21:35468948:G:A	2.1824e-08	-1.20524	-1.14552
35469290	chr21:35469290:G:A	8.13824e-08	-1.63423e-10	-1.03462
35469772	chr21:35469772:T:C	3.99512e-08	-1.74612	-2.33987e-10
35471014	chr21:35471014:G:A	7.48562e-08	-1.63423e-10	-1.11821
35471099	chr21:35471099:G:A	4.75797e-08	-1.57137	-2.33987e-10
35471634	chr21:35471634:T:C	1.32171e-08	-1.74882	-1.10344
35472055	chr21:35472055:T:G	7.98457e-07	-1.63423e-10	1.2489
35472178	chr21:35472178:T:A	1.35934e-07	-1.63423e-10	-0.52161
35472374	chr21:35472374:T:C	1.9453e-07	1.00205	-1.16524
35472973	chr21:35472973:T:C	3.732e-08	-0.655217	-1.15903
35472992	chr21:35472992:C:G	4.53895e-08	-1.6185	-2.33987e-10
35473014	chr21:35473014:ATCTCCC:A	1.45569e-08	-1.62675	-1.12896
35473032	chr21:35473032:CTCTT:C	7.22578e-08	-1.63423e-10	-1.15354
35473034	chr21:35473034:CTT:C	7.30404e-08	-1.63423e-10	-1.14276
35473194	chr21:35473194:T:C	1.43265e-08	-1.67369	-1.09798
35473257	chr21:35473257:C:G	7.12121e-08	-1.63423e-10	-1.16811
35473375	chr21:35473375:T:C	3.37604e-07	-1.63423e-10	0.388095
35474155	chr21:35474155:T:C	8.40194e-08	-1.63423e-10	-1.00273
35474964	chr21:35474964:G:A	4.56748e-08	-1.61223	-2.33987e-10
35475102	chr21:35475102:G:A	1.42331e-07	-1.63423e-10	-0.475625
35475190	chr21:35475190:T:C	7.58106e-08	-1.63423e-10	-1.10554
35475597	chr21:35475597:A:C	2.60319e-07	-1.63423e-10	0.128129
35476174	chr21:35476174:T:C	9.36973e-08	-0.893708	-2.33987e-10
35476262	chr21:35476262:C:G	8.015e-08	-1.63423e-10	-1.04988
35476936	chr21:35476936:A:G	7.95694e-08	-1.63423e-10	-1.05715
35477047	chr21:35477047:T:C	2.04512e-07	-0.113152	-2.33987e-10
35477099	chr21:35477099:C:A	9.12234e-08	-1.63423e-10	-0.920466
35477297	chr21:35477297:C:T	1.38456e-07	-1.63423e-10	-0.503223
35477685	chr21:35477685:A:G	5.69825e-08	-1.39103	-2.33987e-10
35477761	chr21:35477761:T:C	8.28054e-08	-1.63423e-10	-1.01728
35478028	chr21:35478028:T:A	1.26338e-08	-1.74165	-1.15576
35478243	chr21:35478243:T:C	5.21686e-08	-1.4793	-2.33987e-10
35479321	chr21:35479321:C:T	1.26242e-08	-1.74402	-1.15414
35479789	chr21:35479789:G:A	8.14011e-08	-1.63423e-10	-1.03439
35480208	chr21:35480208:A:T	5.62475e-08	-1.40402	-2.33987e-10
35480679	chr21:35480679:C:T	7.65467e-08	-1.63423e-10	-1.09588
35481219	chr21:35481219:A:G	4.2829e-08	-0.553365	-1.1232
35481291	chr21:35481291:G:A	1.29694e-08	-1.73725	-1.13393
35481513	chr21:35481513:G:A	3.98114e-08	-1.74962	-2.33987e-10
35482364	chr21:35482364:G:A	8.16517e-08	-1.63423e-10	-1.03131
35482393	chr21:35482393:A:G	6.10801e-08	-0.384846	-0.936745
35482658	chr21:35482658:T:C	3.08509e-07	1.40569	-1.10772
35482700	chr21:35482700:T:C	1.2209e-06	1.63141	0.0421543
35482919	chr21:35482919:C:T	8.06862e-08	-1.63423e-10	-1.04321
35483328	chr21:35483328:A:G	8.35093e-08	-1.63423e-10	-1.00882
35483788	chr21:35483788:A:G	5.62498e-08	-1.40397	-2.33987e-10
35484052	chr21:35484052:C:T	6.70949e-08	-1.22767	-2.33987e-10
35484255	chr21:35484255:C:T	8.94175e-08	-1.63423e-10	-0.940461
35484330	chr21:35484330:C:T	3.41194e-08	-0.786488	-1.11742
35484357	chr21:35484357:C:T	9.13981e-08	-1.63423e-10	-0.918553
35484467	chr21:35484467:T:G	5.58013e-08	-1.71869	0.306709
35484629	chr21:35484629:T:C	1.98131e-08	-1.29673	-1.1507
35484762	chr21:35484762:A:T	8.12263e-08	-1.63423e-10	-1.03654
35484890	chr21:35484890:T:C	7.12192e-08	-1.63423e-10	-1.16802
35485190	chr21:35485190:C:T	1.28907e-08	-1.70921	-1.16806
35485319	chr21:35485319:C:T	7.18491e-08	-1.63423e-10	-1.15921
35485671	chr21:35485671:G:A	1.69225e-08	-1.45913	-1.146
35486252	chr21:35486252:T:C	1.18424e-07	-1.63423e-10	-0.659508
35486324	chr21:35486324:T:C	1.1563e-07	-1.63423e-10	-0.683384
35486414	chr21:35486414:A:G	4.14938e-08	-1.70823	-2.33987e-10
35486930	chr21:35486930:A:T	7.42445e-07	1.27767	-0.101499
35487584	chr21:35487584:T:C	1.40075e-08	-1.74247	-1.05171
35487707	chr21:35487707:G:A	9.06379e-08	-1.63423e-10	-0.926905
35487981	chr21:35487981:T:C	8.30541e-08	-1.63423e-10	-1.01429
35488441	chr21:35488441:G:C	7.1213e-08	-1.63423e-10	-1.1681
35488897	chr21:35488897:A:G	8.0037e-08	-1.63423e-10	-1.05129
35488950	chr21:35488950:ACTT:A	9.72297e-08	-1.63423e-10	-0.856702
35488958	chr21:35488958:C:A	6.78905e-08	-1.21588	-2.33987e-10
35489339	chr21:35489339:T:C	2.53011e-08	-1.66914	-0.533792
35489538	chr21:35489538:G:GA	1.95004e-07	-1.63423e-10	-0.160756
35489595	chr21:35489595:G:A	1.11925e-07	-1.63423e-10	-0.715952
35490214	chr21:35490214:C:T	1.20954e-07	-1.63423e-10	-0.638369
35490630	chr21:35490630:T:G	7.91418e-08	-1.63423e-10	-1.06254
35490672	chr21:35490672:A:G	1.10708e-07	-1.63423e-10	-0.726886
35491175	chr21:35491175:G:A	1.23208e-07	-1.63423e-10	-0.619907
35491488	chr21:35491488:A:T	1.07761e-07	-1.63423e-10	-0.753864
35491513	chr21:35491513:G:C	7.916e-08	-1.63423e-10	-1.06231
35491932	chr21:35491932:T:C	4.6621e-08	-1.59173	-2.33987e-10
35492006	chr21:35492006:A:G	1.23283e-07	-1.63423e-10	-0.619293
35492159	chr21:35492159:T:C	1.65034e-07	0.742214	-1.06984
35492263	chr21:35492263:T:G	7.2997e-08	-1.63423e-10	-1.14336
35492325	chr21:35492325:T:C	1.27118e-07	-1.63423e-10	-0.588662
35492630	chr21:35492630:C:T	8.82476e-08	-1.63423e-10	-0.953631
35492648	chr21:35492648:G:A	8.54234e-08	-1.63423e-10	-0.986157
35492690	chr21:35492690:C:T	4.05973e-08	-1.73008	-2.33987e-10
35492816	chr21:35492816:T:C	1.33816e-07	-1.63423e-10	-0.537312
35493175	chr21:35493175:T:G	1.28909e-07	-1.63423e-10	-0.57467
35493201	chr21:35493201:G:C	1.5461e-07	-1.63423e-10	-0.39287
35493456	chr21:35493456:C:G	1.43997e-07	-1.63423e-10	-0.463984
35493564	chr21:35493564:T:C	8.46295e-08	-1.63423e-10	-0.995494
35493762	chr21:35493762:A:G	1.10636e-07	-1.63423e-10	-0.727533
35497611	chr21:35497611:T:G	1.44545e-07	-1.63423e-10	-0.460188
35498133	chr21:35498133:C:T	7.46467e-08	-1.63423e-10	-1.12101
35499830	chr21:35499830:T:C	9.58401e-08	0.296682	-1.16778
35500074	chr21:35500074:A:C	7.93373e-08	-1.63423e-10	-1.06007
35500340	chr21:35500340:G:A	1.1903e-07	0.513557	-1.16796
35500649	chr21:35500649:C:A	3.08125e-08	-1.03805	-0.967808
35500865	chr21:35500865:T:C	9.72136e-08	0.209557	-1.06642
35501051	chr21:35501051:C:T	7.17745e-08	-1.63423e-10	-1.16025
35501490	chr21:35501490:T:C	7.27878e-08	-1.63423e-10	-1.14623
35501545	chr21:35501545:C:T	6.59144e-08	-0.0857616	-1.15966
35501549	chr21:35501549:G:T	2.1526e-08	-1.71836	-0.646163
35501603	chr21:35501603:G:C	7.6151e-08	0.0558814	-1.15694
35502113	chr21:35502113:A:G	6.93323e-08	-1.19487	-2.33987e-10
35502301	chr21:35502301:C:T	2.14288e-08	-1.72508	-0.643966
35502622	chr21:35502622:A:T	3.314e-08	-0.791196	-1.14184
35502829	chr21:35502829:A:T	8.27639e-08	-1.63423e-10	-1.01779
35502923	chr21:35502923:C:T	2.7093e-08	-1.70634	-0.428158
35503000	chr21:35503000:C:T	8.26399e-08	0.144729	-1.16401
35503130	chr21:35503130:G:A	8.67948e-08	0.167724	-1.13796
35503292	chr21:35503292:T:C	1.22165e-07	-0.628405	-2.33987e-10
35503501	chr21:35503501:A:G	3.98364e-08	-1.749	-2.33987e-10
35503871	chr21:35503871:CA:C	1.27012e-07	0.566559	-1.15605
35504232	chr21:35504232:C:A	4.01942e-08	-1.74006	-2.33987e-10
35504650	chr21:35504650:G:A	2.51068e-08	-1.72153	-0.489106
35504805	chr21:35504805:A:G	7.16572e-08	-1.63423e-10	-1.16188
35505036	chr21:35505036:T:C	2.14435e-08	-1.73621	-0.632149
35505161	chr21:35505161:A:T	2.39665e-08	-1.73116	-0.525959
35505578	chr21:35505578:T:C	1.07557e-07	-1.63423e-10	-0.755761
35505738	chr21:35505738:C:T	2.92547e-07	0.799929	-0.555083
35506627	chr21:35506627:CAA:C	8.16821e-08	0.0834847	-1.11443
35507385	chr21:35507385:G:A	8.11883e-08	0.130757	-1.16776
35507411	chr21:35507411:C:T	2.70318e-07	-1.63423e-10	0.165822
35507934	chr21:35507934:C:T	7.15659e-08	-1.63423e-10	-1.16316
35507950	chr21:35507950:T:C	7.48555e-08	-1.63423e-10	-1.11822
35508543	chr21:35508543:T:C	8.86469e-08	-1.63423e-10	-0.949116
35508609	chr21:35508609:T:C	3.06278e-07	-1.63423e-10	0.290715
35508874	chr21:35508874:T:C	9.63249e-08	-1.63423e-10	-0.866051
35509097	chr21:35509097:C:T	2.15748e-08	-1.70164	-0.660614
35509132	chr21:35509132:T:C	6.0041e-08	-1.33875	-2.33987e-10
35509682	chr21:35509682:G:A	4.84303e-08	-0.390787	-1.16287
35509864	chr21:35509864:G:A	1.43494e-07	-1.63423e-10	-0.467487
35509930	chr21:35509930:T:C	5.69778e-08	-0.224571	-1.16655
35509966	chr21:35509966:A:G	9.28047e-08	-0.903281	-2.33987e-10
35510086	chr21:35510086:AGCCT:A	1.77209e-08	-1.74834	-0.810691
35510604	chr21:35510604:A:C	7.37493e-08	-1.63423e-10	-1.13311
35510697	chr21:35510697:T:A	7.59869e-08	-1.63423e-10	-1.10322
35510783	chr21:35510783:A:G	1.53423e-07	-1.63423e-10	-0.400576
35510796	chr21:35510796:T:C	4.84378e-08	-0.591866	-0.96163
35510837	chr21:35510837:T:C	2.02543e-07	0.5948	-0.717627
35511187	chr21:35511187:G:A	8.68841e-08	-1.63423e-10	-0.969203
35511209	chr21:35511209:G:A	2.97274e-07	-1.63423e-10	0.260877
35511679	chr21:35511679:AT:A	1.0288e-07	-1.63423e-10	-0.800215
35511766	chr21:35511766:G:T	8.21344e-08	-1.63423e-10	-1.02542
35512695	chr21:35512695:T:C	1.71034e-08	-1.55918	-1.03532
35512942	chr21:35512942:C:A	7.14944e-08	-1.63423e-10	-1.16416
35513207	chr21:35513207:T:C	9.26614e-08	-1.63423e-10	-0.904826
35513567	chr21:35513567:C:T	7.13433e-08	-1.63423e-10	-1.16627
35513779	chr21:35513779:T:C	1.15694e-07	-1.63423e-10	-0.682832
35514327	chr21:35514327:G:A	4.64808e-08	-1.59474	-2.33987e-10
35514328	chr21:35514328:T:C	1.31615e-07	-1.63423e-10	-0.553893
35514440	chr21:35514440:C:T	1.57363e-08	-1.73708	-0.940727
35514481	chr21:35514481:C:A	1.31857e-07	0.572328	-1.12439
35514738	chr21:35514738:C:T	2.77764e-08	-1.13752	-0.972066
35514818	chr21:35514818:C:T	8.21033e-08	-1.63423e-10	-1.0258
35515258	chr21:35515258:T:TTA	1.2707e-08	-1.72962	-1.162
35515418	chr21:35515418:C:A	1.02407e-07	-1.63423e-10	-0.804823
35515533	chr21:35515533:C:T	7.20982e-08	-1.63423e-10	-1.15575
35515564	chr21:35515564:G:A	8.99994e-08	-0.933975	-2.33987e-10
35515900	chr21:35515900:T:C	1.42739e-08	-1.74998	-1.02536
35516194	chr21:35516194:G:C	1.24941e-08	-1.74077	-1.16775
35516634	chr21:35516634:A:G	7.20997e-08	-1.63423e-10	-1.15573
35516936	chr21:35516936:C:T	7.20931e-08	-1.63423e-10	-1.15582
35517256	chr21:35517256:TACAA:T	1.0746e-07	-1.63423e-10	-0.756658
```
