## Supplementary material for "Characterization of shared and ancestry-specific signals driving complex traits using multi-ancestry fine-mapping": susiex_nc3.cs80.snp

```
BP	SNP	PIP(CS1)	LogBF(CS1,Pop1)	LogBF(CS1,Pop2)
34496812	chr21:34496812:G:A	2.87252e-08	-1.05645	-0.960049
34496937	chr21:34496937:G:A	1.13824e-07	-1.63423e-10	-0.639624
34497422	chr21:34497422:T:A	2.40673e-08	-1.04431	-1.14911
34497427	chr21:34497427:C:T	3.06438e-08	-0.7856	-1.16624
34497499	chr21:34497499:A:C	1.14315e-07	-1.63423e-10	-0.63532
34497541	chr21:34497541:G:A	3.82845e-08	-1.72923	-2.33987e-10
34497721	chr21:34497721:T:C	6.8789e-08	-1.63423e-10	-1.14323
34497804	chr21:34497804:C:T	6.92815e-08	-1.63423e-10	-1.1361
34497982	chr21:34497982:C:T	1.65443e-07	-1.63423e-10	-0.265652
34498580	chr21:34498580:C:T	1.14182e-07	-1.63423e-10	-0.636486
34499081	chr21:34499081:C:T	3.64817e-08	-0.896533	-0.880931
34499142	chr21:34499142:G:A	1.29087e-08	-1.64859	-1.16778
34499173	chr21:34499173:T:C	7.24878e-08	-1.63423e-10	-1.09086
34499437	chr21:34499437:A:G	2.13894e-08	-1.15255	-1.15883
34499581	chr21:34499581:C:A	3.01564e-08	-1.01171	-0.956173
34499627	chr21:34499627:T:C	6.71136e-08	-1.63423e-10	-1.16789
34499723	chr21:34499723:C:T	1.3682e-08	-1.66438	-1.09381
34499799	chr21:34499799:G:A	1.04562e-07	-1.63423e-10	-0.724491
34499847	chr21:34499847:C:T	5.99737e-08	-1.11932	-0.161049
34499858	chr21:34499858:T:C	1.18323e-07	-1.63423e-10	-0.600858
34500577	chr21:34500577:C:A	6.80035e-08	-1.63423e-10	-1.15472
34501826	chr21:34501826:C:T	3.82974e-08	-1.72889	-2.33987e-10
34501851	chr21:34501851:A:G	1.28769e-08	-1.65249	-1.16635
34502813	chr21:34502813:C:T	6.75102e-08	-1.63423e-10	-1.162
34503688	chr21:34503688:G:A	7.42639e-08	-1.63423e-10	-1.06665
34503832	chr21:34503832:G:C	2.46884e-07	-1.63423e-10	0.134642
34504140	chr21:34504140:C:T	1.30417e-08	-1.63828	-1.16784
34504148	chr21:34504148:A:G	7.57106e-08	-1.63423e-10	-1.04736
34504160	chr21:34504160:C:T	6.82067e-08	-1.63423e-10	-1.15173
34504741	chr21:34504741:T:C	6.71464e-08	-1.63423e-10	-1.1674
34504897	chr21:34504897:C:T	2.13326e-08	-1.67592	-0.638121
34505366	chr21:34505366:C:A	1.28209e-07	-1.63423e-10	-0.520615
34505414	chr21:34505414:C:T	2.6995e-08	-1.0369	-1.04172
34505757	chr21:34505757:C:T	6.85178e-08	-1.63423e-10	-1.14718
34505794	chr21:34505794:C:T	1.95449e-07	-1.63423e-10	-0.0989741
34505832	chr21:34505832:A:T	7.51713e-08	-1.63423e-10	-1.05451
34506195	chr21:34506195:C:T	6.71789e-08	-1.63423e-10	-1.16692
34506571	chr21:34506571:C:A	1.03192e-07	-1.63423e-10	-0.737688
34506970	chr21:34506970:C:T	2.61348e-08	-1.05633	-1.05467
34506974	chr21:34506974:T:C	1.03714e-07	-1.63423e-10	-0.732641
34507084	chr21:34507084:C:T	2.1314e-08	-1.15292	-1.162
34508210	chr21:34508210:T:C	6.78354e-08	-1.63423e-10	-1.15719
34508218	chr21:34508218:A:G	3.18743e-08	-1.09992	-0.81256
34508303	chr21:34508303:T:C	2.01404e-08	-1.62191	-0.749635
34508502	chr21:34508502:T:C	1.17869e-07	-1.63423e-10	-0.604705
34508588	chr21:34508588:C:T	1.98739e-08	-1.21739	-1.16748
34508641	chr21:34508641:A:C	1.22505e-07	-1.63423e-10	-0.566128
34508644	chr21:34508644:G:T	6.82593e-08	-1.63423e-10	-1.15096
34508660	chr21:34508660:C:T	1.22555e-07	-1.63423e-10	-0.565714
34508753	chr21:34508753:T:C	8.30383e-08	-1.63423e-10	-0.954974
34508999	chr21:34508999:T:C	1.12941e-07	-1.63423e-10	-0.647409
34509137	chr21:34509137:C:T	2.73122e-08	-0.913081	-1.15386
34509214	chr21:34509214:G:A	9.26444e-08	-1.63423e-10	-0.845507
34510224	chr21:34510224:A:G	1.11685e-07	-1.63423e-10	-0.65859
34510235	chr21:34510235:T:C	1.03419e-07	-1.63423e-10	-0.735489
34510532	chr21:34510532:C:G	3.76861e-08	-1.74498	-2.33987e-10
34510651	chr21:34510651:C:A	3.88096e-08	-1.71561	-2.33987e-10
34510723	chr21:34510723:G:A	6.83602e-08	-1.63423e-10	-1.14949
34510732	chr21:34510732:G:A	1.26486e-08	-1.70978	-1.12695
34510766	chr21:34510766:G:A	2.39819e-08	-1.24611	-0.950869
34510787	chr21:34510787:A:G	3.80835e-08	-1.0948	-0.6397
34511191	chr21:34511191:C:T	3.12364e-08	-1.03201	-0.900687
34511192	chr21:34511192:T:C	1.11589e-07	-1.63423e-10	-0.659453
34511314	chr21:34511314:T:C	7.49745e-08	-1.63423e-10	-1.05713
34511445	chr21:34511445:T:A	3.10826e-08	-0.954072	-0.983555
34511744	chr21:34511744:T:G	4.05455e-08	-1.67185	-2.33987e-10
34512114	chr21:34512114:C:T	4.20794e-08	-1.63472	-2.33987e-10
34512227	chr21:34512227:G:A	4.31095e-08	-0.530117	-1.08041
34512335	chr21:34512335:G:A	4.43109e-08	-0.540367	-1.04268
34512512	chr21:34512512:G:A	1.40032e-07	-1.63423e-10	-0.432405
34513672	chr21:34513672:A:G	2.33189e-08	-1.05712	-1.16789
34513686	chr21:34513686:C:T	4.30607e-08	-1.61167	-2.33987e-10
34513699	chr21:34513699:G:A	6.71628e-08	-1.63423e-10	-1.16716
34513973	chr21:34513973:TG:T	1.93876e-06	-1.63423e-10	2.19553
34514281	chr21:34514281:C:T	7.96567e-08	-1.63423e-10	-0.996549
34514473	chr21:34514473:G:A	8.64136e-08	-1.63423e-10	-0.91513
34514706	chr21:34514706:C:T	1.70948e-08	-1.6933	-0.842197
34515061	chr21:34515061:T:C	1.8274e-08	-1.69263	-0.77617
34515181	chr21:34515181:T:C	7.94306e-08	-0.999392	-2.33987e-10
34515240	chr21:34515240:C:G	1.84541e-08	-1.33681	-1.12218
34515253	chr21:34515253:C:T	1.47513e-07	-1.63423e-10	-0.380358
34515278	chr21:34515278:G:A	4.31291e-08	-1.61008	-2.33987e-10
34515484	chr21:34515484:C:T	7.31724e-08	-1.63423e-10	-1.08146
34515802	chr21:34515802:C:G	8.85928e-08	-0.187482	-0.702742
34515817	chr21:34515817:T:G	6.72985e-08	-1.63423e-10	-1.16514
34515833	chr21:34515833:C:T	8.65096e-08	-1.63423e-10	-0.91402
34515908	chr21:34515908:C:A	3.17425e-08	-0.748842	-1.16778
34515911	chr21:34515911:A:AG	1.02464e-07	-1.63423e-10	-0.744767
34515939	chr21:34515939:T:C	2.15502e-08	-1.57337	-0.73052
34515996	chr21:34515996:C:A	7.77864e-08	-1.63423e-10	-1.02031
34516452	chr21:34516452:T:C	7.3485e-08	-1.63423e-10	-1.07719
34516806	chr21:34516806:G:C	6.13172e-08	-1.25821	-2.33987e-10
34516979	chr21:34516979:T:C	2.21992e-06	-1.63423e-10	2.33095
34517934	chr21:34517934:G:A	1.53734e-08	-1.62319	-1.01844
34518075	chr21:34518075:C:T	7.44981e-08	-1.63423e-10	-1.0635
34518111	chr21:34518111:C:T	4.21068e-08	-0.729727	-0.90434
34518318	chr21:34518318:A:G	6.7699e-08	-1.63423e-10	-1.15921
34518356	chr21:34518356:G:A	1.40306e-08	-1.66145	-1.07158
34518660	chr21:34518660:C:T	7.40899e-08	-0.350181	-0.718816
34518988	chr21:34518988:A:T	8.92129e-08	-1.63423e-10	-0.88325
34519063	chr21:34519063:C:T	1.63044e-08	-1.60637	-0.97647
34519090	chr21:34519090:C:G	7.3672e-08	-1.63423e-10	-1.07465
34519240	chr21:34519240:C:T	5.46916e-08	-1.37257	-2.33987e-10
34519264	chr21:34519264:G:A	2.64378e-08	-1.20361	-0.895871
34519496	chr21:34519496:T:A	7.59148e-08	-1.63423e-10	-1.04466
34519645	chr21:34519645:C:T	6.81913e-08	-1.15196	-2.33987e-10
34519681	chr21:34519681:G:A	2.33858e-08	-1.09986	-1.12229
34519697	chr21:34519697:T:G	1.2716e-08	-1.66888	-1.16253
34519729	chr21:34519729:C:T	2.42243e-08	-1.06408	-1.12284
34520069	chr21:34520069:G:C	7.16482e-08	-1.63423e-10	-1.10251
34520182	chr21:34520182:G:A	9.7844e-08	-1.63423e-10	-0.790901
34520378	chr21:34520378:G:C	6.83715e-08	-1.63423e-10	-1.14932
34520738	chr21:34520738:C:A	7.174e-08	-1.63423e-10	-1.10123
34520833	chr21:34520833:C:T	2.73622e-08	-1.19917	-0.865941
34521344	chr21:34521344:A:G	1.47974e-08	-1.6128	-1.06703
34521352	chr21:34521352:C:T	1.98409e-07	-1.63423e-10	-0.0839435
34521439	chr21:34521439:T:C	6.79623e-08	-0.0161383	-1.13919
34521830	chr21:34521830:T:C	2.54944e-08	-1.01124	-1.12458
34521929	chr21:34521929:G:A	2.56892e-08	-1.00893	-1.11928
34522166	chr21:34522166:C:T	1.34727e-08	-1.67735	-1.09626
34522217	chr21:34522217:G:T	1.12583e-07	-1.63423e-10	-0.650583
34522300	chr21:34522300:C:T	3.74556e-08	-1.75112	-2.33987e-10
34522306	chr21:34522306:A:G	7.08416e-08	-1.63423e-10	-1.11383
34522570	chr21:34522570:A:T	2.38128e-08	-1.06307	-1.14098
34522581	chr21:34522581:C:G	3.7672e-08	-1.74536	-2.33987e-10
34522665	chr21:34522665:G:C	1.31717e-08	-1.66925	-1.12695
34522732	chr21:34522732:G:T	3.71145e-08	-1.09437	-0.665894
34523334	chr21:34523334:A:G	2.7486e-08	-0.900493	-1.16011
34523427	chr21:34523427:T:C	1.29195e-07	-1.63423e-10	-0.51295
34523734	chr21:34523734:A:G	1.2913e-08	-1.7421	-1.07393
34523942	chr21:34523942:C:T	9.52404e-08	-1.63423e-10	-0.817871
34523991	chr21:34523991:A:C	3.32542e-08	-0.702313	-1.16778
34524039	chr21:34524039:AG:A	1.3219e-07	-1.63423e-10	-0.490034
34524124	chr21:34524124:G:A	1.86423e-07	-1.63423e-10	-0.146258
34524152	chr21:34524152:G:T	3.74789e-08	-1.7505	-2.33987e-10
34524386	chr21:34524386:C:T	4.87802e-08	-1.48695	-2.33987e-10
34524701	chr21:34524701:T:C	3.78721e-08	-1.74006	-2.33987e-10
34525095	chr21:34525095:A:G	7.40789e-08	-1.63423e-10	-1.06915
34525470	chr21:34525470:C:A	4.92466e-08	-0.614254	-0.863182
34525907	chr21:34525907:A:T	4.26975e-08	-1.62014	-2.33987e-10
34526172	chr21:34526172:C:T	4.51481e-08	-1.56433	-2.33987e-10
34526315	chr21:34526315:G:A	1.38878e-08	-1.59487	-1.1484
34526322	chr21:34526322:A:G	3.9558e-08	-0.701646	-0.994861
34526761	chr21:34526761:A:AC	3.82697e-08	-1.72962	-2.33987e-10
34526950	chr21:34526950:C:T	5.86124e-08	-1.30333	-2.33987e-10
34527324	chr21:34527324:CTCAA:C	2.69212e-08	-1.28701	-0.794351
34527578	chr21:34527578:A:C	1.29411e-08	-1.64793	-1.16593
34527618	chr21:34527618:A:G	7.01026e-08	-1.63423e-10	-1.12432
34528045	chr21:34528045:G:A	7.46542e-08	-1.63423e-10	-1.06141
34528426	chr21:34528426:C:T	8.4996e-08	-1.63423e-10	-0.931671
34528461	chr21:34528461:A:G	1.57262e-08	-1.65124	-0.967708
34528512	chr21:34528512:C:T	3.74268e-08	-1.75189	-2.33987e-10
34528992	chr21:34528992:A:G	1.79329e-08	-1.52327	-0.96437
34529292	chr21:34529292:G:A	6.83268e-08	-1.63423e-10	-1.14997
34529362	chr21:34529362:T:C	6.82356e-08	-1.63423e-10	-1.15131
34529714	chr21:34529714:T:C	1.38181e-08	-1.74545	-1.00285
34529891	chr21:34529891:A:G	9.19019e-08	-1.63423e-10	-0.853554
34530034	chr21:34530034:C:G	8.83061e-08	-1.63423e-10	-0.893467
34530065	chr21:34530065:G:T	9.33895e-08	-1.63423e-10	-0.837496
34530728	chr21:34530728:G:A	1.27768e-08	-1.75083	-1.07582
34531354	chr21:34531354:C:T	8.50136e-08	-1.63423e-10	-0.931465
34531599	chr21:34531599:G:A	7.73859e-08	-1.63423e-10	-1.02547
34531755	chr21:34531755:G:A	1.30267e-08	-1.75174	-1.05554
34531770	chr21:34531770:C:T	6.8155e-08	-1.63423e-10	-1.15249
34531847	chr21:34531847:C:T	6.95613e-08	-1.63423e-10	-1.13207
34531875	chr21:34531875:G:A	5.52103e-08	-1.51582	0.152697
34531974	chr21:34531974:G:A	6.72389e-08	-1.63423e-10	-1.16602
34532185	chr21:34532185:C:T	2.01223e-08	-1.38533	-0.987119
34532190	chr21:34532190:C:T	1.60654e-08	-1.737	-0.860606
34532399	chr21:34532399:A:C	6.52112e-08	-1.39888	0.202237
34533001	chr21:34533001:C:T	1.7832e-08	-1.48011	-1.01317
34533226	chr21:34533226:C:T	2.17174e-07	-1.63423e-10	0.00642322
34533240	chr21:34533240:G:A	1.06739e-07	-1.63423e-10	-0.70389
34533267	chr21:34533267:T:C	6.71419e-08	-1.63423e-10	-1.16747
34533523	chr21:34533523:C:T	2.03234e-08	-1.75112	-0.611384
34533533	chr21:34533533:C:T	2.05774e-08	-1.75074	-0.599346
34533770	chr21:34533770:G:A	2.19755e-08	-1.75195	-0.532399
34533804	chr21:34533804:G:A	6.78177e-08	-1.63423e-10	-1.15745
34533810	chr21:34533810:A:G	2.16401e-08	-1.75108	-0.548645
34533841	chr21:34533841:C:T	2.09316e-08	-1.75199	-0.581028
34533916	chr21:34533916:T:C	1.92243e-08	-1.75085	-0.667247
34534314	chr21:34534314:T:C	1.66902e-08	-1.39385	-1.1656
34534373	chr21:34534373:A:G	1.2244e-08	-1.752	-1.11724
34534391	chr21:34534391:A:T	1.25264e-08	-1.74983	-1.09661
34534419	chr21:34534419:G:A	3.74611e-08	-1.75097	-2.33987e-10
34534504	chr21:34534504:C:T	2.07803e-08	-1.75046	-0.589805
34534505	chr21:34534505:A:G	2.11124e-08	-1.75151	-0.572901
34534570	chr21:34534570:G:A	2.20138e-08	-1.75104	-0.53157
34534758	chr21:34534758:C:T	1.19749e-08	-1.72334	-1.16812
34534770	chr21:34534770:A:G	1.81366e-08	-1.75158	-0.724759
34534787	chr21:34534787:C:T	1.48398e-07	-0.374378	-2.33987e-10
34534792	chr21:34534792:G:A	1.66015e-08	-1.74074	-0.824044
34534816	chr21:34534816:G:A	1.6419e-08	-1.47575	-1.10009
34534840	chr21:34534840:G:T	7.05675e-08	-1.63423e-10	-1.11771
34535115	chr21:34535115:A:G	2.34158e-08	-1.75166	-0.469207
34535152	chr21:34535152:C:T	2.2758e-08	-1.75197	-0.497387
34535171	chr21:34535171:A:G	2.2608e-08	-1.75199	-0.503987
34535235	chr21:34535235:G:A	1.52657e-07	-1.63423e-10	-0.346084
34535250	chr21:34535250:T:G	7.12285e-08	-1.63423e-10	-1.10838
34535299	chr21:34535299:C:A	2.25116e-08	-1.75145	-0.508793
34535343	chr21:34535343:C:T	2.25111e-08	-1.75179	-0.508472
34535429	chr21:34535429:T:C	2.44546e-07	0.0311118	0.0940152
34535446	chr21:34535446:C:T	2.2631e-08	-1.75162	-0.503337
34535930	chr21:34535930:G:A	2.23386e-08	-1.75195	-0.516006
34536169	chr21:34536169:C:T	5.39297e-08	-1.72791	0.341312
34536616	chr21:34536616:A:G	1.54524e-08	-1.56656	-1.06996
34536661	chr21:34536661:ACACCAC:A	1.62842e-08	-1.41607	-1.16801
34536910	chr21:34536910:G:T	4.14955e-08	-1.64869	-2.33987e-10
34537076	chr21:34537076:C:T	6.71561e-08	-1.63423e-10	-1.16726
34537260	chr21:34537260:AG:A	1.71916e-08	-1.50545	-1.0244
34537327	chr21:34537327:T:C	1.89677e-08	-1.5964	-0.835139
34537387	chr21:34537387:G:A	6.74506e-08	-1.63423e-10	-1.16288
34537517	chr21:34537517:G:A	1.26021e-08	-1.75098	-1.08944
34537782	chr21:34537782:G:A	1.71165e-08	-1.4497	-1.08453
34537983	chr21:34537983:C:T	1.47131e-08	-1.66107	-1.02447
34538052	chr21:34538052:G:T	1.26945e-08	-1.68765	-1.14546
34538245	chr21:34538245:G:T	1.72829e-08	-1.48593	-1.03863
34538322	chr21:34538322:A:G	1.0137e-07	-1.63423e-10	-0.755498
34538344	chr21:34538344:A:G	1.6407e-08	-1.51813	-1.05844
34538345	chr21:34538345:C:T	1.26434e-08	-1.75195	-1.08518
34538413	chr21:34538413:T:C	1.61392e-08	-1.63504	-0.957983
34538474	chr21:34538474:A:AC	1.33916e-08	-1.61946	-1.16019
34538501	chr21:34538501:T:C	2.13573e-08	-1.70595	-0.606933
34538835	chr21:34538835:A:G	1.26353e-08	-1.75117	-1.08661
34538997	chr21:34538997:T:C	1.28077e-08	-1.72643	-1.0978
34539301	chr21:34539301:G:A	1.92321e-08	-1.62362	-0.794071
34539421	chr21:34539421:T:C	3.89298e-08	-1.71252	-2.33987e-10
34539516	chr21:34539516:T:G	1.79389e-07	-1.63423e-10	-0.184719
34539743	chr21:34539743:C:T	1.77703e-08	-1.48727	-1.00948
34539816	chr21:34539816:C:T	6.75271e-08	-1.63423e-10	-1.16175
34540141	chr21:34540141:A:G	1.24843e-08	-1.74944	-1.10036
34540508	chr21:34540508:C:G	1.23534e-08	-1.75164	-1.1087
34540660	chr21:34540660:T:C	1.24566e-08	-1.75169	-1.10034
34540788	chr21:34540788:A:C	1.22778e-08	-1.75187	-1.11461
34540845	chr21:34540845:C:T	1.2314e-08	-1.75196	-1.11158
34540962	chr21:34540962:A:C	7.05966e-08	-1.63423e-10	-1.11729
34541112	chr21:34541112:G:A	9.43096e-08	-1.63423e-10	-0.827693
34541423	chr21:34541423:C:T	1.23406e-08	-1.75157	-1.10981
34541670	chr21:34541670:C:T	1.56693e-08	-1.49587	-1.1267
34541701	chr21:34541701:G:A	1.2372e-08	-1.75008	-1.10876
34541850	chr21:34541850:T:C	1.23452e-08	-1.75126	-1.10975
34542022	chr21:34542022:C:T	1.24038e-08	-1.75178	-1.1045
34542324	chr21:34542324:G:A	1.39923e-08	-1.74308	-0.992689
34542404	chr21:34542404:T:G	7.11353e-08	-1.63423e-10	-1.10969
34542491	chr21:34542491:C:T	2.53414e-08	-1.21575	-0.926088
34542514	chr21:34542514:A:G	1.60259e-08	-1.46982	-1.13025
34542610	chr21:34542610:C:T	6.7104e-08	-1.63423e-10	-1.16803
34542675	chr21:34542675:T:C	1.23623e-08	-1.75139	-1.10824
34542776	chr21:34542776:G:T	1.23058e-08	-1.75194	-1.11226
34543107	chr21:34543107:C:T	7.74957e-08	-1.7349	0.710843
34543112	chr21:34543112:A:C	9.75072e-08	-1.63423e-10	-0.794349
34543243	chr21:34543243:A:G	1.23077e-08	-1.75135	-1.1127
34543301	chr21:34543301:A:G	1.22973e-08	-1.75174	-1.11315
34543332	chr21:34543332:G:A	3.19785e-07	-1.63423e-10	0.393374
34543335	chr21:34543335:C:T	1.23153e-08	-1.75157	-1.11186
34543376	chr21:34543376:C:T	1.85452e-08	-1.63479	-0.819282
34543405	chr21:34543405:A:T	1.23688e-08	-1.75197	-1.10712
34543627	chr21:34543627:G:A	1.64733e-08	-1.46455	-1.10799
34543732	chr21:34543732:AG:A	1.30236e-07	-1.63423e-10	-0.504926
34543970	chr21:34543970:T:C	2.61264e-08	-1.64336	-0.46797
34544067	chr21:34544067:T:C	2.32575e-08	-1.60646	-0.621185
34544392	chr21:34544392:C:T	9.66152e-08	-1.63423e-10	-0.80354
34544557	chr21:34544557:T:G	1.36465e-08	-1.70883	-1.05196
34544818	chr21:34544818:G:A	1.20669e-08	-1.74675	-1.13706
34544819	chr21:34544819:G:A	1.20332e-08	-1.74713	-1.13947
34544981	chr21:34544981:C:G	1.19214e-08	-1.75115	-1.1448
34545087	chr21:34545087:C:T	1.91126e-08	-1.54669	-0.877241
34545528	chr21:34545528:G:C	2.01058e-08	-1.4096	-0.963668
34545753	chr21:34545753:T:A	1.20344e-08	-1.73625	-1.15026
34545782	chr21:34545782:T:G	1.26754e-08	-1.67923	-1.15538
34546058	chr21:34546058:A:G	1.19199e-08	-1.74789	-1.14817
34546276	chr21:34546276:G:A	7.24246e-08	-1.63423e-10	-1.09173
34546313	chr21:34546313:G:A	1.19597e-08	-1.73441	-1.15833
34546593	chr21:34546593:A:G	7.06749e-08	-1.63423e-10	-1.11619
34546626	chr21:34546626:C:A	4.06507e-08	-1.66926	-2.33987e-10
34546980	chr21:34546980:G:A	8.51945e-08	-1.63423e-10	-0.929339
34547168	chr21:34547168:T:C	1.20153e-08	-1.74732	-1.14078
34547210	chr21:34547210:G:A	1.20422e-08	-1.73977	-1.14609
34547375	chr21:34547375:G:A	2.34211e-07	-1.63423e-10	0.0819466
34547455	chr21:34547455:T:C	1.19185e-08	-1.74727	-1.14892
34547550	chr21:34547550:G:A	5.1345e-08	-1.43571	-2.33987e-10
34548046	chr21:34548046:A:G	1.20767e-08	-1.73579	-1.14721
34548124	chr21:34548124:T:C	1.20754e-08	-1.73864	-1.14447
34548152	chr21:34548152:A:G	2.26692e-08	-1.3568	-0.896471
34548205	chr21:34548205:C:T	1.19812e-08	-1.74621	-1.14472
34548330	chr21:34548330:T:G	1.19763e-08	-1.74567	-1.14567
34549028	chr21:34549028:G:C	2.21417e-08	-1.11676	-1.16005
34549048	chr21:34549048:G:A	1.20294e-08	-1.73859	-1.14833
34549123	chr21:34549123:A:T	1.21408e-08	-1.73332	-1.14439
34549343	chr21:34549343:C:T	1.19656e-08	-1.74541	-1.14683
34549708	chr21:34549708:C:T	2.10504e-08	-1.16115	-1.1662
34549747	chr21:34549747:C:T	1.25819e-08	-1.75055	-1.09147
34549905	chr21:34549905:C:T	2.43166e-08	-1.28305	-0.900065
34549920	chr21:34549920:C:T	1.20727e-08	-1.73496	-1.14837
34549980	chr21:34549980:G:A	6.73647e-08	-1.63423e-10	-1.16416
34550368	chr21:34550368:C:T	1.20194e-08	-1.74348	-1.14428
34550402	chr21:34550402:G:A	6.76529e-08	-1.63423e-10	-1.15989
34550405	chr21:34550405:A:G	1.19761e-08	-1.74659	-1.14477
34550426	chr21:34550426:A:G	1.19862e-08	-1.74509	-1.14543
34550523	chr21:34550523:T:C	7.13368e-08	-1.63423e-10	-1.10686
34550623	chr21:34550623:A:T	3.76678e-08	-1.74547	-2.33987e-10
34550626	chr21:34550626:G:A	1.19666e-08	-1.74537	-1.14679
34550949	chr21:34550949:A:G	1.19981e-08	-1.74638	-1.14314
34550956	chr21:34550956:A:G	7.23658e-08	-1.63423e-10	-1.09254
34551164	chr21:34551164:G:A	1.21029e-08	-1.73631	-1.14452
34551169	chr21:34551169:G:A	1.19869e-08	-1.74296	-1.1475
34551175	chr21:34551175:G:A	1.19672e-08	-1.74329	-1.14882
34551392	chr21:34551392:T:C	1.1857e-08	-1.75011	-1.15124
34551704	chr21:34551704:T:C	7.11045e-08	-1.63423e-10	-1.11013
34551828	chr21:34551828:G:A	1.45716e-08	-1.6032	-1.092
34551935	chr21:34551935:A:G	1.19363e-08	-1.74586	-1.14883
34552034	chr21:34552034:T:C	1.20119e-08	-1.74269	-1.14568
34552071	chr21:34552071:C:G	4.67599e-08	-1.14404	-0.385209
34552618	chr21:34552618:C:A	6.95138e-08	-1.63423e-10	-1.13275
34552699	chr21:34552699:T:C	4.99278e-08	-1.4637	-2.33987e-10
34553179	chr21:34553179:A:G	1.2076e-08	-1.74406	-1.139
34553661	chr21:34553661:C:T	4.06818e-08	-1.6685	-2.33987e-10
34553680	chr21:34553680:C:A	5.17675e-08	-1.42751	-2.33987e-10
34553786	chr21:34553786:C:A	8.84528e-08	-1.63423e-10	-0.891807
34553852	chr21:34553852:G:A	1.24161e-08	-1.73592	-1.11936
34553918	chr21:34553918:G:A	5.15894e-08	-1.43096	-2.33987e-10
34553928	chr21:34553928:T:C	2.38065e-08	-1.55586	-0.648462
34554098	chr21:34554098:G:A	6.18804e-08	-1.24907	-2.33987e-10
34554280	chr21:34554280:T:G	3.86608e-08	-1.71945	-2.33987e-10
34554637	chr21:34554637:A:G	7.03206e-08	-1.63423e-10	-1.12121
34554783	chr21:34554783:T:C	4.74781e-08	-1.1459	-0.368103
34554784	chr21:34554784:G:A	6.72372e-08	-1.63423e-10	-1.16605
34554969	chr21:34554969:T:C	6.71324e-08	-1.63423e-10	-1.16761
34555468	chr21:34555468:G:A	3.7659e-08	-1.7457	-2.33987e-10
34555496	chr21:34555496:C:T	6.71027e-08	-1.63423e-10	-1.16805
34555498	chr21:34555498:A:G	2.07296e-08	-1.34057	-1.00214
34555513	chr21:34555513:T:C	1.19252e-08	-1.7446	-1.15102
34555663	chr21:34555663:C:A	1.19363e-08	-1.74517	-1.14952
34555672	chr21:34555672:G:C	7.17088e-08	-1.63423e-10	-1.10166
34555865	chr21:34555865:T:C	1.19968e-08	-1.74038	-1.14925
34555942	chr21:34555942:C:T	2.85461e-08	-1.53521	-0.487543
34555987	chr21:34555987:C:T	2.28483e-08	-1.56441	-0.680984
34555988	chr21:34555988:G:A	2.10426e-08	-1.1618	-1.16593
34556128	chr21:34556128:C:T	3.27262e-08	-1.04084	-0.845258
34556195	chr21:34556195:G:A	3.84096e-08	-1.72597	-2.33987e-10
34556282	chr21:34556282:C:T	9.67847e-08	-1.63423e-10	-0.801787
34556353	chr21:34556353:G:A	9.13368e-08	-1.63423e-10	-0.859722
34556358	chr21:34556358:C:T	1.22209e-08	-1.71104	-1.1601
34556402	chr21:34556402:G:A	9.05572e-08	-1.63423e-10	-0.868294
34556558	chr21:34556558:T:C	1.18656e-08	-1.74906	-1.15157
34556894	chr21:34556894:T:C	2.51826e-08	-1.24051	-0.907608
34556895	chr21:34556895:A:G	1.18954e-08	-1.75107	-1.14706
34556979	chr21:34556979:G:A	2.57353e-08	-1.23895	-0.887468
34557128	chr21:34557128:T:A	1.19359e-08	-1.75061	-1.14412
34557138	chr21:34557138:G:A	1.18773e-08	-1.75116	-1.14849
34557143	chr21:34557143:G:T	2.4858e-08	-1.67684	-0.484253
34557162	chr21:34557162:G:A	1.28859e-08	-1.75116	-1.06698
34557223	chr21:34557223:A:G	1.19157e-08	-1.75087	-1.14555
34557225	chr21:34557225:A:T	4.4629e-08	-0.421564	-1.15433
34557236	chr21:34557236:A:T	6.8092e-07	-1.63423e-10	1.14917
34557242	chr21:34557242:A:T	1.18748e-08	-1.75031	-1.14955
34557330	chr21:34557330:A:G	1.19081e-08	-1.75007	-1.14699
34557493	chr21:34557493:A:G	9.87858e-08	-1.63423e-10	-0.781322
34557566	chr21:34557566:G:A	1.19124e-08	-1.75023	-1.14647
34557616	chr21:34557616:C:T	2.32404e-08	-1.13046	-1.09792
34557802	chr21:34557802:G:A	7.07077e-08	-1.63423e-10	-1.11572
34557806	chr21:34557806:C:T	1.20089e-08	-1.73376	-1.15487
34557845	chr21:34557845:G:A	7.84451e-08	-1.63423e-10	-1.01188
34558015	chr21:34558015:C:A	1.19166e-08	-1.74958	-1.14676
34558016	chr21:34558016:A:C	1.19135e-08	-1.74883	-1.14778
34558054	chr21:34558054:T:C	1.19403e-08	-1.75011	-1.14425
34558196	chr21:34558196:G:A	5.94004e-07	-1.63423e-10	1.01261
34558416	chr21:34558416:A:C	1.19252e-08	-1.75048	-1.14513
34558418	chr21:34558418:T:C	1.19462e-08	-1.75035	-1.14351
34558606	chr21:34558606:A:G	1.19187e-08	-1.75101	-1.14515
34558617	chr21:34558617:C:T	2.06607e-08	-1.5056	-0.840438
34558630	chr21:34558630:CTT:C	1.1965e-08	-1.7491	-1.14319
34558633	chr21:34558633:AACG:A	1.19723e-08	-1.74849	-1.14319
34558697	chr21:34558697:C:T	8.84528e-08	-1.63423e-10	-0.891807
34558796	chr21:34558796:C:T	9.11216e-08	-1.63423e-10	-0.862081
34558848	chr21:34558848:C:T	1.98111e-08	-1.50683	-0.881199
34558937	chr21:34558937:C:A	6.73496e-08	-1.63423e-10	-1.16438
34559021	chr21:34559021:C:T	1.19072e-08	-1.7506	-1.14654
34559036	chr21:34559036:C:T	2.50055e-08	-1.19886	-0.956317
34559069	chr21:34559069:C:T	1.18782e-08	-1.75136	-1.14821
34559278	chr21:34559278:G:A	1.19372e-08	-1.75108	-1.14354
34559340	chr21:34559340:T:C	1.18539e-08	-1.75147	-1.15015
34559414	chr21:34559414:C:CT	1.2841e-08	-1.66872	-1.1529
34559525	chr21:34559525:T:C	2.6268e-07	-1.63423e-10	0.196662
34559611	chr21:34559611:C:A	2.48404e-08	-1.25352	-0.908281
34559622	chr21:34559622:GTTT:G	2.48721e-08	-1.2511	-0.909434
34559873	chr21:34559873:C:T	1.1663e-08	-1.74997	-1.16789
34559886	chr21:34559886:C:T	5.85368e-08	-1.30462	-2.33987e-10
34559935	chr21:34559935:G:A	1.79601e-08	-1.34115	-1.14497
34559991	chr21:34559991:A:T	7.91326e-08	-1.63423e-10	-1.00315
34559992	chr21:34559992:A:T	7.92456e-08	-1.63423e-10	-1.00172
34560321	chr21:34560321:A:C	1.28675e-08	-1.74721	-1.07235
34560942	chr21:34560942:G:C	4.30675e-08	-1.00403	-0.607481
34561052	chr21:34561052:T:G	1.2877e-08	-1.74579	-1.07305
34561492	chr21:34561492:G:A	1.20051e-08	-1.75077	-1.13817
34561773	chr21:34561773:T:G	2.61568e-07	-1.63423e-10	0.19242
34561895	chr21:34561895:A:T	1.18724e-08	-1.75054	-1.14952
34562160	chr21:34562160:T:C	3.51203e-08	-0.761097	-1.0544
34562178	chr21:34562178:T:C	4.76292e-08	-1.17459	-0.336238
34562320	chr21:34562320:G:A	1.17199e-08	-1.75196	-1.16103
34562334	chr21:34562334:AT:A	1.18619e-08	-1.75118	-1.14977
34562764	chr21:34562764:A:C	4.64201e-08	-1.17709	-0.359455
34562795	chr21:34562795:A:G	4.84303e-08	-1.15637	-0.337778
34562824	chr21:34562824:A:G	7.74148e-07	-1.63423e-10	1.27749
34563192	chr21:34563192:T:C	1.18936e-08	-1.75142	-1.14685
34563385	chr21:34563385:T:A	1.34228e-08	-1.66115	-1.11616
34563568	chr21:34563568:T:C	1.18461e-08	-1.75086	-1.15141
34563613	chr21:34563613:G:A	1.18997e-08	-1.75046	-1.1473
34563624	chr21:34563624:A:G	1.18967e-08	-1.75071	-1.1473
34563633	chr21:34563633:G:T	1.19922e-08	-1.74827	-1.14175
34563939	chr21:34563939:G:A	3.90722e-08	-1.70886	-2.33987e-10
34563998	chr21:34563998:T:C	2.42696e-08	-1.01904	-1.16601
34564062	chr21:34564062:C:T	3.96625e-08	-0.766211	-0.927659
34564395	chr21:34564395:C:A	1.19447e-08	-1.74916	-1.14483
34565081	chr21:34565081:A:G	1.1945e-08	-1.75197	-1.14199
34565126	chr21:34565126:A:C	7.52028e-08	-1.63423e-10	-1.05409
34565162	chr21:34565162:G:A	7.22388e-08	-1.63423e-10	-1.0943
34565550	chr21:34565550:T:C	1.32777e-08	-1.75187	-1.03632
34565645	chr21:34565645:T:C	7.59053e-08	-1.63423e-10	-1.04479
34565686	chr21:34565686:T:C	1.19855e-08	-1.74786	-1.14272
34565726	chr21:34565726:T:G	5.15776e-08	-1.14097	-0.290215
34565777	chr21:34565777:T:C	1.19654e-08	-1.74748	-1.14477
34565847	chr21:34565847:C:T	1.19473e-08	-1.74764	-1.14612
34565934	chr21:34565934:G:A	1.19318e-08	-1.74878	-1.14628
34566013	chr21:34566013:C:T	3.76483e-08	-1.74599	-2.33987e-10
34566027	chr21:34566027:A:C	2.72618e-08	-1.18561	-0.883177
34566049	chr21:34566049:G:A	2.71132e-08	-1.20296	-0.871298
34566085	chr21:34566085:T:C	1.20234e-08	-1.74924	-1.13818
34566160	chr21:34566160:C:A	1.19931e-08	-1.75018	-1.13976
34566208	chr21:34566208:T:G	1.18856e-08	-1.74985	-1.1491
34566279	chr21:34566279:C:T	1.19157e-08	-1.75069	-1.14573
34566558	chr21:34566558:GA:G	2.16784e-08	-1.25948	-1.03848
34566670	chr21:34566670:T:C	1.43485e-08	-1.59341	-1.11722
34566751	chr21:34566751:C:T	6.85462e-08	-1.63423e-10	-1.14677
34566836	chr21:34566836:G:A	6.96358e-08	-1.63423e-10	-1.131
34566986	chr21:34566986:G:C	2.16938e-08	-1.24973	-1.04753
34567007	chr21:34567007:G:C	3.07927e-08	-1.17521	-0.771788
34567115	chr21:34567115:C:T	1.19672e-08	-1.7508	-1.1413
34567139	chr21:34567139:A:AC	3.72395e-08	-1.17035	-0.586561
34567321	chr21:34567321:C:T	3.67351e-08	-0.854042	-0.916502
34567541	chr21:34567541:T:C	1.60389e-08	-1.6575	-0.941763
34567551	chr21:34567551:T:C	6.06685e-07	1.03373	-2.33987e-10
34567572	chr21:34567572:A:G	1.49351e-08	-1.67157	-0.998992
34567957	chr21:34567957:T:TCTG	3.74357e-08	-1.75165	-2.33987e-10
34567958	chr21:34567958:A:AT	3.74348e-08	-1.75167	-2.33987e-10
34568085	chr21:34568085:T:C	4.40496e-08	-1.00523	-0.583727
34568505	chr21:34568505:G:A	1.04874e-07	-1.63423e-10	-0.721517
34568935	chr21:34568935:T:C	1.97758e-08	-1.22666	-1.16315
34568936	chr21:34568936:G:A	6.71163e-08	-1.63423e-10	-1.16785
34568953	chr21:34568953:G:A	1.54942e-08	-1.73939	-0.894424
34569260	chr21:34569260:T:C	4.91147e-08	-1.03657	-0.443552
34569271	chr21:34569271:T:C	1.32929e-08	-1.63224	-1.1548
34569278	chr21:34569278:C:T	8.54263e-08	-1.63423e-10	-0.926622
34569279	chr21:34569279:A:G	1.37348e-08	-1.64541	-1.10893
34569471	chr21:34569471:T:C	4.49422e-08	-0.960252	-0.608647
34569472	chr21:34569472:G:A	1.45673e-08	-1.53116	-1.16434
34569629	chr21:34569629:C:A	1.35909e-08	-1.59701	-1.16786
34569880	chr21:34569880:C:T	1.4916e-08	-1.60113	-1.07071
34570009	chr21:34570009:T:A	1.18804e-07	-1.63423e-10	-0.596805
34570409	chr21:34570409:G:A	1.18751e-07	-1.63423e-10	-0.597243
34570417	chr21:34570417:T:C	6.82299e-08	-1.63423e-10	-1.15139
34570599	chr21:34570599:T:C	6.83979e-08	-1.63423e-10	-1.14893
34571225	chr21:34571225:G:A	6.94775e-08	-1.63423e-10	-1.13327
34571249	chr21:34571249:T:C	2.80314e-08	-1.16105	-0.879897
34571507	chr21:34571507:T:C	1.34937e-08	-1.65374	-1.11831
34571787	chr21:34571787:A:G	1.55651e-07	-1.63423e-10	-0.326659
34571940	chr21:34571940:A:T	6.72284e-08	-1.63423e-10	-1.16618
34572108	chr21:34572108:A:G	7.24372e-08	-1.63423e-10	-1.09156
34572178	chr21:34572178:T:A	1.26888e-08	-1.7503	-1.08326
34572231	chr21:34572231:A:G	6.84196e-08	-1.63423e-10	-1.14862
34572264	chr21:34572264:T:C	6.83683e-08	-1.63423e-10	-1.14937
34572335	chr21:34572335:C:T	6.87276e-08	-1.63423e-10	-1.14412
34572851	chr21:34572851:G:T	4.44229e-08	-1.58052	-2.33987e-10
34573276	chr21:34573276:G:A	6.80404e-08	-1.63423e-10	-1.15417
34573300	chr21:34573300:C:G	6.8013e-08	-1.63423e-10	-1.15458
34573453	chr21:34573453:G:C	1.08767e-07	-1.63423e-10	-0.685067
34573904	chr21:34573904:C:T	1.4818e-08	-1.57044	-1.108
34574330	chr21:34574330:G:C	6.72169e-08	-1.63423e-10	-1.16635
34574398	chr21:34574398:GAAAATAT:G	3.74229e-08	-1.75199	-2.33987e-10
34574605	chr21:34574605:G:C	6.76385e-08	-1.63423e-10	-1.1601
34574647	chr21:34574647:C:G	5.506e-08	-0.93503	-0.430823
34574748	chr21:34574748:A:C	6.72284e-08	-1.63423e-10	-1.16618
34574984	chr21:34574984:AAC:A	3.83707e-08	-1.72698	-2.33987e-10
34574988	chr21:34574988:CATGGCTGATGGAGGCAGAA:C	3.85241e-08	-1.72299	-2.33987e-10
34575010	chr21:34575010:G:C	3.85973e-08	-1.72109	-2.33987e-10
34575337	chr21:34575337:C:T	1.27678e-08	-1.75118	-1.07617
34575384	chr21:34575384:G:A	7.37944e-08	-1.63423e-10	-1.07299
34575455	chr21:34575455:C:G	5.45158e-08	-0.857327	-0.518458
34575678	chr21:34575678:G:A	8.86153e-08	-1.63423e-10	-0.889971
34576088	chr21:34576088:T:C	6.84058e-08	-1.63423e-10	-1.14882
34576689	chr21:34576689:G:A	6.73733e-08	-1.63423e-10	-1.16403
34576900	chr21:34576900:T:C	2.50554e-08	-1.53846	-0.614724
34577334	chr21:34577334:G:A	2.88242e-08	-1.34055	-0.672513
34577340	chr21:34577340:A:G	6.99549e-08	-1.63423e-10	-1.12643
34578094	chr21:34578094:A:G	1.83056e-08	-1.37901	-1.08806
34578130	chr21:34578130:AG:A	1.34028e-08	-1.7516	-1.02721
34578133	chr21:34578133:C:T	2.99897e-08	-1.06677	-0.906648
34578313	chr21:34578313:G:A	8.3045e-08	-1.63423e-10	-0.954893
34578400	chr21:34578400:A:G	3.2872e-08	-0.954602	-0.927054
34578428	chr21:34578428:TC:T	6.72284e-08	-1.63423e-10	-1.16618
34578531	chr21:34578531:C:T	7.31683e-08	-1.63423e-10	-1.08151
34578635	chr21:34578635:A:G	2.51626e-08	-1.46871	-0.68021
34579123	chr21:34579123:G:A	7.50334e-08	-1.63423e-10	-1.05634
34579207	chr21:34579207:C:A	1.46764e-07	-1.63423e-10	-0.38545
34579324	chr21:34579324:G:A	1.76706e-07	-1.63423e-10	-0.199791
34579504	chr21:34579504:T:A	1.06926e-07	-1.63423e-10	-0.702135
34579736	chr21:34579736:T:C	6.98876e-08	-1.63423e-10	-1.12739
34580024	chr21:34580024:G:A	1.72308e-08	-1.68765	-0.83993
34580185	chr21:34580185:CCAGCTTTAGAG:C	1.39701e-08	-1.68294	-1.05441
34580399	chr21:34580399:G:A	1.849e-08	-1.70269	-0.754358
34580711	chr21:34580711:G:A	6.75612e-08	-1.63423e-10	-1.16124
34580721	chr21:34580721:C:G	6.73896e-08	-1.63423e-10	-1.16378
34580967	chr21:34580967:A:C	7.05195e-08	-1.63423e-10	-1.11839
34581291	chr21:34581291:G:A	4.20524e-08	-1.16659	-0.468767
34581558	chr21:34581558:C:T	6.83223e-08	-1.63423e-10	-1.15004
34581721	chr21:34581721:C:T	6.71109e-08	-1.63423e-10	-1.16793
34581743	chr21:34581743:T:C	1.53599e-07	-1.63423e-10	-0.339929
34581833	chr21:34581833:C:T	6.72721e-08	-1.63423e-10	-1.16553
34581969	chr21:34581969:G:A	6.98736e-08	-1.63423e-10	-1.12759
34581988	chr21:34581988:G:A	1.06589e-07	-1.63423e-10	-0.705295
34582082	chr21:34582082:G:C	3.74244e-08	-1.75195	-2.33987e-10
34582154	chr21:34582154:C:T	6.88015e-08	-1.63423e-10	-1.14305
34582303	chr21:34582303:C:T	2.75959e-08	-1.13148	-0.925132
34582330	chr21:34582330:G:A	1.2253e-08	-1.74938	-1.11912
34582501	chr21:34582501:C:T	2.49331e-08	-1.56482	-0.593257
34582556	chr21:34582556:G:A	1.63218e-08	-1.45642	-1.12536
34582747	chr21:34582747:T:G	2.8323e-08	-1.11055	-0.920052
34583108	chr21:34583108:C:T	1.94393e-07	-1.63423e-10	-0.104396
34583146	chr21:34583146:G:A	6.89563e-08	-1.63423e-10	-1.1408
34583298	chr21:34583298:C:T	1.06475e-07	-1.63423e-10	-0.706364
34583582	chr21:34583582:T:C	6.7156e-08	-1.63423e-10	-1.16726
34583786	chr21:34583786:T:C	1.8306e-08	-1.46247	-1.00458
34583990	chr21:34583990:G:A	6.88857e-08	-1.63423e-10	-1.14183
34584061	chr21:34584061:C:G	8.8142e-08	-1.63423e-10	-0.895327
34584682	chr21:34584682:C:T	8.83917e-08	-1.63423e-10	-0.892497
34584742	chr21:34584742:C:T	1.64072e-08	-1.74171	-0.83485
34584956	chr21:34584956:C:T	3.54466e-08	-0.654113	-1.15214
34585137	chr21:34585137:C:T	1.85596e-08	-1.69792	-0.755366
34585411	chr21:34585411:G:A	6.96653e-08	-1.63423e-10	-1.13057
34585517	chr21:34585517:G:A	7.04207e-08	-1.63423e-10	-1.11979
34585559	chr21:34585559:C:T	1.19668e-07	-1.63423e-10	-0.589552
34585962	chr21:34585962:T:C	1.67914e-07	-1.63423e-10	-0.250826
34586138	chr21:34586138:G:A	1.54775e-08	-1.74033	-0.894564
34586162	chr21:34586162:C:A	6.96645e-08	-1.63423e-10	-1.13058
34586413	chr21:34586413:G:A	6.92474e-08	-1.63423e-10	-1.13659
34586884	chr21:34586884:A:G	6.98472e-08	-1.63423e-10	-1.12797
34587287	chr21:34587287:A:G	1.84919e-08	-1.7156	-0.741339
34587416	chr21:34587416:G:A	6.97969e-08	-1.63423e-10	-1.12869
34587466	chr21:34587466:G:A	1.03515e-07	-1.63423e-10	-0.734564
34587608	chr21:34587608:T:C	6.72356e-08	-1.63423e-10	-1.16607
34587611	chr21:34587611:A:G	1.81572e-08	-1.7274	-0.747806
34587955	chr21:34587955:A:G	7.05567e-08	-1.63423e-10	-1.11786
34588010	chr21:34588010:T:C	6.9706e-08	-1.63423e-10	-1.12999
34588218	chr21:34588218:C:T	7.02401e-08	-1.63423e-10	-1.12236
34588764	chr21:34588764:G:A	1.18804e-07	-1.63423e-10	-0.596805
34588969	chr21:34588969:A:C	4.08498e-08	-1.66437	-2.33987e-10
34589036	chr21:34589036:C:T	1.58591e-08	-1.7237	-0.886825
34589097	chr21:34589097:G:A	1.23524e-08	-1.73995	-1.12047
34589279	chr21:34589279:C:T	3.66751e-08	-0.998539	-0.773638
34589429	chr21:34589429:T:C	1.02589e-07	-1.63423e-10	-0.743547
34589666	chr21:34589666:A:T	9.58154e-08	-1.63423e-10	-0.811853
34589866	chr21:34589866:C:T	2.80533e-08	-1.03026	-1.00991
34589948	chr21:34589948:G:A	8.55036e-08	-1.63423e-10	-0.925717
34590061	chr21:34590061:G:A	8.61943e-08	-1.63423e-10	-0.917672
34590094	chr21:34590094:C:G	8.41321e-08	-1.63423e-10	-0.941888
34590134	chr21:34590134:A:G	8.29861e-08	-1.63423e-10	-0.955603
34590367	chr21:34590367:C:T	6.71369e-08	-1.63423e-10	-1.16754
34590591	chr21:34590591:C:A	6.73242e-08	-1.63423e-10	-1.16476
34590769	chr21:34590769:A:T	6.85289e-08	-1.63423e-10	-1.14702
34590873	chr21:34590873:T:A	8.37864e-08	-1.63423e-10	-0.946004
34590997	chr21:34590997:G:A	6.83881e-08	-1.63423e-10	-1.14908
34591069	chr21:34591069:G:A	1.06118e-07	-1.63423e-10	-0.70972
34591152	chr21:34591152:A:G	1.38079e-08	-1.75092	-0.998118
34591796	chr21:34591796:A:C	3.31339e-08	-0.91848	-0.955239
34592270	chr21:34592270:T:C	8.66284e-08	-1.63423e-10	-0.912649
34592315	chr21:34592315:T:C	1.34413e-08	-1.71073	-1.06522
34592467	chr21:34592467:T:C	8.36505e-08	-1.63423e-10	-0.947628
34592590	chr21:34592590:C:T	2.27514e-08	-1.30597	-0.943675
34592787	chr21:34592787:T:C	1.48285e-08	-1.75184	-0.925884
34593479	chr21:34593479:A:G	1.06013e-07	-1.63423e-10	-0.710716
34593637	chr21:34593637:C:T	1.17846e-08	-1.73976	-1.16772
34593689	chr21:34593689:G:A	1.23399e-08	-1.71881	-1.14263
34593727	chr21:34593727:G:C	4.60205e-08	-1.54519	-2.33987e-10
34593877	chr21:34593877:C:T	6.88024e-08	-1.63423e-10	-1.14304
34594135	chr21:34594135:A:G	1.18696e-07	-1.63423e-10	-0.59771
34594143	chr21:34594143:G:C	4.39802e-08	-1.59054	-2.33987e-10
34594161	chr21:34594161:G:A	1.66123e-07	-1.63423e-10	-0.261548
34594259	chr21:34594259:C:T	1.16658e-08	-1.74998	-1.16763
34594279	chr21:34594279:C:T	1.60503e-08	-1.71022	-0.88833
34594319	chr21:34594319:C:T	1.64353e-08	-1.7255	-0.849341
34594460	chr21:34594460:G:A	7.39587e-08	-1.63423e-10	-1.07077
34594487	chr21:34594487:G:A	2.31423e-08	-1.26186	-0.970749
34594608	chr21:34594608:C:G	2.93232e-08	-1.07947	-0.916424
34594647	chr21:34594647:G:A	9.56581e-08	-1.63423e-10	-0.813495
34594810	chr21:34594810:G:A	2.08108e-08	-1.45631	-0.882494
34594833	chr21:34594833:C:T	4.25495e-08	-1.12101	-0.502595
34595235	chr21:34595235:GA:G	6.81978e-08	-1.63423e-10	-1.15186
34595494	chr21:34595494:A:T	1.64627e-08	-1.74747	-0.825714
34595749	chr21:34595749:A:G	6.80797e-08	-1.63423e-10	-1.1536
34595897	chr21:34595897:G:T	7.42785e-08	-1.63423e-10	-1.06645
34595982	chr21:34595982:G:A	1.18882e-07	-1.63423e-10	-0.596145
34596046	chr21:34596046:G:A	1.17532e-08	-1.74311	-1.16704
34596195	chr21:34596195:T:C	6.99842e-08	-1.63423e-10	-1.12601
34596293	chr21:34596293:C:T	6.78331e-08	-1.63423e-10	-1.15723
34596294	chr21:34596294:G:A	2.03532e-08	-1.75184	-0.609204
34596974	chr21:34596974:G:A	6.00585e-08	-1.27896	-2.33987e-10
34597093	chr21:34597093:G:A	7.1853e-08	-1.63423e-10	-1.09965
34597217	chr21:34597217:A:G	1.56644e-08	-1.68303	-0.939855
34597226	chr21:34597226:C:T	2.03887e-08	-1.54205	-0.81725
34597602	chr21:34597602:G:A	1.20421e-08	-1.72705	-1.15882
34598167	chr21:34598167:T:C	1.65444e-07	-1.63423e-10	-0.265644
34598351	chr21:34598351:A:G	8.4831e-08	-1.63423e-10	-0.933614
34598360	chr21:34598360:G:A	6.98699e-08	-1.63423e-10	-1.12764
34598414	chr21:34598414:G:T	1.79474e-08	-1.66101	-0.82582
34598507	chr21:34598507:C:T	8.02415e-08	-1.63423e-10	-0.989235
34598735	chr21:34598735:G:A	7.52918e-08	-1.05822	0.00531715
34598968	chr21:34598968:G:T	2.29467e-08	-1.08737	-1.15373
34598995	chr21:34598995:C:A	9.14785e-08	0.166166	-1.02434
34599433	chr21:34599433:C:T	9.36364e-08	0.167479	-1.00234
34599559	chr21:34599559:C:T	1.18921e-08	-1.75197	-1.14642
34599811	chr21:34599811:T:C	6.88404e-08	-1.63423e-10	-1.14248
34599814	chr21:34599814:G:A	1.95849e-08	-1.58077	-0.818745
34600148	chr21:34600148:C:T	2.50894e-07	-1.63423e-10	0.150754
34600214	chr21:34600214:TA:T	6.85627e-08	-1.63423e-10	-1.14653
34600329	chr21:34600329:T:C	1.46258e-08	-1.74541	-0.946082
34600641	chr21:34600641:T:C	1.28864e-08	-1.73167	-1.08643
34600734	chr21:34600734:T:G	1.16913e-08	-1.74748	-1.16795
34600736	chr21:34600736:G:A	1.19286e-07	0.349248	-0.941998
34600929	chr21:34600929:C:T	9.6461e-08	0.28564	-1.09078
34601098	chr21:34601098:T:A	1.29791e-08	-1.71712	-1.09382
34601264	chr21:34601264:G:A	1.0485e-07	0.0807715	-0.802516
34601537	chr21:34601537:G:A	3.6704e-08	-0.738449	-1.03294
34601539	chr21:34601539:C:A	7.50022e-08	-1.63423e-10	-1.05676
34601624	chr21:34601624:T:C	1.71967e-08	-1.74297	-0.786586
34601635	chr21:34601635:G:A	2.09473e-08	-1.26673	-1.06553
34601757	chr21:34601757:G:T	7.97588e-08	-0.995269	-2.33987e-10
34602200	chr21:34602200:A:G	1.0055e-07	0.355449	-1.11907
34602276	chr21:34602276:T:C	4.64201e-08	-1.5056	-0.0309483
34602524	chr21:34602524:G:A	7.96516e-08	-1.63423e-10	-0.996614
34603118	chr21:34603118:GGCATGACT:G	2.74603e-08	-1.02686	-1.03467
34603385	chr21:34603385:C:CT	1.59892e-07	0.125967	-0.425742
34603543	chr21:34603543:T:C	7.83015e-08	-1.63423e-10	-1.01371
34603748	chr21:34603748:C:T	1.67814e-08	-1.40761	-1.14639
34603799	chr21:34603799:G:T	3.88894e-08	-0.680157	-1.0334
34603840	chr21:34603840:T:C	1.26336e-07	0.321082	-0.856414
34604732	chr21:34604732:G:C	4.31229e-08	-1.65264	0.0424145
34604987	chr21:34604987:C:T	1.48516e-08	-1.62874	-1.04743
34605146	chr21:34605146:A:G	1.84993e-07	-1.63423e-10	-0.153958
34605209	chr21:34605209:T:C	4.87831e-08	-1.48689	-2.33987e-10
34605236	chr21:34605236:C:T	1.0315e-07	-1.63423e-10	-0.738095
34605626	chr21:34605626:A:G	2.73012e-08	-1.04499	-1.02235
34605633	chr21:34605633:A:G	1.60341e-07	0.231678	-0.528653
34605676	chr21:34605676:C:A	2.36741e-08	-1.64431	-0.565587
34605745	chr21:34605745:C:T	2.87998e-08	-1.21499	-0.79892
34605894	chr21:34605894:T:C	1.01341e-07	-1.63423e-10	-0.755781
34605995	chr21:34605995:A:C	7.72222e-08	-1.63423e-10	-1.02759
34606159	chr21:34606159:C:A	7.82108e-08	-1.63423e-10	-1.01487
34606570	chr21:34606570:T:C	1.49144e-07	-0.733471	0.364108
34607009	chr21:34607009:T:C	4.62185e-07	0.783518	-0.0218275
34607237	chr21:34607237:T:A	1.01588e-07	-1.63423e-10	-0.75335
34607455	chr21:34607455:T:A	9.21135e-08	-1.63423e-10	-0.851255
34607534	chr21:34607534:C:T	7.41529e-08	-1.63423e-10	-1.06815
34607700	chr21:34607700:CTGAT:C	1.34077e-08	-1.65414	-1.12431
34607730	chr21:34607730:C:A	1.33966e-08	-1.61514	-1.16413
34607845	chr21:34607845:A:G	1.22572e-08	-1.72561	-1.14255
34608405	chr21:34608405:G:A	1.24536e-07	-1.63423e-10	-0.549682
34608503	chr21:34608503:G:A	6.86867e-08	-1.63423e-10	-1.14472
34608634	chr21:34608634:C:T	7.31202e-08	-1.63423e-10	-1.08217
34609180	chr21:34609180:C:T	6.78194e-08	-1.63423e-10	-1.15743
34609416	chr21:34609416:A:AC	7.02393e-08	-1.63423e-10	-1.12237
34609463	chr21:34609463:G:A	7.9995e-08	-1.63423e-10	-0.992311
34609703	chr21:34609703:T:C	4.32666e-08	-1.69121	0.0843146
34609870	chr21:34609870:A:T	1.75385e-08	-1.52314	-0.98674
34609980	chr21:34609980:T:C	6.71318e-08	-1.63423e-10	-1.16762
34610425	chr21:34610425:G:A	7.06805e-08	-1.63423e-10	-1.11611
34610491	chr21:34610491:C:T	7.31435e-08	-1.63423e-10	-1.08185
34610580	chr21:34610580:C:T	6.95417e-08	-1.63423e-10	-1.13235
34610689	chr21:34610689:G:A	2.64521e-07	-1.63423e-10	0.203644
34611228	chr21:34611228:A:C	7.95717e-08	-1.63423e-10	-0.997617
34612002	chr21:34612002:G:A	4.10123e-08	-0.904335	-0.756069
34612164	chr21:34612164:T:C	2.06257e-07	1.12296	-1.16811
34612523	chr21:34612523:T:C	7.0687e-08	-1.63423e-10	-1.11601
34612524	chr21:34612524:T:G	6.71353e-08	-1.63423e-10	-1.16757
34613596	chr21:34613596:C:T	1.17036e-08	-1.74638	-1.168
34614303	chr21:34614303:G:A	1.58045e-07	-1.63423e-10	-0.311395
34614407	chr21:34614407:C:T	1.1797e-07	-1.63423e-10	-0.603844
34615146	chr21:34615146:G:A	2.54352e-08	-1.71984	-0.418305
34615564	chr21:34615564:T:A	7.32243e-08	-1.63423e-10	-1.08075
34615583	chr21:34615583:C:T	2.68018e-08	-1.4359	-0.64991
34616294	chr21:34616294:C:T	1.48116e-07	-0.376278	-2.33987e-10
34616468	chr21:34616468:T:C	5.4258e-08	-0.300793	-1.07973
34616602	chr21:34616602:T:C	8.47973e-08	-1.63423e-10	-0.934012
34616826	chr21:34616826:C:G	4.48599e-08	-1.03608	-0.534655
34616993	chr21:34616993:C:T	8.50497e-08	-1.63423e-10	-0.93104
34617671	chr21:34617671:T:C	1.52791e-08	-1.70553	-0.94226
34618279	chr21:34618279:T:C	7.2325e-08	-1.63423e-10	-1.09311
34618295	chr21:34618295:A:T	6.80975e-08	-1.63423e-10	-1.15333
34618633	chr21:34618633:C:T	6.78928e-08	-1.63423e-10	-1.15635
34618687	chr21:34618687:C:T	4.57212e-08	-1.20774	-0.343979
34619255	chr21:34619255:A:G	1.40207e-07	-1.63423e-10	-0.431157
34619568	chr21:34619568:C:T	6.7098e-08	-1.63423e-10	-1.16812
34620019	chr21:34620019:A:G	5.91513e-08	-0.23963	-1.05455
34620581	chr21:34620581:G:A	7.33136e-08	-1.63423e-10	-1.07953
34620621	chr21:34620621:C:A	7.14537e-08	-1.63423e-10	-1.10523
34620721	chr21:34620721:A:G	1.13033e-07	0.374052	-1.02065
34620809	chr21:34620809:T:C	5.55435e-08	-0.686977	-0.670132
34620867	chr21:34620867:C:T	9.83771e-08	-1.63423e-10	-0.785468
34620942	chr21:34620942:T:C	2.11406e-08	-1.55959	-0.763493
34621122	chr21:34621122:G:A	7.32685e-08	-1.63423e-10	-1.08015
34621296	chr21:34621296:G:GC	6.95944e-08	-1.63423e-10	-1.13159
34621638	chr21:34621638:A:G	4.21763e-08	-1.0679	-0.564515
34622143	chr21:34622143:C:A	6.8378e-08	-1.63423e-10	-1.14922
34622200	chr21:34622200:G:C	6.81601e-08	-1.63423e-10	-1.15242
34622412	chr21:34622412:G:A	1.50234e-08	-1.61518	-1.04949
34622465	chr21:34622465:G:A	4.52252e-08	-1.08217	-0.480457
34622676	chr21:34622676:C:T	3.65532e-07	-1.63423e-10	0.527079
34622731	chr21:34622731:T:C	1.1961e-08	-1.73617	-1.15645
34622773	chr21:34622773:A:G	4.16516e-08	-1.16179	-0.483143
34622791	chr21:34622791:C:G	7.1549e-08	-0.0354327	-1.06846
34622804	chr21:34622804:G:A	4.21032e-08	-1.3874	-0.246751
34622833	chr21:34622833:T:C	7.16158e-08	-1.63423e-10	-1.10296
34622868	chr21:34622868:C:A	4.83779e-08	-1.05516	-0.440069
34623068	chr21:34623068:G:C	1.51628e-07	-1.63423e-10	-0.352848
34623306	chr21:34623306:A:T	6.83767e-08	-1.63423e-10	-1.14924
34623370	chr21:34623370:C:T	6.9066e-08	-1.63423e-10	-1.13921
34623487	chr21:34623487:T:G	6.02265e-08	-0.647092	-0.629072
34623559	chr21:34623559:G:A	7.12407e-08	-1.63423e-10	-1.10821
34623653	chr21:34623653:A:G	6.71183e-08	-1.63423e-10	-1.16782
34623843	chr21:34623843:C:G	5.32423e-08	-0.710201	-0.689222
34623975	chr21:34623975:G:A	7.6861e-08	-1.63423e-10	-1.03228
34624173	chr21:34624173:A:G	6.89326e-08	-1.2832	0.142053
34624518	chr21:34624518:C:T	5.2159e-08	-1.13794	-0.282043
34624565	chr21:34624565:G:C	2.30375e-07	-1.63423e-10	0.0654322
34624645	chr21:34624645:G:C	3.91233e-08	-0.553522	-1.15404
34624947	chr21:34624947:A:G	3.65532e-07	-1.63423e-10	0.527079
34625012	chr21:34625012:G:A	3.64503e-07	-1.63423e-10	0.524258
34625864	chr21:34625864:C:T	8.49123e-08	-0.932657	-2.33987e-10
34626070	chr21:34626070:G:A	7.39573e-08	-1.63423e-10	-1.07079
34626207	chr21:34626207:C:T	1.38936e-07	-1.63423e-10	-0.440261
34626371	chr21:34626371:C:T	6.84442e-08	-1.63423e-10	-1.14826
34626868	chr21:34626868:A:T	1.19867e-08	-1.74236	-1.14812
34626967	chr21:34626967:C:T	5.22721e-08	-1.1596	-0.25821
34627350	chr21:34627350:T:G	4.14311e-08	-0.49994	-1.1503
34627696	chr21:34627696:T:C	4.90061e-08	-1.43935	-0.0429841
34627740	chr21:34627740:C:T	4.03143e-08	-1.35964	-0.317931
34627745	chr21:34627745:G:A	8.53478e-08	-0.927541	-2.33987e-10
34628190	chr21:34628190:C:T	1.64301e-07	-1.63423e-10	-0.272577
34628463	chr21:34628463:C:T	3.65538e-08	-1.55306	-0.222433
34628594	chr21:34628594:A:T	1.59612e-08	-1.70576	-0.898354
34628977	chr21:34628977:T:C	2.2293e-08	-1.70994	-0.560068
34629103	chr21:34629103:T:C	6.98644e-08	-1.63423e-10	-1.12772
34629115	chr21:34629115:A:G	1.18814e-08	-1.73765	-1.16165
34629138	chr21:34629138:A:G	1.18106e-08	-1.74415	-1.16113
34629159	chr21:34629159:A:G	1.2359e-08	-1.70222	-1.15767
34629304	chr21:34629304:G:A	5.38854e-08	-1.09015	-0.297266
34629481	chr21:34629481:G:C	6.8174e-08	-1.63423e-10	-1.15221
34629586	chr21:34629586:T:A	1.35892e-07	-1.63423e-10	-0.462415
34629606	chr21:34629606:T:C	2.24208e-07	-1.63423e-10	0.0382971
34629958	chr21:34629958:T:C	1.32499e-08	-1.62221	-1.16808
34629959	chr21:34629959:T:G	2.04642e-08	-1.63603	-0.719572
34630140	chr21:34630140:G:A	1.31825e-08	-1.6343	-1.16109
34630584	chr21:34630584:G:C	6.7169e-08	-1.63423e-10	-1.16706
34630621	chr21:34630621:T:G	1.57413e-08	-1.4864	-1.13158
34630919	chr21:34630919:G:T	1.6064e-08	-1.50968	-1.08801
34631241	chr21:34631241:G:C	2.81647e-07	-1.63423e-10	0.266378
34631499	chr21:34631499:G:A	2.02231e-08	-1.27047	-1.09698
34631533	chr21:34631533:AGAG:A	6.77663e-08	-1.63423e-10	-1.15821
34631704	chr21:34631704:T:C	1.91065e-08	-1.68112	-0.74313
34631935	chr21:34631935:T:C	2.4103e-07	-1.63423e-10	0.110647
34632240	chr21:34632240:G:A	2.30709e-08	-1.06809	-1.16761
34632397	chr21:34632397:A:T	6.90093e-08	-1.14003	-2.33987e-10
34632929	chr21:34632929:G:A	5.53451e-08	-0.465805	-0.894883
34633339	chr21:34633339:C:T	1.61049e-08	-1.59776	-0.997394
34633430	chr21:34633430:G:A	7.08559e-08	-1.63423e-10	-1.11363
34633538	chr21:34633538:G:A	8.96559e-08	-1.63423e-10	-0.878297
34633630	chr21:34633630:A:G	4.02043e-07	-1.63423e-10	0.622283
34633778	chr21:34633778:T:C	7.18718e-08	-1.63423e-10	-1.09939
34633812	chr21:34633812:A:G	3.77924e-07	-1.63423e-10	0.560417
34634434	chr21:34634434:C:T	6.80833e-08	-1.63423e-10	-1.15354
34634520	chr21:34634520:C:A	2.30961e-08	-1.07794	-1.15667
34634640	chr21:34634640:G:A	1.56898e-08	-1.67152	-0.949742
34634644	chr21:34634644:G:A	9.68952e-08	-1.63423e-10	-0.800646
34634847	chr21:34634847:C:T	6.98599e-08	-1.63423e-10	-1.12778
34635330	chr21:34635330:T:A	3.6729e-07	-1.63423e-10	0.531877
34635708	chr21:34635708:T:C	3.37431e-08	-0.688251	-1.16725
34635883	chr21:34635883:A:C	3.32821e-08	-1.27808	-0.591172
34636085	chr21:34636085:C:T	1.67568e-08	-1.64619	-0.909286
34636494	chr21:34636494:G:C	1.77277e-07	-1.63423e-10	-0.196562
34637077	chr21:34637077:A:C	7.68391e-08	-1.63423e-10	-1.03256
34637137	chr21:34637137:T:C	1.20222e-07	-1.63423e-10	-0.584932
34637152	chr21:34637152:A:G	1.97976e-08	-1.25939	-1.12932
34637457	chr21:34637457:AG:A	8.66071e-08	-1.63423e-10	-0.912894
34637754	chr21:34637754:C:T	1.19932e-07	-1.63423e-10	-0.58735
34637844	chr21:34637844:C:T	8.43659e-08	-1.63423e-10	-0.939112
34638361	chr21:34638361:G:A	1.96249e-08	-1.70674	-0.690738
34638693	chr21:34638693:T:C	1.83779e-08	-1.29849	-1.16464
34638785	chr21:34638785:C:T	4.19927e-08	-1.63678	-2.33987e-10
34639390	chr21:34639390:A:T	2.72174e-08	-1.66542	-0.405004
34639676	chr21:34639676:C:T	1.16522e-07	-1.63423e-10	-0.616198
34639703	chr21:34639703:A:G	8.77202e-08	-1.63423e-10	-0.900123
34639746	chr21:34639746:C:A	9.02707e-08	-1.63423e-10	-0.871463
34639908	chr21:34639908:A:G	1.00242e-06	2.40728	-0.871382
34639950	chr21:34639950:G:A	6.78535e-08	-1.63423e-10	-1.15692
34640020	chr21:34640020:T:A	1.18943e-07	-1.63423e-10	-0.595631
34640040	chr21:34640040:A:G	7.9951e-08	-1.63423e-10	-0.992862
34640044	chr21:34640044:A:C	8.46266e-08	-1.63423e-10	-0.936027
34640153	chr21:34640153:A:T	9.30082e-08	-1.63423e-10	-0.841588
34640262	chr21:34640262:G:A	1.96796e-08	-1.71599	-0.678706
34640562	chr21:34640562:T:C	8.17241e-08	-1.63423e-10	-0.970927
34641385	chr21:34641385:A:G	2.00569e-08	-1.74789	-0.627816
34641532	chr21:34641532:A:G	1.34365e-08	-1.74302	-1.03328
34641536	chr21:34641536:C:T	6.71034e-08	-1.63423e-10	-1.16804
34641577	chr21:34641577:C:T	1.35358e-08	-1.67695	-1.09199
34641671	chr21:34641671:G:A	7.1007e-08	-1.63423e-10	-1.1115
34641739	chr21:34641739:C:T	1.31774e-08	-1.72433	-1.07144
34641778	chr21:34641778:G:A	9.18952e-08	-1.63423e-10	-0.853627
34642012	chr21:34642012:CTG:C	6.70987e-08	-1.63423e-10	-1.16811
34642225	chr21:34642225:G:T	6.98822e-08	-1.63423e-10	-1.12746
34642246	chr21:34642246:T:C	6.71029e-08	-1.63423e-10	-1.16805
34642280	chr21:34642280:A:G	1.33028e-08	-1.7417	-1.0446
34642417	chr21:34642417:C:A	6.72411e-08	-1.63423e-10	-1.16599
34642621	chr21:34642621:T:C	1.316e-08	-1.74861	-1.04848
34642889	chr21:34642889:C:G	1.32279e-08	-1.74604	-1.0459
34642959	chr21:34642959:T:A	6.91658e-08	-1.63423e-10	-1.13777
34643003	chr21:34643003:G:A	1.36634e-08	-1.74703	-1.01252
34643059	chr21:34643059:C:T	9.61303e-08	-1.63423e-10	-0.808571
34643343	chr21:34643343:T:C	1.31704e-08	-1.74525	-1.05105
34643731	chr21:34643731:G:A	2.76281e-08	-1.45599	-0.599455
34643993	chr21:34643993:T:C	3.74312e-08	-1.75177	-2.33987e-10
34644056	chr21:34644056:A:G	1.40593e-08	-1.74632	-0.984667
34644360	chr21:34644360:T:C	1.47835e-08	-1.5163	-1.16447
34644536	chr21:34644536:A:G	1.19399e-08	-1.74503	-1.14936
34644768	chr21:34644768:A:C	6.75216e-08	-1.63423e-10	-1.16183
34645025	chr21:34645025:C:T	6.73527e-08	-1.63423e-10	-1.16433
34645281	chr21:34645281:G:A	6.83211e-08	-1.63423e-10	-1.15006
34645448	chr21:34645448:C:T	1.93698e-07	-1.63423e-10	-0.107977
34645473	chr21:34645473:T:G	1.57329e-08	-1.49407	-1.12445
34645543	chr21:34645543:A:G	1.65833e-08	-1.44633	-1.11955
34645602	chr21:34645602:T:C	1.45519e-08	-1.59332	-1.10324
34645643	chr21:34645643:T:C	1.20018e-07	-0.586631	-2.33987e-10
34646437	chr21:34646437:G:A	1.50253e-08	-1.49976	-1.16478
34646590	chr21:34646590:C:T	6.83273e-08	-1.63423e-10	-1.14997
34646978	chr21:34646978:A:G	7.4396e-08	-1.63423e-10	-1.06487
34647051	chr21:34647051:C:A	6.74103e-08	-1.63423e-10	-1.16348
34647313	chr21:34647313:G:A	1.52742e-08	-1.75173	-0.896382
34647518	chr21:34647518:T:C	1.86455e-07	-1.63423e-10	-0.146087
34647775	chr21:34647775:T:C	6.87053e-08	-1.63423e-10	-1.14445
34647781	chr21:34647781:G:A	1.33181e-07	-1.63423e-10	-0.482564
34647865	chr21:34647865:C:T	1.61325e-08	-1.51794	-1.07551
34648089	chr21:34648089:G:A	1.28188e-08	-1.74974	-1.07362
34648111	chr21:34648111:G:A	1.27066e-08	-1.75025	-1.0819
34648328	chr21:34648328:T:C	1.30229e-08	-1.75063	-1.05693
34648335	chr21:34648335:G:A	3.80756e-08	-1.7347	-2.33987e-10
34648346	chr21:34648346:C:T	6.72281e-08	-1.63423e-10	-1.16618
34648657	chr21:34648657:A:C	6.84849e-08	-1.63423e-10	-1.14766
34648825	chr21:34648825:A:G	6.81101e-08	-1.63423e-10	-1.15315
34648870	chr21:34648870:T:A	9.07112e-08	-1.63423e-10	-0.866595
34648944	chr21:34648944:C:T	6.7353e-08	-1.63423e-10	-1.16433
34649510	chr21:34649510:A:C	6.99851e-08	-1.63423e-10	-1.12599
34649599	chr21:34649599:T:C	4.91713e-07	-1.63423e-10	0.823619
34649609	chr21:34649609:A:G	7.96833e-08	-1.63423e-10	-0.996216
34649839	chr21:34649839:A:G	7.03813e-08	-1.63423e-10	-1.12035
34649863	chr21:34649863:CA:C	7.04175e-08	-1.63423e-10	-1.11983
34649903	chr21:34649903:GT:G	1.01873e-07	-1.63423e-10	-0.750553
34649988	chr21:34649988:C:T	1.39651e-08	-1.60752	-1.1302
34650177	chr21:34650177:G:A	1.33001e-07	-1.63423e-10	-0.483917
34650492	chr21:34650492:G:A	6.71202e-08	-1.63423e-10	-1.16779
34650517	chr21:34650517:A:C	6.99177e-08	-1.63423e-10	-1.12696
34650518	chr21:34650518:A:G	6.71816e-08	-1.63423e-10	-1.16688
34650597	chr21:34650597:A:G	6.92584e-08	-1.63423e-10	-1.13643
34650843	chr21:34650843:A:G	6.99202e-08	-1.63423e-10	-1.12692
34651293	chr21:34651293:T:C	6.71664e-08	-1.63423e-10	-1.1671
34651464	chr21:34651464:G:A	1.34585e-08	-1.74358	-1.03109
34651807	chr21:34651807:A:T	6.75507e-08	-1.63423e-10	-1.1614
34651833	chr21:34651833:G:T	6.8503e-08	-1.63423e-10	-1.1474
34651902	chr21:34651902:C:T	7.40479e-08	-1.63423e-10	-1.06956
34651911	chr21:34651911:C:G	6.90064e-08	-1.63423e-10	-1.14008
34652182	chr21:34652182:T:C	6.91189e-08	-1.63423e-10	-1.13845
34652256	chr21:34652256:G:T	6.97905e-08	-1.63423e-10	-1.12878
34652292	chr21:34652292:T:A	9.24252e-08	-1.63423e-10	-0.847876
34652391	chr21:34652391:A:C	6.89209e-08	-1.63423e-10	-1.14132
34652695	chr21:34652695:T:G	6.90196e-08	-1.63423e-10	-1.13989
34652939	chr21:34652939:T:C	6.94059e-08	-1.63423e-10	-1.1343
34653226	chr21:34653226:C:T	6.90064e-08	-1.63423e-10	-1.14008
34653246	chr21:34653246:G:A	9.28928e-08	-1.63423e-10	-0.84283
34653455	chr21:34653455:T:C	6.90064e-08	-1.63423e-10	-1.14008
34653577	chr21:34653577:T:C	8.27386e-08	-1.63423e-10	-0.95859
34653578	chr21:34653578:C:T	6.90064e-08	-1.63423e-10	-1.14008
34653621	chr21:34653621:C:T	6.71363e-08	-1.63423e-10	-1.16755
34653691	chr21:34653691:A:G	6.86611e-08	-1.63423e-10	-1.14509
34653870	chr21:34653870:C:G	6.71482e-08	-1.63423e-10	-1.16737
34654143	chr21:34654143:C:T	6.90829e-08	-1.63423e-10	-1.13897
34654335	chr21:34654335:T:C	6.89548e-08	-1.63423e-10	-1.14083
34654391	chr21:34654391:G:A	6.90064e-08	-1.63423e-10	-1.14008
34654423	chr21:34654423:A:G	6.91146e-08	-1.63423e-10	-1.13851
34654446	chr21:34654446:G:A	6.89669e-08	-1.63423e-10	-1.14065
34654450	chr21:34654450:G:T	6.89954e-08	-1.63423e-10	-1.14024
34654607	chr21:34654607:C:T	1.37688e-08	-1.74488	-1.00699
34654810	chr21:34654810:T:A	6.93125e-08	-1.63423e-10	-1.13565
34654826	chr21:34654826:C:T	6.94595e-08	-1.63423e-10	-1.13353
34654827	chr21:34654827:A:G	6.90044e-08	-1.63423e-10	-1.14011
34655083	chr21:34655083:T:C	6.85334e-08	-1.63423e-10	-1.14695
34655332	chr21:34655332:T:C	6.84355e-08	-1.63423e-10	-1.14838
34655514	chr21:34655514:A:G	6.92578e-08	-1.63423e-10	-1.13644
34655517	chr21:34655517:A:G	6.85938e-08	-1.63423e-10	-1.14607
34655562	chr21:34655562:G:A	6.90186e-08	-1.63423e-10	-1.1399
34655694	chr21:34655694:C:T	6.89643e-08	-1.63423e-10	-1.14069
34655879	chr21:34655879:A:G	6.90187e-08	-1.63423e-10	-1.1399
34655904	chr21:34655904:C:T	7.48215e-08	-1.63423e-10	-1.05917
34656458	chr21:34656458:CA:C	1.48539e-08	-1.5225	-1.15352
34656584	chr21:34656584:A:T	6.92536e-08	-1.63423e-10	-1.1365
34656632	chr21:34656632:G:A	6.85089e-08	-1.63423e-10	-1.14731
34656665	chr21:34656665:G:T	1.07224e-07	-1.63423e-10	-0.699352
34656856	chr21:34656856:A:T	1.57686e-08	-1.74867	-0.867586
34656872	chr21:34656872:G:C	1.55332e-08	-1.65917	-0.97213
34657159	chr21:34657159:T:C	6.96859e-08	-1.63423e-10	-1.13028
34657223	chr21:34657223:C:T	8.63772e-08	-1.63423e-10	-0.915551
34657231	chr21:34657231:T:G	1.38081e-08	-1.7402	-1.00882
34657256	chr21:34657256:C:G	6.97995e-08	-1.63423e-10	-1.12865
34657518	chr21:34657518:G:C	1.15732e-07	-1.63423e-10	-0.622996
34657559	chr21:34657559:G:A	1.60433e-08	-1.75088	-0.848101
34657886	chr21:34657886:G:A	8.2866e-08	-1.63423e-10	-0.957051
34657906	chr21:34657906:G:A	1.2305e-07	-1.63423e-10	-0.561684
34657916	chr21:34657916:T:G	1.58682e-08	-1.75181	-0.858145
34658119	chr21:34658119:A:G	4.80961e-08	-1.50107	-2.33987e-10
34658450	chr21:34658450:A:C	4.45306e-08	-1.5781	-2.33987e-10
34658606	chr21:34658606:A:G	7.53907e-08	-1.63423e-10	-1.05159
34658688	chr21:34658688:A:G	7.79382e-08	-1.63423e-10	-1.01836
34659022	chr21:34659022:G:A	6.95301e-08	-0.787755	-0.34476
34659331	chr21:34659331:A:G	1.94003e-07	-1.63423e-10	-0.106403
34659366	chr21:34659366:T:C	1.02154e-07	-1.63423e-10	-0.747797
34660133	chr21:34660133:G:A	6.76567e-08	-1.63423e-10	-1.15983
34660659	chr21:34660659:T:C	1.73688e-08	-1.74852	-0.771075
34660664	chr21:34660664:C:T	4.03054e-08	-1.67779	-2.33987e-10
34660665	chr21:34660665:A:G	1.72945e-08	-1.74913	-0.77476
34660670	chr21:34660670:C:G	9.85162e-08	-1.63423e-10	-0.784055
34660805	chr21:34660805:T:C	1.22121e-07	-1.63423e-10	-0.569267
34661176	chr21:34661176:T:C	1.22525e-07	-1.63423e-10	-0.565959
34661334	chr21:34661334:T:C	1.57907e-07	-1.63423e-10	-0.312269
34661429	chr21:34661429:G:A	7.35247e-08	-1.63423e-10	-1.07665
34661642	chr21:34661642:C:A	1.55517e-08	-1.7512	-0.878904
34661677	chr21:34661677:C:T	1.08919e-07	-1.63423e-10	-0.683669
34661713	chr21:34661713:A:G	1.22038e-07	-1.63423e-10	-0.569945
34662152	chr21:34662152:A:G	1.28237e-07	-1.63423e-10	-0.520392
34662194	chr21:34662194:AC:A	1.04787e-07	-1.63423e-10	-0.722349
34662702	chr21:34662702:C:A	1.21923e-07	-1.63423e-10	-0.570884
34662822	chr21:34662822:G:A	7.24709e-08	-1.63423e-10	-1.09109
34662932	chr21:34662932:G:A	1.24289e-07	-1.63423e-10	-0.551663
34662954	chr21:34662954:A:G	1.24289e-07	-1.63423e-10	-0.551663
34663209	chr21:34663209:A:G	1.55627e-08	-1.741	-0.888402
34663317	chr21:34663317:C:A	1.57556e-07	-1.63423e-10	-0.314494
34663458	chr21:34663458:T:C	5.66568e-07	-1.63423e-10	0.965321
34663529	chr21:34663529:A:G	1.58646e-08	-1.74052	-0.869663
34663762	chr21:34663762:G:A	7.14013e-08	-1.63423e-10	-1.10596
34663796	chr21:34663796:T:C	7.16515e-08	-1.63423e-10	-1.10246
34663822	chr21:34663822:T:C	6.71487e-08	-1.63423e-10	-1.16737
34664192	chr21:34664192:G:A	7.16892e-08	-1.63423e-10	-1.10194
34664317	chr21:34664317:G:A	2.69843e-08	-1.74874	-0.330283
34664520	chr21:34664520:C:T	6.71706e-08	-1.63423e-10	-1.16704
34664714	chr21:34664714:T:C	7.17649e-08	-1.63423e-10	-1.10088
34664754	chr21:34664754:A:G	1.24677e-07	-1.63423e-10	-0.548549
34664761	chr21:34664761:G:A	1.77275e-08	-1.75136	-0.747798
34664774	chr21:34664774:G:A	7.309e-08	-1.63423e-10	-1.08258
34664982	chr21:34664982:C:A	7.03474e-08	-1.63423e-10	-1.12083
34665307	chr21:34665307:G:A	6.90688e-08	-1.63423e-10	-1.13917
34665349	chr21:34665349:G:A	7.33701e-08	-1.63423e-10	-1.07876
34665482	chr21:34665482:G:A	7.60139e-08	-1.63423e-10	-1.04336
34665631	chr21:34665631:G:A	7.44697e-08	-1.63423e-10	-1.06388
34666039	chr21:34666039:G:A	7.24439e-08	-1.63423e-10	-1.09146
34666233	chr21:34666233:A:G	1.41534e-07	-1.63423e-10	-0.421735
34666519	chr21:34666519:C:T	1.28067e-07	-1.63423e-10	-0.521721
34666753	chr21:34666753:G:A	1.70571e-07	-0.235124	-2.33987e-10
34667285	chr21:34667285:A:G	6.71247e-08	-1.63423e-10	-1.16772
34667408	chr21:34667408:T:C	1.48155e-07	-1.63423e-10	-0.376015
34667761	chr21:34667761:C:T	6.7952e-08	-1.63423e-10	-1.15547
34667878	chr21:34667878:T:A	6.83203e-08	-1.63423e-10	-1.15007
34668083	chr21:34668083:T:C	1.95403e-08	-1.75117	-0.650631
34668187	chr21:34668187:A:G	9.01986e-08	-1.63423e-10	-0.872262
34668438	chr21:34668438:G:T	6.8857e-08	-1.63423e-10	-1.14224
34668520	chr21:34668520:C:T	6.84275e-08	-1.63423e-10	-1.1485
34668599	chr21:34668599:C:A	6.7127e-08	-1.63423e-10	-1.16769
34668960	chr21:34668960:C:T	7.0634e-08	-1.63423e-10	-1.11676
34669237	chr21:34669237:C:G	6.86521e-08	-1.63423e-10	-1.14522
34669267	chr21:34669267:A:T	6.71132e-08	-1.63423e-10	-1.1679
34669339	chr21:34669339:T:C	1.76298e-08	-1.74525	-0.759433
34669609	chr21:34669609:G:C	1.0066e-07	-1.63423e-10	-0.762529
34669926	chr21:34669926:G:T	6.89899e-08	-1.63423e-10	-1.14032
34670285	chr21:34670285:G:A	2.35526e-08	-1.73706	-0.477978
34670450	chr21:34670450:T:C	1.12428e-07	-1.63423e-10	-0.651967
34670702	chr21:34670702:C:A	7.5112e-08	-1.63423e-10	-1.05529
34671022	chr21:34671022:G:A	8.45054e-08	-1.63423e-10	-0.937461
34671204	chr21:34671204:G:A	8.41591e-08	-1.63423e-10	-0.941567
34671949	chr21:34671949:C:A	6.88176e-08	-1.63423e-10	-1.14282
34672948	chr21:34672948:C:T	5.59931e-08	-1.34905	-2.33987e-10
34673171	chr21:34673171:C:G	8.28672e-08	-1.63423e-10	-0.957037
34673292	chr21:34673292:T:A	8.20535e-08	-1.63423e-10	-0.966905
34673477	chr21:34673477:A:AG	1.46661e-08	-1.71341	-0.975324
34673795	chr21:34673795:C:T	7.77411e-08	-1.63423e-10	-1.02089
34673998	chr21:34673998:A:G	9.35349e-08	-1.63423e-10	-0.835942
34674224	chr21:34674224:C:T	6.86526e-08	-1.63423e-10	-1.14522
34674233	chr21:34674233:A:G	7.81579e-08	-1.63423e-10	-1.01555
34674282	chr21:34674282:A:T	7.78876e-08	-1.63423e-10	-1.01901
34674312	chr21:34674312:G:A	7.7387e-08	-1.63423e-10	-1.02546
34674347	chr21:34674347:G:A	6.71085e-08	-1.63423e-10	-1.16797
34674615	chr21:34674615:T:C	7.744e-08	-1.63423e-10	-1.02477
34674767	chr21:34674767:T:C	1.0657e-07	-1.63423e-10	-0.705469
34674780	chr21:34674780:T:A	1.97836e-08	-1.68586	-0.703558
34675131	chr21:34675131:A:G	2.29419e-08	-1.7256	-0.515708
34675453	chr21:34675453:C:T	7.53769e-08	-1.63423e-10	-1.05177
34675681	chr21:34675681:G:A	6.89806e-08	-1.63423e-10	-1.14045
34675945	chr21:34675945:T:C	7.12725e-08	-1.63423e-10	-1.10777
34676026	chr21:34676026:T:A	1.9771e-08	-1.68866	-0.7014
34676201	chr21:34676201:T:G	6.7184e-08	-1.63423e-10	-1.16684
34676220	chr21:34676220:C:T	2.37227e-08	-1.64245	-0.565398
34676600	chr21:34676600:A:C	3.33598e-08	-1.74892	-0.118001
34676640	chr21:34676640:C:T	7.65796e-08	-1.63423e-10	-1.03594
34676887	chr21:34676887:T:C	7.72235e-08	-1.63423e-10	-1.02757
34676960	chr21:34676960:G:C	7.7496e-08	-1.63423e-10	-1.02405
34677089	chr21:34677089:C:T	7.91409e-08	-1.63423e-10	-1.00305
34677090	chr21:34677090:G:A	1.87045e-08	-1.669	-0.776514
34677142	chr21:34677142:C:T	6.84171e-08	-1.63423e-10	-1.14865
34677354	chr21:34677354:T:C	9.56041e-08	-1.63423e-10	-0.81406
34677589	chr21:34677589:A:G	7.96829e-08	-1.63423e-10	-0.996221
34677726	chr21:34677726:C:G	9.21177e-08	-1.63423e-10	-0.851208
34677727	chr21:34677727:A:G	9.20977e-08	-1.63423e-10	-0.851426
34677858	chr21:34677858:T:G	7.73041e-08	-1.63423e-10	-1.02653
34677948	chr21:34677948:C:T	7.77079e-08	-1.63423e-10	-1.02132
34678057	chr21:34678057:C:T	7.00328e-08	-1.63423e-10	-1.12531
34678080	chr21:34678080:A:T	7.85005e-08	-1.63423e-10	-1.01117
34678157	chr21:34678157:T:C	7.70584e-08	-1.63423e-10	-1.02971
34678543	chr21:34678543:A:T	7.653e-08	-1.63423e-10	-1.03659
34678573	chr21:34678573:G:T	7.72272e-08	-1.63423e-10	-1.02752
34678575	chr21:34678575:C:T	7.37674e-08	-1.63423e-10	-1.07336
34678720	chr21:34678720:A:T	7.67856e-08	-1.63423e-10	-1.03326
34678790	chr21:34678790:A:T	7.86839e-08	-1.63423e-10	-1.00884
34678939	chr21:34678939:G:A	1.43758e-08	-1.69683	-1.0119
34679176	chr21:34679176:C:T	1.4576e-07	-1.63423e-10	-0.392312
34679236	chr21:34679236:T:C	7.79446e-08	-1.63423e-10	-1.01828
34679322	chr21:34679322:C:T	7.8036e-08	-1.63423e-10	-1.01711
34679388	chr21:34679388:T:A	7.79734e-08	-1.63423e-10	-1.01791
34679462	chr21:34679462:C:T	9.29191e-08	-1.63423e-10	-0.842546
34680056	chr21:34680056:C:T	6.75262e-08	-1.63423e-10	-1.16176
34680102	chr21:34680102:C:T	4.57302e-08	-1.55152	-2.33987e-10
34680579	chr21:34680579:A:G	6.75227e-08	-1.63423e-10	-1.16181
34680628	chr21:34680628:A:G	7.04641e-08	-1.63423e-10	-1.11917
34680644	chr21:34680644:C:T	6.76617e-08	-1.63423e-10	-1.15975
34680940	chr21:34680940:T:A	9.8281e-08	-1.63423e-10	-0.786445
34681128	chr21:34681128:C:T	5.49107e-08	-1.36857	-2.33987e-10
34681202	chr21:34681202:A:G	1.32021e-08	-1.7453	-1.04859
34681206	chr21:34681206:T:C	1.0966e-07	-1.63423e-10	-0.676895
34681249	chr21:34681249:G:A	7.66036e-08	-1.63423e-10	-1.03563
34681308	chr21:34681308:T:C	7.5608e-08	-1.63423e-10	-1.04871
34681363	chr21:34681363:A:G	7.67113e-08	-1.63423e-10	-1.03423
34681480	chr21:34681480:A:C	1.3779e-07	-1.63423e-10	-0.448546
34681756	chr21:34681756:T:C	7.53049e-08	-1.63423e-10	-1.05273
34681886	chr21:34681886:T:C	7.54797e-08	-1.63423e-10	-1.05041
34681934	chr21:34681934:T:G	7.02953e-08	-1.63423e-10	-1.12157
34682165	chr21:34682165:A:C	7.55839e-08	-1.63423e-10	-1.04903
34682220	chr21:34682220:A:G	7.56092e-08	-1.63423e-10	-1.0487
34682403	chr21:34682403:G:A	7.55564e-08	-1.63423e-10	-1.0494
34682432	chr21:34682432:A:G	7.58347e-08	-1.63423e-10	-1.04572
34682485	chr21:34682485:A:G	7.54179e-08	-1.63423e-10	-1.05123
34682574	chr21:34682574:A:G	7.69022e-08	-1.63423e-10	-1.03174
34682812	chr21:34682812:T:A	1.0647e-07	-1.63423e-10	-0.706411
34682897	chr21:34682897:T:C	7.14363e-08	-1.63423e-10	-1.10547
34682960	chr21:34682960:C:T	1.28457e-08	-1.75142	-1.06984
34683053	chr21:34683053:C:T	1.42682e-07	-1.63423e-10	-0.413658
34683451	chr21:34683451:T:C	1.37694e-07	-1.63423e-10	-0.449243
34683596	chr21:34683596:G:A	1.97869e-07	0.610563	-0.697234
34683966	chr21:34683966:CTG:C	1.4576e-07	-1.63423e-10	-0.392312
34684102	chr21:34684102:C:T	1.41638e-08	-1.75193	-0.971657
34684125	chr21:34684125:T:G	7.59676e-08	-1.63423e-10	-1.04397
34684165	chr21:34684165:A:G	1.37558e-07	-1.63423e-10	-0.450229
34684400	chr21:34684400:A:G	4.589e-08	-1.54803	-2.33987e-10
34684432	chr21:34684432:A:G	7.6698e-08	-1.63423e-10	-1.0344
34684698	chr21:34684698:C:T	1.35001e-08	-1.74399	-1.02759
34684863	chr21:34684863:C:A	1.55887e-08	-1.75021	-0.877518
34685044	chr21:34685044:C:G	4.35811e-07	-1.63423e-10	0.702933
34685360	chr21:34685360:C:T	6.82416e-08	-1.63423e-10	-1.15122
34685630	chr21:34685630:C:T	1.74671e-08	-1.74972	-0.764234
34685761	chr21:34685761:C:T	1.37611e-07	-1.63423e-10	-0.449842
34685801	chr21:34685801:G:A	7.67135e-08	-1.63423e-10	-1.0342
34685952	chr21:34685952:G:A	9.96142e-08	-1.63423e-10	-0.772971
34686063	chr21:34686063:C:G	4.36535e-07	-1.63423e-10	0.704593
34686827	chr21:34686827:G:A	6.71151e-08	-1.63423e-10	-1.16787
34686964	chr21:34686964:C:T	1.28844e-07	-1.63423e-10	-0.51567
34687047	chr21:34687047:G:A	8.01649e-08	-1.63423e-10	-0.990191
34687310	chr21:34687310:C:T	1.0401e-07	0.405122	-1.13491
34687658	chr21:34687658:G:A	6.72664e-08	-1.63423e-10	-1.16561
34688020	chr21:34688020:G:A	1.82509e-08	-1.75021	-0.719857
34688406	chr21:34688406:T:TC	1.1445e-07	-1.63423e-10	-0.634137
34688408	chr21:34688408:A:C	1.14207e-07	-1.63423e-10	-0.636261
34688716	chr21:34688716:C:T	8.04417e-08	-1.63423e-10	-0.986743
34688860	chr21:34688860:A:G	7.42276e-08	-1.63423e-10	-1.06714
34688892	chr21:34688892:A:G	3.09511e-08	-1.74912	-0.192748
34689008	chr21:34689008:G:A	1.07307e-07	-1.63423e-10	-0.698578
34689099	chr21:34689099:C:G	6.71017e-08	-1.63423e-10	-1.16807
34689442	chr21:34689442:C:T	8.37678e-08	-1.63423e-10	-0.946227
34689486	chr21:34689486:G:A	1.02853e-07	-1.63423e-10	-0.740979
34689714	chr21:34689714:C:T	6.99732e-08	-1.63423e-10	-1.12616
34689769	chr21:34689769:A:G	5.29885e-08	-1.4042	-2.33987e-10
34689848	chr21:34689848:G:A	6.72319e-08	-1.63423e-10	-1.16613
34690022	chr21:34690022:A:G	5.69264e-07	1.01159	-0.0415212
34690086	chr21:34690086:C:T	3.02054e-08	-1.74902	-0.217229
34690369	chr21:34690369:T:C	8.18598e-08	-0.969268	-2.33987e-10
34690415	chr21:34690415:A:G	1.01594e-07	-1.63423e-10	-0.753293
34690421	chr21:34690421:A:G	6.76791e-08	-1.63423e-10	-1.1595
34690436	chr21:34690436:C:T	2.90446e-08	-1.74946	-0.255986
34690471	chr21:34690471:T:C	1.14927e-07	-1.63423e-10	-0.62998
34690562	chr21:34690562:T:C	7.70751e-08	-1.63423e-10	-1.0295
34690638	chr21:34690638:T:C	2.79784e-08	-1.74294	-0.299904
34690687	chr21:34690687:A:G	1.49567e-08	-1.70463	-0.964485
34690817	chr21:34690817:T:G	6.71247e-08	-1.63423e-10	-1.16772
34691001	chr21:34691001:C:T	7.02058e-08	-1.63423e-10	-1.12284
34691175	chr21:34691175:G:T	3.97689e-08	-0.523083	-1.16811
34691253	chr21:34691253:G:A	4.72524e-08	-0.412247	-1.10653
34691459	chr21:34691459:A:G	7.86353e-08	-1.63423e-10	-1.00946
34691534	chr21:34691534:T:C	7.40345e-08	-1.63423e-10	-1.06974
34691778	chr21:34691778:TG:T	3.95076e-08	-1.69778	-2.33987e-10
34692022	chr21:34692022:T:C	3.98543e-08	-0.521518	-1.16753
34692038	chr21:34692038:T:C	6.96943e-08	-1.63423e-10	-1.13016
34692183	chr21:34692183:G:A	2.75832e-08	-1.71417	-0.342898
34692334	chr21:34692334:G:C	4.38615e-08	-0.502548	-1.09069
34692465	chr21:34692465:C:T	6.237e-08	-1.24119	-2.33987e-10
34692791	chr21:34692791:G:A	1.8486e-08	-1.73706	-0.720201
34692798	chr21:34692798:C:T	8.48824e-08	-1.63423e-10	-0.933009
34693138	chr21:34693138:G:A	3.81116e-08	-1.73376	-2.33987e-10
34693614	chr21:34693614:C:T	1.39565e-07	-1.63423e-10	-0.435744
34693744	chr21:34693744:C:T	6.70994e-08	-1.63423e-10	-1.1681
34693879	chr21:34693879:G:A	2.00093e-07	0.747224	-0.822718
34693946	chr21:34693946:G:GTTT	8.07512e-08	-1.63423e-10	-0.982902
34694003	chr21:34694003:T:C	7.80771e-08	-1.63423e-10	-1.01658
34694007	chr21:34694007:C:G	2.21723e-07	0.874744	-0.847592
34694224	chr21:34694224:CTGCCTCAGCCTCCGAAAG:C	1.8417e-08	-1.73345	-0.727545
34694271	chr21:34694271:G:A	7.84307e-08	-1.63423e-10	-1.01206
34694590	chr21:34694590:T:C	6.78067e-08	-1.63423e-10	-1.15761
34694597	chr21:34694597:T:C	6.77028e-08	-1.63423e-10	-1.15915
34694705	chr21:34694705:C:A	7.94874e-08	-1.63423e-10	-0.998678
34695323	chr21:34695323:G:A	6.9013e-08	-1.63423e-10	-1.13998
34695466	chr21:34695466:C:G	2.02626e-07	0.937933	-1.00084
34695476	chr21:34695476:T:C	4.01926e-08	-0.512637	-1.16796
34696079	chr21:34696079:G:A	6.93726e-08	-1.63423e-10	-1.13478
34696090	chr21:34696090:G:C	2.76338e-08	-1.75087	-0.304365
34696213	chr21:34696213:T:C	7.13454e-08	-1.63423e-10	-1.10674
34696559	chr21:34696559:T:A	1.37699e-07	-0.556817	0.107608
34696752	chr21:34696752:A:G	5.11502e-08	-0.384113	-1.0554
34696766	chr21:34696766:C:A	4.26799e-08	-0.457658	-1.16289
34696958	chr21:34696958:A:G	4.35272e-08	-0.437887	-1.163
34697109	chr21:34697109:T:C	2.78089e-08	-0.881052	-1.16787
34697492	chr21:34697492:G:T	1.15702e-07	-1.63423e-10	-0.623254
34697521	chr21:34697521:A:G	6.81499e-08	-1.63423e-10	-1.15257
34697539	chr21:34697539:G:A	2.45396e-07	1.1052	-0.976602
34697687	chr21:34697687:T:C	4.94662e-08	-1.47299	-2.33987e-10
34697729	chr21:34697729:T:C	2.48301e-07	1.12549	-0.985124
34697738	chr21:34697738:G:A	2.56209e-07	1.16318	-0.991462
34698852	chr21:34698852:A:G	6.75419e-08	-1.63423e-10	-1.16153
34698903	chr21:34698903:T:C	4.16413e-08	-0.508113	-1.13707
34699006	chr21:34699006:G:A	7.54935e-08	-1.63423e-10	-1.05023
34699038	chr21:34699038:G:A	3.67114e-08	-1.74993	-0.0212587
34699225	chr21:34699225:A:G	8.00358e-08	-1.63423e-10	-0.991802
34699418	chr21:34699418:T:A	1.3751e-07	-0.450576	-2.33987e-10
34699515	chr21:34699515:C:T	4.00643e-08	-1.7479	0.0641061
34699640	chr21:34699640:G:A	2.87615e-07	1.14312	-0.855771
34701429	chr21:34701429:G:A	1.32466e-07	0.394484	-0.882436
34701489	chr21:34701489:G:T	8.48759e-08	-1.63423e-10	-0.933085
34701885	chr21:34701885:G:A	7.28833e-08	-1.63423e-10	-1.08542
34702039	chr21:34702039:A:G	2.41118e-08	-1.75189	-0.439684
34702116	chr21:34702116:C:T	2.10279e-07	0.660181	-0.686023
34702259	chr21:34702259:C:A	2.15012e-07	1.09835	-1.10193
34702293	chr21:34702293:C:A	1.07295e-07	-1.63423e-10	-0.698695
34702351	chr21:34702351:C:T	2.2463e-08	-1.74522	-0.517185
34702707	chr21:34702707:T:C	3.42148e-08	-0.684958	-1.15666
34703366	chr21:34703366:T:C	3.75692e-08	-0.594075	-1.15402
34703460	chr21:34703460:G:GTGTT	1.06064e-07	-1.63423e-10	-0.710233
34704357	chr21:34704357:A:G	1.5607e-07	-1.63423e-10	-0.323969
34705446	chr21:34705446:C:T	9.1728e-08	0.209246	-1.06469
34706648	chr21:34706648:T:C	8.88906e-08	-1.63423e-10	-0.886869
34707107	chr21:34707107:C:T	7.83374e-08	-1.63423e-10	-1.01325
34707194	chr21:34707194:G:A	1.9054e-08	-1.71912	-0.707874
34707573	chr21:34707573:G:T	6.71588e-08	-1.63423e-10	-1.16722
34707680	chr21:34707680:A:T	1.19259e-07	0.517226	-1.1102
34707992	chr21:34707992:C:T	4.83993e-08	-0.380127	-1.11466
34708100	chr21:34708100:T:C	5.67937e-07	1.78343	-0.815696
34708547	chr21:34708547:A:G	6.92627e-08	-1.63423e-10	-1.13637
34708610	chr21:34708610:G:A	2.73404e-08	-1.47521	-0.590703
34709150	chr21:34709150:G:T	2.72591e-08	-1.73377	-0.335115
34709901	chr21:34709901:C:T	3.87053e-08	-1.7183	-2.33987e-10
34709909	chr21:34709909:A:G	1.6845e-07	0.584975	-0.832614
34710672	chr21:34710672:G:A	6.98716e-08	-1.63423e-10	-1.12762
34710817	chr21:34710817:A:T	6.77514e-08	-1.63423e-10	-1.15843
34710826	chr21:34710826:AAAAC:A	7.3999e-08	-1.63423e-10	-1.07022
34710919	chr21:34710919:T:C	1.91282e-08	-1.72128	-0.701829
34710932	chr21:34710932:G:A	6.86315e-08	-1.63423e-10	-1.14552
34710972	chr21:34710972:T:C	1.14528e-07	-1.63423e-10	-0.633457
34711235	chr21:34711235:A:G	8.4388e-08	-1.63423e-10	-0.93885
34711405	chr21:34711405:G:A	4.60595e-07	1.51864	-0.760397
34711448	chr21:34711448:T:C	4.98706e-07	2.00313	-1.16539
34711504	chr21:34711504:G:A	4.78934e-08	-1.5053	-2.33987e-10
34711822	chr21:34711822:A:G	8.21295e-08	-1.63423e-10	-0.965979
34712069	chr21:34712069:C:T	4.01705e-07	1.24682	-0.625382
34712234	chr21:34712234:A:G	7.42678e-08	-1.63423e-10	-1.0666
34713115	chr21:34713115:T:C	2.06412e-07	1.01153	-1.05593
34713141	chr21:34713141:G:T	6.8394e-08	-1.63423e-10	-1.14899
34713157	chr21:34713157:G:A	1.42462e-07	-1.63423e-10	-0.4152
34713382	chr21:34713382:G:A	8.17408e-08	-1.63423e-10	-0.970723
34713502	chr21:34713502:T:A	9.89402e-08	-1.63423e-10	-0.77976
34713536	chr21:34713536:T:C	2.32211e-08	-1.72246	-0.506754
34713804	chr21:34713804:C:T	4.6974e-07	1.49848	-0.720579
34714407	chr21:34714407:G:T	6.79705e-08	-1.63423e-10	-1.1552
34714500	chr21:34714500:C:A	2.35738e-07	-1.63423e-10	0.0884444
34714636	chr21:34714636:C:T	1.22149e-07	-1.63423e-10	-0.569033
34715002	chr21:34715002:C:G	7.03061e-08	-1.63423e-10	-1.12142
34715140	chr21:34715140:A:T	2.62214e-07	1.22867	-1.03378
34716340	chr21:34716340:G:A	6.70997e-08	-1.63423e-10	-1.1681
34716372	chr21:34716372:A:G	6.90012e-08	-1.63423e-10	-1.14015
34716422	chr21:34716422:G:A	2.11576e-07	-1.63423e-10	-0.0196938
34716756	chr21:34716756:C:T	1.2668e-08	-1.70346	-1.13174
34717010	chr21:34717010:T:C	1.17369e-07	-1.63423e-10	-0.608953
34717107	chr21:34717107:C:T	1.52998e-07	-1.63423e-10	-0.343853
34718132	chr21:34718132:G:C	9.91526e-08	-1.63423e-10	-0.777615
34718396	chr21:34718396:C:T	1.19611e-08	-1.75101	-1.14161
34718732	chr21:34718732:TAAA:T	4.10239e-08	-1.66012	-2.33987e-10
34718916	chr21:34718916:T:C	7.01705e-08	-1.63423e-10	-1.12335
34720149	chr21:34720149:G:A	2.68918e-07	-1.63423e-10	0.220129
34720400	chr21:34720400:T:C	1.19907e-08	-1.73635	-1.1538
34720433	chr21:34720433:T:A	7.03901e-08	-1.63423e-10	-1.12022
34720625	chr21:34720625:A:G	1.55155e-08	-1.75196	-0.880483
34720764	chr21:34720764:T:C	5.89757e-08	-0.410927	-0.886223
34720802	chr21:34720802:C:T	1.08001e-07	-1.63423e-10	-0.69214
34721707	chr21:34721707:A:G	1.09693e-07	-1.63423e-10	-0.676588
34721774	chr21:34721774:G:A	4.60185e-07	-1.63423e-10	0.757352
34722021	chr21:34722021:C:G	6.71718e-08	-1.63423e-10	-1.16702
34722056	chr21:34722056:A:G	1.87525e-08	-1.27651	-1.16644
34722293	chr21:34722293:C:A	3.78566e-06	3.991	-1.1263
34723003	chr21:34723003:G:C	5.1839e-07	-1.63423e-10	0.876453
34723052	chr21:34723052:T:G	8.25054e-08	-1.63423e-10	-0.961412
34723185	chr21:34723185:T:C	7.1604e-08	-1.63423e-10	-1.10313
34723274	chr21:34723274:C:T	1.14523e-07	-1.63423e-10	-0.633499
34723606	chr21:34723606:C:T	4.07005e-07	-1.63423e-10	0.63455
34723711	chr21:34723711:C:T	8.38241e-08	-0.945555	-2.33987e-10
34723891	chr21:34723891:T:A	1.26807e-07	-0.53161	-2.33987e-10
34724315	chr21:34724315:A:G	2.48535e-07	0.938714	-0.797408
34725232	chr21:34725232:T:C	8.10111e-07	2.34923	-1.02633
34725470	chr21:34725470:G:T	1.26707e-08	-1.73435	-1.10063
34725496	chr21:34725496:T:C	3.36109e-08	-0.703342	-1.15608
34725582	chr21:34725582:G:A	1.01005e-07	-0.759108	-2.33987e-10
34726045	chr21:34726045:A:G	9.48454e-08	-0.0165972	-0.805431
34726150	chr21:34726150:G:T	9.65794e-08	-0.80391	-2.33987e-10
34726217	chr21:34726217:C:T	7.04118e-08	-1.63423e-10	-1.11992
34726569	chr21:34726569:C:T	8.44238e-08	-0.938426	-2.33987e-10
34726940	chr21:34726940:C:T	1.08933e-07	-0.683547	-2.33987e-10
34727440	chr21:34727440:T:C	1.00453e-06	2.46125	-0.923248
34727563	chr21:34727563:A:G	6.69613e-07	-1.63423e-10	1.13242
34727590	chr21:34727590:T:A	1.70315e-07	0.203842	-0.440469
34727716	chr21:34727716:C:T	9.30918e-08	-0.84069	-2.33987e-10
34728196	chr21:34728196:G:A	6.70978e-08	-1.63423e-10	-1.16812
34728615	chr21:34728615:G:A	6.765e-08	-1.63423e-10	-1.15993
34728623	chr21:34728623:T:A	1.06035e-06	2.43805	-0.845974
34728641	chr21:34728641:C:T	1.18361e-07	-1.63423e-10	-0.600538
34729048	chr21:34729048:C:T	9.56351e-08	-1.63423e-10	-0.813736
34729625	chr21:34729625:G:A	2.06981e-07	1.09883	-1.14048
34729651	chr21:34729651:T:A	7.85481e-08	-1.01056	-2.33987e-10
34729719	chr21:34729719:C:T	1.71799e-07	-1.63423e-10	-0.22795
34729932	chr21:34729932:C:T	6.70995e-08	-1.63423e-10	-1.1681
34730752	chr21:34730752:C:CA	7.11205e-08	-1.63423e-10	-1.1099
34730765	chr21:34730765:G:A	5.3555e-08	-1.39357	-2.33987e-10
34731106	chr21:34731106:C:T	4.90207e-07	-1.63423e-10	0.820552
34731386	chr21:34731386:G:C	1.01708e-07	-1.63423e-10	-0.752166
34732010	chr21:34732010:G:A	1.24749e-08	-1.72635	-1.1242
34732429	chr21:34732429:G:A	7.45495e-08	-1.63423e-10	-1.06281
34732598	chr21:34732598:C:A	1.56713e-07	-1.63423e-10	-0.319861
34732680	chr21:34732680:C:T	9.17084e-08	-1.63423e-10	-0.855661
34733291	chr21:34733291:C:T	5.53807e-08	-0.193724	-1.16632
34733473	chr21:34733473:T:C	1.15743e-06	2.3925	-0.712824
34734370	chr21:34734370:G:A	1.53389e-07	-1.63423e-10	-0.341301
34734465	chr21:34734465:G:A	6.99076e-08	-1.63423e-10	-1.1271
34734489	chr21:34734489:C:G	1.53507e-08	-1.47522	-1.16789
34734588	chr21:34734588:C:T	1.58468e-08	-1.46271	-1.1486
34735169	chr21:34735169:C:T	3.80251e-08	-1.73603	-2.33987e-10
34735286	chr21:34735286:T:C	6.85379e-08	-1.63423e-10	-1.14689
34735472	chr21:34735472:A:G	3.90213e-08	-1.71017	-2.33987e-10
34735508	chr21:34735508:G:A	8.55674e-08	-0.924971	-2.33987e-10
34735568	chr21:34735568:A:G	1.59867e-08	-1.45367	-1.14885
34735841	chr21:34735841:T:A	5.05234e-07	-1.63423e-10	0.850745
34735858	chr21:34735858:T:A	5.07011e-07	-1.63423e-10	0.854258
34736439	chr21:34736439:C:T	6.78329e-08	-1.63423e-10	-1.15723
34736499	chr21:34736499:A:G	7.74521e-08	-1.63423e-10	-1.02462
34737008	chr21:34737008:A:G	9.28005e-08	-1.63423e-10	-0.843824
34737516	chr21:34737516:C:A	6.71377e-08	-1.63423e-10	-1.16753
34737537	chr21:34737537:T:A	2.09331e-08	-1.30095	-1.032
34737551	chr21:34737551:C:T	1.59884e-07	-0.299827	-2.33987e-10
34737906	chr21:34737906:C:A	6.71006e-08	-1.63423e-10	-1.16808
34737954	chr21:34737954:G:T	7.34589e-08	-1.07755	-2.33987e-10
34738445	chr21:34738445:G:A	8.44217e-08	-0.787283	-0.151168
34738904	chr21:34738904:T:C	7.27033e-08	-0.865289	-0.2226
34739093	chr21:34739093:T:A	2.69817e-08	-1.42083	-0.658284
34739144	chr21:34739144:T:C	6.71435e-08	-1.63423e-10	-1.16744
34739433	chr21:34739433:A:G	6.90294e-08	-1.63423e-10	-1.13974
34739586	chr21:34739586:T:C	1.80722e-07	-1.63423e-10	-0.177317
34739597	chr21:34739597:T:C	1.64479e-08	-1.45068	-1.1234
34739713	chr21:34739713:T:C	1.27087e-08	-1.71262	-1.11937
34739827	chr21:34739827:C:T	7.46881e-08	-1.63423e-10	-1.06095
34740223	chr21:34740223:C:T	7.58337e-08	-1.63423e-10	-1.04573
34740338	chr21:34740338:C:T	6.81607e-08	-1.63423e-10	-1.15241
34740392	chr21:34740392:C:A	6.79924e-08	-1.63423e-10	-1.15488
34741493	chr21:34741493:G:GGGTTCTGCATAACAGGCCACC	2.56309e-08	-1.53332	-0.597159
34741768	chr21:34741768:C:G	7.627e-08	-1.63423e-10	-1.04
34742516	chr21:34742516:C:CA	5.18753e-08	-1.42543	-2.33987e-10
34742600	chr21:34742600:A:G	1.25764e-07	-1.63423e-10	-0.539871
34742646	chr21:34742646:G:A	6.83748e-08	-1.63423e-10	-1.14927
34742743	chr21:34742743:G:A	1.25382e-08	-1.72681	-1.11869
34743091	chr21:34743091:T:C	4.79373e-08	-0.358005	-1.14638
34743143	chr21:34743143:T:C	4.82501e-08	-0.352427	-1.14545
34743287	chr21:34743287:AG:A	6.84958e-08	-1.63423e-10	-1.1475
34743500	chr21:34743500:A:G	6.89923e-08	-1.63423e-10	-1.14028
34743538	chr21:34743538:C:T	1.27173e-07	-1.63423e-10	-0.528731
34743923	chr21:34743923:G:A	1.24991e-07	-1.63423e-10	-0.546032
34744054	chr21:34744054:G:A	1.60177e-08	-1.59887	-1.00171
34744406	chr21:34744406:C:T	6.95311e-08	-1.63423e-10	-1.1325
34745207	chr21:34745207:C:T	5.22603e-07	-1.63423e-10	0.884547
34745354	chr21:34745354:T:C	4.72217e-08	-0.362864	-1.15656
34745519	chr21:34745519:T:C	6.5965e-07	1.90518	-0.787746
34745909	chr21:34745909:A:G	8.63174e-08	-1.63423e-10	-0.916244
34745975	chr21:34745975:C:T	6.70209e-08	-0.0200417	-1.14923
34746063	chr21:34746063:G:A	9.13914e-08	-1.63423e-10	-0.859125
34746096	chr21:34746096:G:A	2.56366e-07	0.172332	-2.33987e-10
34746266	chr21:34746266:A:G	1.03187e-07	-1.63423e-10	-0.737736
34746523	chr21:34746523:G:A	1.00634e-07	-1.63423e-10	-0.762788
34746616	chr21:34746616:T:C	8.0683e-08	-1.63423e-10	-0.983748
34746814	chr21:34746814:T:G	2.33937e-08	-1.7346	-0.487212
34747055	chr21:34747055:A:G	2.73936e-08	-1.14923	-0.914738
34747181	chr21:34747181:G:A	7.41733e-08	-1.63423e-10	-1.06787
34747509	chr21:34747509:G:A	8.99476e-08	-1.63423e-10	-0.875049
34747755	chr21:34747755:A:G	7.33022e-08	-1.61963	0.53995
34748012	chr21:34748012:T:C	1.16821e-07	-1.63423e-10	-0.613635
34748036	chr21:34748036:A:G	3.15595e-07	1.44792	-1.06774
34748038	chr21:34748038:G:A	1.16517e-07	-1.63423e-10	-0.616242
34748100	chr21:34748100:C:G	1.82206e-08	-1.31059	-1.16113
34748123	chr21:34748123:G:A	1.12901e-07	-1.63423e-10	-0.647764
34748131	chr21:34748131:C:T	8.21202e-07	1.91985	-0.583353
34748260	chr21:34748260:T:C	6.72014e-08	-1.63423e-10	-1.16658
34748457	chr21:34748457:C:G	3.8339e-08	-1.72781	-2.33987e-10
34748565	chr21:34748565:G:GTGTGTT	7.27041e-08	-1.63423e-10	-1.08788
34748636	chr21:34748636:G:T	2.79408e-07	1.08327	-0.824872
34748661	chr21:34748661:C:T	8.07885e-08	-1.63423e-10	-0.982442
34748752	chr21:34748752:A:G	8.5632e-08	-1.63423e-10	-0.924216
34749007	chr21:34749007:G:A	2.07322e-08	-1.24283	-1.09976
34749050	chr21:34749050:T:C	7.48071e-07	1.72988	-0.486656
34749152	chr21:34749152:G:A	1.14527e-07	-1.63423e-10	-0.633466
34749562	chr21:34749562:G:T	7.50479e-08	-1.63423e-10	-1.05615
34749563	chr21:34749563:G:A	4.04625e-07	1.72517	-1.09649
34749816	chr21:34749816:C:T	7.26912e-07	1.61063	-0.396102
34749911	chr21:34749911:C:G	1.15628e-07	-1.63423e-10	-0.623895
34750256	chr21:34750256:G:A	2.18665e-08	-1.27095	-1.01837
34750805	chr21:34750805:T:C	4.11936e-08	-1.65599	-2.33987e-10
34750875	chr21:34750875:C:T	2.93609e-07	1.36746	-1.05949
34750879	chr21:34750879:T:C	3.79073e-08	-1.73913	-2.33987e-10
34750983	chr21:34750983:C:T	1.19884e-07	-1.63423e-10	-0.587752
34751180	chr21:34751180:C:T	1.08485e-07	-1.63423e-10	-0.68766
34751233	chr21:34751233:A:G	1.08466e-07	-1.63423e-10	-0.687839
34751322	chr21:34751322:G:A	1.0913e-07	-1.63423e-10	-0.681734
34751388	chr21:34751388:T:C	2.29097e-07	1.15187	-1.092
34751517	chr21:34751517:G:C	2.90515e-07	1.41656	-1.11918
34751581	chr21:34751581:C:T	2.95196e-08	-0.835751	-1.15347
34751742	chr21:34751742:C:T	7.34951e-08	-1.63423e-10	-1.07706
34751975	chr21:34751975:A:G	6.39643e-07	1.65228	-0.565643
34751976	chr21:34751976:A:G	3.49026e-07	1.60379	-1.12292
34752056	chr21:34752056:A:G	3.72105e-07	1.66928	-1.12438
34752240	chr21:34752240:G:A	1.11133e-07	-1.63423e-10	-0.663552
34752279	chr21:34752279:T:C	1.36581e-07	-1.63423e-10	-0.457359
34752367	chr21:34752367:A:G	1.37718e-07	-1.63423e-10	-0.449067
34752400	chr21:34752400:T:C	1.3841e-07	-1.63423e-10	-0.444052
34752415	chr21:34752415:A:G	3.94781e-07	1.67927	-1.07521
34752735	chr21:34752735:T:C	1.24717e-07	-1.63423e-10	-0.54823
34752755	chr21:34752755:C:T	1.12461e-07	-1.63423e-10	-0.651669
34752919	chr21:34752919:T:A	6.76117e-08	-1.63423e-10	-1.16049
34752936	chr21:34752936:A:G	5.39094e-07	2.04201	-1.1264
34752970	chr21:34752970:A:G	1.1124e-07	-1.63423e-10	-0.662586
34753233	chr21:34753233:T:C	1.78605e-08	-1.41431	-1.07738
34753319	chr21:34753319:G:A	7.95135e-08	-1.63423e-10	-0.998348
34753432	chr21:34753432:T:A	1.2727e-07	-1.63423e-10	-0.527966
34753521	chr21:34753521:C:T	6.71716e-08	-1.63423e-10	-1.16703
34753648	chr21:34753648:C:A	8.24813e-08	-1.63423e-10	-0.961705
34753933	chr21:34753933:C:T	6.81083e-08	-1.63423e-10	-1.15318
34754071	chr21:34754071:A:T	1.25421e-07	-1.63423e-10	-0.542598
34754342	chr21:34754342:A:G	1.40289e-08	-1.57928	-1.15387
34754396	chr21:34754396:G:T	1.01971e-07	-1.63423e-10	-0.749592
34754564	chr21:34754564:T:A	7.28795e-08	-1.63423e-10	-1.08547
34754583	chr21:34754583:G:A	7.38434e-08	-1.63423e-10	-1.07233
34755018	chr21:34755018:T:C	1.06451e-07	-1.63423e-10	-0.706593
34755021	chr21:34755021:A:G	7.02475e-08	-1.63423e-10	-1.12225
34755033	chr21:34755033:C:T	3.40148e-08	-1.52162	-0.325858
34755228	chr21:34755228:G:A	5.62831e-08	-1.49457	0.150692
34755388	chr21:34755388:T:C	7.02691e-08	-1.63423e-10	-1.12194
34755399	chr21:34755399:ACTC:A	6.85646e-08	-1.63423e-10	-1.1465
34755444	chr21:34755444:A:G	3.88267e-08	-1.71517	-2.33987e-10
34755479	chr21:34755479:C:T	2.62378e-08	-1.52494	-0.582129
34755636	chr21:34755636:A:G	6.91051e-08	-1.63423e-10	-1.13865
34755702	chr21:34755702:G:A	9.54411e-08	-1.63423e-10	-0.815767
34755769	chr21:34755769:G:A	2.64217e-08	-1.29879	-0.801302
34755849	chr21:34755849:T:A	9.67129e-08	-1.63423e-10	-0.802529
34756009	chr21:34756009:G:A	7.24304e-08	-1.63423e-10	-1.09165
34756352	chr21:34756352:A:G	1.2455e-07	-1.63423e-10	-0.549568
34756484	chr21:34756484:C:G	8.0311e-08	-1.63423e-10	-0.988369
34756498	chr21:34756498:T:C	1.28693e-07	-1.63423e-10	-0.516842
34756538	chr21:34756538:G:A	1.34967e-07	-1.63423e-10	-0.469243
34756868	chr21:34756868:C:T	1.2811e-07	-1.63423e-10	-0.521388
34756871	chr21:34756871:C:T	7.02667e-08	-1.63423e-10	-1.12198
34757022	chr21:34757022:A:G	1.28695e-07	-1.63423e-10	-0.51683
34757166	chr21:34757166:CAT:C	7.4635e-08	-1.06167	-2.33987e-10
34757181	chr21:34757181:T:C	1.28749e-07	-1.63423e-10	-0.51641
34757238	chr21:34757238:A:G	1.28959e-07	-1.63423e-10	-0.51478
34757322	chr21:34757322:A:T	1.287e-07	-1.63423e-10	-0.516791
34757341	chr21:34757341:T:A	8.21793e-08	-1.63423e-10	-0.965373
34757452	chr21:34757452:T:C	1.192e-07	-1.63423e-10	-0.593469
34757683	chr21:34757683:C:T	7.15017e-08	-1.63423e-10	-1.10455
34757768	chr21:34757768:G:T	5.54466e-08	-1.55799	0.199138
34757896	chr21:34757896:T:C	7.22831e-07	-1.63423e-10	1.2089
34757901	chr21:34757901:G:A	2.4984e-08	-1.37681	-0.779234
34757950	chr21:34757950:C:T	5.24821e-08	-1.4138	-2.33987e-10
34758030	chr21:34758030:G:A	1.21702e-07	-1.63423e-10	-0.572703
34758031	chr21:34758031:T:A	1.1855e-07	-1.63423e-10	-0.598941
34758055	chr21:34758055:C:T	6.73701e-08	-1.44037	0.276296
34758056	chr21:34758056:G:A	1.0507e-07	-1.63423e-10	-0.719653
34758123	chr21:34758123:G:A	5.06153e-07	-1.63423e-10	0.852563
34758149	chr21:34758149:T:A	9.6921e-08	-1.63423e-10	-0.800379
34758182	chr21:34758182:C:T	1.72539e-07	-1.63423e-10	-0.223652
34758209	chr21:34758209:T:G	6.877e-08	-1.63423e-10	-1.14351
34758643	chr21:34758643:A:G	9.8537e-08	-1.16559	0.38175
34758724	chr21:34758724:T:C	1.0303e-07	-1.63423e-10	-0.739259
34758813	chr21:34758813:C:T	1.09356e-07	-1.63423e-10	-0.679671
34758843	chr21:34758843:G:A	2.21006e-07	-1.63423e-10	0.0239162
34758848	chr21:34758848:T:C	2.28814e-07	-1.63423e-10	0.0586327
34758977	chr21:34758977:C:T	1.79564e-08	-1.40947	-1.07686
34758982	chr21:34758982:T:G	1.91035e-07	-1.63423e-10	-0.121819
34759071	chr21:34759071:T:C	6.76205e-07	-1.63423e-10	1.14222
34759219	chr21:34759219:T:C	5.59974e-08	-1.72478	0.375809
34759241	chr21:34759241:C:T	7.47979e-08	-1.63423e-10	-1.05949
34759328	chr21:34759328:A:G	4.66775e-08	-1.71164	0.180632
34759833	chr21:34759833:A:G	5.24562e-08	-1.46125	0.0469499
34759865	chr21:34759865:C:T	1.41596e-08	-1.55891	-1.16497
34759927	chr21:34759927:G:A	8.46346e-08	-1.63423e-10	-0.935933
34760062	chr21:34760062:G:A	1.41355e-08	-1.59485	-1.13074
34760076	chr21:34760076:C:T	2.38537e-07	-1.63423e-10	0.100249
34760299	chr21:34760299:C:T	1.38236e-08	-1.60969	-1.1382
34761312	chr21:34761312:T:G	1.01953e-07	-0.749767	-2.33987e-10
34761597	chr21:34761597:C:T	1.39568e-08	-1.57714	-1.16116
34761613	chr21:34761613:C:T	1.3189e-08	-1.63324	-1.16165
34762037	chr21:34762037:T:C	1.65554e-08	-1.51013	-1.05743
34762237	chr21:34762237:G:A	1.0713e-07	-1.63423e-10	-0.700231
34762526	chr21:34762526:C:T	8.22687e-08	-0.116841	-0.847445
34762827	chr21:34762827:G:C	6.77491e-08	-1.63423e-10	-1.15847
34763535	chr21:34763535:G:A	7.52202e-08	-1.63423e-10	-1.05386
34764018	chr21:34764018:A:G	1.45082e-07	0.729292	-1.12627
34764285	chr21:34764285:T:C	2.66802e-07	1.36901	-1.15678
34764298	chr21:34764298:T:C	9.07414e-08	0.210078	-1.07634
34764778	chr21:34764778:A:G	6.85425e-08	-1.14682	-2.33987e-10
34765357	chr21:34765357:A:G	1.04289e-07	-1.63423e-10	-0.72711
34766402	chr21:34766402:T:C	7.1568e-08	-1.63423e-10	-1.10363
34767227	chr21:34767227:C:T	7.96074e-07	-1.63423e-10	1.30542
34768267	chr21:34768267:G:A	7.76811e-08	-1.63423e-10	-1.02166
34768326	chr21:34768326:G:A	7.79937e-08	0.0341804	-1.05183
34768518	chr21:34768518:TAA:T	6.81067e-08	-1.1532	-2.33987e-10
34768638	chr21:34768638:C:T	8.73812e-08	-1.63423e-10	-0.903995
34768932	chr21:34768932:C:T	5.55107e-08	-1.27471	-0.082986
34770012	chr21:34770012:C:T	1.03149e-07	-1.63423e-10	-0.7381
34770307	chr21:34770307:T:G	1.22706e-08	-1.70204	-1.16503
34770523	chr21:34770523:T:G	5.39429e-08	-1.26977	-0.116576
34770861	chr21:34770861:T:G	1.0975e-07	-1.63423e-10	-0.676069
34770958	chr21:34770958:C:G	4.19929e-08	-1.63677	-2.33987e-10
34771396	chr21:34771396:T:A	7.86508e-08	-1.63423e-10	-1.00926
34771489	chr21:34771489:C:A	7.7156e-08	-1.63423e-10	-1.02845
34771593	chr21:34771593:G:C	3.75831e-07	-1.63423e-10	0.554863
34771645	chr21:34771645:C:T	1.06686e-06	-1.63423e-10	1.5982
34771693	chr21:34771693:A:T	2.13266e-08	-1.74232	-0.571996
34771710	chr21:34771710:C:T	6.73989e-08	-1.63423e-10	-1.16365
34771741	chr21:34771741:C:A	1.03191e-07	-1.63423e-10	-0.737692
34771751	chr21:34771751:A:G	9.75483e-07	-1.63423e-10	1.50866
34771777	chr21:34771777:C:T	8.69377e-08	-1.63423e-10	-0.909084
34771921	chr21:34771921:T:C	1.09892e-07	-1.63423e-10	-0.674776
34772508	chr21:34772508:G:A	1.35064e-08	-1.64255	-1.12856
34772755	chr21:34772755:C:T	8.77217e-08	-0.103192	-0.796914
34772799	chr21:34772799:T:C	4.78354e-08	-0.667746	-0.838764
34772919	chr21:34772919:G:A	8.41559e-07	-1.63423e-10	1.36098
34772970	chr21:34772970:C:T	1.02707e-07	0.0232774	-0.765671
34774312	chr21:34774312:A:G	7.32578e-08	-1.63423e-10	-1.08029
34774790	chr21:34774790:T:C	7.61517e-08	-1.63423e-10	-1.04155
34775307	chr21:34775307:T:G	1.46413e-07	0.653659	-1.04151
34775416	chr21:34775416:T:C	6.71699e-08	-1.63423e-10	-1.16705
34775777	chr21:34775777:G:A	2.68343e-07	-1.63423e-10	0.217991
34776184	chr21:34776184:T:A	1.15117e-07	-1.63423e-10	-0.628326
34776806	chr21:34776806:C:T	6.7755e-08	-1.63423e-10	-1.15838
34776873	chr21:34776873:A:G	6.72923e-08	-1.63423e-10	-1.16523
34777191	chr21:34777191:T:C	5.04109e-07	-1.63423e-10	0.848517
34777225	chr21:34777225:T:C	5.04109e-07	-1.63423e-10	0.848517
34777288	chr21:34777288:T:C	2.38709e-08	-1.72321	-0.478407
34777588	chr21:34777588:A:G	5.06061e-07	-1.63423e-10	0.852381
34777989	chr21:34777989:T:C	1.17124e-07	-0.611044	-2.33987e-10
34778506	chr21:34778506:C:T	1.90819e-07	0.735581	-0.85853
34779164	chr21:34779164:G:A	7.65628e-08	-1.63423e-10	-1.03616
34780006	chr21:34780006:C:T	1.1747e-06	-1.63423e-10	1.6945
34780539	chr21:34780539:G:A	7.83619e-08	-1.63423e-10	-1.01294
34780764	chr21:34780764:G:A	3.45082e-08	-1.53719	-0.295886
34780926	chr21:34780926:C:T	1.14697e-06	-1.63423e-10	1.6706
34780944	chr21:34780944:A:G	7.54397e-08	-0.962503	-0.088439
34781142	chr21:34781142:T:C	6.71855e-08	-1.63423e-10	-1.16682
34781487	chr21:34781487:C:G	6.86276e-08	-1.63423e-10	-1.14558
34781513	chr21:34781513:T:C	7.70416e-08	-1.63423e-10	-1.02993
34781558	chr21:34781558:G:A	7.02124e-07	-1.63423e-10	1.17983
34781803	chr21:34781803:G:A	7.92931e-08	-1.63423e-10	-1.00112
34782404	chr21:34782404:G:A	1.15326e-07	-1.63423e-10	-0.626515
34782568	chr21:34782568:T:C	1.28875e-07	-0.51834	0.00290403
34782569	chr21:34782569:T:C	4.86988e-07	-1.63423e-10	0.813963
34782904	chr21:34782904:A:G	6.79958e-08	-1.63423e-10	-1.15483
34783715	chr21:34783715:G:A	3.24749e-07	1.56593	-1.15715
34783770	chr21:34783770:C:T	3.16875e-08	-0.784984	-1.13337
34783842	chr21:34783842:T:G	7.53858e-08	-1.63423e-10	-1.05166
34784132	chr21:34784132:C:T	1.16913e-07	-1.63423e-10	-0.612849
34784534	chr21:34784534:A:G	5.70179e-08	-1.66732	0.336413
34784592	chr21:34784592:T:C	8.38688e-08	-1.63423e-10	-0.945022
34784793	chr21:34784793:C:A	1.09061e-07	-1.63423e-10	-0.682369
34784845	chr21:34784845:G:T	9.02673e-08	-1.63423e-10	-0.871501
34784925	chr21:34784925:G:A	8.0209e-08	-1.63423e-10	-0.98964
34785013	chr21:34785013:C:T	3.782e-08	-1.74144	-2.33987e-10
34785279	chr21:34785279:T:C	3.42532e-07	-1.63423e-10	0.462088
34785401	chr21:34785401:C:T	2.07548e-07	0.394653	-0.433567
34785471	chr21:34785471:T:C	5.09814e-08	-1.73101	0.288196
34785793	chr21:34785793:C:T	7.05756e-08	-1.63423e-10	-1.11759
34785871	chr21:34785871:T:TA	1.0132e-07	-1.63423e-10	-0.755987
34785947	chr21:34785947:G:GA	7.99279e-08	-1.63423e-10	-0.993151
34786084	chr21:34786084:G:A	8.49332e-08	-1.63423e-10	-0.932411
34786131	chr21:34786131:G:C	6.74512e-08	-1.63423e-10	-1.16287
34786613	chr21:34786613:TCAGA:T	7.19358e-08	-1.63423e-10	-1.0985
34786878	chr21:34786878:G:C	6.79497e-08	-1.63423e-10	-1.15551
34787334	chr21:34787334:T:C	3.72345e-08	-1.71023	-0.0468074
34787547	chr21:34787547:C:T	6.95321e-08	-1.63423e-10	-1.13249
34787643	chr21:34787643:C:G	6.85258e-08	-1.63423e-10	-1.14707
34787766	chr21:34787766:A:G	3.02484e-08	-1.72086	-0.243973
34788103	chr21:34788103:A:G	1.63221e-07	-1.63423e-10	-0.27917
34788516	chr21:34788516:T:C	8.92449e-08	-1.63423e-10	-0.882891
34788561	chr21:34788561:T:C	2.61342e-07	-1.63423e-10	0.191554
34788755	chr21:34788755:T:C	2.68777e-07	-1.63423e-10	0.219608
34789075	chr21:34789075:A:G	7.04147e-08	-1.63423e-10	-1.11987
34789206	chr21:34789206:C:T	6.71139e-08	-1.63423e-10	-1.16789
34789365	chr21:34789365:G:C	3.76604e-08	-1.74567	-2.33987e-10
34789493	chr21:34789493:T:C	4.82086e-08	-1.49874	-2.33987e-10
34789509	chr21:34789509:T:C	7.0993e-08	-1.63423e-10	-1.11169
34789661	chr21:34789661:A:G	2.95585e-08	-1.66368	-0.324225
34790329	chr21:34790329:A:G	7.09014e-08	-1.63423e-10	-1.11299
34790439	chr21:34790439:T:C	7.02274e-08	-1.63423e-10	-1.12254
34790797	chr21:34790797:T:C	7.58599e-08	-1.63423e-10	-1.04539
34791123	chr21:34791123:G:A	1.2225e-08	-1.7388	-1.13199
34791216	chr21:34791216:T:C	1.5078e-08	-1.49355	-1.16749
34791467	chr21:34791467:AC:A	7.02244e-08	-1.63423e-10	-1.12258
34791576	chr21:34791576:A:G	1.37503e-07	-1.63423e-10	-0.450633
34791651	chr21:34791651:A:G	6.72953e-08	-1.63423e-10	-1.16519
34792014	chr21:34792014:C:G	5.20001e-08	-1.42303	-2.33987e-10
34792047	chr21:34792047:C:A	6.70987e-08	-1.63423e-10	-1.16811
34792065	chr21:34792065:A:G	1.13343e-07	-1.63423e-10	-0.643856
34792108	chr21:34792108:G:T	1.76491e-07	0.00674864	-0.207754
34792700	chr21:34792700:T:C	6.85353e-08	-1.63423e-10	-1.14693
34792744	chr21:34792744:T:C	1.92538e-07	0.766376	-0.88036
34792879	chr21:34792879:C:T	2.22751e-07	-1.63423e-10	0.0317771
34793591	chr21:34793591:C:T	4.45822e-07	-1.63423e-10	0.725645
34793787	chr21:34793787:A:T	4.72057e-08	-1.51976	-2.33987e-10
34794124	chr21:34794124:T:C	7.17575e-08	-1.63423e-10	-1.10098
34794354	chr21:34794354:C:T	7.2237e-08	-1.63423e-10	-1.09432
34794848	chr21:34794848:A:G	7.80813e-08	-1.63423e-10	-1.01653
34794978	chr21:34794978:A:G	6.8535e-08	-1.75052	0.603594
34795002	chr21:34795002:T:A	6.71457e-08	-1.63423e-10	-1.16741
34795027	chr21:34795027:C:T	6.70993e-08	-1.63423e-10	-1.1681
34795837	chr21:34795837:C:T	6.7443e-08	-1.63423e-10	-1.16299
34796373	chr21:34796373:C:T	6.76639e-08	-1.63423e-10	-1.15972
34796403	chr21:34796403:A:G	1.52196e-07	-1.63423e-10	-0.349105
34796692	chr21:34796692:G:T	6.71705e-08	-1.63423e-10	-1.16704
34797257	chr21:34797257:T:TA	7.43218e-08	-1.63423e-10	-1.06587
34797704	chr21:34797704:G:A	3.42902e-07	-1.63423e-10	0.463169
34797802	chr21:34797802:C:T	5.94628e-08	-1.70753	0.418601
34798046	chr21:34798046:G:A	4.90354e-08	-1.73874	0.257011
34798609	chr21:34798609:A:T	1.52801e-08	-1.7353	-0.912423
34798876	chr21:34798876:T:A	7.00938e-08	-1.63423e-10	-1.12444
34799341	chr21:34799341:G:A	9.88069e-08	-1.63423e-10	-0.781108
34799910	chr21:34799910:G:A	6.89588e-08	-1.63423e-10	-1.14077
34800252	chr21:34800252:T:G	1.37005e-07	-1.63423e-10	-0.45426
34800348	chr21:34800348:G:A	1.87189e-07	-0.142155	-2.33987e-10
34800710	chr21:34800710:C:T	6.86679e-08	-1.63423e-10	-1.14499
34800838	chr21:34800838:G:A	1.51163e-07	-1.63423e-10	-0.355916
34801189	chr21:34801189:G:C	6.83215e-08	-1.63423e-10	-1.15005
34801371	chr21:34801371:G:A	6.53504e-08	-1.19451	-2.33987e-10
34801618	chr21:34801618:C:T	3.03183e-07	-1.63423e-10	0.340061
34801634	chr21:34801634:C:T	4.06851e-08	-1.66841	-2.33987e-10
34801877	chr21:34801877:A:G	2.04078e-08	-1.71651	-0.641847
34801941	chr21:34801941:T:C	5.16076e-07	-1.63423e-10	0.871978
34802232	chr21:34802232:G:C	1.24569e-08	-1.7066	-1.1454
34802491	chr21:34802491:A:G	6.77817e-08	-1.63423e-10	-1.15798
34802493	chr21:34802493:G:A	1.1242e-07	-0.652036	-2.33987e-10
34802589	chr21:34802589:G:T	6.13917e-08	-1.74425	0.487253
34802782	chr21:34802782:CACAG:C	1.35517e-08	-1.67874	-1.08903
34802898	chr21:34802898:A:G	1.2397e-08	-1.69122	-1.1656
34803054	chr21:34803054:A:C	3.74285e-08	-1.75184	-2.33987e-10
34803153	chr21:34803153:T:C	1.01783e-07	-1.63423e-10	-0.751436
34803172	chr21:34803172:T:C	6.79565e-08	-1.63423e-10	-1.15541
34803503	chr21:34803503:T:C	5.14341e-08	-1.68744	0.253468
34803560	chr21:34803560:T:A	8.76966e-08	-1.63423e-10	-0.900393
34803561	chr21:34803561:AAT:A	7.03682e-08	-1.63423e-10	-1.12053
34803723	chr21:34803723:C:T	6.87065e-08	-1.63423e-10	-1.14443
34803780	chr21:34803780:G:A	5.44195e-08	-1.74388	0.366329
34803927	chr21:34803927:T:C	5.65399e-08	-1.66788	0.328545
34804105	chr21:34804105:T:C	6.72161e-08	-1.63423e-10	-1.16636
34806807	chr21:34806807:CAAT:C	1.45837e-07	-1.63423e-10	-0.391788
34807339	chr21:34807339:G:T	3.67067e-07	-1.63423e-10	0.531267
34808387	chr21:34808387:A:G	2.7265e-08	-1.74859	-0.320084
34808689	chr21:34808689:A:G	4.6767e-08	-0.583355	-0.945744
34809862	chr21:34809862:G:A	3.34622e-08	-1.05006	-0.813799
34810823	chr21:34810823:G:A	4.73568e-07	-1.63423e-10	0.78602
34811236	chr21:34811236:A:AT	8.34681e-08	-1.63423e-10	-0.949811
34811718	chr21:34811718:C:T	6.71039e-08	-1.63423e-10	-1.16803
34812161	chr21:34812161:G:T	5.88383e-07	-1.63423e-10	1.0031
34812642	chr21:34812642:C:A	3.43181e-08	-0.993561	-0.845043
34813593	chr21:34813593:T:A	6.85943e-08	-1.63423e-10	-1.14607
34813793	chr21:34813793:T:C	1.17518e-08	-1.74216	-1.16811
34813795	chr21:34813795:A:T	1.17423e-08	-1.74298	-1.1681
34813870	chr21:34813870:A:C	4.13531e-08	-1.65213	-2.33987e-10
34814022	chr21:34814022:G:A	7.88539e-08	-0.273313	-0.733366
34814099	chr21:34814099:A:G	6.4312e-08	-0.360682	-0.849848
34814878	chr21:34814878:A:G	8.11696e-08	-1.63423e-10	-0.977735
34815005	chr21:34815005:C:T	3.86287e-08	-1.72028	-2.33987e-10
34815112	chr21:34815112:T:G	6.78536e-08	-1.63423e-10	-1.15692
34815210	chr21:34815210:AGAGT:A	1.98287e-07	-1.63423e-10	-0.084561
34815312	chr21:34815312:T:C	7.45746e-08	-1.63423e-10	-1.06248
34815389	chr21:34815389:T:C	4.3547e-07	1.69156	-0.989409
34815749	chr21:34815749:C:T	4.02149e-08	-0.561771	-1.11827
34816133	chr21:34816133:A:G	7.78273e-08	-1.63423e-10	-1.01978
34816286	chr21:34816286:G:A	1.24461e-07	-1.63423e-10	-0.550285
34816593	chr21:34816593:C:T	3.90056e-07	-1.63423e-10	0.592013
34816786	chr21:34816786:G:A	5.568e-08	-1.35466	-2.33987e-10
34816948	chr21:34816948:G:A	5.50805e-07	-1.63423e-10	0.937105
34817171	chr21:34817171:A:G	6.70995e-08	-1.63423e-10	-1.1681
34817556	chr21:34817556:G:A	3.22591e-08	-1.24139	-0.659082
34817581	chr21:34817581:A:G	8.44127e-08	-1.63423e-10	-0.938558
34817630	chr21:34817630:G:A	3.71283e-07	-1.63423e-10	0.542689
34817715	chr21:34817715:T:C	7.54023e-08	-1.63423e-10	-1.05144
34817863	chr21:34817863:G:T	1.31964e-08	-1.6266	-1.16773
34817903	chr21:34817903:A:C	7.84714e-08	-1.63423e-10	-1.01154
34818010	chr21:34818010:C:CTTG	6.8831e-08	-1.63423e-10	-1.14262
34819011	chr21:34819011:T:C	1.17246e-08	-1.74746	-1.16513
34819068	chr21:34819068:A:G	2.49839e-08	-1.09023	-1.06582
34819547	chr21:34819547:C:A	7.35373e-08	-1.63423e-10	-1.07648
34819701	chr21:34819701:T:G	4.49699e-07	-1.63423e-10	0.734302
34819792	chr21:34819792:A:G	7.49068e-08	-1.63423e-10	-1.05803
34819856	chr21:34819856:C:T	4.67045e-07	-1.63423e-10	0.772151
34819937	chr21:34819937:G:C	7.54844e-08	-1.63423e-10	-1.05035
34820187	chr21:34820187:C:G	2.28445e-08	-1.36805	-0.877516
34820403	chr21:34820403:A:G	4.86514e-07	-1.63423e-10	0.81299
34820531	chr21:34820531:T:C	3.83024e-08	-1.72876	-2.33987e-10
34820561	chr21:34820561:C:T	4.46928e-08	-1.57446	-2.33987e-10
34821574	chr21:34821574:T:C	1.98473e-08	-1.37392	-1.01229
34822241	chr21:34822241:C:G	2.30065e-08	-1.42702	-0.811478
34822333	chr21:34822333:G:A	8.20409e-08	-1.63423e-10	-0.967058
34822785	chr21:34822785:G:A	1.58423e-07	-0.36366	0.0546513
34822852	chr21:34822852:C:G	7.38301e-08	-1.63423e-10	-1.07251
34822966	chr21:34822966:C:T	3.66584e-08	-1.26472	-0.507909
34822969	chr21:34822969:G:T	1.13533e-07	-1.16775	0.525573
34823182	chr21:34823182:G:T	7.41887e-08	-1.63423e-10	-1.06766
34823377	chr21:34823377:T:G	1.53635e-07	-0.015007	-0.324692
34823998	chr21:34823998:A:C	6.85537e-08	-1.63423e-10	-1.14666
34824316	chr21:34824316:G:A	7.42791e-08	-1.63423e-10	-1.06645
34824418	chr21:34824418:C:G	9.84794e-08	-1.63423e-10	-0.784428
34824764	chr21:34824764:C:A	9.99868e-08	-1.63423e-10	-0.769237
34824927	chr21:34824927:A:G	5.03523e-08	-1.28396	-0.17127
34824952	chr21:34824952:T:C	9.70366e-08	-0.799187	-2.33987e-10
34825246	chr21:34825246:T:G	4.5984e-08	-1.32124	-0.224741
34825510	chr21:34825510:C:G	8.68292e-08	-1.63423e-10	-0.910333
34825893	chr21:34825893:A:G	1.17189e-08	-1.75171	-1.16136
34826201	chr21:34826201:C:T	1.10034e-07	-0.603125	-0.0703613
34826223	chr21:34826223:C:T	5.63142e-08	-1.34333	-2.33987e-10
34826995	chr21:34826995:T:C	4.92492e-08	-1.31313	-0.16425
34827395	chr21:34827395:C:T	7.40628e-08	-1.63423e-10	-1.06936
34828008	chr21:34828008:A:G	7.77371e-08	-1.63423e-10	-1.02094
34828714	chr21:34828714:T:C	3.80187e-08	-1.7362	-2.33987e-10
34828782	chr21:34828782:C:CT	4.20306e-08	-1.19976	-0.436117
34828804	chr21:34828804:T:C	1.27882e-07	-1.63423e-10	-0.523168
34828895	chr21:34828895:C:T	4.88336e-08	-0.971745	-0.514112
34829841	chr21:34829841:G:T	6.72118e-08	-1.63423e-10	-1.16643
34830176	chr21:34830176:A:G	6.8949e-08	-1.63423e-10	-1.14091
34830185	chr21:34830185:T:C	3.09791e-08	-1.30558	-0.635383
34830231	chr21:34830231:T:C	1.18989e-07	-1.63423e-10	-0.595244
34830478	chr21:34830478:C:T	3.74863e-08	-1.70957	-0.0407266
34831549	chr21:34831549:G:A	3.57545e-08	-1.74756	-0.0500395
34831622	chr21:34831622:G:A	4.55657e-08	-1.21997	-0.335155
34832348	chr21:34832348:A:G	5.41679e-07	-1.63423e-10	0.920398
34832490	chr21:34832490:A:G	2.36338e-07	-1.63423e-10	0.0909852
34832524	chr21:34832524:C:T	1.06768e-07	-1.63423e-10	-0.703615
34832541	chr21:34832541:A:G	4.80349e-08	-1.50235	-2.33987e-10
34833040	chr21:34833040:C:T	7.78394e-08	-1.63423e-10	-1.01963
34833048	chr21:34833048:G:A	7.81904e-08	-1.63423e-10	-1.01513
34833173	chr21:34833173:G:A	6.83835e-08	-1.63423e-10	-1.14914
34833229	chr21:34833229:T:C	3.34038e-07	-1.63423e-10	0.436979
34833261	chr21:34833261:T:C	7.15217e-08	-1.63423e-10	-1.10427
34833845	chr21:34833845:C:G	2.5739e-08	-1.48579	-0.640479
34834224	chr21:34834224:G:A	1.23207e-08	-1.69566	-1.16733
34834957	chr21:34834957:G:A	8.75621e-08	-1.63423e-10	-0.901928
34835120	chr21:34835120:G:A	1.54839e-07	-1.63423e-10	-0.33189
34835153	chr21:34835153:C:G	1.22041e-08	-1.7415	-1.131
34835765	chr21:34835765:C:T	3.82769e-08	-1.72943	-2.33987e-10
34836059	chr21:34836059:A:G	7.86398e-08	-1.63423e-10	-1.0094
34836293	chr21:34836293:G:A	5.41696e-07	-1.63423e-10	0.920429
34836726	chr21:34836726:T:A	1.19245e-08	-1.73437	-1.16132
34837036	chr21:34837036:T:C	8.17298e-08	-1.63423e-10	-0.970857
34837073	chr21:34837073:T:C	7.83742e-07	-1.63423e-10	1.2898
34837193	chr21:34837193:C:T	6.98819e-08	-1.63423e-10	-1.12747
34837353	chr21:34837353:G:A	1.40262e-08	-1.61196	-1.12139
34837693	chr21:34837693:G:A	1.2058e-08	-1.74051	-1.14403
34837803	chr21:34837803:C:T	1.72698e-08	-1.37526	-1.15006
34838010	chr21:34838010:C:A	1.21071e-08	-1.74243	-1.13805
34838218	chr21:34838218:GTGGC:G	1.19532e-08	-1.74246	-1.15081
34838700	chr21:34838700:A:G	7.1558e-08	-1.63423e-10	-1.10377
34839296	chr21:34839296:C:T	1.23993e-08	-1.73486	-1.12178
34839537	chr21:34839537:T:C	8.80457e-08	-1.63423e-10	-0.89642
34839740	chr21:34839740:T:C	1.48885e-08	-1.68773	-0.98596
34839754	chr21:34839754:C:A	1.17682e-08	-1.74623	-1.16265
34839802	chr21:34839802:T:C	7.16098e-07	-1.63423e-10	1.19954
34839858	chr21:34839858:G:C	1.17687e-08	-1.75184	-1.15699
34840099	chr21:34840099:T:C	1.19946e-08	-1.75174	-1.13807
34840147	chr21:34840147:T:A	7.12347e-07	-1.63423e-10	1.19429
34840205	chr21:34840205:G:A	1.1769e-08	-1.74651	-1.1623
34840216	chr21:34840216:C:A	1.17259e-08	-1.74637	-1.16611
34840518	chr21:34840518:C:G	1.16931e-08	-1.74854	-1.16674
34840643	chr21:34840643:G:A	1.16684e-08	-1.74929	-1.1681
34840863	chr21:34840863:C:T	1.16871e-08	-1.74769	-1.16811
34841033	chr21:34841033:G:C	1.16761e-08	-1.74862	-1.16811
34841108	chr21:34841108:G:T	1.16739e-08	-1.74916	-1.16776
34841164	chr21:34841164:A:AG	7.03168e-08	-1.63423e-10	-1.12126
34841187	chr21:34841187:C:T	1.16776e-08	-1.75194	-1.16466
34841226	chr21:34841226:A:G	1.45046e-08	-1.73819	-0.961619
34841472	chr21:34841472:C:T	1.17112e-08	-1.74588	-1.16786
34841535	chr21:34841535:A:G	1.17457e-08	-1.74268	-1.16811
34841600	chr21:34841600:A:G	1.31952e-08	-1.65697	-1.13745
34841830	chr21:34841830:G:C	1.16696e-08	-1.74919	-1.1681
34841904	chr21:34841904:A:G	7.03168e-08	-1.63423e-10	-1.12126
34842224	chr21:34842224:G:A	7.21349e-08	-1.63423e-10	-1.09574
34842797	chr21:34842797:G:A	4.26806e-08	-1.62053	-2.33987e-10
34842805	chr21:34842805:A:C	1.49698e-08	-1.71965	-0.94859
34842820	chr21:34842820:G:C	1.25578e-08	-1.74815	-1.09578
34842939	chr21:34842939:G:A	4.24056e-08	-1.627	-2.33987e-10
34842983	chr21:34842983:T:C	1.25013e-08	-1.75118	-1.09726
34843026	chr21:34843026:T:C	1.23192e-08	-1.74809	-1.11503
34843057	chr21:34843057:G:A	1.33485e-08	-1.6317	-1.15117
34843193	chr21:34843193:T:C	1.25858e-08	-1.74876	-1.09295
34843360	chr21:34843360:G:A	1.16486e-08	-1.75199	-1.1671
34843365	chr21:34843365:C:T	6.8168e-07	-1.63423e-10	1.15028
34843612	chr21:34843612:C:T	1.18471e-08	-1.75159	-1.1506
34843984	chr21:34843984:A:G	2.03393e-08	-1.32122	-1.0405
34844066	chr21:34844066:A:G	1.19328e-08	-1.74315	-1.15184
34844365	chr21:34844365:C:T	1.16832e-08	-1.74849	-1.16764
34844913	chr21:34844913:C:T	6.77895e-08	-1.63423e-10	-1.15787
34845333	chr21:34845333:G:A	3.04302e-07	-1.63423e-10	0.343746
34845967	chr21:34845967:A:G	1.36222e-08	-1.70904	-1.05354
34846477	chr21:34846477:C:A	4.50799e-08	-1.68001	0.114166
34847053	chr21:34847053:C:T	1.75111e-07	-1.63423e-10	-0.208857
34847269	chr21:34847269:A:G	3.70773e-08	-1.66013	-0.101147
34847474	chr21:34847474:CAAT:C	3.5747e-08	-1.70086	-0.0969461
34847791	chr21:34847791:T:C	8.43795e-08	-1.63423e-10	-0.938952
34847909	chr21:34847909:C:T	3.33234e-08	-1.70731	-0.160705
34847934	chr21:34847934:T:C	7.06057e-08	-1.63423e-10	-1.11717
34848196	chr21:34848196:G:A	2.59618e-08	-1.70514	-0.412507
34848382	chr21:34848382:T:C	3.25134e-08	-1.23505	-0.657569
34848423	chr21:34848423:A:C	2.55454e-08	-1.70771	-0.42611
34848437	chr21:34848437:G:A	3.88853e-08	-1.71366	-2.33987e-10
34848474	chr21:34848474:A:G	2.56816e-08	-1.71131	-0.417194
34848775	chr21:34848775:T:C	1.29482e-08	-1.73144	-1.08187
34848791	chr21:34848791:C:T	2.52315e-08	-1.7172	-0.428984
34848978	chr21:34848978:G:C	7.03917e-08	-1.63423e-10	-1.1202
34849961	chr21:34849961:G:A	1.37378e-08	-1.72659	-1.02754
34849974	chr21:34849974:C:A	3.75007e-08	-1.74992	-2.33987e-10
34849991	chr21:34849991:AC:A	6.83019e-08	-1.63423e-10	-1.15034
34850150	chr21:34850150:T:C	1.65872e-08	-1.75173	-0.81391
34850263	chr21:34850263:T:C	1.82075e-08	-1.74529	-0.727146
34850390	chr21:34850390:T:C	1.49142e-07	-1.63423e-10	-0.369377
34850565	chr21:34850565:T:C	1.5104e-08	-1.75089	-0.908424
34850937	chr21:34850937:T:C	2.67112e-08	-1.74309	-0.346107
34851211	chr21:34851211:C:CA	6.80202e-08	-1.63423e-10	-1.15447
34851330	chr21:34851330:G:A	2.31632e-08	-1.58963	-0.642077
34851440	chr21:34851440:A:G	6.78968e-08	-1.63423e-10	-1.15629
34851447	chr21:34851447:C:T	2.90785e-08	-1.65369	-0.350592
34851609	chr21:34851609:T:C	3.14452e-08	-1.7289	-0.197133
34851848	chr21:34851848:T:C	6.75203e-08	-1.63423e-10	-1.16185
34851979	chr21:34851979:T:C	1.36606e-08	-1.7112	-1.04855
34852018	chr21:34852018:A:G	3.73881e-08	-0.719165	-1.03376
34852024	chr21:34852024:C:T	1.76565e-07	-1.63423e-10	-0.200585
34852995	chr21:34852995:C:T	3.13109e-07	0.372276	-2.33987e-10
34853090	chr21:34853090:T:C	3.82456e-08	-1.73025	-2.33987e-10
34853671	chr21:34853671:T:C	7.34114e-08	-1.63423e-10	-1.0782
34854499	chr21:34854499:C:T	4.99356e-08	-1.67337	0.209827
34854754	chr21:34854754:ACGGGCTG:A	4.1654e-08	-1.6645	0.0196262
34855117	chr21:34855117:C:T	1.31082e-07	-1.70521	1.20675
34855620	chr21:34855620:G:A	1.55463e-07	-1.63423e-10	-0.327868
34855724	chr21:34855724:A:G	1.08959e-07	-1.63423e-10	-0.683303
34856214	chr21:34856214:TAGTC:T	1.05484e-07	-1.63423e-10	-0.71572
34856881	chr21:34856881:C:CAAA	1.05946e-07	-1.63423e-10	-0.711343
34857340	chr21:34857340:G:A	1.55172e-08	-1.46513	-1.1672
34857391	chr21:34857391:G:A	9.7733e-08	-1.63423e-10	-0.792036
34857454	chr21:34857454:G:A	1.18085e-07	-1.63423e-10	-0.602873
34857644	chr21:34857644:C:T	4.97218e-08	-1.23275	-0.235083
34857698	chr21:34857698:C:A	2.11801e-08	-1.44652	-0.874691
34858090	chr21:34858090:C:G	1.88295e-07	-1.63423e-10	-0.136268
34858327	chr21:34858327:G:A	9.72538e-08	-1.63423e-10	-0.796952
34858522	chr21:34858522:C:T	1.41283e-07	-1.75148	1.32797
34858650	chr21:34858650:A:G	6.86691e-08	-1.63423e-10	-1.14498
34858662	chr21:34858662:C:T	1.88295e-07	-1.63423e-10	-0.136268
34858676	chr21:34858676:C:T	1.88185e-07	-1.63423e-10	-0.13685
34858878	chr21:34858878:C:T	1.69929e-08	-1.64511	-0.896372
34859366	chr21:34859366:C:T	2.7425e-07	-1.63423e-10	0.239766
34859775	chr21:34859775:A:G	5.26287e-08	-1.41101	-2.33987e-10
34860185	chr21:34860185:T:C	2.73105e-08	-1.4975	-0.5695
34860374	chr21:34860374:T:C	2.94221e-08	-1.5631	-0.429434
34860559	chr21:34860559:T:C	1.65013e-08	-1.72778	-0.843055
34860744	chr21:34860744:CAT:C	8.10615e-08	-1.63423e-10	-0.979068
34860879	chr21:34860879:T:C	1.48391e-08	-1.52658	-1.15043
34860929	chr21:34860929:A:G	6.81875e-08	-1.63423e-10	-1.15201
34860957	chr21:34860957:A:G	7.87425e-08	-1.63423e-10	-1.00809
34861341	chr21:34861341:G:A	7.3231e-08	-1.63423e-10	-1.08066
34861459	chr21:34861459:T:G	2.18255e-08	-1.74051	-0.550683
34861726	chr21:34861726:T:A	6.84929e-08	-1.63423e-10	-1.14755
34862195	chr21:34862195:A:T	1.27419e-07	-1.63423e-10	-0.526797
34862340	chr21:34862340:C:T	1.45276e-07	-1.63423e-10	-0.39564
34862400	chr21:34862400:T:C	1.90813e-08	-1.75187	-0.673693
34862466	chr21:34862466:A:G	6.62353e-08	-1.596	0.414933
34862562	chr21:34862562:G:A	6.79751e-08	-1.63423e-10	-1.15513
34862846	chr21:34862846:C:T	6.71331e-08	-1.63423e-10	-1.1676
34863014	chr21:34863014:T:C	1.71656e-08	-1.37026	-1.16111
34863442	chr21:34863442:A:G	1.28774e-08	-1.70123	-1.11757
34863787	chr21:34863787:A:G	4.71908e-08	-1.52008	-2.33987e-10
34863804	chr21:34863804:T:C	1.56734e-08	-1.4862	-1.13611
34864219	chr21:34864219:G:A	1.33831e-08	-1.61539	-1.1649
34864455	chr21:34864455:G:C	4.79893e-07	-1.63423e-10	0.799288
34865249	chr21:34865249:C:T	2.06776e-08	-1.74921	-0.596015
34865339	chr21:34865339:G:A	3.87558e-08	-1.717	-2.33987e-10
34865406	chr21:34865406:C:T	7.1978e-08	-1.63423e-10	-1.09792
34865456	chr21:34865456:C:A	7.50192e-08	-1.63423e-10	-1.05653
34865508	chr21:34865508:GTCCATCCAAATGCC:G	9.20216e-08	-1.74073	0.88848
34865902	chr21:34865902:A:G	3.53035e-08	-1.36077	-0.449521
34866010	chr21:34866010:T:C	4.15668e-08	-1.49934	-0.147638
34866210	chr21:34866210:G:A	2.07142e-08	-1.67325	-0.670203
34866993	chr21:34866993:G:C	2.50464e-07	-1.63423e-10	0.14904
34867372	chr21:34867372:G:A	8.9874e-08	-1.63423e-10	-0.875867
34867661	chr21:34867661:C:T	8.50823e-08	-1.63423e-10	-0.930656
34867700	chr21:34867700:T:C	8.36385e-08	-0.947771	-2.33987e-10
34867980	chr21:34867980:TCAAA:T	1.15834e-07	-1.63423e-10	-0.62212
34867988	chr21:34867988:A:C	1.16071e-07	-1.63423e-10	-0.620078
34867990	chr21:34867990:A:G	1.15823e-07	-1.63423e-10	-0.622212
34869327	chr21:34869327:C:T	3.81753e-08	-1.73209	-2.33987e-10
34870425	chr21:34870425:T:C	9.8742e-08	-1.63423e-10	-0.781765
34870811	chr21:34870811:A:G	1.79693e-08	-1.57066	-0.914952
34870916	chr21:34870916:A:C	1.91737e-08	-1.33645	-1.08429
34870961	chr21:34870961:A:G	2.36038e-08	-1.11876	-1.09411
34871346	chr21:34871346:C:CTA	7.05157e-08	-1.63423e-10	-1.11844
34871559	chr21:34871559:A:G	7.47587e-08	-1.63423e-10	-1.06001
34871561	chr21:34871561:G:A	7.24299e-08	-1.63423e-10	-1.09166
34871641	chr21:34871641:G:A	7.7146e-08	-1.63423e-10	-1.02858
34871714	chr21:34871714:C:G	1.28943e-07	-1.63423e-10	-0.514907
34872079	chr21:34872079:G:A	7.78244e-08	-1.63423e-10	-1.01982
34872168	chr21:34872168:G:A	2.30706e-08	-1.46282	-0.772895
34872837	chr21:34872837:C:T	7.83023e-08	-1.63423e-10	-1.0137
34872902	chr21:34872902:T:C	7.11308e-08	-1.63423e-10	-1.10975
34872939	chr21:34872939:C:G	1.71834e-08	-1.56967	-0.960661
34873495	chr21:34873495:C:T	8.03524e-08	-1.63423e-10	-0.987854
34873605	chr21:34873605:A:C	3.66695e-08	-1.61315	-0.159183
34873723	chr21:34873723:G:C	1.27639e-07	-1.63423e-10	-0.525068
34873781	chr21:34873781:T:C	4.53942e-08	-1.64581	0.0869145
34873795	chr21:34873795:A:G	2.55095e-08	-1.69243	-0.442798
34873860	chr21:34873860:C:T	3.13936e-08	-1.65186	-0.275812
34873861	chr21:34873861:G:A	4.38556e-08	-1.57503	-0.0183401
34874237	chr21:34874237:C:A	2.41876e-07	-1.63423e-10	0.114148
34874313	chr21:34874313:T:A	2.52573e-08	-1.65988	-0.485282
34874399	chr21:34874399:CAGG:C	2.9042e-08	-1.6535	-0.352035
34874439	chr21:34874439:G:A	7.18347e-08	-1.63423e-10	-1.09991
34874490	chr21:34874490:T:C	1.7568e-08	-1.74193	-0.766265
34874906	chr21:34874906:G:A	6.12958e-08	-1.25856	-2.33987e-10
34874934	chr21:34874934:C:T	1.44195e-08	-1.69669	-1.00901
34875147	chr21:34875147:C:T	4.28673e-08	-1.65019	0.034022
34875436	chr21:34875436:C:T	9.14504e-08	-1.63423e-10	-0.85848
34875824	chr21:34875824:G:C	2.64583e-08	-1.60409	-0.494617
34876117	chr21:34876117:G:A	9.03012e-08	-1.63423e-10	-0.871125
34876389	chr21:34876389:T:C	2.52881e-07	-1.63423e-10	0.158645
34876854	chr21:34876854:CTTTTTCT:C	2.58064e-08	-1.49999	-0.62366
34876942	chr21:34876942:T:C	6.72135e-08	-1.63423e-10	-1.1664
34877092	chr21:34877092:C:T	1.77046e-08	-1.69118	-0.809274
34877134	chr21:34877134:C:T	1.72637e-08	-1.69099	-0.834679
34877362	chr21:34877362:A:G	1.44489e-07	-1.63423e-10	-0.40107
34877594	chr21:34877594:G:T	4.42625e-08	-1.58414	-2.33987e-10
34877685	chr21:34877685:C:T	1.99689e-07	-1.63423e-10	-0.0775123
34878467	chr21:34878467:G:A	9.63723e-08	-1.55851	0.752449
34878832	chr21:34878832:T:G	5.09492e-07	-1.63423e-10	0.859138
34878841	chr21:34878841:G:A	1.21775e-07	-1.63423e-10	-0.572104
34879759	chr21:34879759:T:C	7.17557e-08	-1.63423e-10	-1.10101
34879875	chr21:34879875:A:G	1.02541e-07	-1.63423e-10	-0.744012
34879919	chr21:34879919:C:T	9.48614e-08	-1.63423e-10	-0.821859
34880191	chr21:34880191:A:G	1.03672e-07	-1.63423e-10	-0.733045
34880282	chr21:34880282:A:C	6.80932e-08	-1.63423e-10	-1.1534
34880325	chr21:34880325:T:C	2.15191e-08	-1.43938	-0.865958
34880375	chr21:34880375:T:C	6.74154e-08	-1.63423e-10	-1.1634
34880388	chr21:34880388:C:T	6.99711e-08	-1.63423e-10	-1.12619
34880897	chr21:34880897:T:A	3.13446e-08	-1.58427	-0.344958
34881005	chr21:34881005:A:G	9.32981e-08	-1.63423e-10	-0.838476
34881746	chr21:34881746:C:T	8.16332e-08	-1.38304	0.410999
34882064	chr21:34882064:G:A	9.38679e-08	-1.63423e-10	-0.832388
34882435	chr21:34882435:G:A	6.38057e-08	-1.58474	0.366309
34882544	chr21:34882544:A:G	7.92182e-08	-1.63423e-10	-1.00207
34882620	chr21:34882620:A:C	3.34474e-07	-1.63423e-10	0.438284
34882648	chr21:34882648:C:T	7.86046e-08	-1.63423e-10	-1.00984
34883255	chr21:34883255:A:T	7.13217e-08	-1.63423e-10	-1.10708
34883524	chr21:34883524:T:G	7.994e-08	-1.74832	0.755323
34884179	chr21:34884179:T:C	8.64379e-08	-1.63423e-10	-0.914849
34884945	chr21:34884945:T:C	6.90648e-08	-1.63423e-10	-1.13923
34885230	chr21:34885230:C:T	6.94318e-08	-1.63423e-10	-1.13393
34885728	chr21:34885728:T:C	1.29674e-08	-1.71048	-1.10136
34885752	chr21:34885752:T:A	7.29858e-08	-1.63423e-10	-1.08401
34885869	chr21:34885869:G:C	7.17155e-08	-1.63423e-10	-1.10157
34885926	chr21:34885926:T:C	3.78905e-08	-1.73958	-2.33987e-10
34886388	chr21:34886388:C:G	8.82035e-08	-1.63423e-10	-0.894629
34886542	chr21:34886542:T:C	4.45217e-08	-1.673	0.0947042
34887011	chr21:34887011:C:T	6.81985e-08	-1.63423e-10	-1.15185
34887751	chr21:34887751:G:A	9.99091e-08	-1.63423e-10	-0.770015
34887869	chr21:34887869:T:A	1.05519e-07	-1.63423e-10	-0.715387
34888114	chr21:34888114:C:T	1.70672e-08	-1.40975	-1.12736
34889305	chr21:34889305:G:T	9.77036e-08	-1.63423e-10	-0.792337
34889398	chr21:34889398:CT:C	4.05274e-08	-1.6723	-2.33987e-10
34889408	chr21:34889408:G:A	4.04614e-08	-0.578484	-1.09544
34889712	chr21:34889712:G:A	3.31394e-07	-1.63423e-10	0.429033
34889717	chr21:34889717:T:A	3.7423e-08	-1.75199	-2.33987e-10
34890130	chr21:34890130:A:G	1.20473e-08	-1.74031	-1.14513
34890238	chr21:34890238:G:T	1.96165e-08	-1.61971	-0.778194
34890549	chr21:34890549:C:T	1.36599e-08	-1.61908	-1.14073
34891034	chr21:34891034:C:T	1.02826e-07	-1.63423e-10	-0.741237
34891245	chr21:34891245:T:C	6.97251e-08	-1.63423e-10	-1.12972
34891494	chr21:34891494:G:A	6.70999e-08	-1.63423e-10	-1.16809
34891709	chr21:34891709:A:T	1.9678e-08	-1.24803	-1.14674
34891733	chr21:34891733:G:A	9.97375e-08	-1.63423e-10	-0.771734
34892656	chr21:34892656:T:C	1.5979e-07	-1.63423e-10	-0.300418
34892671	chr21:34892671:G:C	1.01028e-07	-1.63423e-10	-0.758874
34893784	chr21:34893784:A:T	7.82633e-08	-1.0142	-2.33987e-10
34893793	chr21:34893793:C:A	2.46787e-08	-1.24489	-0.923445
34893968	chr21:34893968:A:G	9.10752e-08	-1.63423e-10	-0.862591
34894186	chr21:34894186:C:T	1.98713e-08	-1.64417	-0.740831
34894689	chr21:34894689:T:C	3.29173e-08	-1.03736	-0.842912
34895091	chr21:34895091:G:A	1.83578e-07	-1.63423e-10	-0.161636
34895121	chr21:34895121:A:G	1.31147e-08	-1.6599	-1.14064
34895423	chr21:34895423:CA:C	3.75816e-08	-1.74776	-2.33987e-10
34895640	chr21:34895640:T:C	1.46747e-08	-1.73733	-0.950819
34895842	chr21:34895842:G:T	2.28388e-08	-1.19612	-1.04969
34896576	chr21:34896576:A:G	1.42446e-07	-1.21229	0.796978
34896589	chr21:34896589:A:G	6.71382e-08	-1.63423e-10	-1.16752
34896639	chr21:34896639:T:C	1.51958e-07	-1.22941	0.878738
34896952	chr21:34896952:G:C	4.19758e-08	-1.1591	-0.478085
34897161	chr21:34897161:T:C	2.02375e-07	-1.63423e-10	-0.064153
34897745	chr21:34897745:C:T	9.28897e-08	-1.63423e-10	-0.842863
34898080	chr21:34898080:G:A	1.60364e-07	-1.63423e-10	-0.296832
34898114	chr21:34898114:C:T	1.4203e-08	-1.74705	-0.973775
34898144	chr21:34898144:T:A	1.72032e-07	-1.63423e-10	-0.226596
34898209	chr21:34898209:G:T	6.8139e-08	-1.63423e-10	-1.15273
34898667	chr21:34898667:C:T	7.29847e-08	-1.63423e-10	-1.08403
34898844	chr21:34898844:C:T	2.48369e-07	-1.63423e-10	0.140639
34898861	chr21:34898861:C:T	3.47687e-08	-1.05036	-0.775194
34898885	chr21:34898885:A:G	6.99081e-08	-1.63423e-10	-1.12709
34898890	chr21:34898890:G:C	2.01421e-08	-1.64649	-0.724976
34898969	chr21:34898969:A:C	1.05089e-07	-1.63423e-10	-0.719468
34899023	chr21:34899023:C:T	1.41214e-07	-1.63423e-10	-0.424002
34899051	chr21:34899051:T:C	1.5886e-08	-1.68828	-0.920553
34899157	chr21:34899157:G:T	7.50994e-08	-1.63423e-10	-1.05546
34899634	chr21:34899634:T:C	1.04611e-07	-1.63423e-10	-0.724025
34899828	chr21:34899828:A:G	1.44901e-07	-1.63423e-10	-0.398228
34900265	chr21:34900265:G:A	3.80728e-08	-1.73478	-2.33987e-10
34900664	chr21:34900664:T:A	1.18164e-08	-1.74328	-1.16151
34900811	chr21:34900811:C:T	5.94469e-08	-1.16627	-0.122923
34900899	chr21:34900899:T:A	1.5134e-08	-1.74606	-0.911271
34901053	chr21:34901053:T:G	6.91108e-08	-1.63423e-10	-1.13856
34901599	chr21:34901599:G:A	5.26972e-08	-1.40971	-2.33987e-10
34901890	chr21:34901890:T:C	8.72794e-08	-1.30399	0.39883
34902076	chr21:34902076:G:A	3.41616e-08	-1.28207	-0.561099
34902107	chr21:34902107:A:C	6.73674e-08	-1.63423e-10	-1.16411
34902143	chr21:34902143:A:G	4.71552e-08	-1.66518	0.144346
34902146	chr21:34902146:A:G	6.62304e-08	-1.27476	0.0936223
34902211	chr21:34902211:T:C	3.82373e-08	-1.73046	-2.33987e-10
34902222	chr21:34902222:A:T	9.58362e-08	-1.63423e-10	-0.811635
34902322	chr21:34902322:G:A	1.00887e-07	-1.63423e-10	-0.760279
34902351	chr21:34902351:A:G	4.20394e-08	-1.31007	-0.325601
34902520	chr21:34902520:G:T	6.72531e-08	-1.63423e-10	-1.16581
34902568	chr21:34902568:T:C	1.01114e-07	-1.63423e-10	-0.758024
34903001	chr21:34903001:T:G	5.0503e-08	-1.4958	0.0435532
34903142	chr21:34903142:T:C	5.8629e-08	-1.63529	0.33224
34903349	chr21:34903349:T:G	5.57062e-08	-1.27662	-0.0775689
34903456	chr21:34903456:A:G	4.25955e-08	-1.62253	-2.33987e-10
34903531	chr21:34903531:C:T	7.16148e-08	-1.63423e-10	-1.10297
34903588	chr21:34903588:C:G	7.40201e-08	-1.63423e-10	-1.06994
34903952	chr21:34903952:A:T	1.16681e-07	-1.63423e-10	-0.614828
34904595	chr21:34904595:A:G	5.4522e-08	-1.31992	-0.0557474
34904945	chr21:34904945:A:G	8.48704e-08	-1.63423e-10	-0.93315
34904978	chr21:34904978:AAAG:A	6.44321e-08	-1.24541	0.0367412
34905142	chr21:34905142:C:T	1.0696e-07	-1.63423e-10	-0.701822
34905261	chr21:34905261:T:A	1.20462e-08	-1.75154	-1.13398
34905405	chr21:34905405:C:T	6.76374e-08	-1.63423e-10	-1.16012
34905440	chr21:34905440:G:A	1.45956e-08	-1.53332	-1.16023
34905572	chr21:34905572:A:G	1.66627e-07	-1.63423e-10	-0.258517
34905969	chr21:34905969:T:C	6.76242e-08	-1.63423e-10	-1.16031
34906645	chr21:34906645:A:G	4.22448e-08	-1.50962	-0.12117
34907167	chr21:34907167:TG:T	7.69689e-08	-1.63423e-10	-1.03087
34907282	chr21:34907282:C:T	8.6124e-08	-1.63423e-10	-0.918488
34907416	chr21:34907416:T:C	1.26618e-08	-1.66953	-1.16615
34907433	chr21:34907433:T:C	1.51742e-08	-1.52067	-1.13402
34907488	chr21:34907488:G:C	1.34379e-07	-1.63423e-10	-0.473613
34907636	chr21:34907636:C:T	2.76221e-08	-1.07884	-0.976818
34907746	chr21:34907746:A:G	5.00066e-08	-1.02734	-0.43478
34907917	chr21:34907917:T:C	1.47207e-06	-1.63423e-10	1.92015
34908079	chr21:34908079:A:G	1.55694e-08	-1.57918	-1.04979
34908256	chr21:34908256:A:C	3.26697e-07	-1.63423e-10	0.414758
34908280	chr21:34908280:G:A	8.98745e-08	-1.63423e-10	-0.875862
34908600	chr21:34908600:T:C	7.34281e-08	-1.63423e-10	-1.07797
34909038	chr21:34909038:T:G	7.02384e-08	-1.63423e-10	-1.12238
34909333	chr21:34909333:T:C	2.52152e-08	-1.09473	-1.0521
34909928	chr21:34909928:C:T	5.22741e-08	-0.359269	-1.0585
34910041	chr21:34910041:G:C	6.89208e-08	-1.63423e-10	-1.14132
34910321	chr21:34910321:A:G	7.14503e-08	-1.63423e-10	-1.10527
34910524	chr21:34910524:T:C	1.38e-08	-1.74829	-1.00132
34910563	chr21:34910563:C:T	1.14664e-07	-1.63423e-10	-0.632265
34911224	chr21:34911224:G:A	3.69979e-07	0.539171	-2.33987e-10
34911514	chr21:34911514:A:G	2.09775e-08	-1.28164	-1.04919
34911718	chr21:34911718:A:G	6.70978e-08	-1.63423e-10	-1.16812
34911956	chr21:34911956:C:T	7.97283e-08	-1.63423e-10	-0.995651
34912066	chr21:34912066:G:C	7.52533e-08	-1.63423e-10	-1.05342
34912227	chr21:34912227:G:C	6.8097e-08	-1.63423e-10	-1.15334
34912323	chr21:34912323:C:T	6.7162e-08	-1.63423e-10	-1.16717
34912345	chr21:34912345:T:C	6.77732e-08	-1.63423e-10	-1.15811
34912498	chr21:34912498:C:T	2.10982e-07	-0.0225048	-2.33987e-10
34912552	chr21:34912552:T:C	1.20512e-08	-1.74617	-1.13894
34912781	chr21:34912781:A:G	1.03297e-07	-1.63423e-10	-0.736672
34913010	chr21:34913010:C:T	7.16663e-08	-1.63423e-10	-1.10226
34913164	chr21:34913164:T:C	1.00857e-07	-1.63423e-10	-0.760573
34913514	chr21:34913514:T:C	8.81159e-08	-1.63423e-10	-0.895623
34913535	chr21:34913535:C:T	1.6513e-07	-0.267543	-2.33987e-10
34913614	chr21:34913614:C:T	2.16859e-08	-1.33396	-0.963654
34913810	chr21:34913810:A:G	9.22586e-08	-1.63423e-10	-0.849681
34914017	chr21:34914017:G:A	9.27423e-08	-1.63423e-10	-0.844451
34914380	chr21:34914380:C:T	4.71158e-08	-1.52167	-2.33987e-10
34914549	chr21:34914549:AC:A	6.72933e-08	-1.63423e-10	-1.16522
34914552	chr21:34914552:C:A	6.73051e-08	-1.63423e-10	-1.16504
34914641	chr21:34914641:A:T	1.58992e-08	-1.45584	-1.15216
34914685	chr21:34914685:C:T	6.76414e-08	-1.63423e-10	-1.16006
34915217	chr21:34915217:A:G	9.07313e-08	-1.63423e-10	-0.866373
34915902	chr21:34915902:A:G	7.03594e-08	-1.63423e-10	-1.12066
34916119	chr21:34916119:T:C	7.12434e-08	-1.63423e-10	-1.10817
34916725	chr21:34916725:G:A	1.05664e-07	0.18377	-0.897784
34916751	chr21:34916751:C:T	3.50956e-08	-0.690948	-1.12525
34917311	chr21:34917311:G:A	8.59529e-08	-1.63423e-10	-0.920477
34918002	chr21:34918002:G:A	2.97667e-08	-1.06385	-0.917037
34918258	chr21:34918258:A:C	2.08504e-07	-1.63423e-10	-0.0343165
34918520	chr21:34918520:C:T	7.0597e-08	-1.63423e-10	-1.11729
34918672	chr21:34918672:G:T	3.88759e-08	-1.7139	-2.33987e-10
34918836	chr21:34918836:A:G	1.39125e-08	-1.59631	-1.14518
34918919	chr21:34918919:C:A	1.49021e-08	-1.50855	-1.16422
34918940	chr21:34918940:G:A	1.39537e-08	-1.57078	-1.16775
34919303	chr21:34919303:G:C	6.91586e-08	-1.63423e-10	-1.13787
34919349	chr21:34919349:C:A	3.82543e-08	-1.73002	-2.33987e-10
34919379	chr21:34919379:G:A	7.85277e-08	-1.63423e-10	-1.01082
34919392	chr21:34919392:T:C	7.95482e-08	-1.63423e-10	-0.997912
34919562	chr21:34919562:G:T	7.98264e-08	-1.63423e-10	-0.994421
34919785	chr21:34919785:C:T	1.41306e-08	-1.56001	-1.16592
34919931	chr21:34919931:A:C	1.42079e-08	-1.55507	-1.16541
34920203	chr21:34920203:G:A	2.42811e-08	-1.02238	-1.1622
34920248	chr21:34920248:C:T	1.35996e-08	-1.59792	-1.16631
34920527	chr21:34920527:A:C	1.31911e-07	-0.492151	-2.33987e-10
34920964	chr21:34920964:T:C	3.55643e-08	-0.912702	-0.890232
34921268	chr21:34921268:A:G	1.77819e-08	-1.65833	-0.837767
34921312	chr21:34921312:C:T	8.52935e-08	-0.205644	-0.722534
34921747	chr21:34921747:T:C	7.59056e-08	-0.0935372	-0.951249
34922045	chr21:34922045:C:T	4.32844e-08	-0.498718	-1.10777
34922088	chr21:34922088:C:T	1.64629e-08	-1.44618	-1.12698
34922208	chr21:34922208:G:A	6.87155e-08	-1.63423e-10	-1.1443
34922284	chr21:34922284:G:A	7.78272e-08	-1.63423e-10	-1.01978
34922690	chr21:34922690:G:A	4.01952e-08	-0.615731	-1.0648
34924092	chr21:34924092:C:G	1.68068e-08	-1.40846	-1.14403
34924096	chr21:34924096:C:T	8.09194e-08	-1.63423e-10	-0.980822
34924714	chr21:34924714:T:C	7.09713e-08	-1.63423e-10	-1.112
34924795	chr21:34924795:T:C	1.55863e-08	-1.5575	-1.07038
34924835	chr21:34924835:C:T	1.77254e-08	-1.43482	-1.06446
34924881	chr21:34924881:T:C	1.42553e-08	-1.55809	-1.15905
34924979	chr21:34924979:A:AGAGCTTGCCT	7.27132e-08	-1.63423e-10	-1.08775
34925021	chr21:34925021:A:G	7.22026e-08	-1.63423e-10	-1.0948
34926196	chr21:34926196:T:A	1.49793e-08	-1.50127	-1.16634
34926330	chr21:34926330:G:A	8.52238e-08	-1.63423e-10	-0.928995
34926671	chr21:34926671:T:C	1.08645e-07	-1.63423e-10	-0.686193
34927260	chr21:34927260:G:A	8.12619e-08	-1.63423e-10	-0.976599
34927368	chr21:34927368:G:T	2.18791e-08	-1.12081	-1.16794
34927436	chr21:34927436:ATGC:A	7.50367e-08	-1.63423e-10	-1.0563
34927465	chr21:34927465:T:C	4.03527e-08	-0.863773	-0.812844
34927511	chr21:34927511:C:T	9.2445e-08	-1.63423e-10	-0.847661
34927662	chr21:34927662:C:T	3.87813e-08	-1.71634	-2.33987e-10
34927745	chr21:34927745:G:A	2.38868e-07	-1.63423e-10	0.101635
34927998	chr21:34927998:C:T	6.77984e-08	-1.63423e-10	-1.15774
34928669	chr21:34928669:G:A	1.17519e-07	0.414931	-1.02261
34928725	chr21:34928725:T:A	9.75213e-08	-1.63423e-10	-0.794205
34928798	chr21:34928798:A:G	3.81547e-08	-0.726241	-1.00639
34929349	chr21:34929349:T:A	6.71527e-08	-1.63423e-10	-1.16731
34929415	chr21:34929415:G:A	8.61491e-08	0.179916	-1.09811
34929433	chr21:34929433:G:C	7.43879e-08	-1.63423e-10	-1.06498
34929440	chr21:34929440:A:T	7.89164e-08	0.0468006	-1.05269
34929626	chr21:34929626:C:T	7.49075e-08	-1.63423e-10	-1.05802
34929628	chr21:34929628:A:G	7.44011e-08	-1.63423e-10	-1.0648
34929769	chr21:34929769:C:T	6.28192e-08	-0.145882	-1.08813
34929846	chr21:34929846:G:A	6.79768e-08	-1.63423e-10	-1.15511
34930049	chr21:34930049:T:A	2.58577e-07	-1.63423e-10	0.180919
34930498	chr21:34930498:A:G	2.69157e-07	-1.63423e-10	0.22102
34930560	chr21:34930560:C:T	4.88655e-08	-0.523483	-0.961721
34930590	chr21:34930590:T:C	6.71855e-08	-1.63423e-10	-1.16682
34930620	chr21:34930620:C:T	2.99026e-08	-0.908859	-1.06747
34930725	chr21:34930725:A:T	2.35291e-08	-1.14372	-1.07232
34930727	chr21:34930727:A:T	6.81283e-08	-1.63423e-10	-1.15288
34930751	chr21:34930751:C:T	6.76305e-08	-1.63423e-10	-1.16022
34931701	chr21:34931701:C:T	3.30559e-08	-0.747102	-1.12897
34931881	chr21:34931881:C:T	2.9609e-08	-0.818142	-1.16806
34932028	chr21:34932028:G:A	2.40192e-07	-1.63423e-10	0.107164
34932447	chr21:34932447:G:A	8.3355e-08	-1.63423e-10	-0.951168
34932731	chr21:34932731:G:A	2.58244e-08	-1.04158	-1.08138
34932812	chr21:34932812:C:T	2.84059e-08	-0.981369	-1.04631
34932837	chr21:34932837:C:T	6.05996e-08	-0.256336	-1.01365
34933469	chr21:34933469:T:C	2.34911e-08	-1.50214	-0.715513
34933491	chr21:34933491:C:T	9.89478e-08	-1.63423e-10	-0.779684
34933771	chr21:34933771:T:C	6.71333e-08	-1.63423e-10	-1.1676
34933978	chr21:34933978:A:G	6.72472e-08	-1.63423e-10	-1.1659
34934141	chr21:34934141:CTAAG:C	7.03594e-08	-1.63423e-10	-1.12066
34934695	chr21:34934695:G:T	7.56337e-08	-1.63423e-10	-1.04837
34934955	chr21:34934955:T:C	6.25459e-08	-0.1236	-1.11477
34935057	chr21:34935057:T:C	7.35879e-08	-1.63423e-10	-1.0758
34935072	chr21:34935072:G:A	3.2888e-07	-1.63423e-10	0.421417
34935371	chr21:34935371:T:C	5.71008e-08	-0.217456	-1.112
34935709	chr21:34935709:A:G	7.34694e-08	-1.63423e-10	-1.07741
34936251	chr21:34936251:T:C	1.04667e-07	-1.63423e-10	-0.723494
34936279	chr21:34936279:A:T	3.15506e-08	-0.773637	-1.14905
34936680	chr21:34936680:G:A	6.71327e-08	-1.63423e-10	-1.1676
34936733	chr21:34936733:T:C	1.08087e-07	-1.63423e-10	-0.691343
34936817	chr21:34936817:T:A	6.83446e-08	-1.63423e-10	-1.14971
34937002	chr21:34937002:G:A	1.1052e-07	-1.63423e-10	-0.669083
34937166	chr21:34937166:T:C	6.96412e-08	-1.13092	-2.33987e-10
34937621	chr21:34937621:G:C	1.05563e-07	-1.63423e-10	-0.71497
34937642	chr21:34937642:G:A	7.97253e-08	-1.63423e-10	-0.995689
34938173	chr21:34938173:C:A	6.83577e-08	-1.63423e-10	-1.14952
34938219	chr21:34938219:T:C	4.27168e-06	2.98549	-2.33987e-10
34938529	chr21:34938529:TCTC:T	6.99432e-08	-1.63423e-10	-1.12659
34938999	chr21:34938999:T:C	2.25829e-08	-1.26267	-0.994418
34939172	chr21:34939172:G:A	3.77849e-08	-1.74237	-2.33987e-10
34939419	chr21:34939419:T:C	1.94263e-07	-0.105064	-2.33987e-10
34939592	chr21:34939592:C:T	8.09209e-08	-1.63423e-10	-0.980803
34939725	chr21:34939725:A:G	2.37213e-08	-1.6473	-0.560608
34939858	chr21:34939858:A:G	3.82191e-08	-1.73094	-2.33987e-10
34939869	chr21:34939869:CT:C	7.93731e-08	-1.63423e-10	-1.00012
34939979	chr21:34939979:C:T	2.2836e-07	-1.63423e-10	0.0566475
34940050	chr21:34940050:C:T	6.12453e-08	-0.117119	-1.14227
34940356	chr21:34940356:G:A	9.67089e-08	-1.63423e-10	-0.80257
34940558	chr21:34940558:G:T	2.42209e-07	-1.63423e-10	0.115526
34940587	chr21:34940587:C:G	2.86657e-08	-0.852729	-1.16584
34940590	chr21:34940590:T:C	9.58976e-08	-1.63423e-10	-0.810994
34940904	chr21:34940904:G:A	7.0521e-08	-1.63423e-10	-1.11836
34941069	chr21:34941069:C:T	1.39201e-07	-1.63423e-10	-0.438357
34941321	chr21:34941321:C:T	2.10175e-08	-1.17955	-1.14937
34941863	chr21:34941863:TAATG:T	2.58278e-07	-1.63423e-10	0.179762
34941980	chr21:34941980:C:A	2.90971e-07	-0.865245	1.16419
34942148	chr21:34942148:G:C	1.03491e-07	-1.63423e-10	-0.734792
34942339	chr21:34942339:C:T	8.05558e-08	-1.63423e-10	-0.985326
34942356	chr21:34942356:T:C	7.05534e-08	-1.63423e-10	-1.11791
34942706	chr21:34942706:G:A	1.16544e-07	-1.63423e-10	-0.616009
34942752	chr21:34942752:A:G	7.14948e-08	-1.63423e-10	-1.10465
34943319	chr21:34943319:T:A	5.78901e-08	-0.505612	-0.810117
34943320	chr21:34943320:GTCT:G	6.08696e-08	-0.469058	-0.796484
34943332	chr21:34943332:T:A	5.93308e-08	-0.494663	-0.796484
34943569	chr21:34943569:T:C	1.11633e-07	-1.63423e-10	-0.659058
34944241	chr21:34944241:C:T	7.29652e-08	-1.63423e-10	-1.08429
34944288	chr21:34944288:A:G	2.37218e-08	-1.35001	-0.857873
34944527	chr21:34944527:T:C	7.67158e-08	-1.63423e-10	-1.03417
34944699	chr21:34944699:A:C	7.98966e-08	-1.63423e-10	-0.993542
34944907	chr21:34944907:A:G	8.00406e-08	-1.63423e-10	-0.991742
34945431	chr21:34945431:C:T	9.89189e-08	-1.63423e-10	-0.779976
34945639	chr21:34945639:T:A	6.77925e-08	-1.15782	-2.33987e-10
34945831	chr21:34945831:G:A	5.99398e-08	-1.40797	0.127031
34945897	chr21:34945897:A:G	1.19837e-07	-1.63423e-10	-0.588142
34946002	chr21:34946002:G:A	7.44072e-08	-1.63423e-10	-1.06472
34946441	chr21:34946441:T:C	1.87621e-08	-1.35858	-1.08386
34946476	chr21:34946476:T:C	1.0499e-07	-0.720411	-2.33987e-10
34946566	chr21:34946566:T:C	3.21461e-08	-1.60631	-0.297678
34946778	chr21:34946778:G:A	9.48875e-08	-1.63423e-10	-0.821584
34947018	chr21:34947018:C:T	7.39665e-08	-1.63423e-10	-1.07066
34947292	chr21:34947292:T:C	3.13137e-07	-1.63423e-10	0.372364
34947668	chr21:34947668:A:G	1.15259e-07	-1.63423e-10	-0.627096
34947743	chr21:34947743:T:C	3.19176e-08	-0.906993	-1.00412
34947960	chr21:34947960:C:T	2.62579e-07	-1.63423e-10	0.196276
34948030	chr21:34948030:C:T	6.89585e-08	-1.63423e-10	-1.14077
34948147	chr21:34948147:G:C	7.53993e-08	-1.63423e-10	-1.05148
34948171	chr21:34948171:T:A	2.13098e-08	-1.16111	-1.154
34948496	chr21:34948496:T:G	6.77404e-08	-1.63423e-10	-1.15859
34948526	chr21:34948526:T:C	7.42678e-08	-1.63423e-10	-1.0666
34948870	chr21:34948870:T:C	2.66016e-06	2.51186	-2.33987e-10
34949360	chr21:34949360:C:T	1.51764e-08	-1.51757	-1.13697
34949510	chr21:34949510:T:C	2.05186e-08	-1.44261	-0.910336
34949851	chr21:34949851:G:A	8.01874e-08	-1.63423e-10	-0.989909
34950401	chr21:34950401:A:C	8.59289e-08	-1.63423e-10	-0.920756
34950436	chr21:34950436:T:TA	7.49515e-08	-1.63423e-10	-1.05743
34950437	chr21:34950437:T:A	7.45346e-08	-1.63423e-10	-1.06301
34950440	chr21:34950440:AC:A	7.47345e-08	-1.63423e-10	-1.06033
34950603	chr21:34950603:G:A	3.38984e-07	0.451676	-2.33987e-10
34950629	chr21:34950629:C:T	2.12627e-07	-0.0147347	-2.33987e-10
34950672	chr21:34950672:G:T	6.71058e-08	-1.63423e-10	-1.168
34950714	chr21:34950714:A:C	8.15055e-08	-1.63423e-10	-0.973606
34951078	chr21:34951078:G:A	1.16652e-07	-1.63423e-10	-0.615079
34951210	chr21:34951210:C:T	5.85463e-08	-0.429899	-0.874558
34951596	chr21:34951596:A:AGAC	8.01339e-08	-1.63423e-10	-0.990577
34952096	chr21:34952096:A:C	7.66223e-08	-1.63423e-10	-1.03539
34952209	chr21:34952209:T:C	1.73328e-08	-1.4323	-1.08937
34952635	chr21:34952635:A:G	7.61116e-08	-1.63423e-10	-1.04208
34952777	chr21:34952777:G:A	6.78612e-08	-1.63423e-10	-1.15681
34953149	chr21:34953149:G:A	6.8213e-08	-1.63423e-10	-1.15164
34954256	chr21:34954256:A:T	2.11202e-08	-1.74849	-0.575558
34954393	chr21:34954393:C:T	6.75765e-08	-1.63423e-10	-1.16102
34954490	chr21:34954490:G:C	6.71325e-08	-1.63423e-10	-1.16761
34954794	chr21:34954794:G:A	9.30364e-08	-1.63423e-10	-0.841285
34955068	chr21:34955068:A:G	1.74024e-08	-1.49867	-1.019
34955199	chr21:34955199:C:T	1.61862e-08	-1.4222	-1.16791
34955210	chr21:34955210:C:T	3.89256e-08	-1.71262	-2.33987e-10
34955611	chr21:34955611:A:G	9.55235e-08	-1.63423e-10	-0.814904
34955803	chr21:34955803:T:C	7.75995e-08	-1.63423e-10	-1.02271
34956098	chr21:34956098:T:G	6.80631e-08	-1.63423e-10	-1.15384
34956106	chr21:34956106:G:T	1.73527e-08	-1.35334	-1.16718
34956287	chr21:34956287:T:C	6.80223e-08	-1.63423e-10	-1.15444
34956311	chr21:34956311:T:C	7.42423e-08	-1.63423e-10	-1.06694
34956631	chr21:34956631:C:A	6.75403e-08	-1.63423e-10	-1.16155
34956665	chr21:34956665:G:A	3.77332e-08	-1.74373	-2.33987e-10
34956767	chr21:34956767:G:A	6.89817e-08	-1.63423e-10	-1.14044
34956945	chr21:34956945:A:G	6.80496e-08	-1.63423e-10	-1.15404
34957027	chr21:34957027:C:A	6.73595e-08	-1.63423e-10	-1.16423
34957313	chr21:34957313:T:C	1.3936e-07	-1.63423e-10	-0.437215
34957446	chr21:34957446:C:T	6.72955e-08	-1.63423e-10	-1.16518
34957542	chr21:34957542:A:C	6.71643e-08	-1.63423e-10	-1.16713
34957692	chr21:34957692:A:G	6.88533e-08	-1.63423e-10	-1.1423
34958161	chr21:34958161:G:T	1.35592e-07	-1.63423e-10	-0.464627
34958168	chr21:34958168:T:C	5.68666e-06	3.2716	-2.33987e-10
34958348	chr21:34958348:T:A	7.47693e-08	-1.63423e-10	-1.05987
34958554	chr21:34958554:A:G	7.67633e-08	-1.63423e-10	-1.03355
34958600	chr21:34958600:T:C	6.83558e-08	-1.63423e-10	-1.14955
34958885	chr21:34958885:T:C	6.72382e-08	-1.63423e-10	-1.16603
34958910	chr21:34958910:T:C	7.77079e-08	-1.63423e-10	-1.02132
34959132	chr21:34959132:C:A	6.72224e-08	-1.63423e-10	-1.16627
34959134	chr21:34959134:G:A	9.07917e-08	-1.63423e-10	-0.865708
34959384	chr21:34959384:A:T	6.71842e-08	-1.63423e-10	-1.16684
34959441	chr21:34959441:T:C	7.07095e-08	-1.63423e-10	-1.1157
34959616	chr21:34959616:A:T	7.29125e-08	-1.63423e-10	-1.08502
34959828	chr21:34959828:C:A	7.24709e-08	-1.63423e-10	-1.09109
34959918	chr21:34959918:G:A	6.7154e-08	-1.63423e-10	-1.16729
34960100	chr21:34960100:G:A	7.00809e-08	-1.63423e-10	-1.12463
34960675	chr21:34960675:C:T	6.71406e-08	-1.63423e-10	-1.16749
34960806	chr21:34960806:G:A	2.49026e-07	-1.63423e-10	0.14328
34961795	chr21:34961795:T:A	2.34053e-07	-1.63423e-10	0.0812719
34962059	chr21:34962059:A:C	3.96725e-08	-1.69362	-2.33987e-10
34962159	chr21:34962159:T:C	1.19233e-08	-1.738	-1.15778
34963108	chr21:34963108:G:A	2.80339e-08	-0.878526	-1.16234
34963266	chr21:34963266:T:C	7.66196e-08	-1.63423e-10	-1.03542
34963282	chr21:34963282:G:A	1.19481e-08	-1.75164	-1.14207
34963623	chr21:34963623:TG:T	6.73231e-08	-1.63423e-10	-1.16477
34963705	chr21:34963705:G:A	6.75868e-08	-1.63423e-10	-1.16086
34963766	chr21:34963766:C:T	4.25833e-08	-1.62281	-2.33987e-10
34963949	chr21:34963949:T:C	1.16562e-08	-1.75032	-1.16812
34963964	chr21:34963964:A:G	1.4439e-07	-1.63423e-10	-0.40176
34964171	chr21:34964171:C:T	7.95548e-08	-1.63423e-10	-0.99783
34964210	chr21:34964210:C:T	6.81925e-08	-1.63423e-10	-1.15194
34964254	chr21:34964254:C:T	4.96576e-08	-0.630153	-0.838971
34964454	chr21:34964454:C:A	1.19881e-08	-1.74898	-1.14138
34964556	chr21:34964556:A:T	1.19523e-08	-1.75173	-1.14162
34964577	chr21:34964577:C:T	1.1937e-08	-1.7511	-1.14353
34964739	chr21:34964739:C:T	4.18869e-08	-1.6393	-2.33987e-10
34964762	chr21:34964762:C:T	6.74321e-08	-1.63423e-10	-1.16315
34964788	chr21:34964788:C:T	1.2801e-08	-1.74215	-1.0826
34964800	chr21:34964800:A:G	1.57428e-08	-1.71101	-0.906885
34965003	chr21:34965003:C:T	4.1256e-08	-1.65448	-2.33987e-10
34965023	chr21:34965023:C:T	1.3034e-08	-1.69641	-1.1103
34965196	chr21:34965196:G:A	3.17361e-08	-1.6146	-0.302222
34965537	chr21:34965537:GA:G	1.22051e-07	-1.63423e-10	-0.569837
34965689	chr21:34965689:AT:A	3.45173e-08	-0.951074	-0.881742
34965790	chr21:34965790:C:T	3.72269e-08	-0.647526	-1.10972
34966178	chr21:34966178:C:T	2.58752e-08	-1.23509	-0.885902
34966551	chr21:34966551:T:C	1.19292e-08	-1.7272	-1.16809
34966687	chr21:34966687:C:G	9.57551e-08	-1.63423e-10	-0.812481
34966821	chr21:34966821:A:G	7.86841e-08	-1.63423e-10	-1.00883
34966870	chr21:34966870:G:A	6.71205e-08	-1.63423e-10	-1.16779
34966924	chr21:34966924:C:T	6.82765e-08	-1.63423e-10	-1.15071
34966967	chr21:34966967:G:A	1.19845e-08	-1.72878	-1.16188
34967044	chr21:34967044:G:A	8.4377e-08	-1.63423e-10	-0.938981
34967225	chr21:34967225:G:C	2.58051e-08	-1.30997	-0.813736
34967788	chr21:34967788:C:A	7.22227e-08	-1.63423e-10	-1.09452
34968099	chr21:34968099:G:A	4.18261e-08	-0.872022	-0.768733
34968519	chr21:34968519:T:C	5.69054e-08	-0.759089	-0.573796
34968743	chr21:34968743:T:C	4.79699e-08	-1.10086	-0.40284
34968748	chr21:34968748:T:C	4.92971e-08	-1.06052	-0.415887
34968789	chr21:34968789:T:C	9.81173e-08	-1.63423e-10	-0.788112
34968871	chr21:34968871:T:C	7.8334e-08	-1.63423e-10	-1.01329
34968918	chr21:34968918:A:G	9.82927e-08	-1.63423e-10	-0.786326
34968929	chr21:34968929:C:T	2.0653e-07	-1.63423e-10	-0.0438299
34968942	chr21:34968942:A:G	1.18363e-07	-1.63423e-10	-0.600521
34969049	chr21:34969049:A:T	8.60711e-08	-1.63423e-10	-0.919102
34969141	chr21:34969141:G:A	1.07153e-07	-1.63423e-10	-0.700015
34969296	chr21:34969296:T:C	8.83833e-08	-1.63423e-10	-0.892593
34969422	chr21:34969422:G:A	3.81653e-08	-0.962104	-0.770244
34969892	chr21:34969892:A:T	7.1199e-08	-1.63423e-10	-1.1088
34969928	chr21:34969928:G:A	6.50615e-08	-1.19894	-2.33987e-10
34970394	chr21:34970394:T:C	1.8173e-08	-1.33172	-1.14262
34970483	chr21:34970483:T:C	6.93828e-08	-1.63423e-10	-1.13464
34970950	chr21:34970950:C:T	4.80169e-08	-1.50272	-2.33987e-10
34971018	chr21:34971018:G:A	7.01205e-08	-1.63423e-10	-1.12406
34971110	chr21:34971110:A:G	6.77621e-08	-1.63423e-10	-1.15827
34971164	chr21:34971164:T:C	6.74557e-08	-1.63423e-10	-1.1628
34971754	chr21:34971754:G:A	6.89497e-08	-1.63423e-10	-1.1409
34971937	chr21:34971937:A:G	6.97363e-08	-1.63423e-10	-1.12955
34971953	chr21:34971953:A:C	7.51655e-08	-1.63423e-10	-1.05458
34971959	chr21:34971959:T:G	6.97559e-08	-1.63423e-10	-1.12927
34972484	chr21:34972484:G:A	6.81721e-08	-1.63423e-10	-1.15224
34972854	chr21:34972854:G:T	6.79063e-08	-1.63423e-10	-1.15615
34973419	chr21:34973419:T:C	6.78351e-08	-1.63423e-10	-1.1572
34973512	chr21:34973512:C:G	7.00771e-08	-1.63423e-10	-1.12468
34973699	chr21:34973699:A:C	6.84091e-08	-1.63423e-10	-1.14877
34973920	chr21:34973920:A:AC	6.83155e-08	-1.63423e-10	-1.15014
34973964	chr21:34973964:T:C	4.06831e-08	-1.66846	-2.33987e-10
34974283	chr21:34974283:G:A	6.88727e-08	-1.63423e-10	-1.14202
34974618	chr21:34974618:G:A	6.7544e-08	-1.63423e-10	-1.1615
34974630	chr21:34974630:A:G	6.75393e-08	-1.63423e-10	-1.16157
34974671	chr21:34974671:C:T	7.13609e-08	-1.63423e-10	-1.10653
34974690	chr21:34974690:C:T	1.12511e-07	-1.63423e-10	-0.651222
34975080	chr21:34975080:G:A	1.24861e-08	-1.68394	-1.16572
34975223	chr21:34975223:C:T	7.62166e-08	-1.63423e-10	-1.0407
34975257	chr21:34975257:A:C	6.89701e-08	-1.63423e-10	-1.1406
34975293	chr21:34975293:A:G	7.16128e-08	-1.63423e-10	-1.103
34975365	chr21:34975365:C:T	9.5952e-08	-1.63423e-10	-0.810428
34975637	chr21:34975637:TA:T	6.99196e-08	-1.63423e-10	-1.12693
34975871	chr21:34975871:A:G	6.83462e-08	-1.63423e-10	-1.14969
34976077	chr21:34976077:C:A	7.23266e-08	-1.63423e-10	-1.09308
34976284	chr21:34976284:T:C	2.04283e-07	-1.63423e-10	-0.0547685
34976414	chr21:34976414:G:A	3.84918e-08	-1.72383	-2.33987e-10
34976494	chr21:34976494:T:G	6.91015e-08	-1.63423e-10	-1.1387
34976848	chr21:34976848:T:C	1.24514e-07	-1.63423e-10	-0.549858
34976924	chr21:34976924:T:C	7.26517e-08	-1.63423e-10	-1.0886
34977328	chr21:34977328:C:T	2.19954e-08	-1.2156	-1.06785
34977565	chr21:34977565:G:A	7.46339e-08	-1.63423e-10	-1.06168
34977606	chr21:34977606:A:G	6.80827e-08	-1.63423e-10	-1.15355
34978218	chr21:34978218:A:G	7.96489e-08	-1.63423e-10	-0.996648
34978650	chr21:34978650:C:T	1.5577e-08	-1.58594	-1.04254
34978857	chr21:34978857:C:T	1.41782e-07	-1.63423e-10	-0.419986
34979110	chr21:34979110:G:A	8.63526e-08	-1.63423e-10	-0.915837
34979201	chr21:34979201:G:A	4.83409e-08	-1.496	-2.33987e-10
34979594	chr21:34979594:T:C	2.28181e-08	-1.16556	-1.08116
34979608	chr21:34979608:G:A	4.89035e-08	-0.39563	-1.0888
34979915	chr21:34979915:C:T	6.71752e-08	-1.63423e-10	-1.16697
34979975	chr21:34979975:C:T	2.82593e-08	-1.48632	-0.546531
34980056	chr21:34980056:G:A	1.74967e-08	-1.46382	-1.04844
34981363	chr21:34981363:C:T	1.21995e-08	-1.72282	-1.15006
34981489	chr21:34981489:T:C	6.74437e-08	-1.63423e-10	-1.16298
34982263	chr21:34982263:C:A	1.23495e-07	-1.63423e-10	-0.558072
34984756	chr21:34984756:T:C	6.72348e-08	-1.63423e-10	-1.16608
34985055	chr21:34985055:T:C	3.34853e-08	-1.1439	-0.719269
34985508	chr21:34985508:C:T	7.89906e-08	-1.63423e-10	-1.00495
34985564	chr21:34985564:A:G	4.42395e-08	-0.818947	-0.765711
34985780	chr21:34985780:A:G	3.282e-08	-1.06384	-0.8194
34986310	chr21:34986310:A:C	1.32075e-07	-1.63423e-10	-0.490903
34987095	chr21:34987095:G:A	2.11095e-08	-1.48921	-0.835343
34987391	chr21:34987391:G:A	1.23006e-08	-1.7283	-1.13633
34987703	chr21:34987703:T:C	6.88873e-08	-1.63423e-10	-1.1418
34987842	chr21:34987842:C:T	9.14805e-08	-1.01218	0.154028
34987905	chr21:34987905:A:G	7.06231e-08	-1.04254	-0.0743806
34988136	chr21:34988136:A:G	3.06047e-08	-1.23184	-0.721287
34988289	chr21:34988289:A:G	6.96871e-08	-1.63423e-10	-1.13026
34988519	chr21:34988519:C:T	2.08833e-07	-0.0327412	-2.33987e-10
34988587	chr21:34988587:A:T	6.04194e-08	-0.975453	-0.297512
34988976	chr21:34988976:T:G	7.83918e-08	-1.63423e-10	-1.01256
34989112	chr21:34989112:G:A	7.19465e-08	-1.63423e-10	-1.09835
34989160	chr21:34989160:C:T	6.93483e-08	-1.63423e-10	-1.13513
34989908	chr21:34989908:C:T	3.84524e-08	-1.15279	-0.572066
34990041	chr21:34990041:A:G	1.29148e-07	-1.63423e-10	-0.513317
34990107	chr21:34990107:C:T	4.25032e-08	-1.05008	-0.57462
34990117	chr21:34990117:G:A	4.33657e-08	-1.03949	-0.565114
34990136	chr21:34990136:C:T	4.24268e-08	-1.05986	-0.566635
34990249	chr21:34990249:C:A	1.32469e-07	-1.63423e-10	-0.487928
34990271	chr21:34990271:A:C	5.99406e-08	-1.08144	-0.199483
34990282	chr21:34990282:T:C	1.17575e-08	-1.74633	-1.16346
34990367	chr21:34990367:G:A	5.9939e-08	-1.09838	-0.182565
34990400	chr21:34990400:T:A	6.89816e-08	-1.63423e-10	-1.14044
34990436	chr21:34990436:A:T	6.07811e-08	-1.05318	-0.213816
34990489	chr21:34990489:A:T	4.19487e-08	-1.14844	-0.489387
34990612	chr21:34990612:C:T	2.39957e-08	-1.30759	-0.88881
34990664	chr21:34990664:C:T	6.84924e-08	-0.900801	-0.246752
34991025	chr21:34991025:A:T	4.30105e-08	-0.880691	-0.73214
34991231	chr21:34991231:C:A	1.17228e-08	-1.74974	-1.163
34991263	chr21:34991263:G:A	4.26741e-08	-0.975637	-0.645046
34991309	chr21:34991309:AAG:A	4.22494e-08	-1.09533	-0.535357
34991786	chr21:34991786:A:C	5.69013e-08	-0.8897	-0.443258
34991805	chr21:34991805:C:T	1.24866e-08	-1.75113	-1.09849
34991865	chr21:34991865:A:G	1.22948e-08	-1.74678	-1.11831
34992006	chr21:34992006:G:A	4.51226e-08	-0.955436	-0.609458
34992301	chr21:34992301:A:G	4.78678e-08	-0.895913	-0.60992
34992423	chr21:34992423:T:C	4.87327e-08	-0.831912	-0.656012
34992468	chr21:34992468:T:C	6.63447e-08	-0.722992	-0.456419
34992519	chr21:34992519:C:G	4.3822e-08	-0.988477	-0.605663
34992528	chr21:34992528:T:C	2.88747e-08	-0.88976	-1.12155
34992606	chr21:34992606:G:T	3.74554e-08	-1.75112	-2.33987e-10
34992607	chr21:34992607:G:A	7.41305e-08	-0.755821	-0.312628
34992949	chr21:34992949:G:A	8.24131e-08	-0.962532	-2.33987e-10
34992983	chr21:34992983:A:T	6.70982e-08	-1.63423e-10	-1.16812
34993033	chr21:34993033:G:T	7.11071e-08	-1.63423e-10	-1.11009
34993440	chr21:34993440:A:G	1.84794e-07	-1.63423e-10	-0.155034
34993481	chr21:34993481:G:A	8.9027e-08	-1.63423e-10	-0.885336
34993923	chr21:34993923:T:C	1.90459e-08	-1.32535	-1.10207
34994517	chr21:34994517:C:T	1.81762e-08	-1.3992	-1.07496
34994656	chr21:34994656:AC:A	6.85376e-08	-1.63423e-10	-1.14689
34994792	chr21:34994792:T:C	3.6789e-08	-0.812828	-0.956249
34995107	chr21:34995107:T:C	6.97769e-08	-1.63423e-10	-1.12897
34995111	chr21:34995111:A:G	9.29043e-08	-1.63423e-10	-0.842706
34995137	chr21:34995137:C:T	3.67815e-08	-0.780182	-0.989098
34995410	chr21:34995410:A:G	2.07689e-07	-1.63423e-10	-0.0382318
34995661	chr21:34995661:G:A	1.19954e-07	-1.63423e-10	-0.587167
34995781	chr21:34995781:G:A	1.54893e-07	-1.63423e-10	-0.331539
34995975	chr21:34995975:C:T	1.04708e-07	-0.0758856	-0.647216
34996068	chr21:34996068:T:A	7.66499e-08	-0.879664	-0.155363
34996119	chr21:34996119:A:G	8.30495e-08	-0.568736	-0.386103
34996268	chr21:34996268:G:C	1.05485e-07	-0.587511	-0.128195
34996286	chr21:34996286:A:G	6.7771e-08	-0.575376	-0.582766
34996412	chr21:34996412:C:T	6.95854e-08	-0.557444	-0.574276
34996424	chr21:34996424:G:A	1.18935e-07	-1.63423e-10	-0.595699
34996774	chr21:34996774:G:A	7.74217e-08	-1.63423e-10	-1.02501
34996784	chr21:34996784:A:C	6.36683e-08	-1.22059	-2.33987e-10
34996968	chr21:34996968:A:T	6.5856e-08	-0.583336	-0.603469
34996976	chr21:34996976:T:C	8.42413e-08	-0.94059	-2.33987e-10
34997045	chr21:34997045:C:T	1.04432e-07	-0.529277	-0.196465
34997151	chr21:34997151:G:T	6.72878e-08	-1.63423e-10	-1.1653
34997349	chr21:34997349:G:A	6.72913e-08	-1.63423e-10	-1.16524
34997776	chr21:34997776:C:A	6.53059e-08	-0.758131	-0.437062
34997888	chr21:34997888:T:C	1.20558e-08	-1.73283	-1.1519
34998662	chr21:34998662:C:T	6.92466e-08	-1.63423e-10	-1.1366
34998698	chr21:34998698:T:C	1.61449e-08	-1.4329	-1.15977
34998753	chr21:34998753:G:A	1.0827e-07	-1.63423e-10	-0.68965
34998764	chr21:34998764:G:A	6.85987e-08	-1.63423e-10	-1.146
34998832	chr21:34998832:T:C	9.40889e-08	0.338066	-1.1681
34999361	chr21:34999361:C:T	6.91351e-08	-1.63423e-10	-1.13821
34999376	chr21:34999376:A:G	6.86195e-08	-1.63423e-10	-1.1457
34999584	chr21:34999584:T:C	6.72569e-08	-1.63423e-10	-1.16576
34999647	chr21:34999647:G:A	7.47653e-08	-1.63423e-10	-1.05992
35000040	chr21:35000040:A:G	7.43644e-08	-1.63423e-10	-1.0653
35000139	chr21:35000139:G:A	7.06079e-08	-1.63423e-10	-1.11713
35000665	chr21:35000665:T:C	2.76497e-08	-1.26113	-0.793526
35000713	chr21:35000713:T:C	9.32702e-08	-1.63423e-10	-0.838775
35001287	chr21:35001287:TA:T	2.44106e-08	-1.35744	-0.82182
35001493	chr21:35001493:A:T	6.85746e-08	-0.237439	-0.908915
35002459	chr21:35002459:G:A	4.02502e-08	-1.67916	-2.33987e-10
35002772	chr21:35002772:G:A	2.37682e-07	-1.63423e-10	0.0966571
35003132	chr21:35003132:A:G	1.04252e-07	-1.63423e-10	-0.72746
35003297	chr21:35003297:G:A	1.7119e-08	-1.56652	-0.967569
35003453	chr21:35003453:T:C	1.88478e-08	-1.41597	-1.02191
35003792	chr21:35003792:G:A	8.69186e-08	-1.63423e-10	-0.909304
35004152	chr21:35004152:T:C	6.78684e-08	-1.63423e-10	-1.15671
35004324	chr21:35004324:A:G	3.19052e-08	-1.01087	-0.900633
35004542	chr21:35004542:G:A	2.17779e-08	-1.13141	-1.16197
35004723	chr21:35004723:G:A	3.03953e-08	-1.04939	-0.910598
35005279	chr21:35005279:C:T	8.45954e-08	-1.63423e-10	-0.936396
35006179	chr21:35006179:T:C	2.55277e-08	-1.31453	-0.819979
35006274	chr21:35006274:A:G	2.25804e-08	-1.26956	-0.987637
35006474	chr21:35006474:A:G	7.56074e-08	-1.63423e-10	-1.04872
35006577	chr21:35006577:A:G	2.8726e-08	-1.10222	-0.914252
35006633	chr21:35006633:C:T	7.21039e-08	-1.63423e-10	-1.09617
35006641	chr21:35006641:C:T	7.65382e-05	5.87127	-2.33987e-10
35006849	chr21:35006849:T:A	6.99052e-08	-1.63423e-10	-1.12714
35007078	chr21:35007078:C:G	2.64925e-08	-1.4522	-0.645214
35007203	chr21:35007203:C:T	2.33719e-07	-0.280404	0.360248
35007575	chr21:35007575:A:G	6.72513e-08	-1.63423e-10	-1.16584
35007751	chr21:35007751:A:G	1.20092e-08	-1.73441	-1.15419
35007860	chr21:35007860:T:C	1.0123e-07	-1.63423e-10	-0.756882
35008047	chr21:35008047:T:C	2.21855e-07	-0.245722	0.273471
35008075	chr21:35008075:A:G	2.1483e-07	-0.177489	0.17306
35008246	chr21:35008246:T:C	2.74924e-07	-0.0403183	0.282538
35008555	chr21:35008555:G:A	2.87932e-07	-0.247895	0.536344
35008780	chr21:35008780:C:G	6.96313e-08	-1.63423e-10	-1.13106
35008953	chr21:35008953:A:G	3.12917e-07	-0.25436	0.626022
35009518	chr21:35009518:C:T	9.00591e-08	-0.468262	-0.405547
35009784	chr21:35009784:A:G	2.16233e-07	-0.0131188	0.0152017
35010037	chr21:35010037:G:A	1.36053e-07	-0.581845	0.120612
35010255	chr21:35010255:A:G	7.06247e-08	-0.849115	-0.267781
35010631	chr21:35010631:A:G	8.85651e-08	-1.63423e-10	-0.890537
35010845	chr21:35010845:T:C	1.21101e-08	-1.72168	-1.15856
35010878	chr21:35010878:C:T	1.06883e-07	-1.63423e-10	-0.702542
35011305	chr21:35011305:A:T	6.45267e-06	3.97027	-0.572294
35012066	chr21:35012066:G:T	1.34683e-08	-1.65758	-1.11636
35012355	chr21:35012355:C:T	3.68198e-08	-0.649019	-1.11922
35013223	chr21:35013223:G:T	6.71929e-08	-1.63423e-10	-1.16671
35013475	chr21:35013475:G:A	3.8487e-08	-1.72396	-2.33987e-10
35013719	chr21:35013719:T:G	7.49414e-08	-1.63423e-10	-1.05757
35013789	chr21:35013789:T:C	7.32172e-08	-1.63423e-10	-1.08085
35013836	chr21:35013836:C:T	2.06964e-07	-1.63423e-10	-0.0417307
35013854	chr21:35013854:G:A	7.7259e-08	-1.63423e-10	-1.02711
35014149	chr21:35014149:C:T	8.17547e-08	-1.63423e-10	-0.970552
35014336	chr21:35014336:A:T	6.7868e-08	-1.63423e-10	-1.15671
35014340	chr21:35014340:T:C	9.30801e-08	-1.63423e-10	-0.840815
35014469	chr21:35014469:C:T	1.91873e-05	5.5696	-1.08187
35014627	chr21:35014627:T:C	3.00239e-07	0.539465	-0.20916
35014936	chr21:35014936:A:G	3.60089e-07	0.687955	-0.175879
35015169	chr21:35015169:C:T	3.85504e-05	5.18545	-2.33987e-10
35015234	chr21:35015234:C:T	4.00092e-06	3.94818	-1.02818
35015509	chr21:35015509:C:T	0.0202028	12.3375	-0.890398
35015510	chr21:35015510:G:A	6.8585e-08	-1.63423e-10	-1.1462
35015859	chr21:35015859:A:G	1.24871e-07	-1.63423e-10	-0.546998
35015879	chr21:35015879:G:A	1.36574e-08	-1.66485	-1.09515
35015990	chr21:35015990:C:T	1.43666e-08	-1.6374	-1.07197
35016017	chr21:35016017:C:T	6.71021e-08	-1.63423e-10	-1.16806
35016764	chr21:35016764:C:T	1.79249e-08	-1.32768	-1.1604
35016883	chr21:35016883:G:A	8.01536e-08	-1.63423e-10	-0.990331
35017306	chr21:35017306:C:T	7.76372e-07	2.44363	-1.16328
35017332	chr21:35017332:A:G	0.134661	13.6867	-0.342725
35018131	chr21:35018131:T:C	0.0987014	12.8351	0.198232
35018607	chr21:35018607:G:A	9.64794e-08	-1.63423e-10	-0.804947
35018644	chr21:35018644:G:T	2.08542e-06	3.35661	-1.08816
35018893	chr21:35018893:A:G	7.27216e-08	-1.63423e-10	-1.08764
35018908	chr21:35018908:G:A	8.26328e-08	-1.63423e-10	-0.959869
35019059	chr21:35019059:T:C	7.2747e-08	-1.63423e-10	-1.08729
35020059	chr21:35020059:T:C	0.069582	12.4415	0.242263
35020267	chr21:35020267:A:G	1.07601e-06	1.60674	-2.33987e-10
35020316	chr21:35020316:G:C	6.90316e-08	-1.63423e-10	-1.13971
35020543	chr21:35020543:T:C	9.11598e-08	-1.63423e-10	-0.861661
35021362	chr21:35021362:A:C	6.90015e-08	-1.63423e-10	-1.14015
35021450	chr21:35021450:G:C	0.165791	13.2203	0.331667
35021676	chr21:35021676:A:T	8.40369e-08	-1.63423e-10	-0.94302
35021825	chr21:35021825:T:A	2.52162e-07	-1.63423e-10	0.155797
35022383	chr21:35022383:T:C	2.16608e-07	0.487156	-0.483341
35022632	chr21:35022632:G:A	7.80657e-08	-1.63423e-10	-1.01673
35023171	chr21:35023171:T:G	1.64501e-08	-1.59909	-0.974854
35023677	chr21:35023677:G:A	0.028143	12.1184	-0.339897
35023718	chr21:35023718:T:C	5.13711e-06	4.24148	-1.07151
35023921	chr21:35023921:T:C	1.63263e-08	-1.41514	-1.16636
35024121	chr21:35024121:G:A	7.73331e-08	-1.63423e-10	-1.02615
35024546	chr21:35024546:TAG:T	6.94648e-08	-1.63423e-10	-1.13346
35024657	chr21:35024657:C:A	7.40253e-08	-1.63423e-10	-1.06987
35024753	chr21:35024753:T:A	6.95032e-08	-1.63423e-10	-1.1329
35026022	chr21:35026022:T:TG	8.21712e-08	-1.63423e-10	-0.965471
35026289	chr21:35026289:T:A	0.117722	12.8529	0.356648
35026483	chr21:35026483:C:A	6.90834e-08	-1.63423e-10	-1.13896
35027465	chr21:35027465:T:C	1.15657e-06	2.84108	-1.16214
35027733	chr21:35027733:C:T	1.48132e-06	3.02797	-1.10156
35027879	chr21:35027879:T:C	0.0792368	12.3699	0.443736
35027903	chr21:35027903:G:C	6.70991e-08	-1.63423e-10	-1.1681
35028445	chr21:35028445:G:A	0.101353	12.5831	0.47676
35028499	chr21:35028499:G:T	1.16725e-07	-1.63423e-10	-0.614457
35028554	chr21:35028554:C:T	1.03529e-07	-1.63423e-10	-0.734425
35028719	chr21:35028719:G:A	9.8387e-08	-1.63423e-10	-0.785367
35029559	chr21:35029559:C:T	2.69083e-06	3.68069	-1.15736
35030594	chr21:35030594:A:G	1.58344e-08	-1.73365	-0.878435
35031322	chr21:35031322:T:C	9.85132e-08	-1.63423e-10	-0.784086
35031993	chr21:35031993:A:G	1.91899e-06	3.17742	-0.992145
35033168	chr21:35033168:T:C	2.18864e-05	5.03946	-0.420112
35033175	chr21:35033175:C:G	5.87505e-08	-1.30098	-2.33987e-10
35033369	chr21:35033369:C:T	5.34854e-06	4.34296	-1.13265
35033397	chr21:35033397:T:A	3.77899e-08	-1.74223	-2.33987e-10
35033507	chr21:35033507:A:G	1.89514e-07	-1.63423e-10	-0.129812
35033817	chr21:35033817:A:T	0.0930206	12.4034	0.570636
35034219	chr21:35034219:T:A	7.59876e-08	-1.63423e-10	-1.04371
35034253	chr21:35034253:T:C	4.05532e-06	3.78442	-0.850915
35034620	chr21:35034620:G:C	5.26401e-06	3.921	-0.726625
35034743	chr21:35034743:G:A	1.26641e-07	-1.63423e-10	-0.53292
35034853	chr21:35034853:G:A	1.25076e-07	-1.63423e-10	-0.545357
35034880	chr21:35034880:C:T	0.0502235	12.3272	0.0305155
35034904	chr21:35034904:G:A	6.75531e-08	-1.63423e-10	-1.16136
35035093	chr21:35035093:G:A	4.45722e-08	-0.581513	-0.995652
35035976	chr21:35035976:C:T	9.92157e-08	-1.63423e-10	-0.77698
35036488	chr21:35036488:G:A	0.00922247	11.111	-0.448089
35036616	chr21:35036616:A:G	2.08625e-08	-1.39307	-0.943246
35036622	chr21:35036622:AT:A	2.72208e-08	-1.65248	-0.417813
35037573	chr21:35037573:C:G	6.76076e-08	-1.63423e-10	-1.16056
35038118	chr21:35038118:A:G	8.42501e-08	-1.63423e-10	-0.940485
35038546	chr21:35038546:C:T	1.56245e-08	-1.74718	-0.878263
35038822	chr21:35038822:G:T	3.87111e-08	-0.837865	-0.880284
35038966	chr21:35038966:T:C	7.3053e-08	-1.63423e-10	-1.08309
35038995	chr21:35038995:T:C	1.42282e-08	-1.64772	-1.07133
35039048	chr21:35039048:A:C	7.10559e-08	-1.63423e-10	-1.11081
35039754	chr21:35039754:C:T	8.42866e-08	-1.63423e-10	-0.940053
35039795	chr21:35039795:T:A	7.24191e-08	-1.63423e-10	-1.09181
35039859	chr21:35039859:C:G	1.4884e-08	-1.53345	-1.14053
35041442	chr21:35041442:A:C	3.43868e-08	-1.29526	-0.541347
35042023	chr21:35042023:C:A	3.80123e-08	-1.73637	-2.33987e-10
35042055	chr21:35042055:G:A	3.75261e-08	-1.57923	-0.170004
35042147	chr21:35042147:T:C	8.23009e-08	-1.63423e-10	-0.963893
35042467	chr21:35042467:T:C	4.11114e-08	-1.69752	0.0395287
35042483	chr21:35042483:C:G	0.0314552	11.0484	0.841403
35042515	chr21:35042515:A:G	6.15067e-08	-1.25513	-2.33987e-10
35042644	chr21:35042644:T:C	9.35129e-08	-1.63423e-10	-0.836177
35042790	chr21:35042790:T:C	4.27414e-08	-0.643914	-0.975195
35042797	chr21:35042797:A:G	1.60867e-08	-1.43324	-1.16305
35043085	chr21:35043085:A:G	6.8978e-08	-1.63423e-10	-1.14049
35043147	chr21:35043147:G:A	1.14457e-06	-1.63423e-10	1.66851
35043410	chr21:35043410:G:A	2.93866e-08	-0.9089	-1.08484
35044035	chr21:35044035:C:G	1.56118e-08	-1.70645	-0.9198
35044543	chr21:35044543:T:C	1.30964e-08	-1.63523	-1.1667
35045042	chr21:35045042:A:G	2.1933e-07	-1.63423e-10	0.0162998
35045859	chr21:35045859:G:A	1.8283e-08	-1.74999	-0.718319
35046001	chr21:35046001:T:C	1.04245e-07	-1.63423e-10	-0.72753
35046106	chr21:35046106:G:A	2.27884e-08	-1.26124	-0.986781
35046304	chr21:35046304:T:C	2.31935e-08	-1.13053	-1.09988
35046941	chr21:35046941:G:A	9.22674e-08	-1.74154	0.891957
35047056	chr21:35047056:C:T	7.02803e-08	-1.63423e-10	-1.12178
35047486	chr21:35047486:T:C	1.5305e-07	0.824391	-1.1679
35047573	chr21:35047573:T:A	7.53107e-08	-1.63423e-10	-1.05265
35047715	chr21:35047715:T:C	1.94518e-07	-0.338882	0.235132
35047903	chr21:35047903:T:G	1.20197e-07	-0.585147	-2.33987e-10
35047947	chr21:35047947:A:G	3.16117e-07	0.381836	-2.33987e-10
35048199	chr21:35048199:T:C	8.17034e-08	-1.63423e-10	-0.97118
35048237	chr21:35048237:A:C	4.99067e-08	-1.46672	0.00260163
35048489	chr21:35048489:C:T	1.41427e-07	0.666062	-1.08855
35048577	chr21:35048577:C:T	1.15469e-07	-1.42259	0.797324
35048578	chr21:35048578:G:A	2.67059e-08	-1.0095	-1.07989
35048739	chr21:35048739:T:C	2.90738e-08	-1.74852	-0.25592
35049819	chr21:35049819:C:T	1.1895e-07	-1.63423e-10	-0.595571
35049849	chr21:35049849:G:A	1.15743e-07	-1.63423e-10	-0.622906
35050181	chr21:35050181:C:T	1.06696e-07	0.109747	-0.814041
35050269	chr21:35050269:A:T	4.04747e-08	-1.6736	-2.33987e-10
35050474	chr21:35050474:T:C	1.08688e-07	-1.63423e-10	-0.685798
35050500	chr21:35050500:A:G	2.68698e-07	0.219313	-2.33987e-10
35050551	chr21:35050551:A:AACCT	4.61299e-08	-1.54281	-2.33987e-10
35050983	chr21:35050983:C:G	1.19701e-07	0.340623	-0.929905
35051157	chr21:35051157:T:C	1.22136e-08	-1.74922	-1.12251
35051488	chr21:35051488:C:T	1.25621e-07	-1.63423e-10	-0.541009
35051694	chr21:35051694:C:T	4.0569e-07	-0.806995	1.43831
35052192	chr21:35052192:G:A	3.24488e-08	-0.814549	-1.08006
35052236	chr21:35052236:T:C	2.28265e-07	-1.63423e-10	0.0562336
35052485	chr21:35052485:A:G	1.04135e-07	-1.63423e-10	-0.728589
35052560	chr21:35052560:C:T	7.83417e-08	-1.63423e-10	-1.0132
35052609	chr21:35052609:T:G	2.5113e-06	-1.63423e-10	2.45428
35052649	chr21:35052649:C:T	9.88799e-08	-1.63423e-10	-0.780369
35052680	chr21:35052680:G:A	3.43389e-07	-1.63423e-10	0.464588
35054236	chr21:35054236:A:G	6.75331e-08	-1.63423e-10	-1.16166
35054475	chr21:35054475:G:A	9.89366e-08	-1.63423e-10	-0.779797
35055046	chr21:35055046:A:G	6.77346e-08	-1.63423e-10	-1.15868
35055278	chr21:35055278:G:T	1.53024e-08	-1.4816	-1.16467
35055681	chr21:35055681:T:C	6.21992e-07	-1.63423e-10	1.05865
35055984	chr21:35055984:C:T	2.19004e-07	-1.63423e-10	0.0148154
35056971	chr21:35056971:G:A	4.40927e-08	-0.421229	-1.16675
35057354	chr21:35057354:A:C	6.80921e-07	-1.63423e-10	1.14917
35057933	chr21:35057933:G:A	7.83328e-08	-0.445494	-0.567815
35058599	chr21:35058599:A:G	3.38246e-08	-1.63709	-0.215995
35058965	chr21:35058965:T:A	2.74768e-08	-0.893138	-1.16779
35059314	chr21:35059314:T:A	2.4973e-07	-1.63423e-10	0.146103
35059599	chr21:35059599:T:C	2.05519e-07	-1.63423e-10	-0.048739
35059820	chr21:35059820:C:A	9.47352e-08	-1.63423e-10	-0.82319
35060027	chr21:35060027:G:T	2.36463e-08	-1.41241	-0.798662
35060768	chr21:35060768:C:A	1.29136e-07	-1.30928	0.795876
35061303	chr21:35061303:G:A	8.32834e-08	-0.333	-0.619026
35061666	chr21:35061666:C:T	3.01848e-08	-1.34022	-0.626718
35061670	chr21:35061670:C:T	2.10458e-07	-1.63423e-10	-0.0249883
35061862	chr21:35061862:G:A	8.09394e-08	-0.181971	-0.798604
35061877	chr21:35061877:G:A	2.8885e-08	-1.57119	-0.439761
35062597	chr21:35062597:G:A	1.16689e-08	-1.75158	-1.16578
35062801	chr21:35062801:G:A	2.43014e-07	-1.63423e-10	0.118842
35063428	chr21:35063428:G:A	6.53744e-08	-0.546491	-0.647654
35063552	chr21:35063552:CACACACAA:C	2.06246e-07	-1.63423e-10	-0.0452065
35063559	chr21:35063559:A:AC	4.20201e-08	-1.63613	-2.33987e-10
35063733	chr21:35063733:T:C	2.60881e-08	-0.954811	-1.15799
35064155	chr21:35064155:C:T	4.98822e-08	-1.18953	-0.275084
35064318	chr21:35064318:C:T	9.50056e-08	-1.35805	0.537713
35064421	chr21:35064421:G:A	1.11338e-07	-1.33933	0.677624
35064926	chr21:35064926:C:T	8.13568e-08	-1.63423e-10	-0.975431
35065082	chr21:35065082:A:G	1.82313e-07	-1.03973	0.871175
35065256	chr21:35065256:G:A	8.06627e-08	-1.63423e-10	-0.984
35065356	chr21:35065356:C:T	2.29286e-08	-1.09541	-1.14648
35065428	chr21:35065428:A:G	2.3297e-08	-1.09814	-1.12781
35065981	chr21:35065981:G:A	7.5891e-08	-1.63423e-10	-1.04498
35066296	chr21:35066296:C:T	6.97946e-08	-1.63423e-10	-1.12872
35066692	chr21:35066692:G:A	1.67099e-07	-1.63423e-10	-0.255692
35066846	chr21:35066846:C:T	7.67419e-08	-1.63423e-10	-1.03383
35066903	chr21:35066903:G:A	2.48564e-07	-1.63423e-10	0.141425
35067034	chr21:35067034:G:A	7.58689e-08	-1.37742	0.332146
35067208	chr21:35067208:C:T	2.48108e-08	-0.999994	-1.163
35067306	chr21:35067306:G:A	7.38138e-08	-1.63423e-10	-1.07273
35067844	chr21:35067844:T:C	8.28636e-08	-1.63423e-10	-0.95708
35068403	chr21:35068403:T:A	2.76901e-08	-0.887795	-1.1654
35069130	chr21:35069130:G:A	2.8148e-08	-0.877053	-1.15975
35069209	chr21:35069209:T:C	7.53345e-08	-1.63423e-10	-1.05234
35069577	chr21:35069577:C:A	4.13553e-08	-1.65208	-2.33987e-10
35070172	chr21:35070172:T:C	5.69066e-08	-1.33286	-2.33987e-10
35070232	chr21:35070232:G:C	2.67367e-08	-0.932897	-1.15534
35070382	chr21:35070382:C:T	2.90587e-08	-1.74885	-0.256106
35070687	chr21:35070687:G:C	1.25816e-07	-1.63423e-10	-0.539452
35070721	chr21:35070721:G:A	2.99371e-08	-0.807174	-1.168
35070737	chr21:35070737:G:A	1.79034e-08	-1.711	-0.778291
35071603	chr21:35071603:C:CATGT	8.42242e-08	-1.63423e-10	-0.940794
35071622	chr21:35071622:C:G	9.67591e-08	-1.63423e-10	-0.802051
35071721	chr21:35071721:A:G	1.04743e-07	-1.63423e-10	-0.722768
35072482	chr21:35072482:C:G	3.97043e-08	-0.643613	-1.0492
35072753	chr21:35072753:C:T	1.79377e-08	-1.60822	-0.879147
35072824	chr21:35072824:T:G	1.26223e-08	-1.67313	-1.16568
35073242	chr21:35073242:C:T	2.18711e-08	-1.74494	-0.544175
35073598	chr21:35073598:T:C	5.86124e-08	-1.30333	-2.33987e-10
35074112	chr21:35074112:A:C	9.0041e-08	-1.63423e-10	-0.874011
35074169	chr21:35074169:G:A	1.8201e-07	-1.63423e-10	-0.170213
35074300	chr21:35074300:G:C	1.32521e-08	-1.71656	-1.07357
35074385	chr21:35074385:C:T	7.08422e-08	-1.63423e-10	-1.11382
35074794	chr21:35074794:G:A	2.50306e-07	-1.63423e-10	0.14841
35075167	chr21:35075167:C:T	5.46508e-08	-0.80311	-0.570202
35075238	chr21:35075238:C:A	1.41093e-08	-1.72537	-1.00207
35075592	chr21:35075592:G:A	1.26242e-08	-1.68689	-1.15177
35075640	chr21:35075640:A:G	3.56033e-08	-1.72659	-0.0752453
35075859	chr21:35075859:C:T	1.4004e-08	-1.57301	-1.16192
35076321	chr21:35076321:G:A	6.7536e-07	-1.63423e-10	1.14097
35076369	chr21:35076369:C:T	2.3878e-08	-1.70708	-0.494242
35077615	chr21:35077615:G:C	1.01946e-07	-1.63423e-10	-0.749829
35077684	chr21:35077684:T:C	6.1275e-07	-1.63423e-10	1.04368
35077984	chr21:35077984:C:T	7.6804e-08	-1.63423e-10	-1.03302
35078080	chr21:35078080:A:G	3.30854e-08	-1.71551	-0.159677
35078268	chr21:35078268:G:A	7.74331e-08	-1.63423e-10	-1.02486
35078345	chr21:35078345:T:A	4.97788e-07	-1.63423e-10	0.835899
35078630	chr21:35078630:G:A	1.07849e-07	-1.63423e-10	-0.693546
35079160	chr21:35079160:G:A	7.60149e-08	-1.63423e-10	-1.04335
35079268	chr21:35079268:C:A	2.52108e-08	-0.98209	-1.16491
35079542	chr21:35079542:G:T	5.16057e-08	-1.43064	-2.33987e-10
35079862	chr21:35079862:A:G	2.50779e-06	-1.63423e-10	2.45288
35079926	chr21:35079926:G:A	2.79151e-08	-1.13371	-0.911402
35079959	chr21:35079959:T:C	9.013e-08	-1.23655	0.363532
35080321	chr21:35080321:G:A	2.5811e-08	-0.959126	-1.16435
35080342	chr21:35080342:C:T	7.93221e-08	-1.63423e-10	-1.00076
35080543	chr21:35080543:G:A	1.59952e-07	-1.63423e-10	-0.299404
35080743	chr21:35080743:C:T	8.82552e-08	-1.63423e-10	-0.894043
35080955	chr21:35080955:C:T	6.71077e-08	-1.63423e-10	-1.16798
35080976	chr21:35080976:G:C	2.71234e-08	-0.907548	-1.16633
35081238	chr21:35081238:A:G	1.21535e-08	-1.72371	-1.15294
35081547	chr21:35081547:C:A	9.19757e-08	-1.63423e-10	-0.852751
35081867	chr21:35081867:C:T	9.18592e-08	-1.63423e-10	-0.854019
35081912	chr21:35081912:G:A	8.31011e-08	-1.63423e-10	-0.954218
35083001	chr21:35083001:C:T	1.13786e-07	-1.63423e-10	-0.639957
35083574	chr21:35083574:C:T	6.80366e-08	-1.63423e-10	-1.15423
35083812	chr21:35083812:T:C	2.35579e-07	-1.63423e-10	0.0877693
35084281	chr21:35084281:A:G	1.1818e-07	-1.63423e-10	-0.602066
35084335	chr21:35084335:C:T	1.07476e-06	-1.63423e-10	1.60558
35084372	chr21:35084372:C:G	9.421e-08	-1.63423e-10	-0.82875
35084907	chr21:35084907:C:G	8.60641e-07	-1.63423e-10	1.3834
35085208	chr21:35085208:T:A	2.69213e-08	-0.922103	-1.15926
35085660	chr21:35085660:C:T	2.94956e-07	-1.13401	1.44656
35085746	chr21:35085746:A:G	3.74222e-08	-1.71678	-0.0352343
35085776	chr21:35085776:T:G	4.56461e-07	-1.63423e-10	0.749227
35086230	chr21:35086230:GC:G	2.21629e-07	-1.63423e-10	0.02673
35086704	chr21:35086704:G:A	5.175e-08	-1.42785	-2.33987e-10
35086705	chr21:35086705:C:T	5.1607e-08	-1.43062	-2.33987e-10
35086935	chr21:35086935:A:G	6.83679e-08	-1.63423e-10	-1.14937
35086957	chr21:35086957:A:C	2.21918e-07	-1.63423e-10	0.0280301
35087401	chr21:35087401:G:A	5.31802e-08	-1.25647	-0.14412
35087596	chr21:35087596:G:A	1.43771e-08	-1.69144	-1.0172
35087750	chr21:35087750:AAAAT:A	6.87687e-08	-1.63423e-10	-1.14353
35087875	chr21:35087875:T:C	2.36116e-07	-1.63423e-10	0.0900472
35087922	chr21:35087922:T:C	1.36967e-07	-1.63423e-10	-0.454537
35088005	chr21:35088005:G:A	6.71935e-08	-1.63423e-10	-1.1667
35088695	chr21:35088695:T:C	8.88222e-08	-1.63423e-10	-0.887639
35088964	chr21:35088964:G:A	2.37755e-07	-1.63423e-10	0.0969651
35089128	chr21:35089128:A:G	3.41962e-08	-1.60906	-0.233103
35089362	chr21:35089362:A:G	1.20605e-08	-1.71964	-1.16469
35089961	chr21:35089961:G:A	4.90089e-08	-0.404612	-1.07766
35089965	chr21:35089965:C:T	6.842e-08	-1.63423e-10	-1.14861
35090399	chr21:35090399:A:C	2.61421e-08	-1.63186	-0.478873
35090437	chr21:35090437:C:T	4.19702e-08	-1.64793	0.0106148
35090609	chr21:35090609:T:C	3.92373e-08	-1.68123	-0.023414
35090907	chr21:35090907:G:A	3.96427e-08	-1.69437	-2.33987e-10
35090910	chr21:35090910:AC:A	7.12232e-08	-0.0329528	-1.07551
35091274	chr21:35091274:T:C	4.33874e-08	-1.66736	0.0632507
35091541	chr21:35091541:T:G	1.49169e-08	-1.66965	-1.00213
35091932	chr21:35091932:C:T	1.33178e-08	-1.72706	-1.05812
35091933	chr21:35091933:G:A	7.08899e-08	-1.63423e-10	-1.11315
35091937	chr21:35091937:T:C	1.82266e-08	-1.39242	-1.07898
35091964	chr21:35091964:A:T	5.1326e-08	-1.59269	0.156612
35092334	chr21:35092334:C:G	2.29452e-08	-1.07423	-1.16694
35092609	chr21:35092609:A:G	2.63656e-08	-1.57554	-0.526675
35093227	chr21:35093227:T:G	9.95286e-08	-1.63423e-10	-0.773831
35093336	chr21:35093336:T:A	3.36478e-08	-1.60974	-0.248586
35093563	chr21:35093563:T:C	2.47971e-07	-1.63423e-10	0.139037
35093761	chr21:35093761:T:C	1.27026e-07	-1.63423e-10	-0.529886
35093795	chr21:35093795:T:C	1.46697e-07	-1.63423e-10	-0.385905
35093815	chr21:35093815:A:T	1.25102e-08	-1.75161	-1.09612
35093917	chr21:35093917:G:C	6.886e-08	-1.63423e-10	-1.1422
35094038	chr21:35094038:C:G	1.22838e-08	-1.73528	-1.13072
35094066	chr21:35094066:G:A	7.1545e-08	-1.63423e-10	-1.10395
35094773	chr21:35094773:T:C	2.36727e-07	0.97271	-0.880077
35095533	chr21:35095533:G:A	2.26923e-08	-1.0907	-1.16155
35095560	chr21:35095560:C:T	6.12653e-06	0.816861	2.52925
35095594	chr21:35095594:G:A	3.10001e-08	-1.68834	-0.251945
35095600	chr21:35095600:T:C	7.14703e-08	-1.63423e-10	-1.10499
35096371	chr21:35096371:A:G	1.32269e-08	-1.62847	-1.16355
35096740	chr21:35096740:C:T	1.53675e-08	-1.67042	-0.971607
35096839	chr21:35096839:C:A	2.81176e-08	-0.976967	-1.06091
35096962	chr21:35096962:C:T	1.20759e-07	0.553737	-1.13421
35096982	chr21:35096982:T:C	3.01071e-08	-1.08394	-0.88557
35097130	chr21:35097130:A:G	1.72585e-07	-1.63423e-10	-0.223387
35097145	chr21:35097145:A:T	8.94757e-08	-1.63423e-10	-0.880309
35097460	chr21:35097460:G:A	1.20494e-08	-1.73338	-1.15188
35097549	chr21:35097549:T:C	3.49859e-07	-1.63423e-10	0.483255
35097603	chr21:35097603:G:A	1.37669e-08	-1.74017	-1.01184
35097686	chr21:35097686:G:A	7.02323e-08	-1.63423e-10	-1.12247
35097972	chr21:35097972:C:T	1.51374e-08	-1.68809	-0.969021
35098277	chr21:35098277:T:C	5.79984e-08	-0.333547	-0.980314
35098568	chr21:35098568:C:T	2.41442e-08	-1.02263	-1.1676
35098736	chr21:35098736:A:G	2.05881e-06	-1.63423e-10	2.25561
35098781	chr21:35098781:T:C	1.11259e-07	0.228883	-0.891295
35098877	chr21:35098877:A:G	7.13731e-08	-1.63423e-10	-1.10635
35098879	chr21:35098879:G:A	1.32738e-08	-1.62037	-1.16812
35098918	chr21:35098918:G:A	8.30631e-08	-1.63423e-10	-0.954676
35099065	chr21:35099065:C:T	3.92036e-07	-1.63423e-10	0.597077
35099227	chr21:35099227:G:C	1.18439e-08	-1.75036	-1.1521
35099992	chr21:35099992:C:A	8.8229e-08	0.229683	-1.12402
35100059	chr21:35100059:C:T	7.90452e-08	-1.63423e-10	-1.00426
35100268	chr21:35100268:C:T	1.04466e-07	-1.63423e-10	-0.725413
35100621	chr21:35100621:G:A	9.98081e-08	-0.226313	-0.544713
35100939	chr21:35100939:C:T	6.79154e-08	-1.63423e-10	-1.15601
35101126	chr21:35101126:C:T	8.96711e-08	-0.878127	-2.33987e-10
35101185	chr21:35101185:T:C	1.02432e-07	-1.63423e-10	-0.745075
35101312	chr21:35101312:G:A	1.18251e-07	-1.63423e-10	-0.601462
35101534	chr21:35101534:C:T	1.95462e-07	-1.63423e-10	-0.098908
35101807	chr21:35101807:G:A	8.61616e-08	0.205137	-1.12319
35101817	chr21:35101817:G:A	1.26779e-07	0.612125	-1.14396
35101857	chr21:35101857:G:C	9.46222e-08	0.324049	-1.14843
35101938	chr21:35101938:T:A	1.50103e-07	-0.0750137	-0.287943
35102156	chr21:35102156:C:T	5.99652e-08	-0.128322	-1.15219
35102434	chr21:35102434:TCTTTA:CCTTTA	1.74131e-07	-1.63423e-10	-0.214466
35103042	chr21:35103042:A:T	7.01339e-08	-1.63423e-10	-1.12387
35103263	chr21:35103263:T:C	7.1334e-08	-1.63423e-10	-1.1069
35103381	chr21:35103381:C:T	1.29797e-07	0.37069	-0.878995
35103499	chr21:35103499:T:C	7.53682e-08	-1.63423e-10	-1.05189
35103828	chr21:35103828:A:T	8.25424e-08	-1.63423e-10	-0.960964
35103994	chr21:35103994:C:T	1.23669e-07	0.516486	-1.07315
35104094	chr21:35104094:T:G	1.56493e-07	-0.321263	-2.33987e-10
35104336	chr21:35104336:C:A	6.74169e-08	-1.63423e-10	-1.16338
35104340	chr21:35104340:A:T	1.07451e-07	0.377706	-1.07494
35104398	chr21:35104398:A:C	1.52755e-08	-1.67446	-0.973568
35104588	chr21:35104588:C:G	7.12836e-08	-1.63423e-10	-1.10761
35104632	chr21:35104632:G:A	1.02938e-07	0.270187	-1.01034
35104636	chr21:35104636:T:C	2.14576e-07	-1.63423e-10	-0.00561249
35104707	chr21:35104707:C:T	1.96412e-07	-0.0940609	-2.33987e-10
35105088	chr21:35105088:G:A	2.10985e-07	-0.225546	0.203055
35105110	chr21:35105110:T:C	2.01108e-07	-0.0704321	-2.33987e-10
35105220	chr21:35105220:C:G	8.62143e-08	0.206889	-1.12433
35105329	chr21:35105329:A:G	1.03626e-07	-1.63423e-10	-0.733485
35105410	chr21:35105410:T:C	9.34694e-08	0.303442	-1.14008
35105670	chr21:35105670:T:A	9.98312e-08	-0.163007	-0.607788
35105762	chr21:35105762:G:A	1.34031e-08	-1.61555	-1.16324
35106067	chr21:35106067:A:G	2.00829e-07	-1.63423e-10	-0.0718202
35106079	chr21:35106079:G:A	1.6828e-07	-1.63423e-10	-0.248648
35106115	chr21:35106115:G:A	8.69499e-08	-1.63423e-10	-0.908944
35106502	chr21:35106502:T:G	1.06893e-07	-1.63423e-10	-0.702448
35106676	chr21:35106676:C:T	6.75381e-08	-0.190805	-0.97078
35107256	chr21:35107256:G:A	2.1877e-06	-1.63423e-10	2.31633
35107435	chr21:35107435:C:T	7.02674e-08	-1.63423e-10	-1.12197
35107476	chr21:35107476:C:T	8.02104e-08	-1.05848	0.0688588
35107652	chr21:35107652:AAG:A	1.38995e-08	-1.57477	-1.16765
35107654	chr21:35107654:G:T	7.11292e-08	-1.63423e-10	-1.10978
35107910	chr21:35107910:C:T	1.11983e-06	-1.63423e-10	1.64666
35107932	chr21:35107932:G:A	1.37566e-08	-1.58508	-1.16767
35108190	chr21:35108190:A:G	2.46187e-07	0.120655	0.0111609
35108389	chr21:35108389:G:C	7.15752e-08	-1.63423e-10	-1.10353
35108543	chr21:35108543:A:C	2.20641e-07	0.0222596	-2.33987e-10
35108772	chr21:35108772:C:T	2.69388e-07	-1.63423e-10	0.221876
35108845	chr21:35108845:A:G	1.19994e-07	-1.63423e-10	-0.586833
35109090	chr21:35109090:T:TA	7.59608e-08	-1.63423e-10	-1.04406
35109487	chr21:35109487:C:A	1.66483e-08	-1.6214	-0.940565
35109564	chr21:35109564:A:G	7.50747e-08	-1.63423e-10	-1.05579
35109566	chr21:35109566:C:A	2.85137e-08	-0.933874	-1.09002
35109762	chr21:35109762:A:G	3.66286e-07	-0.0423769	0.571516
35109826	chr21:35109826:C:T	7.99512e-08	-1.63423e-10	-0.992859
35109881	chr21:35109881:A:G	4.45134e-08	-0.738477	-0.840009
35109902	chr21:35109902:G:A	6.81578e-08	-1.63423e-10	-1.15245
35109993	chr21:35109993:A:G	3.78604e-06	0.379749	2.48505
35110048	chr21:35110048:C:T	6.87158e-08	-1.63423e-10	-1.1443
35110098	chr21:35110098:G:A	3.92498e-08	-1.70433	-2.33987e-10
35110381	chr21:35110381:C:T	6.38566e-08	-0.0639821	-1.15365
35110588	chr21:35110588:T:C	6.40394e-07	1.08781	-2.33987e-10
35110656	chr21:35110656:T:C	1.78752e-08	-1.73563	-0.755236
35110968	chr21:35110968:G:A	6.81548e-08	-1.63423e-10	-1.15249
35110986	chr21:35110986:T:G	8.57608e-08	-1.63423e-10	-0.922714
35111357	chr21:35111357:A:G	7.27408e-08	-1.63423e-10	-1.08737
35112055	chr21:35112055:C:T	1.16277e-07	-1.63423e-10	-0.618303
35112143	chr21:35112143:T:C	1.59843e-08	-1.75191	-0.850758
35112373	chr21:35112373:T:G	9.84343e-08	-1.63423e-10	-0.784887
35112498	chr21:35112498:G:T	2.89934e-07	0.295378	-2.33987e-10
35112605	chr21:35112605:A:G	8.92438e-08	-1.63423e-10	-0.882904
35113024	chr21:35113024:T:C	1.74892e-08	-1.66125	-0.851437
35113380	chr21:35113380:T:C	6.74576e-08	-1.63423e-10	-1.16278
35113764	chr21:35113764:G:A	1.79454e-07	-1.63423e-10	-0.184357
35114036	chr21:35114036:C:T	7.07848e-08	-1.63423e-10	-1.11463
35114058	chr21:35114058:G:A	6.7322e-08	-1.63423e-10	-1.16479
35114791	chr21:35114791:C:T	8.69259e-08	-1.63423e-10	-0.90922
35115083	chr21:35115083:C:T	1.96769e-07	-0.0922443	-2.33987e-10
35115106	chr21:35115106:T:C	1.00053e-07	-1.63423e-10	-0.768577
35115129	chr21:35115129:A:G	2.97586e-08	-1.38087	-0.600285
35115404	chr21:35115404:T:C	6.72255e-08	-1.63423e-10	-1.16622
35115441	chr21:35115441:A:G	7.56943e-08	-1.261	0.213425
35115776	chr21:35115776:AG:A	6.82011e-08	-1.63423e-10	-1.15182
35116456	chr21:35116456:T:C	1.62714e-08	-1.68386	-0.901004
35116525	chr21:35116525:T:C	1.72385e-08	-1.66655	-0.86058
35116629	chr21:35116629:G:C	4.83476e-08	-0.41725	-1.07861
35116884	chr21:35116884:G:A	6.78883e-08	-1.63423e-10	-1.15641
35117141	chr21:35117141:C:T	2.66171e-08	-1.40123	-0.691496
35117161	chr21:35117161:G:T	1.03307e-07	-1.63423e-10	-0.73657
35117190	chr21:35117190:G:A	3.84927e-08	-1.28667	-0.43714
35117471	chr21:35117471:GA:G	6.74043e-08	-1.63423e-10	-1.16357
35117514	chr21:35117514:A:G	4.18952e-08	-1.39637	-0.242732
35117524	chr21:35117524:G:T	7.09867e-08	-1.11178	-2.33987e-10
35117869	chr21:35117869:C:G	3.64325e-08	-1.74949	-0.0293276
35117887	chr21:35117887:A:G	1.23473e-07	-1.63423e-10	-0.558252
35117961	chr21:35117961:T:C	7.57183e-08	-1.73389	0.686632
35118026	chr21:35118026:G:A	1.79454e-07	-1.63423e-10	-0.184357
35118048	chr21:35118048:G:T	1.11915e-07	-1.63423e-10	-0.656537
35118101	chr21:35118101:A:T	4.92084e-08	-0.396384	-1.08183
35118295	chr21:35118295:T:C	8.65187e-08	-0.913916	-2.33987e-10
35118750	chr21:35118750:G:A	1.50534e-08	-1.69099	-0.971681
35119187	chr21:35119187:A:C	3.12112e-08	-1.39533	-0.538166
35119234	chr21:35119234:A:G	1.7398e-08	-1.41435	-1.10357
35119266	chr21:35119266:A:G	6.7685e-08	-1.63423e-10	-1.15941
35119485	chr21:35119485:G:A	3.75817e-08	-1.74776	-2.33987e-10
35119806	chr21:35119806:C:T	9.1143e-08	-1.63423e-10	-0.861846
35120182	chr21:35120182:C:A	1.727e-07	-0.222718	-2.33987e-10
35120280	chr21:35120280:A:G	7.45e-08	-1.7518	0.688327
35120419	chr21:35120419:A:G	8.21866e-08	-1.63423e-10	-0.965284
35120484	chr21:35120484:G:A	6.71346e-08	-1.63423e-10	-1.16758
35120510	chr21:35120510:G:A	6.73407e-08	-1.63423e-10	-1.16451
35120764	chr21:35120764:A:G	8.9234e-08	-1.63423e-10	-0.883014
35120789	chr21:35120789:C:T	1.94083e-07	-0.105992	-2.33987e-10
35120842	chr21:35120842:A:G	8.82102e-08	-1.63423e-10	-0.894553
35121137	chr21:35121137:T:C	1.40267e-07	-1.63423e-10	-0.430731
35121263	chr21:35121263:C:T	6.8201e-08	-1.63423e-10	-1.15182
35121776	chr21:35121776:A:G	3.52532e-08	-1.1304	-0.681323
35121802	chr21:35121802:G:A	1.06327e-06	-1.18023	2.77506
35122153	chr21:35122153:A:G	6.715e-08	-1.63423e-10	-1.16735
35122379	chr21:35122379:C:T	7.74057e-08	-1.63423e-10	-1.02521
35122442	chr21:35122442:T:C	2.65437e-08	-1.53113	-0.56435
35122751	chr21:35122751:G:A	1.68703e-08	-1.67641	-0.872311
35122883	chr21:35122883:G:C	9.54006e-08	-1.63423e-10	-0.816191
35123386	chr21:35123386:G:A	6.76816e-08	-1.63423e-10	-1.15946
35123433	chr21:35123433:G:A	7.56519e-08	-1.63423e-10	-1.04813
35124020	chr21:35124020:C:T	3.96096e-08	-1.31024	-0.38496
35124101	chr21:35124101:C:T	3.48444e-08	-1.1178	-0.705584
35124154	chr21:35124154:C:A	9.26221e-07	-1.63423e-10	1.45684
35124535	chr21:35124535:T:C	2.90973e-08	-1.75019	-0.253438
35124541	chr21:35124541:T:C	3.27786e-08	-1.40868	-0.475822
35124552	chr21:35124552:A:C	6.93692e-08	-1.63423e-10	-1.13483
35124846	chr21:35124846:A:C	3.36518e-08	-0.721571	-1.13664
35124864	chr21:35124864:T:A	1.10356e-07	-1.63423e-10	-0.670567
35125062	chr21:35125062:A:ATTTG	3.74347e-08	-1.75168	-2.33987e-10
35125064	chr21:35125064:C:T	3.74242e-08	-1.75196	-2.33987e-10
35125065	chr21:35125065:TCAAC:T	3.74591e-08	-1.75103	-2.33987e-10
35125541	chr21:35125541:T:C	1.98453e-07	-1.63423e-10	-0.0837241
35126160	chr21:35126160:T:C	8.8498e-08	-1.63423e-10	-0.891295
35126379	chr21:35126379:T:C	7.40915e-08	-1.63423e-10	-1.06897
35126487	chr21:35126487:C:T	3.61696e-08	-1.16541	-0.620648
35126534	chr21:35126534:T:C	8.86859e-07	-1.63423e-10	1.41341
35126678	chr21:35126678:C:T	1.52461e-07	-1.63423e-10	-0.347367
35126707	chr21:35126707:C:T	1.98014e-08	-1.749	-0.639518
35127065	chr21:35127065:A:G	7.49028e-08	-1.63423e-10	-1.05808
35127400	chr21:35127400:C:T	1.40454e-07	-1.63423e-10	-0.429397
35127804	chr21:35127804:C:T	2.82233e-08	-1.478	-0.556132
35127894	chr21:35127894:C:A	2.33557e-08	-1.43618	-0.787256
35128213	chr21:35128213:CT:C	9.2359e-07	-1.63423e-10	1.45399
35128613	chr21:35128613:C:T	1.79252e-07	-1.63423e-10	-0.185484
35128650	chr21:35128650:T:C	5.47032e-08	-0.317017	-1.05534
35128655	chr21:35128655:T:C	6.72364e-08	-1.67623	0.510165
35128974	chr21:35128974:T:C	3.7676e-08	-1.74525	-2.33987e-10
35129169	chr21:35129169:G:T	3.57052e-08	-0.951391	-0.847588
35129315	chr21:35129315:G:A	6.7149e-08	-1.63423e-10	-1.16736
35129338	chr21:35129338:G:A	6.88315e-08	-1.63423e-10	-1.14261
35129371	chr21:35129371:G:C	8.61112e-08	-1.63423e-10	-0.918637
35129493	chr21:35129493:G:C	8.40366e-08	-1.63423e-10	-0.943023
35129824	chr21:35129824:T:C	5.38381e-08	-1.72379	0.3355
35129905	chr21:35129905:T:C	6.99195e-08	-1.63423e-10	-1.12693
35129989	chr21:35129989:T:C	1.18004e-07	-1.63423e-10	-0.603559
35130051	chr21:35130051:G:A	1.6181e-08	-1.67547	-0.914969
35130055	chr21:35130055:G:A	1.33432e-07	-1.63423e-10	-0.480686
35130261	chr21:35130261:A:G	1.83419e-08	-1.61613	-0.848958
35130586	chr21:35130586:T:A	1.01511e-07	-1.63423e-10	-0.754107
35130603	chr21:35130603:T:C	1.01156e-07	-1.63423e-10	-0.757608
35130667	chr21:35130667:G:T	1.03214e-07	-1.63423e-10	-0.737467
35130811	chr21:35130811:A:G	2.5247e-08	-1.35099	-0.794574
35130964	chr21:35130964:G:A	9.26232e-08	-1.63423e-10	-0.845736
35130977	chr21:35130977:G:T	6.94029e-08	-1.13435	-2.33987e-10
35131015	chr21:35131015:A:G	2.31068e-08	-1.08457	-1.14958
35131582	chr21:35131582:G:C	3.97304e-08	-1.69216	-2.33987e-10
35131782	chr21:35131782:G:A	6.72047e-08	-1.63423e-10	-1.16653
35132135	chr21:35132135:T:C	3.22537e-08	-1.38547	-0.515174
35132262	chr21:35132262:C:T	2.2327e-08	-1.72503	-0.543449
35132354	chr21:35132354:G:T	1.7432e-08	-1.75187	-0.764098
35132398	chr21:35132398:G:T	6.25168e-08	-0.705446	-0.533395
35132505	chr21:35132505:A:G	2.55682e-08	-1.74539	-0.387539
35132783	chr21:35132783:AGG:A	7.65313e-08	-1.63423e-10	-1.03658
35132788	chr21:35132788:A:ATT	7.56013e-08	-1.63423e-10	-1.0488
35133271	chr21:35133271:A:G	2.20828e-08	-1.7056	-0.573879
35133391	chr21:35133391:C:T	6.87356e-08	-1.72395	0.579941
35133580	chr21:35133580:C:T	1.56245e-08	-1.64799	-0.977448
35133581	chr21:35133581:A:G	9.81437e-08	-1.63423e-10	-0.787843
35134072	chr21:35134072:T:C	3.11935e-07	-1.63423e-10	0.368518
35134108	chr21:35134108:A:G	1.3243e-07	-1.63423e-10	-0.488225
35134417	chr21:35134417:G:A	6.72451e-08	-1.63423e-10	-1.16593
35134711	chr21:35134711:G:A	3.17663e-08	-0.769986	-1.14588
35134952	chr21:35134952:T:C	2.20689e-08	-1.74421	-0.535898
35135153	chr21:35135153:T:C	2.31462e-08	-1.67314	-0.5593
35135301	chr21:35135301:T:A	7.26959e-08	-1.63423e-10	-1.08799
35135312	chr21:35135312:G:C	6.98279e-08	-1.63423e-10	-1.12824
35135346	chr21:35135346:TTTTAC:T	5.94293e-07	-1.34842	2.36152
35135489	chr21:35135489:A:G	1.45081e-08	-1.69683	-1.00274
35135575	chr21:35135575:C:T	8.85353e-08	-0.890874	-2.33987e-10
35135734	chr21:35135734:A:C	2.12936e-08	-1.65431	-0.661562
35135998	chr21:35135998:A:C	1.27541e-08	-1.67489	-1.15354
35136302	chr21:35136302:G:A	3.66893e-08	-0.634612	-1.13718
35136403	chr21:35136403:T:C	1.63149e-07	-1.63423e-10	-0.279613
35136460	chr21:35136460:TA:T	2.70959e-08	-0.947564	-1.12733
35136635	chr21:35136635:C:T	6.7105e-08	-1.63423e-10	-1.16802
35136791	chr21:35136791:T:C	7.53877e-08	-1.63423e-10	-1.05163
35137228	chr21:35137228:C:T	1.61301e-07	-1.63423e-10	-0.291006
35137411	chr21:35137411:C:T	1.24586e-06	-1.63423e-10	1.75331
35137412	chr21:35137412:G:A	8.38037e-08	-1.63423e-10	-0.945799
35137421	chr21:35137421:G:T	1.30529e-07	0.629198	-1.13188
35137445	chr21:35137445:C:T	1.26826e-08	-1.67846	-1.15559
35137612	chr21:35137612:C:T	1.24383e-08	-1.69729	-1.15621
35137688	chr21:35137688:A:G	1.4768e-08	-1.74703	-0.934787
35137711	chr21:35137711:C:T	9.70996e-08	0.366622	-1.16516
35138147	chr21:35138147:G:A	3.25654e-08	-1.02054	-0.870485
35138184	chr21:35138184:TCTGTCTGCACATGGCCCTCTCC:T	1.35011e-08	-1.64609	-1.12542
35138305	chr21:35138305:C:T	6.93308e-08	-1.63423e-10	-1.13539
35138368	chr21:35138368:A:G	8.73156e-08	-1.63423e-10	-0.904747
35138397	chr21:35138397:TG:T	8.76231e-08	-1.63423e-10	-0.901231
35138436	chr21:35138436:C:T	1.24876e-08	-1.70045	-1.14909
35138567	chr21:35138567:T:C	1.24056e-08	-1.69121	-1.16491
35138579	chr21:35138579:A:G	7.34917e-08	-1.63423e-10	-1.0771
35138784	chr21:35138784:C:T	7.44874e-06	3.54152	-2.33987e-10
35138956	chr21:35138956:A:C	8.83018e-08	-1.63423e-10	-0.893515
35139614	chr21:35139614:G:A	3.91245e-08	-1.70753	-2.33987e-10
35139901	chr21:35139901:C:T	2.11788e-07	-0.383003	0.364312
35140093	chr21:35140093:C:T	1.42983e-07	-1.63423e-10	-0.411553
35140146	chr21:35140146:C:T	1.03512e-07	-1.26322	0.528625
35140267	chr21:35140267:C:A	1.39142e-08	-1.64593	-1.09544
35140330	chr21:35140330:C:T	1.42307e-08	-1.6526	-1.06628
35140423	chr21:35140423:T:C	1.37609e-08	-1.66247	-1.08997
35140440	chr21:35140440:C:T	1.37568e-08	-1.66249	-1.09025
35140457	chr21:35140457:C:A	8.38897e-08	-1.68932	0.744542
35140550	chr21:35140550:C:A	1.20525e-08	-1.71745	-1.16755
35140840	chr21:35140840:T:TA	9.24565e-08	-1.63423e-10	-0.847538
35140854	chr21:35140854:G:A	7.44003e-08	-1.63423e-10	-1.06482
35140881	chr21:35140881:TTG:T	7.19792e-08	-1.63423e-10	-1.0979
35140897	chr21:35140897:C:T	6.99215e-08	-1.63423e-10	-1.1269
35141055	chr21:35141055:A:G	1.34188e-08	-1.62711	-1.1505
35141512	chr21:35141512:T:C	1.35442e-08	-1.69035	-1.07797
35141627	chr21:35141627:C:A	1.39925e-08	-1.64818	-1.08757
35141700	chr21:35141700:A:T	1.41249e-08	-1.64651	-1.07983
35141919	chr21:35141919:C:T	4.41181e-08	-0.894876	-0.692529
35141982	chr21:35141982:A:T	3.79432e-08	-1.73818	-2.33987e-10
35142046	chr21:35142046:T:A	1.46742e-08	-1.62782	-1.06037
35142208	chr21:35142208:C:T	4.444e-08	-0.947055	-0.633081
35142355	chr21:35142355:A:G	4.37642e-08	-1.35401	-0.24145
35142383	chr21:35142383:T:C	4.3126e-08	-0.871387	-0.738762
35142633	chr21:35142633:T:C	1.0405e-07	-1.63423e-10	-0.729407
35142900	chr21:35142900:A:G	3.25687e-07	-1.63423e-10	0.41166
35143025	chr21:35143025:C:T	6.67292e-08	-0.276123	-0.89751
35143029	chr21:35143029:C:CT	1.1872e-08	-1.73206	-1.16803
35143134	chr21:35143134:G:A	5.69387e-08	-0.209755	-1.12255
35143215	chr21:35143215:A:C	8.66114e-08	-0.912844	-2.33987e-10
35143706	chr21:35143706:G:A	9.37378e-08	-0.239444	-0.59433
35144279	chr21:35144279:T:C	1.33356e-08	-1.63791	-1.14593
35144589	chr21:35144589:T:C	6.76139e-08	-1.63423e-10	-1.16046
35144714	chr21:35144714:A:G	2.07112e-07	-1.63423e-10	-0.0410141
35144715	chr21:35144715:T:C	1.19915e-08	-1.74692	-1.14316
35144761	chr21:35144761:G:T	8.52539e-08	-1.63423e-10	-0.928642
35144764	chr21:35144764:TTTCCATA:T	7.46612e-08	-1.63423e-10	-1.06132
35144855	chr21:35144855:T:G	7.0026e-08	-1.63423e-10	-1.12541
35145068	chr21:35145068:G:A	4.65848e-08	-0.414208	-1.11879
35145157	chr21:35145157:C:T	7.20048e-08	-1.63423e-10	-1.09754
35145196	chr21:35145196:G:A	1.40472e-08	-1.68997	-1.04188
35145377	chr21:35145377:T:C	1.19071e-07	-0.27089	-0.323664
35145408	chr21:35145408:A:G	1.32143e-08	-1.64269	-1.15029
35145464	chr21:35145464:C:G	7.10417e-08	-1.63423e-10	-1.11101
35145721	chr21:35145721:A:G	2.70332e-08	-1.41772	-0.659492
35145859	chr21:35145859:C:T	2.92097e-08	-1.30814	-0.691633
35146215	chr21:35146215:T:C	1.67786e-07	-1.63423e-10	-0.251586
35146245	chr21:35146245:A:G	7.46701e-08	-1.63423e-10	-1.0612
35146703	chr21:35146703:G:T	6.8128e-08	-1.63423e-10	-1.15289
35146815	chr21:35146815:C:T	1.06627e-07	-1.63423e-10	-0.704942
35147021	chr21:35147021:T:C	2.54572e-07	-1.63423e-10	0.165308
35147181	chr21:35147181:C:T	8.7346e-08	-1.63423e-10	-0.904399
35147629	chr21:35147629:T:C	1.30854e-08	-1.69155	-1.11123
35147725	chr21:35147725:T:C	4.57298e-08	-0.43181	-1.11972
35147848	chr21:35147848:G:A	5.99473e-07	-1.63423e-10	1.02177
35148040	chr21:35148040:A:T	7.6374e-08	-1.63423e-10	-1.03863
35148353	chr21:35148353:G:T	9.02798e-08	-1.63423e-10	-0.871362
35148971	chr21:35148971:G:A	7.18458e-08	-1.63423e-10	-1.09975
35149056	chr21:35149056:T:C	7.43842e-08	-1.63423e-10	-1.06503
35149358	chr21:35149358:C:T	1.08656e-05	2.70843	1.21065
35149645	chr21:35149645:T:C	1.06122e-07	-1.63423e-10	-0.709682
35150215	chr21:35150215:T:G	4.39275e-08	-0.924404	-0.667332
35150373	chr21:35150373:A:G	3.71327e-08	-1.10268	-0.6571
35150444	chr21:35150444:A:G	1.26281e-08	-1.69008	-1.14827
35150475	chr21:35150475:G:A	1.2623e-08	-1.6978	-1.14096
35150552	chr21:35150552:G:T	6.71754e-08	-1.63423e-10	-1.16697
35150621	chr21:35150621:A:G	5.33175e-08	-1.39801	-2.33987e-10
35150682	chr21:35150682:A:C	1.36445e-08	-1.61599	-1.14495
35150696	chr21:35150696:C:T	1.24822e-07	-0.487282	-0.0601062
35150704	chr21:35150704:T:C	1.06571e-07	-1.63423e-10	-0.705461
35150743	chr21:35150743:G:A	1.28133e-08	-1.67441	-1.14937
35151582	chr21:35151582:AG:A	7.96382e-08	-1.63423e-10	-0.996781
35151610	chr21:35151610:G:A	9.446e-08	-1.63423e-10	-0.826099
35151654	chr21:35151654:A:C	7.30846e-08	-1.63423e-10	-1.08266
35151655	chr21:35151655:A:T	7.20001e-08	-1.63423e-10	-1.09761
35152076	chr21:35152076:G:A	7.50326e-08	-1.05635	-2.33987e-10
35152345	chr21:35152345:G:C	7.35946e-08	-1.63423e-10	-1.0757
35152358	chr21:35152358:A:G	6.90168e-08	-1.63423e-10	-1.13993
35152457	chr21:35152457:T:G	7.78671e-08	-1.63423e-10	-1.01927
35152641	chr21:35152641:A:T	1.31845e-08	-1.71257	-1.08267
35153052	chr21:35153052:T:C	2.48231e-08	-1.69821	-0.464291
35153113	chr21:35153113:C:T	6.73568e-08	-1.63423e-10	-1.16427
35153603	chr21:35153603:T:C	4.31761e-08	-1.60899	-2.33987e-10
35154059	chr21:35154059:C:G	7.1429e-08	-1.63423e-10	-1.10557
35154093	chr21:35154093:T:C	2.34174e-08	-1.5805	-0.640295
35154623	chr21:35154623:C:T	1.10383e-07	-1.63423e-10	-0.670318
35154715	chr21:35154715:A:G	1.19583e-07	-1.63423e-10	-0.590263
35154944	chr21:35154944:G:A	6.72736e-08	-1.63423e-10	-1.16551
35155236	chr21:35155236:GTGA:G	7.59692e-08	-1.63423e-10	-1.04395
35155273	chr21:35155273:A:G	6.73574e-08	-1.63423e-10	-1.16426
35155410	chr21:35155410:C:T	1.16477e-07	-1.63423e-10	-0.61658
35155502	chr21:35155502:G:A	1.36284e-08	-1.74681	-1.01531
35155885	chr21:35155885:G:A	6.29314e-08	-0.0664083	-1.16582
35155903	chr21:35155903:C:T	7.34755e-08	0.086653	-1.16398
35156428	chr21:35156428:G:A	4.56179e-08	-0.39838	-1.1556
35156500	chr21:35156500:C:T	7.73706e-08	-1.63423e-10	-1.02567
35156606	chr21:35156606:G:A	1.03953e-07	-1.63423e-10	-0.730333
35156746	chr21:35156746:C:T	2.92176e-08	-0.876847	-1.12266
35156843	chr21:35156843:A:G	3.11761e-08	-0.825681	-1.10894
35157298	chr21:35157298:G:A	5.87972e-08	-0.241251	-1.05893
35157476	chr21:35157476:C:T	7.79271e-08	0.14915	-1.16765
35157624	chr21:35157624:C:T	7.08051e-08	-1.63423e-10	-1.11435
35157671	chr21:35157671:T:C	1.07207e-07	-1.63423e-10	-0.699515
35157840	chr21:35157840:G:A	1.75298e-08	-1.74471	-0.765664
35158053	chr21:35158053:C:T	6.70979e-08	-1.63423e-10	-1.16812
35158119	chr21:35158119:T:C	3.05339e-08	-1.00082	-0.954618
35158259	chr21:35158259:A:G	3.17014e-08	-1.0043	-0.913616
35158278	chr21:35158278:C:T	9.88722e-08	0.381657	-1.1621
35158372	chr21:35158372:T:C	2.83025e-08	-1.05827	-0.973055
35158496	chr21:35158496:T:C	1.04129e-07	-1.63423e-10	-0.728644
35158727	chr21:35158727:C:G	7.74531e-08	-1.63423e-10	-1.0246
35158782	chr21:35158782:C:A	1.63266e-07	-1.63423e-10	-0.278897
35158903	chr21:35158903:G:A	3.16692e-08	-0.972644	-0.946286
35158918	chr21:35158918:T:G	5.13423e-07	1.22654	-0.359713
35159285	chr21:35159285:G:A	3.25236e-08	-0.913346	-0.978965
35159348	chr21:35159348:A:C	2.30298e-07	0.0651003	-2.33987e-10
35159388	chr21:35159388:T:C	3.28174e-08	-0.902629	-0.980687
35159583	chr21:35159583:G:A	1.38979e-08	-1.72802	-1.01452
35159638	chr21:35159638:G:A	6.90766e-08	0.0128204	-1.15188
35159679	chr21:35159679:C:T	1.74168e-07	0.48538	-0.699638
35159724	chr21:35159724:G:A	1.39564e-07	-1.63423e-10	-0.435749
35160494	chr21:35160494:A:T	6.91906e-08	-0.506018	-0.631392
35160997	chr21:35160997:G:A	6.89365e-08	-1.63423e-10	-1.14109
35161192	chr21:35161192:C:G	8.64763e-08	-1.63423e-10	-0.914405
35161221	chr21:35161221:C:T	9.91423e-08	-1.63423e-10	-0.77772
35161365	chr21:35161365:C:T	4.94091e-08	-0.316171	-1.15797
35161413	chr21:35161413:G:T	1.3941e-07	-1.63423e-10	-0.436857
35161774	chr21:35161774:C:A	6.72131e-08	-1.63423e-10	-1.16641
35161823	chr21:35161823:C:T	8.59855e-08	0.153339	-1.07344
35161926	chr21:35161926:G:A	3.29873e-08	-0.751615	-1.12654
35161969	chr21:35161969:A:G	3.54961e-08	-1.45106	-0.353788
35162222	chr21:35162222:G:A	4.75353e-08	-1.5128	-2.33987e-10
35162269	chr21:35162269:T:G	2.78316e-06	1.46229	1.09477
35162357	chr21:35162357:T:C	3.52028e-08	-1.46778	-0.345367
35162733	chr21:35162733:A:G	3.30131e-08	-0.747873	-1.1295
35162771	chr21:35162771:C:T	3.42588e-08	-0.710024	-1.13031
35162825	chr21:35162825:C:T	6.71554e-08	-1.63423e-10	-1.16727
35163200	chr21:35163200:C:T	2.05881e-07	-1.63423e-10	-0.046976
35163242	chr21:35163242:C:T	7.37445e-08	-1.63423e-10	-1.07367
35163430	chr21:35163430:G:A	3.46281e-08	-0.719711	-1.1099
35163587	chr21:35163587:C:A	1.24384e-07	-1.63423e-10	-0.550904
35164026	chr21:35164026:T:A	1.38734e-07	-1.63423e-10	-0.441718
35164158	chr21:35164158:C:A	3.49327e-08	-0.697038	-1.12381
35164294	chr21:35164294:AAAC:A	1.28682e-08	-1.7501	-1.06942
35164800	chr21:35164800:A:C	2.69535e-08	-1.02921	-1.05095
35165430	chr21:35165430:A:G	6.71095e-08	-1.63423e-10	-1.16795
35165465	chr21:35165465:T:C	7.51708e-08	0.0900173	-1.14453
35165522	chr21:35165522:C:G	2.8081e-08	-1.17219	-0.866997
35165556	chr21:35165556:G:T	7.32935e-08	-1.63423e-10	-1.0798
35165626	chr21:35165626:G:A	6.40431e-08	-1.21472	-2.33987e-10
35166570	chr21:35166570:C:G	3.04691e-08	-0.992397	-0.965166
35167011	chr21:35167011:G:A	5.70624e-08	-0.214473	-1.11566
35167047	chr21:35167047:C:T	8.59441e-08	-1.63423e-10	-0.920579
35167228	chr21:35167228:T:C	1.79798e-08	-1.74716	-0.737869
35167303	chr21:35167303:T:C	1.30858e-07	-1.63423e-10	-0.500164
35167543	chr21:35167543:G:C	7.80427e-08	0.12777	-1.14479
35167605	chr21:35167605:C:G	2.96418e-08	-1.69899	-0.286096
35168182	chr21:35168182:T:C	9.12038e-08	0.254459	-1.11564
35168573	chr21:35168573:T:C	4.26602e-08	-1.62101	-2.33987e-10
35169136	chr21:35169136:CCACGGTT:C	1.20676e-08	-1.72375	-1.16
35169149	chr21:35169149:C:T	7.6196e-08	-1.63423e-10	-1.04097
35169209	chr21:35169209:T:C	3.30077e-07	-1.63423e-10	0.425051
35170120	chr21:35170120:A:G	2.56918e-08	-1.21469	-0.91341
35170593	chr21:35170593:G:A	8.37359e-08	-1.63423e-10	-0.946609
35170661	chr21:35170661:T:C	1.24884e-07	-1.63423e-10	-0.546887
35171003	chr21:35171003:G:A	6.71422e-08	-1.63423e-10	-1.16746
35171095	chr21:35171095:G:C	2.63747e-07	-1.63423e-10	0.200714
35171319	chr21:35171319:C:A	1.46415e-08	-1.74898	-0.941432
35171424	chr21:35171424:A:G	7.02474e-08	-1.63423e-10	-1.12225
35171541	chr21:35171541:C:T	6.92414e-08	-1.63423e-10	-1.13668
35171611	chr21:35171611:C:T	9.5028e-08	0.253074	-1.07318
35171835	chr21:35171835:G:A	4.13713e-08	-0.490655	-1.16103
35171865	chr21:35171865:A:G	1.84967e-07	-1.63423e-10	-0.154097
35172312	chr21:35172312:T:C	3.2778e-08	-0.738097	-1.14642
35172470	chr21:35172470:T:C	1.0007e-07	-1.63423e-10	-0.768409
35172694	chr21:35172694:G:T	8.20318e-08	-1.63423e-10	-0.967169
35173200	chr21:35173200:T:C	1.06513e-07	-1.63423e-10	-0.706013
35173233	chr21:35173233:C:T	4.47439e-08	-0.419278	-1.15404
35173700	chr21:35173700:G:C	6.71038e-08	-1.63423e-10	-1.16804
35173728	chr21:35173728:A:G	1.76862e-08	-1.65221	-0.849278
35173789	chr21:35173789:C:T	8.74865e-08	-1.63423e-10	-0.902791
35174459	chr21:35174459:A:C	1.72604e-08	-1.6698	-0.856067
35174694	chr21:35174694:T:A	6.71225e-08	-1.63423e-10	-1.16776
35174879	chr21:35174879:C:A	5.40883e-07	-0.237627	1.15655
35175094	chr21:35175094:C:T	1.62066e-07	0.234345	-0.520614
35175421	chr21:35175421:G:A	2.74634e-08	-1.16377	-0.897652
35175571	chr21:35175571:G:C	9.50669e-08	-0.350113	-0.469582
35175701	chr21:35175701:T:C	1.1877e-07	-1.63423e-10	-0.597083
35175905	chr21:35175905:G:C	9.36048e-08	-1.63423e-10	-0.835194
35176134	chr21:35176134:C:CA	8.84938e-08	-1.73197	0.840625
35176457	chr21:35176457:G:A	1.97122e-07	-1.63423e-10	-0.0904541
35177074	chr21:35177074:C:T	1.45692e-08	-1.68219	-1.01318
35177076	chr21:35177076:G:A	2.789e-08	-1.02049	-1.02551
35177100	chr21:35177100:T:A	9.80923e-08	-1.63423e-10	-0.788367
35177420	chr21:35177420:T:C	6.82618e-08	-0.84433	-0.306596
35177447	chr21:35177447:C:T	2.0426e-08	-1.71979	-0.637679
35177698	chr21:35177698:T:C	5.27169e-08	-1.40934	-2.33987e-10
35177806	chr21:35177806:T:C	1.17534e-08	-1.748	-1.16213
35177818	chr21:35177818:A:G	9.81745e-08	-1.63423e-10	-0.787529
35177890	chr21:35177890:T:C	3.77729e-07	-1.63423e-10	0.559902
35178145	chr21:35178145:A:T	2.64463e-07	-1.63423e-10	0.203427
35178186	chr21:35178186:T:A	2.57535e-07	-1.63423e-10	0.176881
35178462	chr21:35178462:G:A	7.2727e-08	-1.63423e-10	-1.08756
35179085	chr21:35179085:T:A	6.71031e-08	-1.63423e-10	-1.16804
35179264	chr21:35179264:T:C	1.18508e-08	-1.74884	-1.15304
35179268	chr21:35179268:C:T	7.05521e-08	-1.63423e-10	-1.11792
35179384	chr21:35179384:A:T	7.10433e-08	-1.63423e-10	-1.11099
35179491	chr21:35179491:T:A	4.18892e-08	-0.672715	-0.966533
35179854	chr21:35179854:TGG:T	4.27345e-08	-1.61927	-2.33987e-10
35180279	chr21:35180279:T:G	8.43903e-08	-1.24383	0.305005
35180374	chr21:35180374:C:T	7.31469e-08	-1.63423e-10	-1.08181
35181052	chr21:35181052:T:C	3.15472e-08	-1.06393	-0.858859
35181710	chr21:35181710:T:C	1.10259e-07	-1.63423e-10	-0.671447
35182230	chr21:35182230:C:T	3.8997e-08	-1.71079	-2.33987e-10
35182261	chr21:35182261:A:G	4.20048e-07	-1.63423e-10	0.666093
35182432	chr21:35182432:T:C	2.8682e-07	-1.63423e-10	0.284581
35182494	chr21:35182494:G:A	5.64279e-08	-1.19884	-0.142476
35182646	chr21:35182646:T:C	8.72951e-08	-1.16658	0.261597
35182822	chr21:35182822:G:A	1.20565e-08	-1.71688	-1.16779
35182989	chr21:35182989:G:A	1.14291e-07	-1.63423e-10	-0.635525
35183108	chr21:35183108:A:G	8.02828e-08	0.104408	-1.09313
35183157	chr21:35183157:C:T	3.94854e-07	-1.63423e-10	0.604239
35183615	chr21:35183615:C:T	6.00223e-08	-0.179473	-1.10009
35183699	chr21:35183699:G:A	2.12314e-08	-1.73206	-0.58673
35183780	chr21:35183780:G:A	6.70997e-08	-1.63423e-10	-1.1681
35183914	chr21:35183914:G:A	7.01705e-08	-1.63423e-10	-1.12335
35184040	chr21:35184040:T:A	3.69848e-07	-1.63423e-10	0.538816
35184049	chr21:35184049:C:T	6.79811e-08	-1.63423e-10	-1.15505
35184054	chr21:35184054:C:T	7.09902e-08	-1.63423e-10	-1.11173
35184551	chr21:35184551:A:T	2.82735e-08	-0.889425	-1.14293
35184634	chr21:35184634:T:C	1.05988e-07	-1.63423e-10	-0.710952
35184704	chr21:35184704:C:T	7.21426e-08	-1.39718	0.301547
35185147	chr21:35185147:G:A	6.92062e-08	-1.63423e-10	-1.13719
35185207	chr21:35185207:G:A	1.49014e-08	-1.73901	-0.93381
35185256	chr21:35185256:A:G	1.01268e-07	-1.63423e-10	-0.756507
35185328	chr21:35185328:A:G	2.79466e-07	-1.63423e-10	0.258606
35185705	chr21:35185705:C:A	7.56873e-08	0.00246057	-1.05013
35185885	chr21:35185885:G:A	6.64007e-08	-0.0709624	-1.10761
35186145	chr21:35186145:C:T	3.90909e-08	-1.70839	-2.33987e-10
35187156	chr21:35187156:C:T	6.76076e-08	-1.63423e-10	-1.16055
35187285	chr21:35187285:C:T	6.79698e-08	-1.63423e-10	-1.15521
35187341	chr21:35187341:T:G	1.24785e-08	-1.6877	-1.16257
35187472	chr21:35187472:G:A	2.31352e-08	-1.10267	-1.13025
35187772	chr21:35187772:T:C	1.20631e-07	-1.63423e-10	-0.581538
35187973	chr21:35187973:C:T	2.41194e-07	-1.63423e-10	0.111327
35188285	chr21:35188285:A:C	1.59359e-07	-1.63423e-10	-0.303118
35188482	chr21:35188482:T:C	2.13655e-08	-1.7254	-0.587102
35188777	chr21:35188777:G:A	1.79941e-08	-1.34882	-1.13541
35189071	chr21:35189071:G:C	2.39504e-07	-1.63423e-10	0.104296
35189920	chr21:35189920:G:A	1.42925e-08	-1.55968	-1.15486
35190125	chr21:35190125:TTA:T	4.45298e-08	-0.441805	-1.13631
35190199	chr21:35190199:G:C	7.02662e-08	-1.63423e-10	-1.12199
35190299	chr21:35190299:T:A	7.15118e-08	-1.63423e-10	-1.10441
35190549	chr21:35190549:T:C	9.72561e-08	-1.63423e-10	-0.796928
35190663	chr21:35190663:C:T	7.6563e-08	-1.63423e-10	-1.03616
35190782	chr21:35190782:T:C	1.53445e-08	-1.52406	-1.11946
35191171	chr21:35191171:A:G	7.21058e-08	-1.63423e-10	-1.09614
35191207	chr21:35191207:C:T	6.76633e-08	-1.63423e-10	-1.15973
35191300	chr21:35191300:G:A	7.44469e-08	-1.63423e-10	-1.06419
35191319	chr21:35191319:C:T	6.79294e-08	-1.63423e-10	-1.15581
35191375	chr21:35191375:C:T	1.18507e-07	-1.63423e-10	-0.599301
35191509	chr21:35191509:T:A	7.54188e-08	-1.63423e-10	-1.05122
35191520	chr21:35191520:C:T	1.16966e-07	-1.63423e-10	-0.61239
35191580	chr21:35191580:A:C	6.96986e-08	-1.63423e-10	-1.1301
35191605	chr21:35191605:G:T	7.1654e-08	-1.63423e-10	-1.10243
35192003	chr21:35192003:T:C	7.81455e-08	-1.63423e-10	-1.0157
35192058	chr21:35192058:T:C	8.17368e-08	-1.63423e-10	-0.970771
35192249	chr21:35192249:T:C	9.28647e-08	-1.63423e-10	-0.843133
35192303	chr21:35192303:T:A	3.05553e-08	-0.845471	-1.10927
35192354	chr21:35192354:C:T	1.51534e-08	-1.60075	-1.0553
35192412	chr21:35192412:T:C	1.43323e-08	-1.58291	-1.12885
35192527	chr21:35192527:G:A	1.50202e-08	-1.517	-1.14787
35192562	chr21:35192562:A:G	6.63356e-08	-0.0290369	-1.15051
35192698	chr21:35192698:C:T	7.47838e-08	-1.63423e-10	-1.05967
35192701	chr21:35192701:T:C	1.62563e-08	-1.45188	-1.13391
35192981	chr21:35192981:G:A	1.47443e-08	-1.55001	-1.13341
35193138	chr21:35193138:G:A	1.83856e-08	-1.41622	-1.04649
35193216	chr21:35193216:C:A	1.10192e-07	-1.63423e-10	-0.672056
35193460	chr21:35193460:G:C	2.54005e-08	-1.75082	-0.388687
35193888	chr21:35193888:A:T	1.02728e-07	-1.63423e-10	-0.742196
35193959	chr21:35193959:G:A	1.9335e-08	-1.74881	-0.663552
35194144	chr21:35194144:C:T	1.54646e-08	-1.70841	-0.927317
35194180	chr21:35194180:T:A	1.70013e-08	-1.46666	-1.07433
35194458	chr21:35194458:T:C	1.90636e-08	-1.37335	-1.05315
35194566	chr21:35194566:A:G	7.7625e-08	-1.63423e-10	-1.02239
35194597	chr21:35194597:A:G	1.91643e-07	-1.38849	1.26985
35194718	chr21:35194718:A:G	7.49591e-08	-1.63423e-10	-1.05733
35194843	chr21:35194843:C:T	1.56648e-07	-1.63423e-10	-0.320275
35194988	chr21:35194988:G:A	1.46358e-08	-1.65009	-1.04072
35195429	chr21:35195429:T:C	1.23254e-08	-1.72716	-1.13545
35195430	chr21:35195430:G:A	6.72359e-08	-1.63423e-10	-1.16607
35195650	chr21:35195650:C:T	1.03162e-07	-1.63423e-10	-0.737978
35195761	chr21:35195761:T:C	5.16098e-08	-0.60333	-0.827234
35195967	chr21:35195967:T:C	1.38906e-08	-1.67981	-1.06325
35196027	chr21:35196027:T:C	1.65618e-08	-1.7519	-0.815271
35196135	chr21:35196135:AT:A	1.94402e-08	-1.35089	-1.05604
35196145	chr21:35196145:T:A	6.71104e-08	-1.63423e-10	-1.16794
35196166	chr21:35196166:G:A	1.49222e-08	-1.61721	-1.05421
35196204	chr21:35196204:T:C	1.60575e-08	-1.75101	-0.847086
35196550	chr21:35196550:C:A	1.4379e-08	-1.65822	-1.05028
35196753	chr21:35196753:C:T	1.40213e-07	-1.63423e-10	-0.431113
35196788	chr21:35196788:A:G	7.07039e-08	-1.63423e-10	-1.11578
35196978	chr21:35196978:C:T	1.77998e-07	-1.63423e-10	-0.192504
35197019	chr21:35197019:T:C	2.66325e-08	-1.43141	-0.66073
35197475	chr21:35197475:T:C	9.43621e-08	-1.63423e-10	-0.827136
35197503	chr21:35197503:A:G	1.81535e-07	-1.63423e-10	-0.172828
35197551	chr21:35197551:A:T	8.79736e-08	-1.63423e-10	-0.897239
35197552	chr21:35197552:T:TTTTGCA	8.80483e-08	-1.63423e-10	-0.896391
35197771	chr21:35197771:C:T	1.81673e-07	-1.63423e-10	-0.172066
35197783	chr21:35197783:T:A	6.27139e-08	-0.131083	-1.10461
35197853	chr21:35197853:A:G	1.45009e-08	-1.58336	-1.1167
35197859	chr21:35197859:T:A	1.92485e-07	-1.63423e-10	-0.114258
35197929	chr21:35197929:A:G	9.37463e-08	-1.63423e-10	-0.833684
35197938	chr21:35197938:T:C	1.29166e-08	-1.65009	-1.16567
35197984	chr21:35197984:A:C	5.68994e-08	-0.464005	-0.868986
35198053	chr21:35198053:C:A	3.11469e-08	-1.30403	-0.631529
35198073	chr21:35198073:T:C	7.38545e-08	-1.63423e-10	-1.07218
35198374	chr21:35198374:A:C	1.30249e-08	-1.66778	-1.13963
35198707	chr21:35198707:C:T	3.14916e-08	-0.975319	-0.949236
35198751	chr21:35198751:GA:G	1.49233e-08	-1.61331	-1.05804
35198997	chr21:35198997:A:AAC	1.93055e-08	-1.24885	-1.16504
35199109	chr21:35199109:T:C	9.25554e-08	-1.63423e-10	-0.846468
35199340	chr21:35199340:T:C	1.06729e-07	-1.63423e-10	-0.703981
35199372	chr21:35199372:G:T	1.52104e-08	-1.70635	-0.945943
35199473	chr21:35199473:GCTCTGAGAAGGCT:G	1.02002e-07	-1.63423e-10	-0.749279
35199664	chr21:35199664:G:A	2.16172e-08	-1.26744	-1.03334
35199822	chr21:35199822:A:G	1.25175e-08	-1.70162	-1.14552
35199902	chr21:35199902:T:C	1.35798e-08	-1.75113	-1.01456
35199920	chr21:35199920:T:C	1.20502e-08	-1.71888	-1.16632
35200051	chr21:35200051:C:T	7.42987e-08	-1.63423e-10	-1.06618
35200208	chr21:35200208:T:C	1.20421e-08	-1.74766	-1.1382
35200716	chr21:35200716:C:T	2.21706e-08	-1.1869	-1.08861
35200911	chr21:35200911:C:T	7.29342e-08	-1.63423e-10	-1.08472
35201261	chr21:35201261:T:C	6.94798e-08	-1.63423e-10	-1.13324
35201427	chr21:35201427:T:C	7.2871e-08	-1.63423e-10	-1.08558
35201451	chr21:35201451:C:T	1.2112e-07	-1.63423e-10	-0.577492
35201589	chr21:35201589:T:C	7.68549e-08	-1.63423e-10	-1.03236
35201693	chr21:35201693:G:C	1.93366e-08	-1.55733	-0.85495
35201704	chr21:35201704:C:T	2.52025e-07	-1.63423e-10	0.155253
35201708	chr21:35201708:T:A	1.61529e-07	-1.63423e-10	-0.289589
35201783	chr21:35201783:G:C	1.47668e-08	-1.63082	-1.05107
35201814	chr21:35201814:T:C	1.38385e-08	-1.58761	-1.1592
35201833	chr21:35201833:T:C	6.71089e-08	-1.63423e-10	-1.16796
35202170	chr21:35202170:CTA:C	2.34162e-08	-1.67818	-0.542674
35202278	chr21:35202278:T:C	5.17946e-08	-0.356071	-1.07092
35202306	chr21:35202306:A:G	1.92612e-07	-1.63423e-10	-0.113598
35202537	chr21:35202537:A:T	3.2414e-07	-1.63423e-10	0.406901
35202665	chr21:35202665:C:T	2.4495e-08	-1.02685	-1.14896
35202710	chr21:35202710:G:A	1.58942e-08	-1.75168	-0.856645
35202762	chr21:35202762:T:C	6.7574e-08	-1.63423e-10	-1.16105
35202800	chr21:35202800:T:G	1.68748e-08	-1.69302	-0.855442
35202856	chr21:35202856:G:T	1.2861e-08	-1.67692	-1.14316
35203051	chr21:35203051:A:G	4.022e-08	-0.888951	-0.790961
35203054	chr21:35203054:CA:C	4.01587e-08	-1.68144	-2.33987e-10
35204128	chr21:35204128:C:T	2.53318e-08	-0.992833	-1.14938
35204202	chr21:35204202:C:T	1.90837e-08	-1.69933	-0.726117
35204260	chr21:35204260:A:C	1.07883e-07	-1.63423e-10	-0.693233
35204304	chr21:35204304:G:A	2.60159e-08	-1.61345	-0.502116
35204424	chr21:35204424:A:G	3.20015e-07	-1.63423e-10	0.394092
35204452	chr21:35204452:A:G	2.45082e-08	-1.02259	-1.15268
35204513	chr21:35204513:A:G	4.47342e-08	-0.471824	-1.10171
35204698	chr21:35204698:T:C	2.39457e-08	-1.04774	-1.15074
35205066	chr21:35205066:A:G	1.09189e-07	-1.63423e-10	-0.681192
35205201	chr21:35205201:C:T	2.84764e-08	-1.13669	-0.888506
35205406	chr21:35205406:AGC:A	5.52294e-08	-0.420931	-0.941848
35205532	chr21:35205532:C:T	4.34539e-08	-1.07218	-0.530393
35206066	chr21:35206066:C:T	4.1264e-08	-0.495526	-1.15876
35206135	chr21:35206135:A:C	2.00668e-07	0.809949	-0.882575
35206219	chr21:35206219:T:C	2.78178e-08	-0.928213	-1.12039
35206534	chr21:35206534:T:A	1.53138e-08	-1.62099	-1.02453
35207549	chr21:35207549:C:G	1.54818e-07	-1.63423e-10	-0.332025
35207786	chr21:35207786:T:C	6.71618e-08	-1.63423e-10	-1.16717
35207943	chr21:35207943:C:T	3.362e-07	1.49175	-1.04831
35208159	chr21:35208159:C:G	6.73442e-08	-1.63423e-10	-1.16446
35208474	chr21:35208474:G:C	1.73292e-08	-1.50896	-1.01293
35208493	chr21:35208493:C:T	1.20688e-08	-1.74387	-1.13978
35209433	chr21:35209433:T:C	4.58337e-08	-0.381176	-1.16808
35209735	chr21:35209735:C:T	4.88667e-08	-0.317196	-1.16798
35209880	chr21:35209880:CAGTAG:C	4.75214e-08	-0.344971	-1.16812
35209908	chr21:35209908:C:T	4.31929e-08	-0.440481	-1.16812
35210329	chr21:35210329:T:C	7.99717e-08	-1.63423e-10	-0.992603
35210599	chr21:35210599:T:A	4.35705e-07	1.31099	-0.608297
35210626	chr21:35210626:A:G	8.80025e-07	-1.63423e-10	1.40567
35210813	chr21:35210813:G:A	6.91362e-08	-1.63423e-10	-1.1382
35210856	chr21:35210856:A:C	9.48983e-08	-1.63423e-10	-0.82147
35211390	chr21:35211390:A:C	2.75885e-08	-0.945694	-1.11118
35211716	chr21:35211716:T:C	6.79167e-08	-1.63423e-10	-1.15599
35211760	chr21:35211760:A:G	9.72302e-08	0.329316	-1.12651
35211775	chr21:35211775:G:A	1.52774e-08	-1.49923	-1.14868
35211982	chr21:35211982:T:C	8.51047e-08	-1.63423e-10	-0.930394
35212295	chr21:35212295:C:T	1.08665e-07	-1.63423e-10	-0.686004
35212382	chr21:35212382:CAT:C	8.89248e-08	-1.63423e-10	-0.886484
35212397	chr21:35212397:A:G	1.95529e-07	-1.63423e-10	-0.0985654
35212452	chr21:35212452:C:T	6.79185e-08	-0.979891	-0.176076
35212531	chr21:35212531:T:C	7.08732e-08	-1.63423e-10	-1.11338
35212791	chr21:35212791:A:G	7.768e-08	-1.63423e-10	-1.02168
35213916	chr21:35213916:G:A	6.73574e-08	-1.63423e-10	-1.16426
35214166	chr21:35214166:A:G	7.00128e-08	-1.63423e-10	-1.1256
35214299	chr21:35214299:C:A	7.24464e-08	-1.63423e-10	-1.09143
35214443	chr21:35214443:C:T	9.79205e-08	-1.63423e-10	-0.790119
35214444	chr21:35214444:T:G	1.58928e-07	-1.63423e-10	-0.305823
35214477	chr21:35214477:C:T	6.90082e-08	-1.63423e-10	-1.14005
35214569	chr21:35214569:T:C	1.52079e-08	-1.58976	-1.0627
35214583	chr21:35214583:T:C	9.78968e-08	-1.63423e-10	-0.790362
35214815	chr21:35214815:T:A	1.36192e-08	-1.64698	-1.11582
35214817	chr21:35214817:T:A	1.34238e-08	-1.69691	-1.08033
35215126	chr21:35215126:C:T	7.29092e-08	-1.63423e-10	-1.08506
35215168	chr21:35215168:A:T	3.74294e-08	-1.75182	-2.33987e-10
35215270	chr21:35215270:G:A	7.29881e-08	-1.63423e-10	-1.08398
35215322	chr21:35215322:A:T	6.55125e-08	-0.479033	-0.713002
35215480	chr21:35215480:T:C	6.74241e-08	-1.63423e-10	-1.16327
35215485	chr21:35215485:C:T	7.23865e-08	-1.63423e-10	-1.09226
35215632	chr21:35215632:C:T	1.11551e-07	-1.63423e-10	-0.659791
35215742	chr21:35215742:T:C	2.11366e-07	0.550532	-0.571216
35215776	chr21:35215776:C:T	8.65901e-08	-1.63423e-10	-0.913091
35215883	chr21:35215883:A:C	1.54489e-08	-1.60527	-1.03147
35216262	chr21:35216262:G:T	8.38513e-08	0.213794	-1.15903
35216294	chr21:35216294:AT:A	9.76853e-08	0.353999	-1.14652
35216326	chr21:35216326:C:CTAAATT	3.17645e-07	1.5409	-1.15424
35216647	chr21:35216647:C:G	1.58667e-07	0.452655	-0.760123
35216705	chr21:35216705:A:G	1.53217e-07	-1.63423e-10	-0.342418
35216802	chr21:35216802:C:T	1.43852e-07	-1.63423e-10	-0.405494
35216836	chr21:35216836:C:A	7.57271e-08	-1.63423e-10	-1.04714
35216870	chr21:35216870:C:T	3.11939e-07	0.773519	-0.404988
35216883	chr21:35216883:G:A	1.09733e-07	0.480777	-1.157
35216922	chr21:35216922:A:G	3.74268e-08	-1.75189	-2.33987e-10
35217308	chr21:35217308:T:C	9.83884e-08	0.339802	-1.12515
35217408	chr21:35217408:A:G	6.80755e-08	-1.63423e-10	-1.15366
35218016	chr21:35218016:C:G	6.71438e-08	-1.63423e-10	-1.16744
35218162	chr21:35218162:G:A	4.842e-08	-1.49436	-2.33987e-10
35218199	chr21:35218199:A:AT	1.01128e-07	0.396437	-1.15432
35218743	chr21:35218743:C:T	2.28208e-07	0.947923	-0.89194
35218802	chr21:35218802:G:C	1.41089e-07	-1.63423e-10	-0.424883
35218944	chr21:35218944:T:C	6.8683e-08	-1.63423e-10	-1.14477
35219138	chr21:35219138:A:G	1.59497e-07	-1.63423e-10	-0.302253
35219149	chr21:35219149:A:G	1.20761e-07	-1.63423e-10	-0.580463
35219407	chr21:35219407:T:C	8.88422e-08	-1.63423e-10	-0.887414
35219453	chr21:35219453:T:C	7.32325e-08	-1.63423e-10	-1.08064
35219593	chr21:35219593:C:T	1.79546e-08	-1.72377	-0.762662
35219675	chr21:35219675:CAAT:C	8.52808e-08	0.0719307	-1.00026
35219765	chr21:35219765:A:G	5.46851e-08	-0.204616	-1.16807
35220999	chr21:35220999:T:C	6.83366e-07	2.27915	-1.1264
35221194	chr21:35221194:TTAC:T	1.34858e-08	-1.71157	-1.06107
35221349	chr21:35221349:C:T	1.32662e-08	-1.71868	-1.07038
35221448	chr21:35221448:A:G	1.04888e-07	-1.63423e-10	-0.721387
35221665	chr21:35221665:T:A	1.20025e-07	-1.63423e-10	-0.586575
35221707	chr21:35221707:A:G	5.07176e-08	-0.677633	-0.770369
35222218	chr21:35222218:C:T	6.94559e-08	-1.63423e-10	-1.13358
35222233	chr21:35222233:C:T	8.46085e-08	-1.63423e-10	-0.936241
35222419	chr21:35222419:AC:A	2.31207e-07	-1.63423e-10	0.0690363
35222561	chr21:35222561:G:A	1.26826e-08	-1.75152	-1.08252
35222605	chr21:35222605:G:A	1.27029e-08	-1.75014	-1.08231
35222631	chr21:35222631:T:C	1.59748e-08	-1.54451	-1.05876
35222653	chr21:35222653:A:G	8.19878e-08	0.104479	-1.07218
35222811	chr21:35222811:C:T	1.61397e-08	-1.51843	-1.07456
35222973	chr21:35222973:C:T	1.28335e-08	-1.75086	-1.07135
35223367	chr21:35223367:C:T	1.29176e-07	-1.63423e-10	-0.513099
35223394	chr21:35223394:TTTTTTTTTTTTTG:T	2.0467e-07	-0.0528751	-2.33987e-10
35223793	chr21:35223793:T:C	8.16815e-08	-0.0348158	-0.936633
35224081	chr21:35224081:G:A	1.38605e-08	-1.57857	-1.16666
35224298	chr21:35224298:T:C	1.90851e-07	0.949964	-1.07275
35224383	chr21:35224383:C:T	9.93904e-08	-1.63423e-10	-0.77522
35224446	chr21:35224446:T:C	8.69592e-08	-1.63423e-10	-0.908837
35224537	chr21:35224537:A:C	6.88566e-08	-1.63423e-10	-1.14225
35224896	chr21:35224896:G:A	1.51273e-08	-1.65966	-0.998112
35224912	chr21:35224912:T:G	3.40768e-07	1.35353	-0.896606
35225026	chr21:35225026:G:A	6.97495e-08	-1.63423e-10	-1.12937
35225191	chr21:35225191:G:A	1.79922e-07	-0.391553	0.209803
35225283	chr21:35225283:C:T	1.73977e-08	-1.74029	-0.777649
35225498	chr21:35225498:T:C	8.48022e-07	2.39633	-1.0277
35225618	chr21:35225618:T:C	6.9092e-08	-0.518714	-0.620124
35225987	chr21:35225987:T:C	1.48105e-08	-1.74782	-0.931123
35226326	chr21:35226326:A:G	8.47539e-08	-1.63423e-10	-0.934524
35226827	chr21:35226827:A:G	3.35954e-07	-1.63423e-10	0.442699
35227026	chr21:35227026:C:T	5.29404e-07	1.69188	-0.794402
35227096	chr21:35227096:C:CT	1.36928e-08	-1.75045	-1.00695
35227123	chr21:35227123:C:T	4.27311e-08	-0.931769	-0.68758
35227170	chr21:35227170:G:A	1.11967e-07	-1.63423e-10	-0.656068
35227186	chr21:35227186:G:A	3.95442e-07	1.55764	-0.951909
35227464	chr21:35227464:G:A	6.84429e-07	2.08168	-0.927368
35227626	chr21:35227626:A:G	9.93379e-08	-1.63423e-10	-0.775749
35227705	chr21:35227705:T:C	9.74545e-08	-1.63423e-10	-0.79489
35228310	chr21:35228310:C:T	1.77392e-08	-1.7157	-0.782796
35228381	chr21:35228381:G:A	8.88275e-08	-1.63423e-10	-0.88758
35228769	chr21:35228769:T:A	8.01362e-08	-1.63423e-10	-0.990548
35229136	chr21:35229136:G:A	5.39008e-08	-1.38713	-2.33987e-10
35229507	chr21:35229507:C:T	9.46409e-08	-1.63423e-10	-0.824186
35229663	chr21:35229663:C:T	1.22755e-08	-1.73362	-1.13305
35229673	chr21:35229673:G:A	7.39885e-08	-1.63423e-10	-1.07037
35230112	chr21:35230112:C:G	1.2849e-07	-1.63423e-10	-0.518424
35230160	chr21:35230160:G:A	8.42335e-08	-1.63423e-10	-0.940683
35230440	chr21:35230440:T:G	4.4889e-07	-1.63423e-10	0.732503
35230788	chr21:35230788:G:A	2.10846e-07	-1.63423e-10	-0.0231477
35231194	chr21:35231194:T:C	1.32316e-08	-1.62696	-1.16471
35231232	chr21:35231232:G:A	3.73641e-08	-0.586296	-1.16727
35231291	chr21:35231291:G:T	1.57237e-08	-1.73112	-0.887986
35231493	chr21:35231493:T:C	3.92942e-08	-1.7032	-2.33987e-10
35232026	chr21:35232026:A:G	1.08288e-07	-1.63423e-10	-0.689479
35232043	chr21:35232043:T:C	1.2065e-08	-1.73096	-1.15301
35232415	chr21:35232415:G:A	1.47378e-08	-1.74624	-0.937624
35232552	chr21:35232552:C:T	1.69341e-08	-1.4309	-1.11405
35232585	chr21:35232585:TTAACTC:T	6.74835e-08	-1.63423e-10	-1.16239
35232611	chr21:35232611:C:G	1.21717e-08	-1.70713	-1.16804
35232671	chr21:35232671:C:A	1.82405e-08	-1.41416	-1.05648
35233018	chr21:35233018:T:A	1.80341e-08	-1.36472	-1.11729
35233094	chr21:35233094:T:C	6.94228e-08	-1.63423e-10	-1.13406
35233181	chr21:35233181:C:T	7.59583e-08	-1.63423e-10	-1.04409
35233317	chr21:35233317:AATG:A	7.0308e-08	-1.63423e-10	-1.12139
35233603	chr21:35233603:G:A	8.77473e-08	-1.63423e-10	-0.899815
35234140	chr21:35234140:C:T	1.45131e-08	-1.53919	-1.16004
35234183	chr21:35234183:TTATAA:T	5.69707e-08	-1.33174	-2.33987e-10
35234609	chr21:35234609:A:G	2.31946e-07	0.871893	-0.799664
35235968	chr21:35235968:TTTA:T	8.8735e-08	-1.63423e-10	-0.888622
35236275	chr21:35236275:C:T	6.75677e-08	-1.63423e-10	-1.16115
35236736	chr21:35236736:CAA:C	1.23776e-07	-1.63423e-10	-0.555801
35237275	chr21:35237275:G:C	6.94967e-08	-1.63423e-10	-1.133
35237441	chr21:35237441:T:C	1.41084e-07	0.492493	-0.917414
35238171	chr21:35238171:G:A	1.05847e-07	-1.63423e-10	-0.712279
35238758	chr21:35238758:T:C	1.85403e-08	-1.40666	-1.04767
35238935	chr21:35238935:A:G	6.7224e-08	-1.63423e-10	-1.16625
35238968	chr21:35238968:T:C	1.16061e-06	-1.63423e-10	1.68243
35239309	chr21:35239309:T:C	8.63573e-08	-1.63423e-10	-0.915783
35239526	chr21:35239526:A:G	1.38155e-08	-1.70282	-1.04566
35239730	chr21:35239730:A:G	4.15723e-08	-1.64684	-2.33987e-10
35239789	chr21:35239789:T:C	6.85709e-08	-1.63423e-10	-1.14641
35239834	chr21:35239834:G:A	7.05526e-08	-1.63423e-10	-1.11792
35240441	chr21:35240441:T:G	1.52724e-08	-1.57426	-1.07397
35240877	chr21:35240877:G:A	1.51203e-08	-1.50043	-1.15781
35240958	chr21:35240958:G:A	1.53939e-08	-1.52189	-1.11841
35241156	chr21:35241156:AATG:A	7.00699e-08	-1.63423e-10	-1.12478
35241193	chr21:35241193:T:C	3.76317e-08	-1.74643	-2.33987e-10
35241452	chr21:35241452:C:A	6.76933e-08	-1.63423e-10	-1.15929
35241644	chr21:35241644:T:C	7.70605e-08	-1.63423e-10	-1.02968
35241972	chr21:35241972:GAAAT:G	1.4306e-08	-1.73968	-0.973911
35242118	chr21:35242118:A:G	1.34392e-08	-1.75178	-1.02432
35242298	chr21:35242298:C:G	1.26794e-08	-1.7512	-1.0831
35242523	chr21:35242523:C:T	6.77908e-08	-1.63423e-10	-1.15785
35242626	chr21:35242626:C:T	8.55292e-08	-1.63423e-10	-0.925418
35242668	chr21:35242668:G:A	5.53809e-08	-0.199375	-1.16067
35242692	chr21:35242692:C:CTTA	1.63797e-08	-1.73971	-0.83853
35242876	chr21:35242876:G:A	3.78827e-08	-1.73978	-2.33987e-10
35243180	chr21:35243180:G:C	7.80483e-08	-1.63423e-10	-1.01695
35243305	chr21:35243305:A:G	1.44611e-08	-1.75144	-0.951369
35243346	chr21:35243346:T:A	4.43888e-08	-0.881764	-0.699526
35243491	chr21:35243491:T:G	4.22371e-07	1.24802	-0.576416
35243556	chr21:35243556:T:C	6.81552e-08	-1.63423e-10	-1.15249
35243599	chr21:35243599:G:A	5.06435e-08	-0.823075	-0.626391
35243737	chr21:35243737:G:A	1.4231e-08	-1.57915	-1.1397
35243861	chr21:35243861:GA:G	1.82528e-08	-1.66989	-0.800064
35243950	chr21:35243950:C:A	9.07944e-08	-1.63423e-10	-0.865678
35243993	chr21:35243993:T:C	1.01371e-07	-1.63423e-10	-0.755486
35244398	chr21:35244398:C:T	1.1539e-07	-1.63423e-10	-0.625954
35244712	chr21:35244712:A:G	6.71782e-08	-1.63423e-10	-1.16693
35244963	chr21:35244963:C:T	6.92409e-08	-1.63423e-10	-1.13668
35245146	chr21:35245146:G:A	7.85719e-08	-1.63423e-10	-1.01026
35245591	chr21:35245591:C:T	6.78158e-08	-1.63423e-10	-1.15748
35245668	chr21:35245668:T:C	1.85624e-08	-1.47685	-0.976285
35245718	chr21:35245718:T:C	3.00508e-08	-0.857028	-1.11436
35245727	chr21:35245727:C:T	2.50242e-08	-1.23591	-0.918523
35246928	chr21:35246928:G:A	7.47109e-08	-1.63423e-10	-1.06065
35247514	chr21:35247514:G:C	1.35675e-08	-1.74831	-1.01828
35247553	chr21:35247553:G:C	7.46375e-08	-1.63423e-10	-1.06163
35247619	chr21:35247619:T:C	6.11498e-08	-0.747311	-0.513639
35247723	chr21:35247723:G:C	1.36958e-08	-1.75195	-1.00524
35247882	chr21:35247882:T:G	9.62287e-08	-1.63423e-10	-0.807549
35247938	chr21:35247938:A:C	6.85052e-08	-1.63423e-10	-1.14737
35248512	chr21:35248512:C:T	1.63751e-08	-1.6359	-0.942609
35248774	chr21:35248774:C:T	3.40073e-07	-1.63423e-10	0.454886
35249304	chr21:35249304:C:G	1.12446e-07	-1.63423e-10	-0.6518
35249583	chr21:35249583:A:G	7.43303e-08	-1.63423e-10	-1.06576
35249598	chr21:35249598:C:T	1.07627e-07	-1.63423e-10	-0.695609
35249878	chr21:35249878:A:G	6.7132e-08	-1.63423e-10	-1.16761
35250098	chr21:35250098:G:A	6.7135e-08	-1.63423e-10	-1.16757
35250103	chr21:35250103:T:C	3.94895e-08	-1.69824	-2.33987e-10
35250238	chr21:35250238:C:T	3.97958e-08	-1.69051	-2.33987e-10
35250328	chr21:35250328:G:A	2.97333e-07	-1.63423e-10	0.320576
35250333	chr21:35250333:T:C	2.95018e-08	-1.66676	-0.323064
35250505	chr21:35250505:G:T	7.50518e-08	-1.63423e-10	-1.0561
35250786	chr21:35250786:G:A	6.9442e-08	-1.63423e-10	-1.13378
35250860	chr21:35250860:T:C	7.26351e-08	-1.63423e-10	-1.08883
35251306	chr21:35251306:T:C	2.32299e-08	-1.35544	-0.873393
35251393	chr21:35251393:G:T	7.44577e-08	-1.63423e-10	-1.06404
35251581	chr21:35251581:A:T	8.43825e-08	-1.63423e-10	-0.938916
35251625	chr21:35251625:G:A	7.63128e-08	-1.63423e-10	-1.03943
35251785	chr21:35251785:G:A	7.93093e-08	-1.63423e-10	-1.00092
35252051	chr21:35252051:T:C	6.38898e-08	-1.21712	-2.33987e-10
35252425	chr21:35252425:G:A	6.93734e-08	-1.63423e-10	-1.13477
35252658	chr21:35252658:C:A	1.68586e-08	-1.54632	-1.0031
35252720	chr21:35252720:A:G	7.28913e-08	-1.63423e-10	-1.08531
35252730	chr21:35252730:C:T	1.37307e-08	-1.68617	-1.06847
35253002	chr21:35253002:A:T	7.22479e-08	-1.63423e-10	-1.09417
35253215	chr21:35253215:C:T	1.2162e-07	-1.63423e-10	-0.573378
35253552	chr21:35253552:T:C	1.25511e-08	-1.70135	-1.14311
35253889	chr21:35253889:G:A	6.75961e-08	-1.63423e-10	-1.16072
35254523	chr21:35254523:AT:A	7.39934e-08	-1.63423e-10	-1.0703
35254535	chr21:35254535:G:T	1.14617e-07	-1.63423e-10	-0.632676
35254674	chr21:35254674:A:G	1.47202e-08	-1.53018	-1.15487
35254949	chr21:35254949:T:C	7.32279e-08	-1.63423e-10	-1.0807
35255005	chr21:35255005:C:A	1.64104e-08	-1.5653	-1.01106
35255074	chr21:35255074:T:A	4.08204e-08	-1.66509	-2.33987e-10
35255160	chr21:35255160:G:GGAGAACAAAAACA	1.72627e-08	-1.49058	-1.03515
35255347	chr21:35255347:T:G	4.16971e-08	-1.64384	-2.33987e-10
35255503	chr21:35255503:T:C	1.90739e-07	-1.63423e-10	-0.123368
35256082	chr21:35256082:T:C	2.83428e-08	-0.965105	-1.0648
35256238	chr21:35256238:T:C	6.77716e-08	-1.63423e-10	-1.15813
35256381	chr21:35256381:T:C	6.71898e-08	-1.63423e-10	-1.16675
35256851	chr21:35256851:C:T	8.71208e-08	-1.63423e-10	-0.90698
35256991	chr21:35256991:G:A	6.7661e-08	-1.63423e-10	-1.15977
35257408	chr21:35257408:T:G	2.63475e-07	-1.63423e-10	0.199684
35257661	chr21:35257661:T:C	6.95254e-08	-1.63423e-10	-1.13258
35258098	chr21:35258098:T:C	8.4944e-08	-1.63423e-10	-0.932283
35258691	chr21:35258691:C:T	6.76279e-08	-1.63423e-10	-1.16026
35259217	chr21:35259217:C:T	2.09846e-08	-1.16484	-1.16565
35259334	chr21:35259334:A:C	9.23919e-08	-1.63423e-10	-0.848237
35259533	chr21:35259533:A:G	2.1017e-08	-1.25365	-1.07529
35259574	chr21:35259574:T:C	1.52217e-08	-1.60899	-1.04257
35259726	chr21:35259726:A:G	2.18214e-08	-1.2087	-1.08269
35259743	chr21:35259743:C:T	1.85813e-08	-1.34472	-1.1074
35260001	chr21:35260001:A:G	1.45895e-07	0.776073	-1.16746
35260085	chr21:35260085:T:C	2.63494e-07	-1.63423e-10	0.199754
35260118	chr21:35260118:ACT:A	1.55956e-08	-1.46151	-1.16578
35260345	chr21:35260345:A:G	1.23873e-08	-1.69241	-1.16519
35260553	chr21:35260553:C:T	6.86657e-08	-1.63423e-10	-1.14503
35260859	chr21:35260859:G:A	4.36629e-08	-1.59778	-2.33987e-10
35260902	chr21:35260902:G:A	8.61392e-08	-1.63423e-10	-0.918311
35260951	chr21:35260951:C:T	4.11568e-08	-1.65689	-2.33987e-10
35261138	chr21:35261138:A:C	3.86462e-08	-1.71983	-2.33987e-10
35261350	chr21:35261350:A:C	3.83883e-07	1.46225	-0.886185
35261736	chr21:35261736:G:A	1.26323e-08	-1.6737	-1.16432
35261783	chr21:35261783:G:GTA	1.25289e-08	-1.69506	-1.15118
35261919	chr21:35261919:C:T	1.34975e-08	-1.62691	-1.14486
35262078	chr21:35262078:T:C	3.93354e-08	-1.70215	-2.33987e-10
35262082	chr21:35262082:T:C	1.22683e-08	-1.75199	-1.11526
35262084	chr21:35262084:T:C	7.45641e-08	-1.63423e-10	-1.06262
35262229	chr21:35262229:T:TA	2.18568e-07	-1.63423e-10	0.0128197
35262313	chr21:35262313:G:A	6.71119e-08	-1.63423e-10	-1.16791
35262548	chr21:35262548:C:T	1.34565e-08	-1.68554	-1.08927
35262643	chr21:35262643:T:C	7.05413e-08	-1.63423e-10	-1.11808
35262920	chr21:35262920:C:T	6.8213e-08	-1.63423e-10	-1.15164
35263292	chr21:35263292:A:G	7.2163e-08	-1.63423e-10	-1.09535
35263326	chr21:35263326:A:G	7.21152e-08	-1.63423e-10	-1.09601
35264052	chr21:35264052:T:C	8.64201e-08	-1.63423e-10	-0.915056
35264384	chr21:35264384:G:C	8.74941e-08	-1.63423e-10	-0.902705
35264648	chr21:35264648:G:A	4.65231e-08	-1.53433	-2.33987e-10
35264731	chr21:35264731:T:A	7.0004e-08	-1.63423e-10	-1.12572
35264743	chr21:35264743:T:C	3.90036e-08	-1.71062	-2.33987e-10
35264933	chr21:35264933:C:T	7.20682e-08	-1.63423e-10	-1.09666
35265115	chr21:35265115:G:A	6.80109e-08	-1.63423e-10	-1.15461
35265267	chr21:35265267:T:C	1.99631e-08	-1.41482	-0.965564
35265402	chr21:35265402:C:A	7.60977e-08	-1.63423e-10	-1.04226
35266234	chr21:35266234:C:A	1.83743e-08	-1.71171	-0.751613
35266551	chr21:35266551:T:C	1.94863e-07	-1.63423e-10	-0.101982
35266713	chr21:35266713:G:A	3.46186e-07	-1.63423e-10	0.4727
35266723	chr21:35266723:A:T	3.37875e-07	-1.63423e-10	0.4484
35267021	chr21:35267021:G:A	8.88442e-08	-1.63423e-10	-0.887392
35267264	chr21:35267264:A:ATTCAT	6.71389e-08	-1.63423e-10	-1.16751
35267270	chr21:35267270:A:C	6.71353e-08	-1.63423e-10	-1.16757
35267451	chr21:35267451:A:G	1.43016e-07	-1.63423e-10	-0.411319
35267586	chr21:35267586:C:T	7.82263e-08	-1.63423e-10	-1.01467
35267692	chr21:35267692:T:A	4.85032e-08	-1.49265	-2.33987e-10
35267709	chr21:35267709:A:C	1.46718e-07	0.749225	-1.13499
35267741	chr21:35267741:C:T	1.49212e-07	-1.63423e-10	-0.368906
35267966	chr21:35267966:G:A	1.94598e-08	-1.28918	-1.11675
35268081	chr21:35268081:T:C	7.60027e-08	-1.63423e-10	-1.04351
35268206	chr21:35268206:T:C	6.71338e-08	-1.63423e-10	-1.16759
35268361	chr21:35268361:G:A	1.56629e-08	-1.69903	-0.923951
35268477	chr21:35268477:A:G	2.85512e-08	-0.880163	-1.14241
35268493	chr21:35268493:C:T	3.74579e-08	-1.75106	-2.33987e-10
35268973	chr21:35268973:T:C	1.50435e-08	-1.72144	-0.941889
35269327	chr21:35269327:T:A	3.94399e-08	-1.6995	-2.33987e-10
35269687	chr21:35269687:C:A	4.10065e-08	-1.66054	-2.33987e-10
35269729	chr21:35269729:AGCATGAG:A	7.12262e-08	-1.63423e-10	-1.10842
35269880	chr21:35269880:A:G	8.45689e-08	-1.63423e-10	-0.936709
35269897	chr21:35269897:C:T	6.72448e-08	-1.63423e-10	-1.16594
35270277	chr21:35270277:G:C	1.96146e-08	-1.7517	-0.646306
35270499	chr21:35270499:C:T	6.9625e-08	-1.63423e-10	-1.13115
35270520	chr21:35270520:A:G	7.42238e-08	-1.63423e-10	-1.06719
35270594	chr21:35270594:A:G	1.04039e-07	-1.63423e-10	-0.729505
35270718	chr21:35270718:T:A	1.52212e-08	-1.60207	-1.04952
35270799	chr21:35270799:C:G	6.78404e-08	-1.63423e-10	-1.15712
35270989	chr21:35270989:A:G	6.72202e-08	-1.63423e-10	-1.1663
35271086	chr21:35271086:C:T	2.14273e-07	-1.63423e-10	-0.00702486
35271114	chr21:35271114:G:A	7.00014e-08	-1.63423e-10	-1.12576
35271274	chr21:35271274:A:G	6.95546e-08	-1.63423e-10	-1.13216
35271311	chr21:35271311:G:A	2.37848e-08	-1.11627	-1.08896
35271408	chr21:35271408:C:A	2.14059e-07	-1.63423e-10	-0.0080232
35271472	chr21:35271472:A:G	6.87924e-08	-1.63423e-10	-1.14318
35271792	chr21:35271792:A:G	1.43779e-08	-1.6608	-1.04779
35271891	chr21:35271891:C:T	9.93129e-08	-1.63423e-10	-0.776001
35272120	chr21:35272120:C:T	2.44248e-08	-1.23423	-0.944443
35272159	chr21:35272159:G:A	8.36097e-08	-1.63423e-10	-0.948116
35272341	chr21:35272341:C:A	1.38772e-08	-1.74535	-0.998685
35272508	chr21:35272508:C:T	4.66767e-08	-1.53103	-2.33987e-10
35272596	chr21:35272596:C:T	9.30558e-08	-1.63423e-10	-0.841077
35272657	chr21:35272657:C:G	1.36259e-08	-1.73193	-1.03038
35272661	chr21:35272661:C:T	1.26572e-07	-0.533462	-2.33987e-10
35272725	chr21:35272725:A:T	2.49229e-07	-1.63423e-10	0.144098
35272835	chr21:35272835:C:T	1.35052e-08	-1.73007	-1.04113
35272856	chr21:35272856:C:T	2.99748e-07	-1.63423e-10	0.328667
35272904	chr21:35272904:A:C	4.01507e-08	-1.68164	-2.33987e-10
35272975	chr21:35272975:T:C	1.35971e-08	-1.72991	-1.03451
35273327	chr21:35273327:A:G	7.48348e-08	-1.05899	-2.33987e-10
35273966	chr21:35273966:T:C	1.37943e-08	-1.62187	-1.12816
35273982	chr21:35273982:A:C	3.64788e-08	-0.622473	-1.15507
35273990	chr21:35273990:C:G	1.48571e-07	-1.63423e-10	-0.373212
35274040	chr21:35274040:G:A	7.0315e-08	-1.63423e-10	-1.12129
35274580	chr21:35274580:G:A	4.51524e-08	-0.728497	-0.835735
35274649	chr21:35274649:C:G	1.52332e-07	-1.63423e-10	-0.348211
35274680	chr21:35274680:T:C	1.36335e-08	-1.59884	-1.16291
35275267	chr21:35275267:G:A	1.56264e-08	-1.60976	-1.01555
35275791	chr21:35275791:A:C	1.39543e-08	-1.57056	-1.16793
35275919	chr21:35275919:A:AC	1.40061e-08	-1.56722	-1.16756
35275965	chr21:35275965:T:TG	1.31218e-08	-1.64851	-1.15149
35275966	chr21:35275966:T:G	9.24896e-08	-1.63423e-10	-0.84718
35275976	chr21:35275976:T:G	1.40691e-08	-1.56235	-1.16794
35276011	chr21:35276011:T:C	1.40909e-08	-1.5608	-1.16795
35276331	chr21:35276331:A:G	1.37258e-08	-1.58705	-1.16795
35276352	chr21:35276352:G:C	2.13651e-08	-1.14469	-1.16782
35276779	chr21:35276779:T:G	4.01763e-08	-1.681	-2.33987e-10
35276870	chr21:35276870:T:C	4.06526e-08	-1.66921	-2.33987e-10
35277403	chr21:35277403:A:G	2.28508e-08	-1.29233	-0.952966
35277413	chr21:35277413:G:GA	1.17689e-08	-1.74582	-1.163
35277522	chr21:35277522:C:A	3.9657e-08	-1.69401	-2.33987e-10
35277946	chr21:35277946:T:G	1.1894e-08	-1.75091	-1.14733
35278091	chr21:35278091:T:C	1.20441e-08	-1.72683	-1.15887
35278299	chr21:35278299:T:C	1.19486e-08	-1.75001	-1.14365
35278689	chr21:35278689:A:C	1.60381e-07	-1.63423e-10	-0.296721
35278868	chr21:35278868:C:T	4.2098e-07	1.43694	-0.76863
35279038	chr21:35279038:C:T	7.36549e-08	-1.63423e-10	-1.07489
35279546	chr21:35279546:A:C	2.23594e-08	-1.4319	-0.835126
35279644	chr21:35279644:T:C	1.21457e-08	-1.72526	-1.15204
35279764	chr21:35279764:T:C	3.09307e-08	-1.13189	-0.810632
35279765	chr21:35279765:G:A	3.3552e-08	-1.10635	-0.754824
35279769	chr21:35279769:C:T	6.71291e-08	-1.63423e-10	-1.16766
35279780	chr21:35279780:C:A	2.51572e-08	-1.31355	-0.835576
35279955	chr21:35279955:C:T	1.42188e-08	-1.60441	-1.11529
35280056	chr21:35280056:C:T	1.69921e-08	-1.59945	-0.942081
35280524	chr21:35280524:A:G	6.82615e-08	-1.63423e-10	-1.15093
35280773	chr21:35280773:G:A	7.26834e-08	-1.63423e-10	-1.08816
35281300	chr21:35281300:C:A	6.71041e-08	-1.63423e-10	-1.16803
35281306	chr21:35281306:G:C	6.82309e-08	-1.63423e-10	-1.15138
35281536	chr21:35281536:T:A	2.76525e-07	-1.63423e-10	0.248024
35281587	chr21:35281587:T:C	6.71043e-08	-1.63423e-10	-1.16803
35281668	chr21:35281668:T:C	4.14654e-08	-1.64942	-2.33987e-10
35282003	chr21:35282003:A:C	1.46283e-08	-1.56621	-1.1251
35282468	chr21:35282468:G:C	6.74653e-08	-1.63423e-10	-1.16266
35282980	chr21:35282980:C:T	2.55609e-08	-1.11569	-1.01752
35283149	chr21:35283149:C:T	3.90755e-08	-1.70878	-2.33987e-10
35283681	chr21:35283681:A:G	9.08264e-08	-1.63423e-10	-0.865326
35283902	chr21:35283902:A:C	1.5222e-07	-1.63423e-10	-0.348948
35283972	chr21:35283972:T:C	6.77604e-08	-1.63423e-10	-1.1583
35284012	chr21:35284012:C:T	2.47853e-08	-1.0003	-1.16372
35284039	chr21:35284039:T:G	4.35082e-08	-1.05878	-0.542551
35284106	chr21:35284106:C:T	6.72178e-08	-1.63423e-10	-1.16634
35284172	chr21:35284172:G:T	9.33042e-08	-1.63423e-10	-0.83841
35284235	chr21:35284235:C:T	7.30175e-08	-1.63423e-10	-1.08358
35284289	chr21:35284289:G:A	2.19293e-07	-1.63423e-10	0.0161336
35284641	chr21:35284641:G:A	4.01499e-08	-1.68166	-2.33987e-10
35284842	chr21:35284842:A:G	6.73382e-08	-1.63423e-10	-1.16455
35284844	chr21:35284844:G:T	7.92857e-08	-1.63423e-10	-1.00122
35284992	chr21:35284992:A:T	1.59387e-08	-1.43753	-1.168
35284994	chr21:35284994:A:C	6.84082e-08	-1.63423e-10	-1.14878
35285151	chr21:35285151:T:C	1.70323e-08	-1.42255	-1.11661
35285164	chr21:35285164:T:C	1.78379e-08	-1.46788	-1.02507
35285168	chr21:35285168:A:G	1.54542e-07	-1.63423e-10	-0.333807
35285270	chr21:35285270:A:G	1.3462e-08	-1.69646	-1.07794
35285315	chr21:35285315:G:A	3.74386e-08	-1.75157	-2.33987e-10
35285374	chr21:35285374:G:C	1.24526e-08	-1.70449	-1.14786
35285724	chr21:35285724:A:G	7.23577e-08	-1.63423e-10	-1.09265
35286142	chr21:35286142:T:G	6.94928e-08	-1.63423e-10	-1.13305
35286266	chr21:35286266:G:C	7.24732e-08	-1.63423e-10	-1.09106
35286543	chr21:35286543:C:T	7.87149e-08	-1.63423e-10	-1.00844
35286597	chr21:35286597:A:T	1.54842e-07	-1.63423e-10	-0.331868
35286945	chr21:35286945:C:A	3.32136e-08	-0.878792	-0.992523
35287190	chr21:35287190:G:A	1.45197e-07	-1.63423e-10	-0.396185
35287792	chr21:35287792:T:C	7.49622e-08	-1.63423e-10	-1.05729
35287807	chr21:35287807:T:C	7.49323e-08	-1.63423e-10	-1.05769
35288137	chr21:35288137:T:C	7.71045e-08	-1.63423e-10	-1.02911
35288149	chr21:35288149:G:T	1.54413e-08	-1.49678	-1.14045
35288336	chr21:35288336:G:A	7.09502e-08	-1.1123	-2.33987e-10
35288404	chr21:35288404:C:T	6.77577e-08	-1.63423e-10	-1.15834
35288453	chr21:35288453:A:C	7.25159e-08	-1.63423e-10	-1.09047
35288753	chr21:35288753:G:T	3.31483e-08	-1.07998	-0.793302
35288818	chr21:35288818:G:T	2.17245e-08	-1.26835	-1.02749
35288821	chr21:35288821:C:G	8.59331e-08	-1.63423e-10	-0.920707
35289350	chr21:35289350:G:A	5.34848e-08	-1.39488	-2.33987e-10
35289568	chr21:35289568:C:T	1.29789e-08	-1.73029	-1.08066
35289920	chr21:35289920:A:C	6.88594e-08	-1.63423e-10	-1.14221
35290183	chr21:35290183:G:A	7.91846e-08	-1.63423e-10	-1.00249
35290380	chr21:35290380:C:T	9.44005e-08	-1.63423e-10	-0.826729
35290514	chr21:35290514:G:T	1.67193e-08	-1.67503	-0.88268
35290576	chr21:35290576:A:T	1.20724e-08	-1.74702	-1.13634
35291130	chr21:35291130:T:C	6.79759e-08	-1.63423e-10	-1.15512
35291576	chr21:35291576:A:G	2.10864e-08	-1.26672	-1.05892
35292079	chr21:35292079:G:A	1.9868e-08	-1.22916	-1.156
35292533	chr21:35292533:G:T	2.31422e-08	-1.08001	-1.15261
35292541	chr21:35292541:T:C	1.46686e-08	-1.56622	-1.12234
35292857	chr21:35292857:A:G	7.93489e-08	-1.63423e-10	-1.00042
35292904	chr21:35292904:T:C	1.32155e-08	-1.69487	-1.09802
35293187	chr21:35293187:T:C	7.0256e-08	-1.63423e-10	-1.12213
35293351	chr21:35293351:C:T	4.28636e-08	-1.61625	-2.33987e-10
35293580	chr21:35293580:G:C	6.71758e-08	-1.63423e-10	-1.16696
35293865	chr21:35293865:A:G	1.92707e-08	-1.26046	-1.15523
35294162	chr21:35294162:C:T	5.71991e-08	-0.914144	-0.413592
35294362	chr21:35294362:A:T	1.90486e-08	-1.33895	-1.08833
35294370	chr21:35294370:G:A	1.92088e-08	-1.29067	-1.12823
35294573	chr21:35294573:C:A	6.72089e-08	-1.63423e-10	-1.16647
35295751	chr21:35295751:C:T	3.26989e-07	-1.63423e-10	0.415652
35295781	chr21:35295781:T:C	6.96045e-08	-1.63423e-10	-1.13145
35295861	chr21:35295861:G:A	4.67794e-08	-0.838039	-0.690795
35295863	chr21:35295863:G:A	1.57352e-08	-1.59129	-1.02708
35296478	chr21:35296478:T:C	6.90792e-08	-1.63423e-10	-1.13902
35296536	chr21:35296536:C:T	1.62315e-07	-1.63423e-10	-0.284734
35296627	chr21:35296627:G:A	8.7043e-08	-1.63423e-10	-0.907874
35296757	chr21:35296757:T:C	1.65068e-08	-1.62125	-0.94926
35296999	chr21:35296999:T:C	1.32898e-08	-1.62243	-1.16485
35297149	chr21:35297149:A:G	3.12479e-08	-1.47622	-0.456102
35297219	chr21:35297219:T:C	2.14485e-07	-0.00603576	-2.33987e-10
35297245	chr21:35297245:C:T	7.10537e-08	-1.63423e-10	-1.11084
35297573	chr21:35297573:A:G	1.2921e-07	-1.63423e-10	-0.512834
35297654	chr21:35297654:A:T	6.71608e-08	-1.63423e-10	-1.16719
35297813	chr21:35297813:C:G	7.07087e-08	-1.63423e-10	-1.11571
35297972	chr21:35297972:C:A	2.55337e-08	-1.22602	-0.90826
35298144	chr21:35298144:C:T	1.83366e-07	-1.63423e-10	-0.162789
35298237	chr21:35298237:AG:A	7.1495e-08	-1.63423e-10	-1.10465
35298374	chr21:35298374:C:G	1.81385e-08	-1.32696	-1.14928
35298711	chr21:35298711:G:A	1.61631e-07	-1.63423e-10	-0.288962
35299359	chr21:35299359:C:T	6.75669e-08	-1.63423e-10	-1.16116
35299547	chr21:35299547:C:G	6.87889e-08	-1.63423e-10	-1.14323
35299598	chr21:35299598:T:C	8.91841e-08	-1.63423e-10	-0.883573
35299613	chr21:35299613:TATTA:T	1.43532e-07	-1.63423e-10	-0.407715
35299940	chr21:35299940:ATT:A	1.52307e-08	-1.51185	-1.13912
35300114	chr21:35300114:C:G	7.04741e-08	-1.63423e-10	-1.11903
35300509	chr21:35300509:G:C	1.81616e-08	-1.31395	-1.16101
35300585	chr21:35300585:C:T	7.08166e-08	-1.63423e-10	-1.11418
35300664	chr21:35300664:G:A	7.57059e-08	-1.63423e-10	-1.04742
35300742	chr21:35300742:T:C	3.00159e-08	-1.44262	-0.529932
35300918	chr21:35300918:T:C	4.97745e-08	-0.865166	-0.601608
35301144	chr21:35301144:T:C	3.64189e-08	-0.655046	-1.12414
35301186	chr21:35301186:T:C	1.86894e-08	-1.31649	-1.12983
35301254	chr21:35301254:A:ATCCT	8.29625e-08	-1.63423e-10	-0.955887
35301258	chr21:35301258:GC:G	8.3047e-08	-1.63423e-10	-0.954869
35301320	chr21:35301320:C:T	1.42482e-08	-1.58686	-1.13079
35301863	chr21:35301863:A:C	1.39081e-08	-1.59061	-1.15119
35302036	chr21:35302036:T:A	1.43095e-08	-1.57383	-1.13952
35302134	chr21:35302134:G:A	2.07272e-08	-1.20228	-1.14054
35302184	chr21:35302184:G:A	6.94884e-08	-1.63423e-10	-1.13312
35302335	chr21:35302335:A:T	8.64702e-08	-1.63423e-10	-0.914476
35302382	chr21:35302382:T:G	2.08073e-08	-1.27321	-1.06576
35302563	chr21:35302563:T:C	2.25521e-08	-1.18201	-1.07644
35302570	chr21:35302570:G:A	8.0721e-08	-1.63423e-10	-0.983277
35302747	chr21:35302747:A:G	8.02085e-08	-1.63423e-10	-0.989646
35302753	chr21:35302753:GAAGT:G	6.71e-08	-1.63423e-10	-1.16809
35302889	chr21:35302889:T:G	1.92464e-08	-1.29221	-1.12474
35302977	chr21:35302977:TAAAG:T	8.06262e-08	-1.63423e-10	-0.984452
35302996	chr21:35302996:A:C	3.685e-08	-0.639884	-1.12754
35303016	chr21:35303016:C:T	1.88124e-08	-1.37859	-1.06117
35303407	chr21:35303407:T:C	6.8778e-08	-1.63423e-10	-1.14339
35303640	chr21:35303640:C:T	6.75554e-08	-1.63423e-10	-1.16133
35304463	chr21:35304463:C:T	8.7994e-08	-1.63423e-10	-0.897007
35304464	chr21:35304464:G:A	6.84869e-08	-1.63423e-10	-1.14763
35305020	chr21:35305020:G:A	2.46273e-08	-1.21329	-0.957126
35305389	chr21:35305389:G:A	1.84224e-08	-1.59362	-0.867087
35305676	chr21:35305676:C:T	8.06713e-08	-1.63423e-10	-0.983893
35305829	chr21:35305829:G:A	7.62303e-08	-1.63423e-10	-1.04052
35305956	chr21:35305956:G:A	3.88121e-08	-1.71554	-2.33987e-10
35306045	chr21:35306045:C:G	8.32612e-08	-1.63423e-10	-0.952294
35306092	chr21:35306092:C:T	7.67861e-08	-1.63423e-10	-1.03325
35306235	chr21:35306235:T:C	3.85014e-08	-0.566378	-1.1572
35306332	chr21:35306332:ATAT:A	7.03484e-08	-1.63423e-10	-1.12082
35306499	chr21:35306499:T:C	2.90122e-08	-1.31188	-0.694681
35306959	chr21:35306959:G:C	2.4096e-08	-1.02998	-1.16226
35307256	chr21:35307256:A:G	2.56787e-08	-1.17137	-0.957249
35307427	chr21:35307427:A:T	7.22944e-08	-1.63423e-10	-1.09353
35307572	chr21:35307572:T:C	4.30059e-07	-1.63423e-10	0.689647
35307579	chr21:35307579:T:C	2.08151e-08	-1.18924	-1.14936
35307681	chr21:35307681:A:G	1.41043e-08	-1.5761	-1.15169
35307889	chr21:35307889:A:G	7.78292e-08	-1.63423e-10	-1.01976
35308012	chr21:35308012:GC:G	7.02604e-08	-1.63423e-10	-1.12207
35308013	chr21:35308013:C:T	3.40392e-08	-0.985099	-0.861664
35308334	chr21:35308334:G:C	2.29797e-08	-1.18476	-1.05491
35308591	chr21:35308591:C:T	6.94671e-08	-1.63423e-10	-1.13342
35308823	chr21:35308823:A:G	7.08412e-08	-1.63423e-10	-1.11383
35308830	chr21:35308830:C:T	1.24247e-07	-1.63423e-10	-0.552005
35308854	chr21:35308854:G:A	6.73858e-08	-1.63423e-10	-1.16384
35308918	chr21:35308918:G:A	3.00735e-08	-0.816552	-1.15408
35309247	chr21:35309247:C:T	1.60327e-07	-1.63423e-10	-0.297059
35309327	chr21:35309327:A:C	2.35348e-08	-1.13159	-1.0842
35309501	chr21:35309501:G:T	6.7911e-08	-1.63423e-10	-1.15608
35309699	chr21:35309699:T:C	4.23452e-08	-1.62842	-2.33987e-10
35309799	chr21:35309799:G:A	8.40455e-08	-1.63423e-10	-0.942918
35310081	chr21:35310081:T:C	2.29286e-08	-1.13586	-1.10603
35310104	chr21:35310104:A:G	1.63453e-08	-1.4764	-1.10393
35310263	chr21:35310263:A:G	1.91249e-08	-1.25587	-1.16741
35310518	chr21:35310518:G:A	7.65207e-08	-1.63423e-10	-1.03671
35310612	chr21:35310612:CT:C	1.68856e-08	-1.38142	-1.16639
35310681	chr21:35310681:T:G	8.43072e-08	-1.63423e-10	-0.939808
35310757	chr21:35310757:A:G	9.78762e-08	-1.63423e-10	-0.790572
35310785	chr21:35310785:C:T	7.04974e-08	-1.63423e-10	-1.1187
35310928	chr21:35310928:A:G	7.05718e-08	-1.63423e-10	-1.11765
35311268	chr21:35311268:T:C	1.8838e-08	-1.46106	-0.97734
35311330	chr21:35311330:G:A	3.08757e-07	-1.63423e-10	0.358279
35311349	chr21:35311349:G:A	1.79402e-08	-1.32329	-1.16394
35311376	chr21:35311376:T:C	1.8138e-08	-1.31232	-1.16395
35311430	chr21:35311430:T:C	1.86314e-08	-1.28502	-1.16441
35311609	chr21:35311609:A:G	1.94773e-08	-1.39315	-1.01188
35311760	chr21:35311760:T:C	1.86462e-08	-1.28625	-1.16239
35311946	chr21:35311946:C:T	2.05003e-08	-1.2035	-1.15034
35312157	chr21:35312157:A:G	3.74632e-08	-1.75092	-2.33987e-10
35312503	chr21:35312503:C:T	8.54133e-08	-1.63423e-10	-0.926774
35312543	chr21:35312543:AAAT:A	7.92717e-08	-1.63423e-10	-1.00139
35312797	chr21:35312797:C:T	2.16422e-08	-1.14808	-1.15155
35312846	chr21:35312846:C:A	2.3289e-08	-1.20384	-1.02246
35313100	chr21:35313100:G:A	1.16261e-07	-0.618437	-2.33987e-10
35313156	chr21:35313156:G:T	1.67067e-07	-0.255883	-2.33987e-10
35313273	chr21:35313273:C:G	3.67489e-07	-1.63423e-10	0.532417
35313404	chr21:35313404:C:G	3.95929e-08	-1.69563	-2.33987e-10
35313490	chr21:35313490:A:G	2.57039e-08	-1.41496	-0.712669
35313815	chr21:35313815:C:T	6.81577e-08	-1.63423e-10	-1.15245
35313925	chr21:35313925:T:C	1.87399e-08	-1.42624	-1.01738
35313954	chr21:35313954:C:T	3.06483e-08	-0.820513	-1.13119
35314287	chr21:35314287:A:G	3.6826e-08	-0.789356	-0.978714
35314510	chr21:35314510:G:A	6.93334e-08	-1.63423e-10	-1.13535
35314566	chr21:35314566:A:G	4.23978e-08	-0.517496	-1.10968
35314776	chr21:35314776:C:A	2.47434e-07	-1.57261	1.70948
35314934	chr21:35314934:G:GT	1.02263e-07	-1.63423e-10	-0.746729
35314998	chr21:35314998:C:T	2.66452e-07	-1.63423e-10	0.210917
35315187	chr21:35315187:T:C	6.77014e-08	-1.63423e-10	-1.15917
35315249	chr21:35315249:T:C	3.75641e-08	-1.74823	-2.33987e-10
35315255	chr21:35315255:T:C	7.42833e-08	-1.63423e-10	-1.06639
35315490	chr21:35315490:T:C	2.2335e-08	-1.71826	-0.549865
35315492	chr21:35315492:A:G	1.81713e-08	-1.55596	-0.918475
35315731	chr21:35315731:T:C	2.33063e-08	-1.71693	-0.508623
35316394	chr21:35316394:T:C	1.44134e-07	-1.63423e-10	-0.403535
35316472	chr21:35316472:T:C	2.50251e-08	-0.988009	-1.16639
35316538	chr21:35316538:A:G	9.14474e-08	-1.63423e-10	-0.858512
35316695	chr21:35316695:A:G	1.17693e-08	-1.74969	-1.15909
35316956	chr21:35316956:G:A	6.78079e-08	-1.63423e-10	-1.1576
35317453	chr21:35317453:C:A	2.08645e-08	-1.6583	-0.677925
35317610	chr21:35317610:C:T	6.03526e-08	-1.27407	-2.33987e-10
35317698	chr21:35317698:C:T	1.483e-08	-1.50992	-1.1677
35317839	chr21:35317839:G:A	1.08921e-07	0.366855	-1.0505
35318115	chr21:35318115:G:A	5.15119e-08	-1.43246	-2.33987e-10
35318345	chr21:35318345:T:C	3.43656e-08	-1.59246	-0.244761
35318499	chr21:35318499:C:T	1.70951e-08	-1.4031	-1.13238
35318529	chr21:35318529:A:T	6.12478e-07	1.50334	-0.460099
35318546	chr21:35318546:G:A	1.66743e-08	-1.41419	-1.14621
35318558	chr21:35318558:C:T	4.39793e-07	1.41027	-0.698242
35318686	chr21:35318686:T:C	1.20624e-08	-1.75029	-1.13389
35318891	chr21:35318891:T:C	1.23112e-08	-1.74966	-1.1141
35319005	chr21:35319005:G:A	7.70666e-08	-1.63423e-10	-1.02961
35319123	chr21:35319123:G:A	5.27627e-08	-1.40847	-2.33987e-10
35319420	chr21:35319420:T:C	7.05911e-08	-1.63423e-10	-1.11737
35319467	chr21:35319467:G:A	2.83487e-07	-1.63423e-10	0.272889
35319556	chr21:35319556:G:A	3.79137e-08	-1.73896	-2.33987e-10
35319725	chr21:35319725:AGCAGGGAGTTCCGC:A	3.2579e-08	-1.51231	-0.378295
35319750	chr21:35319750:G:T	5.10862e-08	-1.44076	-2.33987e-10
35320056	chr21:35320056:G:T	1.22228e-08	-1.752	-1.11898
35320673	chr21:35320673:A:G	2.44915e-07	-1.63423e-10	0.126634
35320745	chr21:35320745:A:G	1.202e-08	-1.75077	-1.13694
35320835	chr21:35320835:A:G	1.82508e-07	-1.63423e-10	-0.167481
35320979	chr21:35320979:G:A	5.33194e-07	1.60958	-0.70497
35321048	chr21:35321048:G:A	7.81366e-08	-1.63423e-10	-1.01582
35321790	chr21:35321790:C:T	1.22093e-08	-1.75173	-1.12035
35321823	chr21:35321823:T:C	4.10167e-08	-1.6603	-2.33987e-10
35321897	chr21:35321897:C:T	1.24246e-08	-1.75179	-1.1028
35321948	chr21:35321948:T:C	1.24107e-08	-1.75193	-1.10378
35322153	chr21:35322153:G:C	2.88679e-07	-1.63423e-10	0.29104
35322300	chr21:35322300:CT:C	1.04678e-07	-0.739603	0.0162138
35322390	chr21:35322390:T:C	7.77857e-08	-1.63423e-10	-1.02032
35322878	chr21:35322878:T:C	1.17587e-08	-1.75086	-1.15882
35322959	chr21:35322959:C:T	3.25144e-07	1.4948	-1.0848
35322960	chr21:35322960:A:G	1.57943e-08	-1.75197	-0.86266
35323185	chr21:35323185:G:A	1.44655e-08	-1.70939	-0.99312
35323240	chr21:35323240:T:C	1.41946e-08	-1.70602	-1.01539
35323263	chr21:35323263:G:C	1.27863e-08	-1.65778	-1.16812
35323538	chr21:35323538:G:A	9.15667e-08	-1.63423e-10	-0.857208
35323792	chr21:35323792:C:T	1.16921e-08	-1.74875	-1.16661
35323917	chr21:35323917:G:C	8.37024e-08	-1.63423e-10	-0.947008
35323979	chr21:35323979:T:C	2.53221e-08	-1.00154	-1.14105
35324013	chr21:35324013:G:A	6.8814e-08	-1.63423e-10	-1.14287
35324344	chr21:35324344:C:T	9.61532e-08	-1.63423e-10	-0.808333
35324575	chr21:35324575:G:A	5.4805e-08	-1.37049	-2.33987e-10
35324671	chr21:35324671:A:G	7.67441e-08	-1.63423e-10	-1.0338
35324716	chr21:35324716:C:T	1.80097e-07	-1.63423e-10	-0.180781
35325181	chr21:35325181:T:A	3.10599e-07	-1.63423e-10	0.364228
35325674	chr21:35325674:A:G	1.07865e-06	2.45134	-0.84215
35325715	chr21:35325715:T:A	8.88088e-08	-1.63423e-10	-0.88779
35325733	chr21:35325733:T:C	5.54461e-08	-1.35886	-2.33987e-10
35325734	chr21:35325734:G:A	6.84196e-08	-1.63423e-10	-1.14862
35325897	chr21:35325897:G:A	1.41813e-08	-1.71898	-1.00337
35325954	chr21:35325954:A:G	1.31967e-08	-1.70847	-1.08584
35326093	chr21:35326093:T:C	1.17287e-06	2.53848	-0.84555
35326574	chr21:35326574:T:C	7.51491e-08	-1.63423e-10	-1.0548
35326736	chr21:35326736:T:C	3.35213e-08	-1.57373	-0.288362
35327187	chr21:35327187:A:T	7.11869e-08	-1.63423e-10	-1.10897
35327257	chr21:35327257:G:T	7.47691e-08	-1.63423e-10	-1.05987
35327526	chr21:35327526:T:C	1.44558e-08	-1.55383	-1.14934
35327997	chr21:35327997:T:C	1.71012e-07	-1.63423e-10	-0.232542
35329941	chr21:35329941:C:T	1.70231e-08	-1.37576	-1.16394
35330191	chr21:35330191:C:T	9.23003e-08	-0.0377949	-0.811434
35330341	chr21:35330341:C:T	5.11088e-08	-1.44032	-2.33987e-10
35330595	chr21:35330595:T:C	3.74285e-08	-1.75184	-2.33987e-10
35330687	chr21:35330687:G:A	3.77624e-07	1.20711	-0.647489
35331208	chr21:35331208:C:CTCTT	1.61045e-08	-1.42975	-1.16542
35331284	chr21:35331284:T:C	6.9569e-08	-1.63423e-10	-1.13196
35331307	chr21:35331307:A:C	1.57595e-08	-1.45158	-1.16526
35331631	chr21:35331631:C:T	1.61636e-08	-1.42669	-1.16482
35331735	chr21:35331735:C:T	4.30479e-08	-1.61196	-2.33987e-10
35331747	chr21:35331747:C:T	1.47302e-08	-1.51687	-1.1675
35331811	chr21:35331811:T:A	7.83908e-08	-1.01257	-2.33987e-10
35331852	chr21:35331852:C:T	1.60402e-08	-1.43403	-1.16514
35332119	chr21:35332119:C:A	3.31546e-07	-1.63423e-10	0.42949
35332147	chr21:35332147:C:T	2.6005e-07	0.839853	-0.653256
35332158	chr21:35332158:ATC:A	7.39844e-08	-1.63423e-10	-1.07042
35332409	chr21:35332409:A:G	7.89512e-08	-1.63423e-10	-1.00545
35333829	chr21:35333829:A:C	1.07118e-07	-1.63423e-10	-0.700344
35334126	chr21:35334126:T:G	1.55426e-08	-1.46647	-1.16423
35334420	chr21:35334420:G:A	2.32731e-08	-1.21303	-1.01395
35334461	chr21:35334461:T:A	2.21586e-08	-1.2199	-1.05615
35334587	chr21:35334587:T:C	6.83968e-08	-1.63423e-10	-1.14895
35334590	chr21:35334590:C:T	5.46398e-08	-1.37351	-2.33987e-10
35334684	chr21:35334684:C:T	8.34844e-08	-1.63423e-10	-0.949616
35335015	chr21:35335015:A:G	8.06901e-08	-1.63423e-10	-0.98366
35335116	chr21:35335116:C:T	1.37735e-07	-1.63423e-10	-0.448945
35335233	chr21:35335233:A:G	2.83911e-08	-0.880849	-1.14735
35335342	chr21:35335342:C:T	2.25779e-08	-1.16802	-1.08928
35335437	chr21:35335437:C:T	6.48185e-08	-1.20268	-2.33987e-10
35335828	chr21:35335828:C:T	2.35258e-08	-1.15983	-1.05635
35335877	chr21:35335877:C:T	3.06608e-08	-1.56659	-0.384702
35335914	chr21:35335914:G:A	2.21996e-08	-1.21805	-1.05615
35336220	chr21:35336220:A:T	2.24375e-08	-1.20744	-1.0561
35336231	chr21:35336231:T:C	3.62474e-07	-1.63423e-10	0.518677
35336327	chr21:35336327:T:C	1.53564e-08	-1.48991	-1.15283
35336386	chr21:35336386:C:A	2.21882e-08	-1.22054	-1.05417
35336422	chr21:35336422:G:A	2.2703e-08	-1.1967	-1.05508
35336458	chr21:35336458:C:T	2.21907e-08	-1.21905	-1.05555
35336464	chr21:35336464:A:G	2.21487e-08	-1.21978	-1.05672
35336482	chr21:35336482:GA:G	1.21432e-08	-1.75033	-1.12718
35336582	chr21:35336582:A:G	2.20319e-08	-1.22482	-1.05697
35336667	chr21:35336667:A:T	2.26129e-08	-1.19824	-1.05752
35336713	chr21:35336713:T:C	2.36393e-08	-1.15274	-1.05862
35336831	chr21:35336831:G:A	2.24897e-08	-1.20506	-1.05615
35336970	chr21:35336970:GC:G	3.35606e-08	-1.46162	-0.399302
35336985	chr21:35336985:C:T	7.96157e-08	-1.63423e-10	-0.997064
35337368	chr21:35337368:C:T	1.07673e-07	0.358418	-1.05359
35337446	chr21:35337446:C:T	2.21411e-08	-1.25699	-1.01985
35337496	chr21:35337496:T:G	2.28977e-08	-1.18906	-1.05417
35337517	chr21:35337517:G:C	5.39852e-08	-1.38557	-2.33987e-10
35337525	chr21:35337525:C:T	7.82245e-08	-1.63423e-10	-1.01469
35337604	chr21:35337604:C:T	5.14004e-08	-1.43463	-2.33987e-10
35337873	chr21:35337873:C:T	2.21855e-08	-1.21984	-1.05499
35338320	chr21:35338320:G:A	3.20747e-08	-1.73181	-0.174395
35338451	chr21:35338451:ACTCAAGATAACTCATGTTATC:A	2.51574e-08	-1.72569	-0.423432
35338618	chr21:35338618:AG:A	3.23995e-08	-1.41489	-0.481241
35338679	chr21:35338679:T:TA	6.76701e-08	-1.63423e-10	-1.15963
35338980	chr21:35338980:C:T	5.40122e-08	-1.38507	-2.33987e-10
35339122	chr21:35339122:C:T	2.95405e-08	-1.46303	-0.525484
35339123	chr21:35339123:G:A	2.46265e-08	-1.32167	-0.848785
35339236	chr21:35339236:T:C	5.73656e-08	-1.43466	0.109834
35339492	chr21:35339492:A:C	1.96698e-08	-1.38822	-1.00698
35339632	chr21:35339632:G:A	4.53429e-08	-1.41845	-0.141577
35339735	chr21:35339735:C:A	1.93553e-08	-1.24341	-1.1679
35339856	chr21:35339856:T:C	6.85395e-08	-1.63423e-10	-1.14687
35339921	chr21:35339921:T:C	7.85487e-08	-1.21415	0.20359
35339946	chr21:35339946:A:G	2.83402e-07	-1.63423e-10	0.27259
35340226	chr21:35340226:T:C	8.06516e-08	-1.19335	0.209218
35340290	chr21:35340290:T:A	1.37205e-08	-1.58836	-1.16702
35340352	chr21:35340352:T:C	1.75736e-08	-1.3456	-1.16228
35340683	chr21:35340683:C:T	9.57929e-08	-1.63423e-10	-0.812087
35340748	chr21:35340748:G:A	2.61415e-08	-1.56781	-0.542943
35340984	chr21:35340984:A:G	9.16437e-08	-1.23592	0.379554
35341412	chr21:35341412:A:G	9.59757e-08	-1.18466	0.374478
35341632	chr21:35341632:G:A	5.00926e-08	-1.4604	-2.33987e-10
35341744	chr21:35341744:A:G	8.6959e-08	-1.28291	0.374073
35341792	chr21:35341792:C:T	4.62003e-08	-1.54129	-2.33987e-10
35341903	chr21:35341903:C:A	4.66562e-08	-0.58271	-0.94876
35341991	chr21:35341991:T:C	7.03193e-08	-1.63423e-10	-1.12123
35342180	chr21:35342180:G:A	5.11649e-08	-1.43295	-0.00627515
35342423	chr21:35342423:A:G	3.10841e-08	-1.01227	-0.925307
35342457	chr21:35342457:A:C	7.76352e-08	-1.63423e-10	-1.02225
35342610	chr21:35342610:A:G	8.83274e-08	-1.63423e-10	-0.893225
35342632	chr21:35342632:T:C	2.75009e-07	-1.63423e-10	0.242529
35342682	chr21:35342682:TATGCAA:T	1.49783e-08	-1.54427	-1.12341
35342704	chr21:35342704:A:G	3.03632e-08	-1.04867	-0.912377
35342939	chr21:35342939:C:T	9.69755e-08	-1.63423e-10	-0.799817
35343068	chr21:35343068:G:C	1.24638e-07	-1.63423e-10	-0.54886
35343259	chr21:35343259:A:G	4.94487e-07	-1.63423e-10	0.829245
35343395	chr21:35343395:C:T	7.98608e-08	-1.63423e-10	-0.993991
35343463	chr21:35343463:C:T	1.57256e-08	-1.46223	-1.15676
35343628	chr21:35343628:C:G	7.39641e-08	-1.63423e-10	-1.0707
35343712	chr21:35343712:T:C	9.48928e-08	-1.63423e-10	-0.821528
35343797	chr21:35343797:T:C	7.73784e-08	-1.63423e-10	-1.02557
35343994	chr21:35343994:CAT:C	8.84024e-08	-1.63423e-10	-0.892376
35344336	chr21:35344336:C:T	2.04801e-07	0.594312	-0.64655
35344730	chr21:35344730:C:T	8.03132e-08	-1.63423e-10	-0.988341
35344961	chr21:35344961:T:C	5.23277e-08	-1.41675	-2.33987e-10
35344995	chr21:35344995:G:A	5.37351e-08	-1.39021	-2.33987e-10
35345031	chr21:35345031:G:A	6.72487e-08	-1.63423e-10	-1.16588
35345533	chr21:35345533:G:A	7.3368e-08	-1.63423e-10	-1.07879
35345662	chr21:35345662:T:C	1.01055e-07	-1.63423e-10	-0.758612
35345723	chr21:35345723:G:T	5.32452e-08	-1.39937	-2.33987e-10
35345895	chr21:35345895:C:T	7.50668e-08	-1.63423e-10	-1.0559
35346204	chr21:35346204:T:C	1.28687e-07	0.559645	-1.07654
35346259	chr21:35346259:C:T	7.6944e-07	2.12434	-0.852956
35346613	chr21:35346613:G:A	9.37787e-08	-1.63423e-10	-0.833339
35346630	chr21:35346630:AGTTCACT:A	2.3267e-08	-1.07203	-1.15521
35346726	chr21:35346726:G:A	7.29361e-08	-1.63423e-10	-1.08469
35346778	chr21:35346778:T:C	2.26542e-08	-1.40368	-0.850255
35346789	chr21:35346789:A:G	6.94003e-07	1.9345	-0.766294
35346828	chr21:35346828:A:G	8.47665e-08	-1.63423e-10	-0.934376
35346883	chr21:35346883:C:T	2.11611e-07	-1.63423e-10	-0.0195266
35347211	chr21:35347211:C:T	6.7306e-08	-1.63423e-10	-1.16503
35347807	chr21:35347807:T:C	3.91273e-08	-1.37572	-0.33174
35349230	chr21:35349230:T:C	5.43384e-08	-1.37904	-2.33987e-10
35349265	chr21:35349265:C:T	1.47345e-07	0.648952	-1.03045
35350055	chr21:35350055:C:T	6.71365e-08	-1.63423e-10	-1.16755
35350103	chr21:35350103:A:G	6.70985e-08	-1.63423e-10	-1.16811
35350264	chr21:35350264:T:C	3.42225e-08	-1.6531	-0.18829
35350533	chr21:35350533:A:G	5.43721e-08	-1.37842	-2.33987e-10
35350603	chr21:35350603:G:A	7.11965e-08	-1.63423e-10	-1.10883
35350695	chr21:35350695:T:C	3.67604e-08	-1.5261	-0.243754
35351031	chr21:35351031:G:C	1.82493e-08	-1.68501	-0.785141
35351038	chr21:35351038:G:A	7.48957e-07	2.09497	-0.850563
35351062	chr21:35351062:C:T	5.2835e-08	-1.4071	-2.33987e-10
35351091	chr21:35351091:T:C	8.19781e-08	-1.63423e-10	-0.967824
35351125	chr21:35351125:G:C	1.81134e-08	-1.69347	-0.784148
35351246	chr21:35351246:T:C	3.68663e-07	1.57542	-1.03981
35351294	chr21:35351294:T:C	5.27205e-08	-1.40927	-2.33987e-10
35351660	chr21:35351660:G:A	5.25452e-08	-1.4126	-2.33987e-10
35351894	chr21:35351894:T:C	4.05542e-08	-1.40292	-0.268715
35352472	chr21:35352472:T:A	1.26584e-08	-1.75136	-1.08459
35352570	chr21:35352570:C:T	5.26987e-08	-1.40968	-2.33987e-10
35353035	chr21:35353035:A:G	1.25236e-08	-1.73587	-1.11079
35353205	chr21:35353205:T:C	8.22529e-08	-1.63423e-10	-0.964477
35353372	chr21:35353372:G:A	5.33708e-08	-1.39701	-2.33987e-10
35353431	chr21:35353431:C:T	4.13725e-08	-1.65166	-2.33987e-10
35353673	chr21:35353673:A:G	1.35036e-08	-1.74092	-1.0304
35353759	chr21:35353759:C:T	7.37047e-08	-1.63423e-10	-1.07421
35353922	chr21:35353922:C:G	7.09847e-08	-1.59447	0.482663
35354175	chr21:35354175:T:C	2.08426e-07	-1.63423e-10	-0.0346906
35354401	chr21:35354401:T:G	3.78348e-07	1.70429	-1.14275
35355154	chr21:35355154:C:G	3.5928e-07	0.266711	0.243115
35355365	chr21:35355365:A:G	2.88844e-07	1.43959	-1.14798
35355410	chr21:35355410:C:A	5.24287e-08	-1.41482	-2.33987e-10
35355467	chr21:35355467:C:A	7.25978e-08	-1.63423e-10	-1.08934
35355528	chr21:35355528:C:A	3.45501e-08	-1.52168	-0.310188
35355598	chr21:35355598:C:T	7.75802e-08	-1.63423e-10	-1.02296
35355738	chr21:35355738:A:T	7.98806e-07	2.1832	-0.874355
35355804	chr21:35355804:T:A	1.26054e-08	-1.75121	-1.08894
35356243	chr21:35356243:T:C	2.09525e-07	-1.63423e-10	-0.0294337
35356289	chr21:35356289:T:C	9.25685e-08	-1.63423e-10	-0.846327
35356482	chr21:35356482:C:A	5.30355e-08	-1.40331	-2.33987e-10
35356766	chr21:35356766:A:T	7.22365e-08	-1.63423e-10	-1.09433
35356789	chr21:35356789:G:A	6.94911e-08	-1.63423e-10	-1.13308
35356949	chr21:35356949:T:A	5.43307e-08	-1.37919	-2.33987e-10
35357327	chr21:35357327:T:C	1.66636e-08	-1.39922	-1.16183
35357497	chr21:35357497:C:T	9.48086e-08	-1.63423e-10	-0.822416
35357552	chr21:35357552:C:T	8.17527e-07	2.19628	-0.864274
35357670	chr21:35357670:A:G	2.39216e-07	1.07483	-0.971743
35357855	chr21:35357855:A:G	3.04005e-07	-1.63423e-10	0.342769
35357987	chr21:35357987:G:A	2.46402e-07	1.07505	-0.94236
35358003	chr21:35358003:A:G	1.02416e-06	2.16892	-0.611572
35358173	chr21:35358173:A:G	4.35825e-08	-1.4804	-0.119218
35358293	chr21:35358293:T:C	8.33618e-08	-1.63423e-10	-0.951086
35358342	chr21:35358342:A:G	9.30252e-08	-1.63423e-10	-0.841406
35358650	chr21:35358650:A:G	7.03987e-08	-1.63423e-10	-1.1201
35358830	chr21:35358830:T:C	5.82037e-08	-1.31033	-2.33987e-10
35359193	chr21:35359193:A:C	1.29399e-08	-1.74489	-1.06907
35359532	chr21:35359532:A:G	3.77694e-07	0.44771	0.112099
35359698	chr21:35359698:T:C	3.02577e-07	-1.63423e-10	0.33806
35360613	chr21:35360613:T:C	1.64943e-07	-1.63423e-10	-0.268673
35360731	chr21:35360731:G:C	6.8023e-08	-1.63423e-10	-1.15443
35361044	chr21:35361044:A:G	3.89579e-08	-1.71179	-2.33987e-10
35361123	chr21:35361123:T:A	7.3136e-08	-1.63423e-10	-1.08196
35361403	chr21:35361403:C:G	1.23836e-08	-1.7079	-1.15
35361411	chr21:35361411:C:G	5.90112e-08	-1.29655	-2.33987e-10
35361445	chr21:35361445:C:T	5.56485e-07	1.65813	-0.710767
35361514	chr21:35361514:T:A	1.53183e-06	2.66397	-0.704026
35361701	chr21:35361701:T:A	5.75617e-08	-1.32142	-2.33987e-10
35361898	chr21:35361898:A:G	3.25329e-08	-1.58005	-0.311979
35362070	chr21:35362070:T:G	7.13008e-08	-1.63423e-10	-1.10737
35362471	chr21:35362471:A:G	9.85404e-08	-1.63423e-10	-0.783809
35362636	chr21:35362636:A:T	1.45433e-08	-1.68799	-1.00916
35362740	chr21:35362740:G:T	2.09974e-06	2.86842	-0.593129
35362937	chr21:35362937:C:T	3.74541e-08	-1.75116	-2.33987e-10
35363106	chr21:35363106:G:A	7.20681e-08	-1.63423e-10	-1.09666
35363416	chr21:35363416:T:C	1.41469e-08	-1.72016	-1.00462
35363703	chr21:35363703:C:T	6.9392e-08	-1.63423e-10	-1.1345
35363772	chr21:35363772:G:A	7.17894e-08	-1.63423e-10	-1.10054
35363812	chr21:35363812:CCT:C	5.61195e-08	-1.34679	-2.33987e-10
35364402	chr21:35364402:T:C	6.71321e-08	-1.63423e-10	-1.16761
35364788	chr21:35364788:G:A	1.72476e-08	-1.36019	-1.16642
35365015	chr21:35365015:A:G	7.19166e-08	-1.63423e-10	-1.09877
35365050	chr21:35365050:G:C	8.69178e-08	-1.63423e-10	-0.909313
35365325	chr21:35365325:T:C	9.268e-08	-1.63423e-10	-0.845123
35365463	chr21:35365463:A:G	4.23848e-08	-1.62749	-2.33987e-10
35365841	chr21:35365841:T:C	6.26791e-08	-1.23625	-2.33987e-10
35365944	chr21:35365944:G:A	1.88225e-08	-1.49922	-0.940001
35366520	chr21:35366520:T:C	6.70986e-08	-1.63423e-10	-1.16811
35366525	chr21:35366525:G:T	6.71807e-08	-1.63423e-10	-1.16689
35367354	chr21:35367354:T:C	1.20815e-07	0.367672	-0.947691
35367399	chr21:35367399:T:G	3.03655e-07	-1.63423e-10	0.341615
35367963	chr21:35367963:T:TA	9.80318e-08	0.162676	-0.951659
35368156	chr21:35368156:C:T	1.2083e-08	-1.75006	-1.13242
35368756	chr21:35368756:C:T	8.97609e-08	-1.63423e-10	-0.877126
35368759	chr21:35368759:C:A	3.36639e-07	-1.63423e-10	0.444734
35368964	chr21:35368964:A:G	4.10172e-07	1.27442	-0.632118
35369104	chr21:35369104:G:A	1.78979e-08	-1.37774	-1.11186
35369251	chr21:35369251:C:T	1.75099e-08	-1.37208	-1.13943
35369332	chr21:35369332:A:G	3.0288e-07	0.975863	-0.636802
35369638	chr21:35369638:A:G	3.22423e-08	-0.812799	-1.0882
35369955	chr21:35369955:A:G	1.38193e-07	-1.63423e-10	-0.445622
35370737	chr21:35370737:C:T	3.76796e-08	-1.74516	-2.33987e-10
35370936	chr21:35370936:G:T	6.83649e-08	-1.63423e-10	-1.14942
35371659	chr21:35371659:G:T	7.40549e-08	-1.63423e-10	-1.06947
35371840	chr21:35371840:G:A	1.23589e-08	-1.69444	-1.16546
35372046	chr21:35372046:T:C	3.14473e-07	-1.63423e-10	0.376624
35372570	chr21:35372570:A:G	4.4971e-08	-0.432058	-1.1362
35372661	chr21:35372661:T:C	4.01202e-07	1.55469	-0.934504
35372704	chr21:35372704:G:A	1.19354e-07	-1.63423e-10	-0.592181
35372780	chr21:35372780:C:T	9.04367e-08	-1.63423e-10	-0.869626
35372805	chr21:35372805:A:G	1.21448e-07	-1.63423e-10	-0.574792
35372938	chr21:35372938:A:C	8.94932e-08	-1.63423e-10	-0.880113
35373201	chr21:35373201:G:T	4.24863e-08	-1.62509	-2.33987e-10
35373306	chr21:35373306:A:C	3.63999e-07	-1.63423e-10	0.522875
35373834	chr21:35373834:A:G	7.36486e-08	-1.63423e-10	-1.07497
35373974	chr21:35373974:C:A	6.36937e-08	-1.22019	-2.33987e-10
35374023	chr21:35374023:A:G	8.94817e-08	0.26713	-1.14737
35374331	chr21:35374331:A:G	5.94114e-08	-1.28979	-2.33987e-10
35374336	chr21:35374336:A:G	1.99167e-08	-1.22873	-1.15398
35374992	chr21:35374992:A:G	3.14116e-07	-1.63423e-10	0.375487
35375063	chr21:35375063:A:G	7.10979e-08	-1.63423e-10	-1.11022
35375355	chr21:35375355:A:T	1.5732e-07	-1.63423e-10	-0.315993
35375366	chr21:35375366:G:T	5.75345e-08	-1.32189	-2.33987e-10
35375496	chr21:35375496:C:T	5.99067e-08	-1.28149	-2.33987e-10
35375577	chr21:35375577:A:G	9.2527e-08	-1.63423e-10	-0.846776
35376042	chr21:35376042:G:A	8.36632e-08	-1.63423e-10	-0.947477
35376125	chr21:35376125:T:A	1.41567e-07	-1.63423e-10	-0.421504
35376126	chr21:35376126:C:T	1.49229e-07	-1.63423e-10	-0.368797
35376199	chr21:35376199:A:C	1.49693e-08	-1.50138	-1.16689
35376510	chr21:35376510:C:A	1.73045e-07	-1.63423e-10	-0.220723
35376565	chr21:35376565:A:T	3.74809e-08	-1.74772	-0.00272333
35376723	chr21:35376723:C:G	6.95654e-08	-1.63423e-10	-1.13201
35376756	chr21:35376756:T:C	1.5406e-08	-1.54383	-1.09569
35376819	chr21:35376819:A:G	2.10856e-08	-1.21097	-1.11471
35377222	chr21:35377222:T:C	1.66569e-07	-1.63423e-10	-0.258866
35377372	chr21:35377372:C:T	9.23644e-08	-1.63423e-10	-0.848534
35377536	chr21:35377536:T:C	6.71185e-08	-1.63423e-10	-1.16782
35377932	chr21:35377932:G:A	7.02683e-08	-1.63423e-10	-1.12195
35378571	chr21:35378571:A:T	2.34641e-08	-1.19788	-1.02092
35378941	chr21:35378941:C:G	2.06144e-07	-0.0457028	-2.33987e-10
35379214	chr21:35379214:T:C	1.95453e-08	-1.26637	-1.13517
35379488	chr21:35379488:C:T	2.86723e-08	-1.05786	-0.960485
35379615	chr21:35379615:A:G	1.01904e-07	-1.63423e-10	-0.750247
35380478	chr21:35380478:C:T	8.31798e-08	-1.63423e-10	-0.953271
35380732	chr21:35380732:T:C	1.35305e-08	-1.60249	-1.16684
35381311	chr21:35381311:C:A	1.27438e-08	-1.74998	-1.07924
35381370	chr21:35381370:A:G	3.97728e-08	-1.31397	-0.377126
35381430	chr21:35381430:G:A	1.37679e-07	-0.918932	0.469585
35381545	chr21:35381545:G:A	7.79671e-08	-1.63423e-10	-1.01799
35381694	chr21:35381694:G:A	8.97649e-08	-1.63423e-10	-0.877081
35382153	chr21:35382153:T:C	1.91556e-08	-1.27821	-1.14347
35382166	chr21:35382166:G:A	4.02527e-08	-1.10582	-0.573278
35382334	chr21:35382334:T:C	4.07805e-08	-0.807574	-0.858498
35382470	chr21:35382470:G:A	6.20197e-08	-1.24682	-2.33987e-10
35382472	chr21:35382472:G:A	3.66718e-08	-0.858923	-0.913346
35382508	chr21:35382508:C:T	1.52977e-07	-1.63423e-10	-0.343987
35382946	chr21:35382946:C:G	3.51578e-08	-0.952969	-0.861461
35383453	chr21:35383453:T:C	1.43793e-07	-1.63423e-10	-0.405898
35383575	chr21:35383575:CAT:C	7.60282e-08	-1.63423e-10	-1.04317
35383733	chr21:35383733:T:C	3.578e-08	-1.03079	-0.766093
35383838	chr21:35383838:T:C	6.74962e-08	-1.63423e-10	-1.1622
35384043	chr21:35384043:C:A	5.13507e-08	-1.4356	-2.33987e-10
35384177	chr21:35384177:A:G	5.12018e-08	-1.4385	-2.33987e-10
35384472	chr21:35384472:C:G	9.23278e-08	-1.63423e-10	-0.848931
35384490	chr21:35384490:C:T	5.59756e-08	-1.34936	-2.33987e-10
35385005	chr21:35385005:T:C	1.59412e-07	-1.63423e-10	-0.302782
35385120	chr21:35385120:A:C	1.71748e-08	-1.49518	-1.03565
35385240	chr21:35385240:T:G	2.42883e-08	-1.23181	-0.952467
35385313	chr21:35385313:A:G	1.70572e-08	-1.59257	-0.945131
35385881	chr21:35385881:G:A	7.77976e-08	-1.63423e-10	-1.02017
35386070	chr21:35386070:T:C	3.39587e-07	-1.63423e-10	0.453456
35386148	chr21:35386148:AC:A	7.05294e-08	-1.63423e-10	-1.11825
35386226	chr21:35386226:C:T	6.89157e-08	-1.63423e-10	-1.14139
35386283	chr21:35386283:A:G	1.46856e-08	-1.6423	-1.0451
35386354	chr21:35386354:C:A	8.38967e-08	-1.63423e-10	-0.94469
35386406	chr21:35386406:T:C	3.20938e-08	-0.807191	-1.09842
35386684	chr21:35386684:G:C	8.35575e-08	-1.63423e-10	-0.948741
35386716	chr21:35386716:G:A	4.0692e-07	-1.63423e-10	0.634342
35386998	chr21:35386998:C:T	1.59289e-07	-1.63423e-10	-0.303554
35387237	chr21:35387237:T:G	2.49991e-08	-1.3939	-0.761537
35387437	chr21:35387437:AATAAAATGATTGT:A	1.36771e-08	-1.64766	-1.11089
35387597	chr21:35387597:A:T	2.12033e-08	-1.36824	-0.951878
35387847	chr21:35387847:A:T	8.27244e-08	-1.63423e-10	-0.958761
35388367	chr21:35388367:T:C	1.583e-08	-1.59996	-1.01241
35389384	chr21:35389384:T:C	2.06291e-08	-1.74099	-0.60658
35389750	chr21:35389750:A:T	2.35822e-08	-1.73184	-0.481942
35390190	chr21:35390190:G:A	1.93682e-08	-1.39898	-1.01166
35390264	chr21:35390264:T:G	1.16438e-07	-1.63423e-10	-0.616913
35390351	chr21:35390351:C:G	6.86447e-08	-1.63423e-10	-1.14533
35390982	chr21:35390982:T:C	9.64909e-08	-1.63423e-10	-0.804827
35391245	chr21:35391245:A:G	7.83295e-08	-1.63423e-10	-1.01335
35391471	chr21:35391471:A:G	1.45616e-08	-1.55453	-1.14135
35392122	chr21:35392122:A:G	1.59868e-08	-1.50959	-1.09292
35392371	chr21:35392371:C:A	1.42477e-08	-1.55806	-1.15961
35392389	chr21:35392389:C:A	8.56263e-08	-1.63423e-10	-0.924283
35393430	chr21:35393430:C:T	1.39082e-08	-1.58175	-1.16005
35394470	chr21:35394470:A:G	9.1259e-08	-1.63423e-10	-0.860575
35395710	chr21:35395710:C:T	7.31927e-08	-1.08118	-2.33987e-10
35395840	chr21:35395840:G:T	1.43465e-08	-1.5792	-1.13157
35396004	chr21:35396004:T:C	9.21935e-08	-1.63423e-10	-0.850386
35396041	chr21:35396041:T:C	7.20033e-08	-1.40392	0.30636
35396158	chr21:35396158:C:T	6.71048e-08	-1.63423e-10	-1.16802
35396183	chr21:35396183:G:A	9.16138e-08	-1.63423e-10	-0.856693
35396263	chr21:35396263:A:G	7.01297e-08	-1.63423e-10	-1.12393
35396956	chr21:35396956:G:A	1.61832e-07	-1.63423e-10	-0.287719
35396974	chr21:35396974:T:C	1.6522e-08	-1.54363	-1.02595
35397572	chr21:35397572:G:A	1.47068e-07	-1.63423e-10	-0.383378
35397872	chr21:35397872:C:G	9.19011e-08	-1.63423e-10	-0.853563
35397891	chr21:35397891:T:C	6.81757e-08	-0.289352	-0.862836
35398622	chr21:35398622:T:C	6.75239e-08	-1.3638	0.202009
35398762	chr21:35398762:T:C	9.08439e-08	-1.63423e-10	-0.865133
35399039	chr21:35399039:A:C	1.48726e-08	-1.61371	-1.06104
35399414	chr21:35399414:A:G	2.83422e-07	-1.63423e-10	0.272663
35399912	chr21:35399912:A:G	1.25304e-08	-1.71341	-1.13271
35400410	chr21:35400410:T:C	3.8687e-07	-1.63423e-10	0.583813
35400651	chr21:35400651:T:C	4.46034e-08	-1.57647	-2.33987e-10
35400980	chr21:35400980:A:G	1.41601e-08	-1.66629	-1.05757
35401041	chr21:35401041:T:C	2.20589e-08	-1.5698	-0.710765
35401289	chr21:35401289:A:G	1.4064e-07	-1.63423e-10	-0.428074
35401483	chr21:35401483:A:G	1.37195e-07	-1.63423e-10	-0.452872
35401600	chr21:35401600:G:A	1.09038e-07	-0.682575	-2.33987e-10
35401641	chr21:35401641:C:T	1.24811e-08	-1.71015	-1.13991
35401683	chr21:35401683:G:C	8.88026e-08	-0.88786	-2.33987e-10
35401905	chr21:35401905:G:A	1.19888e-08	-1.7265	-1.1638
35401939	chr21:35401939:A:C	3.95254e-08	-1.69733	-2.33987e-10
35402131	chr21:35402131:C:G	1.17964e-07	-1.63423e-10	-0.603895
35402201	chr21:35402201:G:A	2.13882e-07	-1.63423e-10	-0.0088527
35402856	chr21:35402856:G:A	1.19776e-08	-1.73864	-1.15259
35403170	chr21:35403170:A:G	8.15629e-08	-1.63423e-10	-0.972901
35403183	chr21:35403183:A:C	8.07911e-08	-1.63423e-10	-0.982409
35403513	chr21:35403513:G:A	1.37827e-08	-1.74579	-1.00507
35403761	chr21:35403761:T:C	1.30372e-08	-1.65626	-1.15021
35404071	chr21:35404071:C:T	3.99091e-08	-1.68767	-2.33987e-10
35404161	chr21:35404161:T:C	8.27967e-08	-1.63423e-10	-0.957888
35404175	chr21:35404175:A:G	8.12097e-08	-1.63423e-10	-0.977241
35404191	chr21:35404191:A:C	1.84189e-08	-1.50875	-0.952144
35404260	chr21:35404260:G:A	1.35999e-07	-1.63423e-10	-0.461627
35404336	chr21:35404336:C:T	8.02014e-08	-1.63423e-10	-0.989735
35404388	chr21:35404388:C:T	7.363e-08	-1.63423e-10	-1.07522
35404404	chr21:35404404:T:C	8.43909e-08	-1.63423e-10	-0.938816
35405003	chr21:35405003:C:T	4.39438e-08	-1.59136	-2.33987e-10
35405187	chr21:35405187:C:G	2.52933e-07	-1.63423e-10	0.158847
35405412	chr21:35405412:T:C	9.1018e-08	-1.63423e-10	-0.863219
35405626	chr21:35405626:A:T	8.92009e-08	-1.63423e-10	-0.883384
35405676	chr21:35405676:T:C	1.45969e-08	-1.59482	-1.09865
35405753	chr21:35405753:C:T	3.76258e-08	-1.74659	-2.33987e-10
35405813	chr21:35405813:C:T	1.41534e-08	-1.63247	-1.09185
35405884	chr21:35405884:A:G	4.04758e-08	-1.67357	-2.33987e-10
35406989	chr21:35406989:C:T	1.18842e-08	-1.74954	-1.14953
35406997	chr21:35406997:AC:A	1.26808e-08	-1.7468	-1.08738
35407026	chr21:35407026:T:C	8.3591e-08	-1.63423e-10	-0.94834
35407104	chr21:35407104:G:T	1.5711e-07	-1.63423e-10	-0.317332
35407667	chr21:35407667:G:A	1.45099e-08	-1.59359	-1.10585
35407856	chr21:35407856:G:A	6.77467e-08	-1.63423e-10	-1.1585
35408658	chr21:35408658:AAGG:A	6.7098e-08	-1.63423e-10	-1.16812
35408844	chr21:35408844:T:C	1.42708e-08	-1.7299	-0.986166
35408995	chr21:35408995:T:A	1.77388e-07	-1.63423e-10	-0.195938
35409907	chr21:35409907:C:T	7.27583e-08	-1.63423e-10	-1.08713
35410079	chr21:35410079:T:TC	1.41779e-08	-1.55528	-1.16731
35410261	chr21:35410261:T:C	4.33256e-08	-0.521576	-1.08396
35410508	chr21:35410508:T:C	8.97937e-08	-1.63423e-10	-0.876761
35411078	chr21:35411078:T:G	1.21499e-08	-1.74734	-1.12961
35411238	chr21:35411238:A:G	1.78099e-08	-1.43375	-1.06077
35411302	chr21:35411302:T:C	6.70994e-08	-1.63423e-10	-1.1681
35411305	chr21:35411305:G:A	1.46599e-08	-1.57295	-1.11621
35411664	chr21:35411664:G:C	3.85152e-08	-1.72322	-2.33987e-10
35411735	chr21:35411735:G:T	8.88091e-08	-1.63423e-10	-0.887787
35411983	chr21:35411983:C:G	4.21297e-08	-0.496043	-1.13748
35412739	chr21:35412739:C:G	1.32887e-07	-1.63423e-10	-0.484777
35413064	chr21:35413064:C:T	4.48612e-08	-0.428719	-1.14198
35413547	chr21:35413547:C:CA	1.52952e-08	-1.6185	-1.02824
35413589	chr21:35413589:C:T	4.1643e-08	-1.64514	-2.33987e-10
35413744	chr21:35413744:A:G	4.54774e-08	-0.392325	-1.16473
35413887	chr21:35413887:C:T	1.82128e-08	-1.66697	-0.805187
35414294	chr21:35414294:G:A	1.19033e-08	-1.7408	-1.15666
35414327	chr21:35414327:C:T	1.00659e-07	-1.63423e-10	-0.762538
35414336	chr21:35414336:G:A	1.51109e-08	-1.66613	-0.99273
35414498	chr21:35414498:G:A	9.03849e-08	-1.63423e-10	-0.870199
35414968	chr21:35414968:T:C	1.13948e-07	-1.63423e-10	-0.638537
35415150	chr21:35415150:T:C	8.87695e-08	-1.63423e-10	-0.888233
35415234	chr21:35415234:G:A	6.76795e-08	-1.63423e-10	-1.15949
35415663	chr21:35415663:A:G	1.53491e-08	-1.64691	-0.996307
35415708	chr21:35415708:G:A	3.94907e-08	-1.69821	-2.33987e-10
35415801	chr21:35415801:T:C	2.01927e-07	-1.63423e-10	-0.0663694
35415995	chr21:35415995:T:G	7.70369e-08	-1.63423e-10	-1.02999
35416072	chr21:35416072:G:C	1.78387e-07	-1.63423e-10	-0.190322
35416560	chr21:35416560:T:A	7.09872e-08	-1.63423e-10	-1.11178
35416586	chr21:35416586:A:G	7.96646e-08	-1.63423e-10	-0.996451
35417122	chr21:35417122:C:G	3.96084e-08	-1.69523	-2.33987e-10
35417212	chr21:35417212:C:A	8.11174e-08	-1.63423e-10	-0.978378
35417281	chr21:35417281:C:A	2.58066e-08	-1.03644	-1.0872
35417346	chr21:35417346:A:G	3.84975e-08	-1.72368	-2.33987e-10
35417828	chr21:35417828:AT:A	7.63332e-08	-1.63423e-10	-1.03917
35417883	chr21:35417883:A:G	6.71031e-08	-1.63423e-10	-1.16805
35417886	chr21:35417886:A:G	1.66444e-08	-1.46515	-1.09705
35417950	chr21:35417950:T:C	4.72626e-08	-0.378373	-1.14018
35418195	chr21:35418195:T:C	7.23312e-08	-1.63423e-10	-1.09302
35418307	chr21:35418307:A:T	2.62364e-07	-1.63423e-10	0.195455
35418339	chr21:35418339:C:T	4.87219e-07	1.61211	-0.797672
35418935	chr21:35418935:T:C	1.57155e-08	-1.5957	-1.02393
35419008	chr21:35419008:T:C	3.93001e-08	-1.70305	-2.33987e-10
35419569	chr21:35419569:A:T	7.73816e-08	-1.63423e-10	-1.02553
35419577	chr21:35419577:T:C	6.70996e-08	-1.63423e-10	-1.1681
35419706	chr21:35419706:G:A	1.6493e-08	-1.54599	-1.02535
35419960	chr21:35419960:T:C	3.99594e-08	-0.688474	-0.997938
35419980	chr21:35419980:C:T	3.73439e-07	-1.63423e-10	0.54848
35420326	chr21:35420326:A:G	3.84807e-08	-1.72412	-2.33987e-10
35420825	chr21:35420825:CA:C	2.08525e-07	-1.63423e-10	-0.0342169
35420998	chr21:35420998:C:T	6.47154e-08	-1.20428	-2.33987e-10
35421042	chr21:35421042:G:A	2.18544e-08	-1.12435	-1.16552
35421152	chr21:35421152:A:C	3.87703e-08	-1.71662	-2.33987e-10
35421587	chr21:35421587:T:C	2.19084e-08	-1.12046	-1.16694
35421730	chr21:35421730:A:G	3.95721e-08	-1.69615	-2.33987e-10
35421906	chr21:35421906:C:T	7.1518e-08	-1.63423e-10	-1.10433
35421957	chr21:35421957:C:T	2.02396e-07	-1.63423e-10	-0.0640478
35422049	chr21:35422049:T:C	3.75121e-08	-1.74961	-2.33987e-10
35422514	chr21:35422514:A:G	6.7282e-08	-1.63423e-10	-1.16538
35422671	chr21:35422671:G:A	3.87751e-08	-1.7165	-2.33987e-10
35423012	chr21:35423012:G:A	3.88229e-08	-1.71526	-2.33987e-10
35423144	chr21:35423144:A:G	1.2905e-07	-1.63423e-10	-0.514074
35423149	chr21:35423149:T:A	3.90213e-08	-1.71017	-2.33987e-10
35423248	chr21:35423248:C:G	1.6411e-08	-1.58811	-0.988219
35423259	chr21:35423259:A:G	6.75623e-08	-1.63423e-10	-1.16123
35423406	chr21:35423406:T:C	6.76345e-08	-1.63423e-10	-1.16016
35423414	chr21:35423414:G:A	3.90049e-08	-0.557349	-1.15324
35423499	chr21:35423499:G:A	1.96952e-07	-1.63423e-10	-0.0913145
35423524	chr21:35423524:T:C	6.71356e-08	-1.63423e-10	-1.16756
35423663	chr21:35423663:C:T	3.92289e-08	-1.70486	-2.33987e-10
35423729	chr21:35423729:C:T	9.13688e-08	-1.63423e-10	-0.859372
35423734	chr21:35423734:C:T	7.07936e-08	-1.63423e-10	-1.11451
35423777	chr21:35423777:C:A	7.54137e-08	-1.63423e-10	-1.05129
35424152	chr21:35424152:G:A	7.74886e-08	-1.63423e-10	-1.02414
35424498	chr21:35424498:A:G	6.72645e-08	-1.63423e-10	-1.16564
35424785	chr21:35424785:T:C	5.66026e-08	-1.33822	-2.33987e-10
35424801	chr21:35424801:C:T	3.74463e-08	-1.75137	-2.33987e-10
35424967	chr21:35424967:C:T	8.69529e-08	-1.63423e-10	-0.908909
35424968	chr21:35424968:G:A	5.6858e-08	-1.33372	-2.33987e-10
35425029	chr21:35425029:C:T	8.53001e-08	-1.63423e-10	-0.9281
35425395	chr21:35425395:T:C	9.75281e-08	-1.63423e-10	-0.794136
35425723	chr21:35425723:T:C	2.21457e-08	-1.18596	-1.09068
35425899	chr21:35425899:G:T	7.33319e-08	-1.63423e-10	-1.07928
35425917	chr21:35425917:A:T	1.00937e-07	-1.63423e-10	-0.759775
35425986	chr21:35425986:A:G	7.82129e-08	-1.63423e-10	-1.01484
35426049	chr21:35426049:C:T	2.00251e-07	-1.63423e-10	-0.0747027
35426064	chr21:35426064:C:T	4.10196e-08	-1.66023	-2.33987e-10
35426637	chr21:35426637:C:A	6.81917e-08	-1.63423e-10	-1.15195
35426701	chr21:35426701:A:C	3.74524e-08	-1.75121	-2.33987e-10
35426734	chr21:35426734:A:G	1.03991e-07	-1.63423e-10	-0.729968
35426964	chr21:35426964:A:T	4.69962e-08	-1.52421	-2.33987e-10
35427351	chr21:35427351:T:A	1.11305e-07	-1.63423e-10	-0.662003
35427876	chr21:35427876:C:T	3.28516e-07	-1.63423e-10	0.420309
35428006	chr21:35428006:T:G	1.52224e-08	-1.53391	-1.1176
35428096	chr21:35428096:ATTTTGTTAT:A	5.54181e-08	-1.35937	-2.33987e-10
35429165	chr21:35429165:T:G	1.3127e-07	-1.63423e-10	-0.497019
35429695	chr21:35429695:G:A	7.01923e-08	-1.63423e-10	-1.12304
35429723	chr21:35429723:T:C	7.61583e-08	-1.63423e-10	-1.04146
35429837	chr21:35429837:C:T	7.57048e-08	-1.63423e-10	-1.04743
35430205	chr21:35430205:C:T	2.29318e-08	-1.08923	-1.15252
35430238	chr21:35430238:A:C	8.72637e-08	-1.63423e-10	-0.905342
35431105	chr21:35431105:T:C	1.19236e-07	-1.63423e-10	-0.593175
35431315	chr21:35431315:A:G	7.17097e-08	-1.10165	-2.33987e-10
35431439	chr21:35431439:T:C	1.26742e-08	-1.74273	-1.09197
35431645	chr21:35431645:C:T	7.43187e-08	-1.63423e-10	-1.06591
35431800	chr21:35431800:A:G	9.69272e-08	-1.63423e-10	-0.800316
35431836	chr21:35431836:T:C	1.66339e-07	-1.63423e-10	-0.260246
35432496	chr21:35432496:G:A	1.9175e-08	-1.25436	-1.16631
35432497	chr21:35432497:G:A	1.91371e-08	-1.2562	-1.16645
35432561	chr21:35432561:C:T	6.75579e-08	-1.63423e-10	-1.16129
35432653	chr21:35432653:A:G	1.50099e-07	-1.63423e-10	-0.362983
35432999	chr21:35432999:TC:T	9.70789e-08	-1.63423e-10	-0.798752
35433225	chr21:35433225:A:G	7.76046e-08	-1.63423e-10	-1.02265
35433536	chr21:35433536:T:G	1.50733e-08	-1.63256	-1.02879
35434029	chr21:35434029:A:T	1.09906e-07	-1.63423e-10	-0.674651
35435308	chr21:35435308:C:G	6.91394e-08	-1.63423e-10	-1.13815
35435390	chr21:35435390:T:C	1.47164e-08	-1.69392	-0.991399
35435898	chr21:35435898:C:T	4.05063e-07	-1.63423e-10	0.629766
35435962	chr21:35435962:T:C	2.32323e-08	-1.1567	-1.07203
35436723	chr21:35436723:C:T	2.60281e-08	-1.0196	-1.09549
35436861	chr21:35436861:G:A	3.76537e-08	-1.74585	-2.33987e-10
35437524	chr21:35437524:T:C	7.76552e-08	-1.63423e-10	-1.022
35437637	chr21:35437637:G:T	1.70409e-08	-1.44672	-1.09194
35437810	chr21:35437810:A:ATT	3.77232e-08	-1.744	-2.33987e-10
35437899	chr21:35437899:G:A	6.9253e-08	-1.63423e-10	-1.13651
35437916	chr21:35437916:G:C	1.31401e-07	-1.63423e-10	-0.496023
35438009	chr21:35438009:G:T	9.11041e-08	-1.63423e-10	-0.862273
35438446	chr21:35438446:T:G	1.39519e-08	-1.69398	-1.04468
35438663	chr21:35438663:C:A	1.8698e-07	-1.63423e-10	-0.143274
35438861	chr21:35438861:C:T	2.04254e-08	-1.21782	-1.13968
35438950	chr21:35438950:T:TCCTGGGA	1.41049e-08	-1.61081	-1.11695
35439075	chr21:35439075:T:C	1.20356e-07	-1.63423e-10	-0.583822
35439119	chr21:35439119:G:T	1.15701e-07	-1.63423e-10	-0.623266
35439213	chr21:35439213:G:GA	3.74229e-08	-1.75199	-2.33987e-10
35439218	chr21:35439218:G:A	8.45711e-08	-1.63423e-10	-0.936683
35439296	chr21:35439296:T:C	8.48646e-08	-1.63423e-10	-0.933218
35439315	chr21:35439315:G:A	7.11878e-08	-1.63423e-10	-1.10895
35439518	chr21:35439518:G:A	1.89594e-08	-1.29161	-1.14037
35440174	chr21:35440174:A:G	7.40737e-08	-1.63423e-10	-1.06921
35440201	chr21:35440201:C:T	6.76491e-08	-1.63423e-10	-1.15994
35440271	chr21:35440271:G:A	1.05196e-07	-1.63423e-10	-0.718448
35440620	chr21:35440620:G:T	1.19361e-07	-1.63423e-10	-0.592121
35440760	chr21:35440760:G:A	7.83161e-08	-1.63423e-10	-1.01352
35440861	chr21:35440861:A:G	1.21381e-08	-1.75015	-1.12778
35440953	chr21:35440953:A:T	1.39862e-08	-1.61546	-1.12074
35441539	chr21:35441539:T:C	2.26986e-07	-1.63423e-10	0.0506109
35441673	chr21:35441673:T:C	2.07035e-08	-1.19418	-1.14979
35441812	chr21:35441812:G:A	1.53186e-08	-1.65164	-0.993567
35441930	chr21:35441930:A:T	6.9013e-08	-1.63423e-10	-1.13998
35442630	chr21:35442630:C:T	3.83797e-08	-1.72675	-2.33987e-10
35442792	chr21:35442792:C:T	4.073e-08	-1.21161	-0.455699
35443975	chr21:35443975:G:C	1.01341e-07	-1.63423e-10	-0.755784
35444020	chr21:35444020:G:A	7.46098e-08	-1.63423e-10	-1.062
35444054	chr21:35444054:A:G	1.50376e-08	-1.53196	-1.13176
35444904	chr21:35444904:G:T	3.7879e-08	-1.73988	-2.33987e-10
35445161	chr21:35445161:T:C	1.18825e-07	-1.63423e-10	-0.596625
35445203	chr21:35445203:C:T	1.92414e-08	-1.57368	-0.843529
35445275	chr21:35445275:G:C	3.79061e-08	-1.73916	-2.33987e-10
35445341	chr21:35445341:A:G	1.86511e-08	-1.5631	-0.885266
35445362	chr21:35445362:T:C	1.63162e-07	-1.63423e-10	-0.27953
35445396	chr21:35445396:C:T	2.04859e-07	-1.63423e-10	-0.0519558
35445493	chr21:35445493:C:T	3.80245e-08	-1.07205	-0.663993
35445680	chr21:35445680:T:C	3.76114e-08	-1.74697	-2.33987e-10
35445838	chr21:35445838:T:A	2.5331e-08	-1.04363	-1.09862
35445943	chr21:35445943:T:C	1.70955e-07	-1.63423e-10	-0.232877
35446011	chr21:35446011:C:CT	2.55754e-08	-1.37847	-0.754179
35446311	chr21:35446311:G:C	5.13663e-08	-1.43529	-2.33987e-10
35446449	chr21:35446449:C:T	1.31099e-08	-1.68983	-1.11108
35447093	chr21:35447093:T:C	6.73921e-08	-1.63423e-10	-1.16375
35447469	chr21:35447469:C:T	9.97845e-08	-1.63423e-10	-0.771263
35447646	chr21:35447646:T:C	1.55751e-07	-1.63423e-10	-0.326019
35447781	chr21:35447781:T:C	1.26384e-08	-1.72367	-1.11386
35448256	chr21:35448256:T:C	3.74619e-08	-1.75095	-2.33987e-10
35448434	chr21:35448434:A:G	6.37975e-08	-1.21856	-2.33987e-10
35448765	chr21:35448765:A:G	1.42628e-07	-1.63423e-10	-0.414036
35448828	chr21:35448828:C:G	1.22392e-08	-1.74951	-1.12012
35448875	chr21:35448875:C:T	9.03323e-08	-1.63423e-10	-0.870781
35449197	chr21:35449197:A:C	1.45699e-07	0.599067	-0.991801
35449575	chr21:35449575:G:T	4.49679e-08	-0.685351	-0.882976
35449600	chr21:35449600:A:G	1.62138e-08	-1.46444	-1.12397
35449904	chr21:35449904:G:A	8.30832e-08	-1.63423e-10	-0.954433
35450239	chr21:35450239:G:A	1.79069e-07	-1.63423e-10	-0.186506
35450246	chr21:35450246:C:T	1.99402e-08	-1.21593	-1.16561
35450274	chr21:35450274:T:C	1.05408e-07	-1.63423e-10	-0.716435
35450460	chr21:35450460:T:C	1.63331e-07	-1.63423e-10	-0.2785
35450837	chr21:35450837:G:A	7.33721e-08	-1.63423e-10	-1.07873
35451725	chr21:35451725:A:G	4.78699e-08	-1.50579	-2.33987e-10
35452125	chr21:35452125:G:A	2.89433e-08	-0.84373	-1.16521
35452143	chr21:35452143:G:A	6.78629e-08	-1.63423e-10	-1.15679
35452243	chr21:35452243:T:C	3.92386e-08	-1.14031	-0.564302
35452580	chr21:35452580:G:A	7.98982e-08	-1.63423e-10	-0.993523
35452624	chr21:35452624:C:G	1.16697e-07	-1.63423e-10	-0.614698
35452866	chr21:35452866:A:C	8.93628e-08	-1.63423e-10	-0.881571
35453946	chr21:35453946:A:T	5.8989e-08	-1.29692	-2.33987e-10
35454775	chr21:35454775:G:A	6.72779e-08	-1.63423e-10	-1.16544
35455033	chr21:35455033:G:C	3.74242e-08	-1.75196	-2.33987e-10
35455076	chr21:35455076:A:G	1.39891e-07	-1.63423e-10	-0.433411
35455134	chr21:35455134:G:A	2.24886e-08	-1.48586	-0.775409
35455621	chr21:35455621:T:C	1.36055e-07	-1.63423e-10	-0.461218
35455676	chr21:35455676:C:A	1.11409e-07	-1.63423e-10	-0.661064
35455917	chr21:35455917:T:C	2.09585e-08	-1.29084	-1.0409
35455934	chr21:35455934:A:G	4.96496e-08	-1.46929	-2.33987e-10
35456086	chr21:35456086:T:A	2.67429e-08	-1.0632	-1.0248
35456100	chr21:35456100:C:A	1.67859e-07	-1.63423e-10	-0.251153
35456307	chr21:35456307:C:T	8.33036e-08	-1.63423e-10	-0.951784
35456309	chr21:35456309:C:T	7.34517e-08	-1.07765	-2.33987e-10
35456778	chr21:35456778:T:C	2.49997e-08	-0.990418	-1.16499
35456839	chr21:35456839:A:G	9.59284e-08	-1.63423e-10	-0.810674
35456961	chr21:35456961:T:C	2.14384e-08	-1.29539	-1.01371
35457404	chr21:35457404:G:A	1.70557e-08	-1.59132	-0.946472
35457427	chr21:35457427:T:C	7.54229e-08	-1.63423e-10	-1.05117
35457496	chr21:35457496:A:G	5.07447e-08	-1.44747	-2.33987e-10
35457559	chr21:35457559:C:T	1.07007e-07	-1.63423e-10	-0.701377
35458083	chr21:35458083:T:C	7.72435e-08	-1.63423e-10	-1.02731
35458331	chr21:35458331:T:C	9.72648e-08	-1.63423e-10	-0.796839
35458559	chr21:35458559:T:A	2.80266e-08	-1.06778	-0.973341
35458581	chr21:35458581:T:C	1.06023e-07	-1.63423e-10	-0.710617
35458926	chr21:35458926:G:A	9.05669e-08	-1.63423e-10	-0.868187
35459012	chr21:35459012:C:T	7.83988e-08	-1.63423e-10	-1.01247
35459381	chr21:35459381:TCAG:T	9.43475e-08	-0.827291	-2.33987e-10
35459487	chr21:35459487:A:G	9.95047e-08	-1.63423e-10	-0.774071
35460084	chr21:35460084:C:T	1.57595e-07	-1.63423e-10	-0.314249
35460215	chr21:35460215:T:C	8.34098e-08	-1.63423e-10	-0.95051
35460511	chr21:35460511:A:G	7.25601e-08	-1.63423e-10	-1.08986
35460811	chr21:35460811:TC:T	4.65063e-08	-1.53469	-2.33987e-10
35460827	chr21:35460827:A:G	8.03185e-08	-1.63423e-10	-0.988276
35461110	chr21:35461110:A:G	4.66967e-08	-1.5306	-2.33987e-10
35461228	chr21:35461228:T:C	6.96195e-08	-1.63423e-10	-1.13123
35461527	chr21:35461527:T:C	5.02875e-08	-1.45652	-2.33987e-10
35461632	chr21:35461632:G:A	2.31408e-08	-1.13136	-1.10131
35461791	chr21:35461791:T:C	3.92241e-08	-1.50983	-0.195155
35462299	chr21:35462299:C:T	3.13775e-08	-0.778735	-1.14945
35462597	chr21:35462597:C:A	1.0792e-07	-1.63423e-10	-0.692888
35462997	chr21:35462997:C:G	8.34495e-08	-1.63423e-10	-0.950034
35463124	chr21:35463124:C:A	1.33185e-07	-1.63423e-10	-0.482534
35463217	chr21:35463217:C:T	7.08453e-08	-1.63423e-10	-1.11378
35463278	chr21:35463278:T:C	1.58886e-08	-1.58261	-1.02606
35463431	chr21:35463431:A:G	1.33227e-07	-1.63423e-10	-0.482224
35464117	chr21:35464117:C:T	6.805e-08	-1.63423e-10	-1.15403
35464250	chr21:35464250:C:T	8.69124e-08	-1.63423e-10	-0.909375
35464495	chr21:35464495:C:T	4.41203e-08	-1.58736	-2.33987e-10
35464553	chr21:35464553:T:C	7.35797e-08	-1.63423e-10	-1.07591
35464821	chr21:35464821:A:G	9.40393e-08	-1.63423e-10	-0.830563
35464936	chr21:35464936:G:A	1.085e-07	-1.63423e-10	-0.687521
35464998	chr21:35464998:C:T	1.78542e-08	-1.69937	-0.792664
35465710	chr21:35465710:T:C	2.90977e-08	-0.860821	-1.1428
35465818	chr21:35465818:A:AT	8.37912e-08	-1.63423e-10	-0.945948
35466099	chr21:35466099:A:C	6.99525e-08	-1.63423e-10	-1.12646
35466755	chr21:35466755:G:A	6.95963e-08	-1.63423e-10	-1.13156
35466835	chr21:35466835:G:A	7.32854e-08	-1.63423e-10	-1.07991
35467137	chr21:35467137:T:C	6.8324e-08	-1.63423e-10	-1.15001
35467180	chr21:35467180:C:T	4.4157e-08	-1.58652	-2.33987e-10
35467228	chr21:35467228:G:T	5.02655e-08	-1.45696	-2.33987e-10
35467777	chr21:35467777:T:C	7.79451e-08	-1.63423e-10	-1.01827
35467882	chr21:35467882:C:T	9.3906e-08	-1.63423e-10	-0.831981
35468221	chr21:35468221:A:G	8.23689e-08	-1.63423e-10	-0.963068
35468282	chr21:35468282:C:T	6.25202e-08	-1.23879	-2.33987e-10
35468641	chr21:35468641:G:A	1.06086e-07	-1.63423e-10	-0.710026
35468948	chr21:35468948:G:A	2.06999e-08	-1.19808	-1.14606
35469290	chr21:35469290:G:A	7.65585e-08	-1.63423e-10	-1.03622
35469772	chr21:35469772:T:C	3.76316e-08	-1.74643	-2.33987e-10
35471014	chr21:35471014:G:A	7.06261e-08	-1.63423e-10	-1.11688
35471099	chr21:35471099:G:A	4.48561e-08	-1.57082	-2.33987e-10
35471634	chr21:35471634:T:C	1.24651e-08	-1.7492	-1.10214
35472055	chr21:35472055:T:G	7.45782e-07	-1.63423e-10	1.24016
35472178	chr21:35472178:T:A	1.28099e-07	-1.63423e-10	-0.521469
35472374	chr21:35472374:T:C	1.8168e-07	0.993696	-1.16572
35472973	chr21:35472973:T:C	3.48357e-08	-0.664331	-1.1593
35472992	chr21:35472992:C:G	4.28187e-08	-1.6173	-2.33987e-10
35473014	chr21:35473014:ATCTCCC:A	1.37601e-08	-1.62389	-1.12861
35473032	chr21:35473032:CTCTT:C	6.81218e-08	-1.63423e-10	-1.15298
35473034	chr21:35473034:CTT:C	6.88406e-08	-1.63423e-10	-1.14248
35473194	chr21:35473194:T:C	1.35367e-08	-1.6714	-1.09748
35473257	chr21:35473257:C:G	6.70978e-08	-1.63423e-10	-1.16812
35473375	chr21:35473375:T:C	3.14527e-07	-1.63423e-10	0.376793
35474155	chr21:35474155:T:C	7.91682e-08	-1.63423e-10	-1.0027
35474964	chr21:35474964:G:A	4.3009e-08	-1.61287	-2.33987e-10
35475102	chr21:35475102:G:A	1.33535e-07	-1.63423e-10	-0.479915
35475190	chr21:35475190:T:C	7.14477e-08	-1.63423e-10	-1.10531
35475597	chr21:35475597:A:C	2.42867e-07	-1.63423e-10	0.118238
35476174	chr21:35476174:T:C	8.69596e-08	-0.908832	-2.33987e-10
35476262	chr21:35476262:C:G	7.53582e-08	-1.63423e-10	-1.05202
35476936	chr21:35476936:A:G	7.50085e-08	-1.63423e-10	-1.05667
35477047	chr21:35477047:T:C	1.92651e-07	-0.113393	-2.33987e-10
35477099	chr21:35477099:C:A	8.51926e-08	-1.63423e-10	-0.929361
35477297	chr21:35477297:C:T	1.29776e-07	-1.63423e-10	-0.508462
35477685	chr21:35477685:A:G	5.37897e-08	-1.38919	-2.33987e-10
35477761	chr21:35477761:T:C	7.82304e-08	-1.63423e-10	-1.01462
35478028	chr21:35478028:T:A	1.19166e-08	-1.74076	-1.15559
35478243	chr21:35478243:T:C	4.9251e-08	-1.47735	-2.33987e-10
35479321	chr21:35479321:C:T	1.19066e-08	-1.74323	-1.15395
35479789	chr21:35479789:G:A	7.68275e-08	-1.63423e-10	-1.03271
35480208	chr21:35480208:A:T	5.30943e-08	-1.40221	-2.33987e-10
35480679	chr21:35480679:C:T	7.21348e-08	-1.63423e-10	-1.09574
35481219	chr21:35481219:A:G	3.99815e-08	-0.561429	-1.12443
35481291	chr21:35481291:G:A	1.2237e-08	-1.7362	-1.13361
35481513	chr21:35481513:G:A	3.75053e-08	-1.74979	-2.33987e-10
35482364	chr21:35482364:G:A	7.69563e-08	-1.63423e-10	-1.03104
35482393	chr21:35482393:A:G	5.71224e-08	-0.390492	-0.938587
35482658	chr21:35482658:T:C	2.87092e-07	1.39308	-1.10755
35482700	chr21:35482700:T:C	1.13129e-06	1.61686	0.0399787
35482919	chr21:35482919:C:T	7.60696e-08	-1.63423e-10	-1.04263
35483328	chr21:35483328:A:G	7.87096e-08	-1.63423e-10	-1.00851
35483788	chr21:35483788:A:G	5.3097e-08	-1.40215	-2.33987e-10
35484052	chr21:35484052:C:T	6.33614e-08	-1.22542	-2.33987e-10
35484255	chr21:35484255:C:T	8.35354e-08	-1.63423e-10	-0.949005
35484330	chr21:35484330:C:T	3.19035e-08	-0.792871	-1.11869
35484357	chr21:35484357:C:T	8.6008e-08	-1.63423e-10	-0.919835
35484467	chr21:35484467:T:G	5.18815e-08	-1.71947	0.294159
35484629	chr21:35484629:T:C	1.84577e-08	-1.30887	-1.14992
35484762	chr21:35484762:A:T	7.62903e-08	-1.63423e-10	-1.03973
35484890	chr21:35484890:T:C	6.71025e-08	-1.63423e-10	-1.16805
35485190	chr21:35485190:C:T	1.21252e-08	-1.71091	-1.16808
35485319	chr21:35485319:C:T	6.774e-08	-1.63423e-10	-1.1586
35485671	chr21:35485671:G:A	1.59876e-08	-1.45668	-1.14578
35486252	chr21:35486252:T:C	1.11074e-07	-1.63423e-10	-0.664076
35486324	chr21:35486324:T:C	1.08401e-07	-1.63423e-10	-0.688436
35486414	chr21:35486414:A:G	3.91194e-08	-1.70766	-2.33987e-10
35486930	chr21:35486930:A:T	6.91148e-07	1.26421	-0.100128
35487584	chr21:35487584:T:C	1.31938e-08	-1.74359	-1.05094
35487707	chr21:35487707:G:A	8.52763e-08	-1.63423e-10	-0.928379
35487981	chr21:35487981:T:C	7.83534e-08	-1.63423e-10	-1.01305
35488441	chr21:35488441:G:C	6.70994e-08	-1.63423e-10	-1.1681
35488897	chr21:35488897:A:G	7.54806e-08	-1.63423e-10	-1.0504
35488950	chr21:35488950:ACTT:A	9.1339e-08	-1.63423e-10	-0.859698
35488958	chr21:35488958:C:A	6.3939e-08	-1.21635	-2.33987e-10
35489339	chr21:35489339:T:C	2.39375e-08	-1.66759	-0.531238
35489538	chr21:35489538:G:GA	1.82907e-07	-1.63423e-10	-0.165296
35489595	chr21:35489595:G:A	1.05581e-07	-1.63423e-10	-0.714798
35490214	chr21:35490214:C:T	1.13904e-07	-1.63423e-10	-0.638917
35490630	chr21:35490630:T:G	7.46622e-08	-1.63423e-10	-1.0613
35490672	chr21:35490672:A:G	1.03818e-07	-1.63423e-10	-0.731641
35491175	chr21:35491175:G:A	1.15741e-07	-1.63423e-10	-0.62292
35491488	chr21:35491488:A:T	1.01637e-07	-1.63423e-10	-0.752865
35491513	chr21:35491513:G:C	7.46814e-08	-1.63423e-10	-1.06104
35491932	chr21:35491932:T:C	4.39003e-08	-1.59235	-2.33987e-10
35492006	chr21:35492006:A:G	1.1554e-07	-1.63423e-10	-0.62466
35492159	chr21:35492159:T:C	1.55318e-07	0.738928	-1.06773
35492263	chr21:35492263:T:G	6.87963e-08	-1.63423e-10	-1.14313
35492325	chr21:35492325:T:C	1.19874e-07	-1.63423e-10	-0.587833
35492630	chr21:35492630:C:T	8.3221e-08	-1.63423e-10	-0.952776
35492648	chr21:35492648:G:A	8.05452e-08	-1.63423e-10	-0.985457
35492690	chr21:35492690:C:T	3.81757e-08	-1.73208	-2.33987e-10
35492816	chr21:35492816:T:C	1.25247e-07	-1.63423e-10	-0.543991
35493175	chr21:35493175:T:G	1.21651e-07	-1.63423e-10	-0.573123
35493201	chr21:35493201:G:C	1.4563e-07	-1.63423e-10	-0.393209
35493456	chr21:35493456:C:G	1.35047e-07	-1.63423e-10	-0.468653
35493564	chr21:35493564:T:C	7.96835e-08	-1.63423e-10	-0.996213
35493762	chr21:35493762:A:G	1.03732e-07	-1.63423e-10	-0.73247
35497611	chr21:35497611:T:G	1.35766e-07	-1.63423e-10	-0.463344
35498133	chr21:35498133:C:T	7.02129e-08	-1.63423e-10	-1.12274
35499830	chr21:35499830:T:C	8.97587e-08	0.290766	-1.16792
35500074	chr21:35500074:A:C	7.47969e-08	-1.63423e-10	-1.0595
35500340	chr21:35500340:G:A	1.11403e-07	0.50693	-1.16805
35500649	chr21:35500649:C:A	2.91153e-08	-1.03501	-0.967998
35500865	chr21:35500865:T:C	9.10259e-08	0.201142	-1.06427
35501051	chr21:35501051:C:T	6.75864e-08	-1.63423e-10	-1.16087
35501490	chr21:35501490:T:C	6.86086e-08	-1.63423e-10	-1.14586
35501545	chr21:35501545:C:T	6.17485e-08	-0.0922219	-1.15898
35501549	chr21:35501549:G:T	2.03572e-08	-1.71707	-0.643773
35501603	chr21:35501603:G:C	7.11786e-08	0.0485644	-1.15765
35502113	chr21:35502113:A:G	6.54667e-08	-1.19273	-2.33987e-10
35502301	chr21:35502301:C:T	2.02633e-08	-1.72389	-0.641572
35502622	chr21:35502622:A:T	3.14952e-08	-0.781859	-1.14258
35502829	chr21:35502829:A:T	7.79656e-08	-1.63423e-10	-1.01801
35502923	chr21:35502923:C:T	2.55383e-08	-1.70673	-0.42737
35503000	chr21:35503000:C:T	7.73686e-08	0.13785	-1.16354
35503130	chr21:35503130:G:A	8.13221e-08	0.160736	-1.13659
35503292	chr21:35503292:T:C	1.13582e-07	-0.641748	-2.33987e-10
35503501	chr21:35503501:A:G	3.75831e-08	-1.74772	-2.33987e-10
35503871	chr21:35503871:CA:C	1.18978e-07	0.559837	-1.15518
35504232	chr21:35504232:C:A	3.78674e-08	-1.74018	-2.33987e-10
35504650	chr21:35504650:G:A	2.36677e-08	-1.72181	-0.488351
35504805	chr21:35504805:A:G	6.75357e-08	-1.63423e-10	-1.16162
35505036	chr21:35505036:T:C	2.0275e-08	-1.73529	-0.629596
35505161	chr21:35505161:A:T	2.26e-08	-1.73123	-0.525094
35505578	chr21:35505578:T:C	1.01008e-07	-1.63423e-10	-0.75908
35505738	chr21:35505738:C:T	2.74013e-07	0.794446	-0.555545
35506627	chr21:35506627:CAA:C	7.65e-08	0.0763686	-1.11335
35507385	chr21:35507385:G:A	7.60804e-08	0.125116	-1.1676
35507411	chr21:35507411:C:T	2.52967e-07	-1.63423e-10	0.158985
35507934	chr21:35507934:C:T	6.74347e-08	-1.63423e-10	-1.16312
35507950	chr21:35507950:T:C	7.04796e-08	-1.63423e-10	-1.11895
35508543	chr21:35508543:T:C	8.31795e-08	-1.63423e-10	-0.953275
35508609	chr21:35508609:T:C	2.86469e-07	-1.63423e-10	0.283354
35508874	chr21:35508874:T:C	9.07816e-08	-1.63423e-10	-0.865819
35509097	chr21:35509097:C:T	2.0406e-08	-1.70019	-0.658263
35509132	chr21:35509132:T:C	5.66797e-08	-1.33686	-2.33987e-10
35509682	chr21:35509682:G:A	4.53978e-08	-0.396506	-1.16231
35509864	chr21:35509864:G:A	1.34969e-07	-1.63423e-10	-0.469229
35509930	chr21:35509930:T:C	5.32158e-08	-0.233233	-1.16669
35509966	chr21:35509966:A:G	8.6688e-08	-0.91196	-2.33987e-10
35510086	chr21:35510086:AGCCT:A	1.67143e-08	-1.74824	-0.809771
35510604	chr21:35510604:A:C	6.95585e-08	-1.63423e-10	-1.13211
35510697	chr21:35510697:T:A	7.17237e-08	-1.63423e-10	-1.10145
35510783	chr21:35510783:A:G	1.44554e-07	-1.63423e-10	-0.400624
35510796	chr21:35510796:T:C	4.55843e-08	-0.594123	-0.960591
35510837	chr21:35510837:T:C	1.91899e-07	0.598018	-0.715322
35511187	chr21:35511187:G:A	8.18604e-08	-1.63423e-10	-0.969261
35511209	chr21:35511209:G:A	2.78789e-07	-1.63423e-10	0.25618
35511679	chr21:35511679:AT:A	9.66522e-08	-1.63423e-10	-0.803157
35511766	chr21:35511766:G:T	7.72095e-08	-1.63423e-10	-1.02775
35512695	chr21:35512695:T:C	1.61326e-08	-1.55752	-1.03591
35512942	chr21:35512942:C:A	6.73479e-08	-1.63423e-10	-1.1644
35513207	chr21:35513207:T:C	8.71712e-08	-1.63423e-10	-0.906402
35513567	chr21:35513567:C:T	6.72362e-08	-1.63423e-10	-1.16606
35513779	chr21:35513779:T:C	1.09025e-07	-1.63423e-10	-0.682698
35514327	chr21:35514327:G:A	4.38197e-08	-1.59419	-2.33987e-10
35514328	chr21:35514328:T:C	1.23556e-07	-1.63423e-10	-0.557584
35514440	chr21:35514440:C:T	1.48389e-08	-1.73698	-0.94004
35514481	chr21:35514481:C:A	1.23675e-07	0.567648	-1.12427
35514738	chr21:35514738:C:T	2.6163e-08	-1.13942	-0.970511
35514818	chr21:35514818:C:T	7.73467e-08	-1.63423e-10	-1.02598
35515258	chr21:35515258:T:TTA	1.1977e-08	-1.7292	-1.16209
35515418	chr21:35515418:C:A	9.64056e-08	-1.63423e-10	-0.805712
35515533	chr21:35515533:C:T	6.79204e-08	-1.63423e-10	-1.15594
35515564	chr21:35515564:G:A	8.41476e-08	-0.941703	-2.33987e-10
35515900	chr21:35515900:T:C	1.34425e-08	-1.75003	-1.02582
35516194	chr21:35516194:G:C	1.1776e-08	-1.74044	-1.16778
35516634	chr21:35516634:A:G	6.79218e-08	-1.63423e-10	-1.15592
35516936	chr21:35516936:C:T	6.79156e-08	-1.63423e-10	-1.15601
35517256	chr21:35517256:TACAA:T	1.01116e-07	-1.63423e-10	-0.758011
```
