## Supplementary material for "Characterization of shared and ancestry-specific signals driving complex traits using multi-ancestry fine-mapping": susiex_nc3.cs80.snp

```
BP	SNP
37968341	chr21:37968341:T:G
37968409	chr21:37968409:G:A
37968501	chr21:37968501:G:A
37968503	chr21:37968503:A:G
37969142	chr21:37969142:G:A
37969990	chr21:37969990:T:C
37970398	chr21:37970398:CCT:C
37970700	chr21:37970700:G:A
37970846	chr21:37970846:A:G
37970918	chr21:37970918:G:C
37970960	chr21:37970960:A:G
37971165	chr21:37971165:G:A
37971333	chr21:37971333:GT:G
37971341	chr21:37971341:T:C
37971485	chr21:37971485:G:A
37971818	chr21:37971818:A:G
37971925	chr21:37971925:T:G
37972042	chr21:37972042:A:G
37972164	chr21:37972164:T:C
37972248	chr21:37972248:G:A
37972321	chr21:37972321:T:C
37972865	chr21:37972865:C:G
37972874	chr21:37972874:G:T
37972937	chr21:37972937:T:C
37973035	chr21:37973035:A:G
37973203	chr21:37973203:C:CAGGAGGCCTGA
37973288	chr21:37973288:T:A
37973309	chr21:37973309:C:A
37973354	chr21:37973354:A:G
37973438	chr21:37973438:C:A
37973730	chr21:37973730:C:T
37974030	chr21:37974030:T:C
37974130	chr21:37974130:A:T
37974178	chr21:37974178:C:T
37974207	chr21:37974207:A:T
37974225	chr21:37974225:T:A
37974242	chr21:37974242:T:C
37974399	chr21:37974399:A:G
37974403	chr21:37974403:G:A
37974431	chr21:37974431:G:A
37974433	chr21:37974433:A:G
37975345	chr21:37975345:T:C
37975740	chr21:37975740:G:A
37975873	chr21:37975873:C:A
37975973	chr21:37975973:AAAAG:A
37976362	chr21:37976362:A:G
37976399	chr21:37976399:A:AT
37977242	chr21:37977242:G:A
37977287	chr21:37977287:T:C
37977700	chr21:37977700:A:G
37978017	chr21:37978017:A:G
37978369	chr21:37978369:TG:T
37979215	chr21:37979215:T:C
37979323	chr21:37979323:T:C
37979921	chr21:37979921:A:G
37980366	chr21:37980366:G:A
37980473	chr21:37980473:A:G
37981257	chr21:37981257:C:T
37981518	chr21:37981518:A:G
37981659	chr21:37981659:T:C
37981730	chr21:37981730:C:T
37982064	chr21:37982064:C:T
37982468	chr21:37982468:C:T
37982543	chr21:37982543:T:G
37982733	chr21:37982733:T:C
37982969	chr21:37982969:T:C
37983418	chr21:37983418:T:A
37983707	chr21:37983707:C:T
37984499	chr21:37984499:G:T
37985067	chr21:37985067:T:C
37985231	chr21:37985231:T:C
37985244	chr21:37985244:G:A
37985716	chr21:37985716:T:C
37986209	chr21:37986209:C:G
37986405	chr21:37986405:A:C
37986935	chr21:37986935:T:C
37987459	chr21:37987459:A:G
37987521	chr21:37987521:C:G
37987525	chr21:37987525:C:G
37987606	chr21:37987606:G:A
37988017	chr21:37988017:G:A
37988192	chr21:37988192:G:A
37988299	chr21:37988299:G:T
37988361	chr21:37988361:G:C
37988365	chr21:37988365:A:C
37988501	chr21:37988501:T:C
37988504	chr21:37988504:T:C
37988737	chr21:37988737:G:A
37988897	chr21:37988897:T:C
37989009	chr21:37989009:T:C
37989028	chr21:37989028:T:C
37989243	chr21:37989243:A:C
37989848	chr21:37989848:C:T
37990249	chr21:37990249:G:A
37990283	chr21:37990283:C:T
37990304	chr21:37990304:C:T
37990562	chr21:37990562:G:T
37990641	chr21:37990641:T:C
37990867	chr21:37990867:T:G
37990952	chr21:37990952:G:A
37990968	chr21:37990968:T:C
37991418	chr21:37991418:G:C
37991445	chr21:37991445:A:G
37991635	chr21:37991635:CAT:C
37991647	chr21:37991647:C:T
37991655	chr21:37991655:C:T
37991668	chr21:37991668:T:C
37991871	chr21:37991871:G:A
37991933	chr21:37991933:G:A
37992021	chr21:37992021:C:T
37992203	chr21:37992203:G:A
37992438	chr21:37992438:C:A
37992446	chr21:37992446:A:G
37992764	chr21:37992764:C:T
37992800	chr21:37992800:G:A
37992977	chr21:37992977:A:G
37992999	chr21:37992999:C:T
37993015	chr21:37993015:C:T
37993170	chr21:37993170:G:A
37993294	chr21:37993294:C:T
37994194	chr21:37994194:T:C
37994210	chr21:37994210:T:C
37994224	chr21:37994224:T:C
37994489	chr21:37994489:A:G
37994506	chr21:37994506:T:C
37994704	chr21:37994704:G:A
37994725	chr21:37994725:T:C
37995141	chr21:37995141:A:G
37995425	chr21:37995425:C:A
37995442	chr21:37995442:G:A
37995487	chr21:37995487:C:T
37995736	chr21:37995736:A:C
37995843	chr21:37995843:A:G
37995875	chr21:37995875:C:T
37996085	chr21:37996085:A:G
37996251	chr21:37996251:A:C
37996257	chr21:37996257:A:AC
37996367	chr21:37996367:G:C
37996493	chr21:37996493:G:A
37996547	chr21:37996547:A:G
37997010	chr21:37997010:C:T
37997057	chr21:37997057:G:A
37997249	chr21:37997249:A:G
37997284	chr21:37997284:G:A
37997698	chr21:37997698:G:A
37997956	chr21:37997956:G:A
37998029	chr21:37998029:T:A
37998144	chr21:37998144:G:A
37998985	chr21:37998985:A:C
37999873	chr21:37999873:G:A
38000332	chr21:38000332:G:A
38000379	chr21:38000379:T:A
38000525	chr21:38000525:G:C
38000579	chr21:38000579:C:T
38000751	chr21:38000751:C:G
38001023	chr21:38001023:C:T
38002116	chr21:38002116:T:G
38002275	chr21:38002275:C:A
38002768	chr21:38002768:A:G
38002811	chr21:38002811:T:G
38002929	chr21:38002929:C:T
38002952	chr21:38002952:ATGACTTCCCTTCTGGT:A
38003426	chr21:38003426:T:A
38003578	chr21:38003578:G:A
38003980	chr21:38003980:A:G
38004126	chr21:38004126:A:G
38005405	chr21:38005405:G:T
38005415	chr21:38005415:G:A
38005649	chr21:38005649:G:A
38005867	chr21:38005867:G:T
38005870	chr21:38005870:G:A
38006053	chr21:38006053:GA:G
38006576	chr21:38006576:G:T
38006939	chr21:38006939:T:C
38007269	chr21:38007269:A:G
38007387	chr21:38007387:T:C
38007612	chr21:38007612:G:A
38007727	chr21:38007727:C:T
38007791	chr21:38007791:C:T
38009380	chr21:38009380:C:T
38009438	chr21:38009438:G:A
38009915	chr21:38009915:G:A
38010380	chr21:38010380:T:C
38010583	chr21:38010583:T:C
38011379	chr21:38011379:C:T
38011556	chr21:38011556:AT:A
38011563	chr21:38011563:C:T
38012308	chr21:38012308:T:C
38012433	chr21:38012433:A:T
38012619	chr21:38012619:G:A
38012626	chr21:38012626:A:C
38013311	chr21:38013311:T:C
38013331	chr21:38013331:G:A
38013972	chr21:38013972:T:A
38014502	chr21:38014502:T:C
38014895	chr21:38014895:A:G
38015157	chr21:38015157:G:A
38016541	chr21:38016541:G:A
38017141	chr21:38017141:A:G
38017304	chr21:38017304:G:A
38017778	chr21:38017778:G:A
38017810	chr21:38017810:G:A
38017917	chr21:38017917:C:T
38018019	chr21:38018019:AGAATGGTAGATCCACT:A
38018026	chr21:38018026:T:A
38018703	chr21:38018703:G:A
38018714	chr21:38018714:T:C
38018786	chr21:38018786:G:A
38018832	chr21:38018832:C:T
38019374	chr21:38019374:G:A
38019986	chr21:38019986:C:A
38020559	chr21:38020559:C:T
38021295	chr21:38021295:C:T
38021392	chr21:38021392:C:T
38021436	chr21:38021436:A:G
38021849	chr21:38021849:G:A
38021981	chr21:38021981:A:T
38022097	chr21:38022097:T:A
38022299	chr21:38022299:C:T
38022548	chr21:38022548:G:T
38022677	chr21:38022677:T:C
38022794	chr21:38022794:C:T
38023146	chr21:38023146:C:A
38023499	chr21:38023499:GAAGAACTCTGTTCCAGAA:G
38023575	chr21:38023575:C:T
38023608	chr21:38023608:A:G
38024079	chr21:38024079:A:G
38024177	chr21:38024177:C:T
38024225	chr21:38024225:G:A
38024891	chr21:38024891:G:C
38026401	chr21:38026401:A:G
38026461	chr21:38026461:T:C
38026485	chr21:38026485:G:A
38026548	chr21:38026548:G:A
38026689	chr21:38026689:T:C
38027679	chr21:38027679:T:C
38027861	chr21:38027861:C:T
38027878	chr21:38027878:T:C
38027907	chr21:38027907:A:C
38028677	chr21:38028677:G:A
38029123	chr21:38029123:T:C
38029903	chr21:38029903:C:G
38029907	chr21:38029907:A:G
38029974	chr21:38029974:T:TG
38029975	chr21:38029975:T:C
38030517	chr21:38030517:A:T
38030575	chr21:38030575:C:T
38030769	chr21:38030769:C:T
38031002	chr21:38031002:T:G
38031041	chr21:38031041:G:T
38031099	chr21:38031099:C:T
38031518	chr21:38031518:G:A
38031683	chr21:38031683:C:T
38031977	chr21:38031977:A:G
38032095	chr21:38032095:T:G
38032225	chr21:38032225:T:A
38032412	chr21:38032412:T:A
38033632	chr21:38033632:A:G
38033848	chr21:38033848:C:T
38033890	chr21:38033890:T:C
38034055	chr21:38034055:C:A
38034171	chr21:38034171:A:G
38034359	chr21:38034359:A:T
38034404	chr21:38034404:C:G
38034446	chr21:38034446:G:A
38034684	chr21:38034684:G:A
38034908	chr21:38034908:A:G
38034910	chr21:38034910:C:T
38035245	chr21:38035245:T:G
38035371	chr21:38035371:T:C
38035460	chr21:38035460:C:A
38035774	chr21:38035774:C:T
38036256	chr21:38036256:C:T
38036673	chr21:38036673:T:C
38036805	chr21:38036805:C:T
38036900	chr21:38036900:C:T
38036936	chr21:38036936:C:T
38036987	chr21:38036987:A:C
38037840	chr21:38037840:C:T
38037868	chr21:38037868:C:T
38038070	chr21:38038070:C:A
38038931	chr21:38038931:G:T
38039022	chr21:38039022:C:T
38039447	chr21:38039447:G:A
38039932	chr21:38039932:G:A
38040116	chr21:38040116:A:G
38040294	chr21:38040294:T:C
38040904	chr21:38040904:T:C
38041565	chr21:38041565:C:T
38041580	chr21:38041580:C:G
38041616	chr21:38041616:C:T
38041987	chr21:38041987:C:T
38043234	chr21:38043234:G:A
38043589	chr21:38043589:T:A
38043667	chr21:38043667:C:T
38044704	chr21:38044704:A:C
38044798	chr21:38044798:A:C
38045070	chr21:38045070:C:T
38045570	chr21:38045570:A:G
38045687	chr21:38045687:G:A
38045823	chr21:38045823:C:T
38045845	chr21:38045845:C:T
38046371	chr21:38046371:C:T
38046482	chr21:38046482:C:G
38046726	chr21:38046726:C:T
38047189	chr21:38047189:G:T
38047817	chr21:38047817:A:T
38047881	chr21:38047881:T:C
38047949	chr21:38047949:G:A
38048262	chr21:38048262:G:C
38049272	chr21:38049272:T:G
38049803	chr21:38049803:TAATG:T
38050197	chr21:38050197:T:C
38051217	chr21:38051217:T:C
38051443	chr21:38051443:C:T
38052456	chr21:38052456:C:T
38053456	chr21:38053456:A:T
38053544	chr21:38053544:G:A
38053900	chr21:38053900:G:A
38053958	chr21:38053958:T:C
38055134	chr21:38055134:C:T
38055400	chr21:38055400:C:A
38056520	chr21:38056520:C:T
38056716	chr21:38056716:G:C
38056842	chr21:38056842:T:C
38057250	chr21:38057250:A:G
38057982	chr21:38057982:C:G
38058518	chr21:38058518:C:T
38059346	chr21:38059346:G:A
38060016	chr21:38060016:C:A
38060257	chr21:38060257:G:T
38060307	chr21:38060307:TC:T
38060314	chr21:38060314:G:A
38061325	chr21:38061325:G:A
38061609	chr21:38061609:C:T
38061862	chr21:38061862:T:C
38062025	chr21:38062025:T:C
38062066	chr21:38062066:G:A
38062211	chr21:38062211:T:C
38062356	chr21:38062356:T:C
38062736	chr21:38062736:C:T
38063648	chr21:38063648:A:T
38063719	chr21:38063719:A:G
38063772	chr21:38063772:A:G
38064445	chr21:38064445:C:T
38064486	chr21:38064486:G:A
38064782	chr21:38064782:C:T
38064793	chr21:38064793:A:G
38065566	chr21:38065566:C:T
38066087	chr21:38066087:T:A
38066723	chr21:38066723:G:A
38067276	chr21:38067276:T:C
38067602	chr21:38067602:G:A
38068154	chr21:38068154:G:A
38068841	chr21:38068841:C:T
38068848	chr21:38068848:G:A
38069130	chr21:38069130:A:G
38069239	chr21:38069239:G:A
38069636	chr21:38069636:C:T
38069764	chr21:38069764:T:C
38070092	chr21:38070092:T:C
38070106	chr21:38070106:G:A
38070128	chr21:38070128:A:G
38070295	chr21:38070295:C:T
38070734	chr21:38070734:A:C
38070754	chr21:38070754:A:G
38071279	chr21:38071279:C:T
38072347	chr21:38072347:G:A
38072714	chr21:38072714:G:A
38073024	chr21:38073024:A:AC
38073907	chr21:38073907:T:C
38073962	chr21:38073962:G:A
38074262	chr21:38074262:G:A
38074299	chr21:38074299:T:C
38074860	chr21:38074860:G:C
38074903	chr21:38074903:C:T
38075125	chr21:38075125:T:A
38075142	chr21:38075142:A:C
38075698	chr21:38075698:A:G
38076061	chr21:38076061:A:T
38076338	chr21:38076338:C:T
38076541	chr21:38076541:G:T
38076783	chr21:38076783:G:A
38076819	chr21:38076819:G:A
38077356	chr21:38077356:G:A
38078160	chr21:38078160:TTTAAG:T
38078753	chr21:38078753:T:C
38078829	chr21:38078829:C:T
38079227	chr21:38079227:C:T
38079262	chr21:38079262:G:A
38079309	chr21:38079309:A:G
38079366	chr21:38079366:A:T
38079494	chr21:38079494:G:C
38080178	chr21:38080178:G:C
38080353	chr21:38080353:C:T
38080383	chr21:38080383:G:T
38080576	chr21:38080576:C:T
38080683	chr21:38080683:G:A
38080707	chr21:38080707:T:C
38081308	chr21:38081308:T:C
38081429	chr21:38081429:A:G
38081768	chr21:38081768:C:T
38082119	chr21:38082119:C:T
38082203	chr21:38082203:C:T
38082209	chr21:38082209:G:C
38082362	chr21:38082362:T:C
38082553	chr21:38082553:G:A
38082794	chr21:38082794:T:C
38082967	chr21:38082967:T:C
38083210	chr21:38083210:T:C
38083323	chr21:38083323:C:G
38083864	chr21:38083864:A:G
38083911	chr21:38083911:A:T
38083937	chr21:38083937:G:A
38084132	chr21:38084132:T:A
38084250	chr21:38084250:G:A
38084635	chr21:38084635:G:A
38085192	chr21:38085192:T:G
38085676	chr21:38085676:C:T
38085743	chr21:38085743:C:A
38086633	chr21:38086633:T:C
38086634	chr21:38086634:C:T
38087208	chr21:38087208:C:T
38087397	chr21:38087397:C:G
38087431	chr21:38087431:C:T
38087755	chr21:38087755:T:C
38087945	chr21:38087945:G:A
38087991	chr21:38087991:A:G
38089544	chr21:38089544:C:T
38090002	chr21:38090002:C:T
38090010	chr21:38090010:G:A
38090091	chr21:38090091:TTTG:T
38090127	chr21:38090127:T:C
38090229	chr21:38090229:C:T
38090930	chr21:38090930:G:A
38091706	chr21:38091706:C:G
38091858	chr21:38091858:TG:T
38091883	chr21:38091883:A:G
38091972	chr21:38091972:C:T
38092147	chr21:38092147:T:G
38092224	chr21:38092224:C:A
38092921	chr21:38092921:C:T
38092922	chr21:38092922:G:A
38093030	chr21:38093030:C:T
38093091	chr21:38093091:C:G
38093188	chr21:38093188:C:T
38093470	chr21:38093470:TTATACAC:T
38093565	chr21:38093565:C:T
38093868	chr21:38093868:C:T
38094492	chr21:38094492:A:T
38094620	chr21:38094620:A:G
38094642	chr21:38094642:A:T
38094919	chr21:38094919:A:G
38095120	chr21:38095120:A:G
38095124	chr21:38095124:T:G
38095538	chr21:38095538:C:T
38095700	chr21:38095700:G:A
38096052	chr21:38096052:A:G
38096259	chr21:38096259:G:C
38096664	chr21:38096664:C:A
38097878	chr21:38097878:T:C
38097966	chr21:38097966:G:C
38098568	chr21:38098568:G:A
38098664	chr21:38098664:C:T
38099598	chr21:38099598:G:A
38100488	chr21:38100488:G:A
38100884	chr21:38100884:CA:C
38101033	chr21:38101033:C:T
38101448	chr21:38101448:G:A
38102031	chr21:38102031:C:T
38102162	chr21:38102162:C:A
38102649	chr21:38102649:A:G
38102866	chr21:38102866:A:G
38103699	chr21:38103699:C:T
38103772	chr21:38103772:A:G
38104310	chr21:38104310:A:T
38104459	chr21:38104459:G:A
38104796	chr21:38104796:A:G
38104929	chr21:38104929:G:C
38105213	chr21:38105213:A:G
38105283	chr21:38105283:A:G
38105550	chr21:38105550:G:C
38105706	chr21:38105706:T:A
38105800	chr21:38105800:G:A
38105928	chr21:38105928:T:C
38106259	chr21:38106259:A:G
38106741	chr21:38106741:C:T
38107830	chr21:38107830:A:G
38107851	chr21:38107851:T:A
38107985	chr21:38107985:C:T
38108171	chr21:38108171:A:C
38108181	chr21:38108181:T:C
38108185	chr21:38108185:T:C
38108564	chr21:38108564:T:A
38108695	chr21:38108695:C:G
38108737	chr21:38108737:A:T
38108756	chr21:38108756:C:T
38109074	chr21:38109074:T:C
38109177	chr21:38109177:G:A
38109215	chr21:38109215:G:A
38109319	chr21:38109319:G:C
38109689	chr21:38109689:G:C
38109827	chr21:38109827:G:C
38109937	chr21:38109937:G:A
38110280	chr21:38110280:A:G
38110603	chr21:38110603:A:C
38111369	chr21:38111369:TG:T
38111733	chr21:38111733:T:C
38112179	chr21:38112179:G:C
38112229	chr21:38112229:G:A
38112250	chr21:38112250:G:A
38112947	chr21:38112947:T:C
38112966	chr21:38112966:G:A
38113078	chr21:38113078:A:G
38113192	chr21:38113192:T:C
38113303	chr21:38113303:G:C
38113315	chr21:38113315:TCTCTTG:T
38113464	chr21:38113464:G:A
38113748	chr21:38113748:C:T
38114160	chr21:38114160:G:T
38114226	chr21:38114226:A:C
38114277	chr21:38114277:G:A
38114839	chr21:38114839:A:G
38114912	chr21:38114912:A:G
38115571	chr21:38115571:C:T
38115652	chr21:38115652:A:G
38115911	chr21:38115911:C:T
38115944	chr21:38115944:TTAC:T
38116096	chr21:38116096:A:G
38116333	chr21:38116333:C:T
38116537	chr21:38116537:C:T
38116759	chr21:38116759:A:T
38116904	chr21:38116904:C:T
38117206	chr21:38117206:T:C
38117234	chr21:38117234:T:C
38117595	chr21:38117595:C:T
38118023	chr21:38118023:C:G
38119812	chr21:38119812:A:C
38120026	chr21:38120026:C:A
38120336	chr21:38120336:C:T
38120591	chr21:38120591:T:C
38121138	chr21:38121138:G:A
38121970	chr21:38121970:C:G
38122147	chr21:38122147:G:A
38122726	chr21:38122726:A:G
38122780	chr21:38122780:T:C
38123133	chr21:38123133:C:G
38123143	chr21:38123143:G:A
38123188	chr21:38123188:C:T
38123603	chr21:38123603:T:G
38123767	chr21:38123767:G:C
38123968	chr21:38123968:C:T
38124083	chr21:38124083:A:T
38124157	chr21:38124157:G:T
38124184	chr21:38124184:T:C
38124213	chr21:38124213:C:T
38124267	chr21:38124267:T:C
38124317	chr21:38124317:C:T
38124872	chr21:38124872:C:T
38125094	chr21:38125094:G:T
38125220	chr21:38125220:T:G
38125391	chr21:38125391:A:C
38126926	chr21:38126926:T:C
38127056	chr21:38127056:C:T
38127128	chr21:38127128:T:C
38127239	chr21:38127239:AAAAT:A
38127792	chr21:38127792:A:G
38128260	chr21:38128260:G:T
38128269	chr21:38128269:C:A
38128461	chr21:38128461:C:T
38128463	chr21:38128463:T:C
38128539	chr21:38128539:C:T
38128594	chr21:38128594:T:C
38129346	chr21:38129346:T:C
38129361	chr21:38129361:AC:A
38129370	chr21:38129370:G:C
38129447	chr21:38129447:G:T
38129638	chr21:38129638:T:C
38130018	chr21:38130018:GACTA:G
38130617	chr21:38130617:C:A
38130692	chr21:38130692:A:C
38130695	chr21:38130695:T:G
38130823	chr21:38130823:G:A
38131288	chr21:38131288:G:A
38131712	chr21:38131712:A:G
38132262	chr21:38132262:A:G
38132547	chr21:38132547:T:G
38132727	chr21:38132727:T:C
38133562	chr21:38133562:C:T
38133636	chr21:38133636:G:A
38133754	chr21:38133754:T:C
38133883	chr21:38133883:G:A
38134113	chr21:38134113:G:A
38134252	chr21:38134252:A:G
38134276	chr21:38134276:T:C
38134390	chr21:38134390:A:G
38134429	chr21:38134429:G:A
38134534	chr21:38134534:A:AATATTTC
38134791	chr21:38134791:G:A
38134962	chr21:38134962:CCATT:C
38135037	chr21:38135037:G:A
38135088	chr21:38135088:G:A
38135386	chr21:38135386:AC:A
38135577	chr21:38135577:G:A
38135645	chr21:38135645:C:T
38135782	chr21:38135782:G:C
38135943	chr21:38135943:A:G
38136351	chr21:38136351:A:C
38136442	chr21:38136442:A:G
38136696	chr21:38136696:A:G
38136921	chr21:38136921:C:T
38137185	chr21:38137185:C:T
38137215	chr21:38137215:G:A
38137223	chr21:38137223:T:C
38137225	chr21:38137225:C:T
38137649	chr21:38137649:A:T
38137817	chr21:38137817:A:G
38138552	chr21:38138552:A:G
38138934	chr21:38138934:G:A
38139000	chr21:38139000:A:G
38139062	chr21:38139062:G:A
38139347	chr21:38139347:T:G
38139528	chr21:38139528:G:A
38139677	chr21:38139677:G:A
38140166	chr21:38140166:A:G
38140427	chr21:38140427:C:G
38140686	chr21:38140686:C:T
38140747	chr21:38140747:T:C
38140993	chr21:38140993:CTT:C
38141073	chr21:38141073:G:A
38141223	chr21:38141223:G:A
38141305	chr21:38141305:A:G
38141340	chr21:38141340:C:T
38141440	chr21:38141440:A:C
38141693	chr21:38141693:G:C
38141942	chr21:38141942:T:G
38142160	chr21:38142160:C:T
38142230	chr21:38142230:T:C
38142552	chr21:38142552:G:A
38142832	chr21:38142832:A:G
38143383	chr21:38143383:C:T
38143938	chr21:38143938:C:T
38144756	chr21:38144756:A:G
38144758	chr21:38144758:G:A
38145094	chr21:38145094:T:C
38145514	chr21:38145514:A:G
38145567	chr21:38145567:C:T
38145598	chr21:38145598:A:C
38145649	chr21:38145649:G:A
38146516	chr21:38146516:T:TA
38147148	chr21:38147148:C:T
38147214	chr21:38147214:A:G
38147556	chr21:38147556:G:A
38147607	chr21:38147607:A:G
38147667	chr21:38147667:C:T
38147825	chr21:38147825:T:A
38148569	chr21:38148569:G:C
38148605	chr21:38148605:G:A
38148733	chr21:38148733:G:A
38149016	chr21:38149016:T:G
38149281	chr21:38149281:A:G
38150970	chr21:38150970:G:A
38151171	chr21:38151171:G:A
38151173	chr21:38151173:A:C
38151396	chr21:38151396:G:A
38151649	chr21:38151649:A:G
38151775	chr21:38151775:T:A
38151939	chr21:38151939:C:T
38152244	chr21:38152244:T:A
38152252	chr21:38152252:G:C
38152827	chr21:38152827:A:G
38152882	chr21:38152882:G:T
38153059	chr21:38153059:G:A
38153199	chr21:38153199:A:G
38153363	chr21:38153363:C:T
38153371	chr21:38153371:A:T
38153597	chr21:38153597:T:C
38153604	chr21:38153604:T:G
38154096	chr21:38154096:C:T
38154315	chr21:38154315:G:A
38154457	chr21:38154457:G:A
38154468	chr21:38154468:G:A
38154578	chr21:38154578:A:C
38154689	chr21:38154689:G:T
38154878	chr21:38154878:C:T
38155325	chr21:38155325:C:T
38155333	chr21:38155333:C:A
38155334	chr21:38155334:T:C
38155703	chr21:38155703:G:A
38155739	chr21:38155739:C:T
38155877	chr21:38155877:A:G
38155902	chr21:38155902:CA:C
38156322	chr21:38156322:G:A
38156361	chr21:38156361:A:T
38157569	chr21:38157569:C:A
38157654	chr21:38157654:C:T
38157843	chr21:38157843:C:T
38158062	chr21:38158062:T:C
38158086	chr21:38158086:A:G
38158494	chr21:38158494:C:T
38159023	chr21:38159023:T:G
38159440	chr21:38159440:G:A
38159839	chr21:38159839:G:A
38161262	chr21:38161262:T:C
38161313	chr21:38161313:T:A
38161677	chr21:38161677:T:C
38161740	chr21:38161740:C:T
38162352	chr21:38162352:C:T
38162432	chr21:38162432:C:T
38162448	chr21:38162448:C:A
38162528	chr21:38162528:C:T
38162775	chr21:38162775:C:T
38163022	chr21:38163022:C:A
38163417	chr21:38163417:G:T
38163485	chr21:38163485:A:G
38164435	chr21:38164435:T:A
38164542	chr21:38164542:T:G
38164838	chr21:38164838:G:A
38165047	chr21:38165047:A:G
38165117	chr21:38165117:T:A
38165250	chr21:38165250:C:G
38166455	chr21:38166455:C:T
38166564	chr21:38166564:G:T
38166866	chr21:38166866:T:C
38166996	chr21:38166996:C:T
38167017	chr21:38167017:T:C
38167130	chr21:38167130:C:T
38167319	chr21:38167319:C:T
38167610	chr21:38167610:A:G
38168186	chr21:38168186:C:T
38168846	chr21:38168846:G:C
38169239	chr21:38169239:A:G
38169353	chr21:38169353:A:G
38169385	chr21:38169385:T:C
38170130	chr21:38170130:G:A
38170154	chr21:38170154:CA:C
38170880	chr21:38170880:A:G
38170889	chr21:38170889:C:G
38170993	chr21:38170993:A:G
38171040	chr21:38171040:C:T
38171290	chr21:38171290:C:T
38171339	chr21:38171339:A:G
38171458	chr21:38171458:G:A
38172065	chr21:38172065:G:A
38172393	chr21:38172393:C:T
38172530	chr21:38172530:C:T
38172667	chr21:38172667:C:T
38172797	chr21:38172797:C:T
38173034	chr21:38173034:A:G
38173343	chr21:38173343:C:T
38173445	chr21:38173445:T:C
38173896	chr21:38173896:C:A
38174522	chr21:38174522:G:A
38174587	chr21:38174587:G:T
38174733	chr21:38174733:C:A
38174843	chr21:38174843:T:A
38175085	chr21:38175085:A:G
38176102	chr21:38176102:C:T
38176300	chr21:38176300:G:A
38176662	chr21:38176662:A:G
38177152	chr21:38177152:A:G
38177672	chr21:38177672:C:T
38177950	chr21:38177950:G:A
38177986	chr21:38177986:C:T
38178506	chr21:38178506:AGAAGAGGAG:A
38178586	chr21:38178586:G:A
38180098	chr21:38180098:C:T
38180600	chr21:38180600:C:T
38182025	chr21:38182025:T:G
38182071	chr21:38182071:A:G
38182453	chr21:38182453:TAA:T
38184534	chr21:38184534:A:G
38184618	chr21:38184618:C:T
38184990	chr21:38184990:A:AG
38185637	chr21:38185637:A:G
38186097	chr21:38186097:A:G
38186209	chr21:38186209:A:G
38187441	chr21:38187441:G:A
38187465	chr21:38187465:G:A
38187695	chr21:38187695:A:G
38187991	chr21:38187991:C:T
38188059	chr21:38188059:A:G
38188565	chr21:38188565:C:T
38188587	chr21:38188587:A:G
38188596	chr21:38188596:GC:G
38188598	chr21:38188598:C:T
38188944	chr21:38188944:G:A
38189191	chr21:38189191:C:T
38189379	chr21:38189379:G:T
38189500	chr21:38189500:C:T
38190168	chr21:38190168:G:A
38190171	chr21:38190171:A:G
38190526	chr21:38190526:C:T
38190656	chr21:38190656:C:T
38190835	chr21:38190835:T:A
38190895	chr21:38190895:A:G
38191401	chr21:38191401:G:A
38191505	chr21:38191505:T:C
38191767	chr21:38191767:G:T
38191978	chr21:38191978:C:A
38192168	chr21:38192168:A:G
38192184	chr21:38192184:A:G
38192305	chr21:38192305:T:A
38192368	chr21:38192368:G:T
38192527	chr21:38192527:A:G
38192700	chr21:38192700:C:T
38193090	chr21:38193090:G:A
38193138	chr21:38193138:C:T
38193667	chr21:38193667:A:G
38194098	chr21:38194098:A:G
38194105	chr21:38194105:A:G
38194259	chr21:38194259:A:T
38194368	chr21:38194368:G:A
38194482	chr21:38194482:A:G
38194696	chr21:38194696:C:A
38194792	chr21:38194792:C:T
38194825	chr21:38194825:T:C
38195063	chr21:38195063:A:G
38195409	chr21:38195409:T:C
38196489	chr21:38196489:T:C
38196823	chr21:38196823:A:G
38196902	chr21:38196902:C:T
38197299	chr21:38197299:C:T
38198141	chr21:38198141:C:T
38198590	chr21:38198590:C:T
38199283	chr21:38199283:C:T
38199940	chr21:38199940:T:C
38200424	chr21:38200424:T:C
38200970	chr21:38200970:T:C
38202122	chr21:38202122:ATTC:A
38202168	chr21:38202168:G:A
38202571	chr21:38202571:C:T
38202623	chr21:38202623:G:A
38202739	chr21:38202739:G:A
38203170	chr21:38203170:G:T
38203231	chr21:38203231:A:T
38203330	chr21:38203330:T:A
38203710	chr21:38203710:C:A
38203857	chr21:38203857:A:G
38204031	chr21:38204031:T:A
38204104	chr21:38204104:G:A
38204512	chr21:38204512:C:A
38204713	chr21:38204713:G:A
38205156	chr21:38205156:G:C
38205645	chr21:38205645:A:G
38205997	chr21:38205997:A:C
38206127	chr21:38206127:T:C
38206232	chr21:38206232:T:C
38206355	chr21:38206355:G:A
38206918	chr21:38206918:A:G
38208522	chr21:38208522:T:TA
38208529	chr21:38208529:C:A
38208918	chr21:38208918:A:G
38208951	chr21:38208951:A:G
38208956	chr21:38208956:A:G
38209042	chr21:38209042:G:A
38209166	chr21:38209166:C:A
38209179	chr21:38209179:C:T
38209188	chr21:38209188:C:T
38209601	chr21:38209601:C:A
38209602	chr21:38209602:C:T
38209964	chr21:38209964:A:G
38210689	chr21:38210689:C:G
38210941	chr21:38210941:C:T
38211226	chr21:38211226:C:G
38212008	chr21:38212008:T:TCC
38212028	chr21:38212028:T:C
38212075	chr21:38212075:T:C
38212280	chr21:38212280:G:A
38212325	chr21:38212325:A:G
38212411	chr21:38212411:T:C
38212498	chr21:38212498:T:G
38212584	chr21:38212584:T:C
38212749	chr21:38212749:A:G
38212933	chr21:38212933:G:A
38213013	chr21:38213013:C:T
38213557	chr21:38213557:T:C
38214948	chr21:38214948:TA:T
38215073	chr21:38215073:G:A
38215507	chr21:38215507:A:G
38215665	chr21:38215665:G:A
38216261	chr21:38216261:C:T
38216638	chr21:38216638:G:A
38216925	chr21:38216925:C:G
38217177	chr21:38217177:C:CT
38217336	chr21:38217336:C:T
38217377	chr21:38217377:AAAC:A
38218023	chr21:38218023:C:A
38218537	chr21:38218537:T:G
38219227	chr21:38219227:C:T
38219252	chr21:38219252:T:G
38219283	chr21:38219283:T:C
38219308	chr21:38219308:T:C
38219374	chr21:38219374:G:A
38219379	chr21:38219379:A:C
38219434	chr21:38219434:G:T
38219521	chr21:38219521:C:G
38220249	chr21:38220249:T:C
38220382	chr21:38220382:A:G
38220439	chr21:38220439:A:G
38220807	chr21:38220807:ATC:A
38221074	chr21:38221074:T:C
38221304	chr21:38221304:G:A
38221386	chr21:38221386:G:A
38221499	chr21:38221499:A:G
38221659	chr21:38221659:G:A
38221689	chr21:38221689:G:T
38221800	chr21:38221800:G:T
38222015	chr21:38222015:G:A
38222146	chr21:38222146:T:C
38222182	chr21:38222182:G:A
38222518	chr21:38222518:T:C
38222617	chr21:38222617:G:A
38222766	chr21:38222766:G:A
38222906	chr21:38222906:G:A
38222942	chr21:38222942:G:A
38222975	chr21:38222975:C:T
38223234	chr21:38223234:T:C
38223306	chr21:38223306:T:C
38223554	chr21:38223554:A:G
38223870	chr21:38223870:C:T
38224184	chr21:38224184:A:G
38224185	chr21:38224185:G:A
38224275	chr21:38224275:G:A
38224444	chr21:38224444:A:G
38224463	chr21:38224463:C:T
38224760	chr21:38224760:CAAGG:C
38225008	chr21:38225008:A:G
38225104	chr21:38225104:C:A
38225204	chr21:38225204:A:G
38225421	chr21:38225421:A:G
38225531	chr21:38225531:T:G
38225631	chr21:38225631:C:T
38225635	chr21:38225635:C:T
38225696	chr21:38225696:A:G
38225728	chr21:38225728:T:C
38225732	chr21:38225732:G:A
38225763	chr21:38225763:T:G
38225780	chr21:38225780:C:T
38225972	chr21:38225972:C:T
38226132	chr21:38226132:G:C
38226137	chr21:38226137:A:G
38226138	chr21:38226138:T:C
38226139	chr21:38226139:A:G
38226152	chr21:38226152:G:A
38226281	chr21:38226281:G:A
38226384	chr21:38226384:T:G
38226449	chr21:38226449:A:G
38226498	chr21:38226498:G:T
38226922	chr21:38226922:C:T
38227103	chr21:38227103:A:G
38227119	chr21:38227119:A:G
38227126	chr21:38227126:C:T
38227180	chr21:38227180:A:G
38227215	chr21:38227215:C:T
38227650	chr21:38227650:G:A
38227741	chr21:38227741:A:G
38227863	chr21:38227863:T:C
38228080	chr21:38228080:G:A
38228221	chr21:38228221:C:T
38228283	chr21:38228283:T:C
38228319	chr21:38228319:C:T
38228326	chr21:38228326:G:C
38228362	chr21:38228362:A:G
38228531	chr21:38228531:C:T
38228670	chr21:38228670:T:C
38228810	chr21:38228810:A:G
38229181	chr21:38229181:C:T
38229182	chr21:38229182:A:G
38229205	chr21:38229205:A:G
38229225	chr21:38229225:G:A
38229305	chr21:38229305:A:G
38229477	chr21:38229477:G:A
38229500	chr21:38229500:G:T
38230029	chr21:38230029:T:G
38230329	chr21:38230329:T:C
38230691	chr21:38230691:G:A
38231734	chr21:38231734:T:G
38232021	chr21:38232021:G:T
38232284	chr21:38232284:G:A
38232391	chr21:38232391:G:C
38232699	chr21:38232699:T:G
38232720	chr21:38232720:T:C
38232736	chr21:38232736:T:C
38232776	chr21:38232776:T:A
38232956	chr21:38232956:G:T
38233500	chr21:38233500:C:T
38233758	chr21:38233758:G:A
38233944	chr21:38233944:AGAAAG:A
38234089	chr21:38234089:C:T
38234293	chr21:38234293:T:A
38234415	chr21:38234415:C:G
38234450	chr21:38234450:G:C
38234610	chr21:38234610:A:T
38234876	chr21:38234876:C:T
38235320	chr21:38235320:G:A
38235424	chr21:38235424:C:T
38235427	chr21:38235427:G:A
38235955	chr21:38235955:A:G
38235992	chr21:38235992:T:A
38236502	chr21:38236502:T:A
38236739	chr21:38236739:G:T
38237295	chr21:38237295:G:A
38237396	chr21:38237396:G:A
38237641	chr21:38237641:A:G
38237881	chr21:38237881:T:C
38237945	chr21:38237945:C:T
38237955	chr21:38237955:CAACAAG:C
38238124	chr21:38238124:G:T
38238460	chr21:38238460:G:A
38238469	chr21:38238469:A:G
38238471	chr21:38238471:A:G
38238807	chr21:38238807:C:G
38239128	chr21:38239128:A:G
38239283	chr21:38239283:G:A
38239442	chr21:38239442:G:A
38240876	chr21:38240876:C:T
38240896	chr21:38240896:T:C
38240936	chr21:38240936:A:G
38240968	chr21:38240968:A:T
38241191	chr21:38241191:C:T
38241314	chr21:38241314:AC:A
38241332	chr21:38241332:A:G
38241748	chr21:38241748:C:T
38241861	chr21:38241861:T:C
38242518	chr21:38242518:G:T
38242519	chr21:38242519:G:A
38242612	chr21:38242612:G:A
38243145	chr21:38243145:G:A
38243490	chr21:38243490:C:T
38243842	chr21:38243842:A:G
38243850	chr21:38243850:C:T
38243913	chr21:38243913:A:G
38243963	chr21:38243963:A:G
38244018	chr21:38244018:T:G
38244393	chr21:38244393:A:G
38244925	chr21:38244925:G:A
38245156	chr21:38245156:C:T
38245333	chr21:38245333:T:C
38245520	chr21:38245520:C:T
38246568	chr21:38246568:C:T
38246901	chr21:38246901:C:T
38247344	chr21:38247344:G:A
38247680	chr21:38247680:G:T
38247839	chr21:38247839:C:G
38248143	chr21:38248143:G:T
38248617	chr21:38248617:T:A
38249291	chr21:38249291:T:C
38249757	chr21:38249757:G:A
38250020	chr21:38250020:G:A
38250314	chr21:38250314:T:C
38250383	chr21:38250383:C:T
38250539	chr21:38250539:G:C
38250962	chr21:38250962:C:T
38251717	chr21:38251717:G:C
38252748	chr21:38252748:A:G
38252776	chr21:38252776:A:G
38253298	chr21:38253298:T:C
38254499	chr21:38254499:C:T
38254552	chr21:38254552:T:A
38254654	chr21:38254654:G:T
38255287	chr21:38255287:C:T
38255548	chr21:38255548:G:C
38255790	chr21:38255790:A:G
38255928	chr21:38255928:T:C
38256276	chr21:38256276:T:C
38256487	chr21:38256487:A:G
38256530	chr21:38256530:C:G
38256567	chr21:38256567:G:A
38256871	chr21:38256871:C:T
38257275	chr21:38257275:G:A
38257289	chr21:38257289:T:G
38257397	chr21:38257397:G:C
38257496	chr21:38257496:C:T
38257702	chr21:38257702:T:C
38257974	chr21:38257974:C:G
38258001	chr21:38258001:TA:T
38259179	chr21:38259179:T:G
38259458	chr21:38259458:G:C
38259479	chr21:38259479:G:A
38259542	chr21:38259542:C:T
38259747	chr21:38259747:C:T
38260000	chr21:38260000:A:G
38260411	chr21:38260411:A:C
38260670	chr21:38260670:T:A
38261270	chr21:38261270:T:G
38261465	chr21:38261465:A:C
38261523	chr21:38261523:T:A
38261591	chr21:38261591:T:G
38261746	chr21:38261746:C:T
38261884	chr21:38261884:T:C
38262187	chr21:38262187:C:G
38262463	chr21:38262463:G:A
38262772	chr21:38262772:G:A
38263208	chr21:38263208:A:G
38263246	chr21:38263246:T:G
38263627	chr21:38263627:C:T
38263736	chr21:38263736:G:GT
38264002	chr21:38264002:A:C
38264500	chr21:38264500:C:A
38264653	chr21:38264653:A:G
38264837	chr21:38264837:A:G
38264949	chr21:38264949:G:A
38265171	chr21:38265171:C:G
38265203	chr21:38265203:G:T
38265507	chr21:38265507:G:A
38265545	chr21:38265545:C:T
38265899	chr21:38265899:T:G
38266537	chr21:38266537:T:C
38267475	chr21:38267475:G:A
38267945	chr21:38267945:T:C
38269364	chr21:38269364:T:C
38269609	chr21:38269609:G:C
38269944	chr21:38269944:C:T
38270254	chr21:38270254:C:T
38270731	chr21:38270731:A:C
38270829	chr21:38270829:CA:C
38270882	chr21:38270882:C:T
38271050	chr21:38271050:C:G
38271744	chr21:38271744:T:C
38271769	chr21:38271769:T:C
38271838	chr21:38271838:T:C
38272255	chr21:38272255:T:C
38272331	chr21:38272331:G:T
38272601	chr21:38272601:G:A
38272691	chr21:38272691:T:C
38272728	chr21:38272728:A:G
38273201	chr21:38273201:A:G
38273212	chr21:38273212:G:A
38273285	chr21:38273285:C:T
38273456	chr21:38273456:A:G
38273520	chr21:38273520:A:T
38274098	chr21:38274098:C:G
38274260	chr21:38274260:G:A
38274356	chr21:38274356:G:A
38274423	chr21:38274423:GA:G
38274470	chr21:38274470:C:A
38274686	chr21:38274686:C:T
38274767	chr21:38274767:T:C
38274827	chr21:38274827:T:C
38274832	chr21:38274832:T:C
38275010	chr21:38275010:C:T
38275014	chr21:38275014:A:C
38275203	chr21:38275203:A:G
38275463	chr21:38275463:A:G
38275478	chr21:38275478:C:T
38275560	chr21:38275560:A:G
38275679	chr21:38275679:A:G
38275734	chr21:38275734:G:A
38276461	chr21:38276461:T:G
38276785	chr21:38276785:GA:G
38277171	chr21:38277171:C:T
38277272	chr21:38277272:C:T
38277284	chr21:38277284:G:T
38277627	chr21:38277627:A:G
38277762	chr21:38277762:A:G
38277802	chr21:38277802:C:CA
38277844	chr21:38277844:TTTATAGA:T
38277972	chr21:38277972:A:G
38277980	chr21:38277980:C:T
38277991	chr21:38277991:C:T
38278108	chr21:38278108:C:T
38278690	chr21:38278690:G:T
38278830	chr21:38278830:G:A
38278905	chr21:38278905:C:T
38278951	chr21:38278951:G:A
38279174	chr21:38279174:C:T
38279482	chr21:38279482:T:C
38279630	chr21:38279630:C:G
38279631	chr21:38279631:T:C
38279646	chr21:38279646:A:G
38279909	chr21:38279909:C:T
38280101	chr21:38280101:G:T
38280337	chr21:38280337:T:C
38280477	chr21:38280477:C:T
38280478	chr21:38280478:G:A
38280567	chr21:38280567:A:G
38280638	chr21:38280638:T:C
38280673	chr21:38280673:G:T
38280918	chr21:38280918:A:G
38280927	chr21:38280927:G:C
38280964	chr21:38280964:C:T
38281136	chr21:38281136:G:A
38281144	chr21:38281144:G:A
38281163	chr21:38281163:G:A
38281351	chr21:38281351:C:T
38281423	chr21:38281423:C:A
38281517	chr21:38281517:A:G
38281719	chr21:38281719:C:A
38281733	chr21:38281733:C:A
38281927	chr21:38281927:C:T
38282006	chr21:38282006:C:T
38282086	chr21:38282086:T:G
38282110	chr21:38282110:G:A
38282116	chr21:38282116:A:G
38282210	chr21:38282210:T:C
38282451	chr21:38282451:C:T
38282519	chr21:38282519:C:T
38282619	chr21:38282619:C:G
38282677	chr21:38282677:C:T
38283001	chr21:38283001:A:G
38283023	chr21:38283023:A:G
38283071	chr21:38283071:T:C
38283356	chr21:38283356:G:A
38283478	chr21:38283478:T:G
38283611	chr21:38283611:T:C
38283744	chr21:38283744:A:G
38283745	chr21:38283745:TTACTC:T
38283758	chr21:38283758:C:T
38283844	chr21:38283844:GAAA:G
38284191	chr21:38284191:T:G
38284321	chr21:38284321:C:T
38284451	chr21:38284451:T:C
38284583	chr21:38284583:T:C
38284659	chr21:38284659:A:G
38284780	chr21:38284780:A:G
38284788	chr21:38284788:C:T
38285041	chr21:38285041:G:A
38285105	chr21:38285105:A:G
38285330	chr21:38285330:C:T
38285556	chr21:38285556:GA:G
38285810	chr21:38285810:G:C
38285981	chr21:38285981:T:C
38286299	chr21:38286299:C:A
38286445	chr21:38286445:T:C
38287135	chr21:38287135:A:C
38287292	chr21:38287292:G:C
38287298	chr21:38287298:A:T
38287315	chr21:38287315:G:T
38287542	chr21:38287542:T:C
38287844	chr21:38287844:C:A
38287951	chr21:38287951:A:G
38288180	chr21:38288180:A:G
38288197	chr21:38288197:C:T
38288201	chr21:38288201:C:T
38288283	chr21:38288283:C:T
38288337	chr21:38288337:A:T
38288582	chr21:38288582:T:C
38288588	chr21:38288588:TAA:T
38288611	chr21:38288611:G:A
38288766	chr21:38288766:A:G
38288800	chr21:38288800:T:C
38289054	chr21:38289054:G:A
38289089	chr21:38289089:C:T
38289105	chr21:38289105:G:A
38289786	chr21:38289786:A:G
38289808	chr21:38289808:C:A
38289874	chr21:38289874:C:T
38290179	chr21:38290179:A:C
38290391	chr21:38290391:A:G
38290518	chr21:38290518:T:C
38290535	chr21:38290535:A:G
38290632	chr21:38290632:T:C
38290698	chr21:38290698:A:G
38290821	chr21:38290821:G:A
38290925	chr21:38290925:CTAGATA:C
38290989	chr21:38290989:A:AG
38291067	chr21:38291067:C:T
38291838	chr21:38291838:T:G
38291903	chr21:38291903:T:G
38291905	chr21:38291905:T:G
38292177	chr21:38292177:A:G
38292350	chr21:38292350:C:A
38292395	chr21:38292395:C:T
38292581	chr21:38292581:A:G
38292585	chr21:38292585:C:T
38292838	chr21:38292838:G:A
38293054	chr21:38293054:G:A
38293223	chr21:38293223:T:C
38293598	chr21:38293598:G:C
38293610	chr21:38293610:C:T
38293729	chr21:38293729:A:ACT
38293730	chr21:38293730:AAAAGTG:A
38293960	chr21:38293960:C:T
38293966	chr21:38293966:G:A
38294004	chr21:38294004:A:G
38294187	chr21:38294187:T:G
38294283	chr21:38294283:A:G
38294342	chr21:38294342:A:G
38294415	chr21:38294415:G:A
38294555	chr21:38294555:G:A
38294656	chr21:38294656:ACTACCCTTCCATTTC:A
38294924	chr21:38294924:C:T
38294972	chr21:38294972:C:T
38295004	chr21:38295004:A:G
38295046	chr21:38295046:G:C
38295047	chr21:38295047:C:T
38295111	chr21:38295111:A:G
38295216	chr21:38295216:G:T
38295259	chr21:38295259:A:G
38295334	chr21:38295334:C:T
38295378	chr21:38295378:C:T
38295481	chr21:38295481:C:G
38295624	chr21:38295624:A:G
38295762	chr21:38295762:C:A
38296109	chr21:38296109:C:T
38296121	chr21:38296121:A:G
38296218	chr21:38296218:G:C
38296292	chr21:38296292:AATAG:A
38296303	chr21:38296303:A:C
38296554	chr21:38296554:G:T
38296634	chr21:38296634:C:T
38297065	chr21:38297065:A:C
38297524	chr21:38297524:A:G
38297566	chr21:38297566:TTGTC:T
38297596	chr21:38297596:C:T
38297987	chr21:38297987:T:C
38297992	chr21:38297992:C:T
38298038	chr21:38298038:T:G
38298064	chr21:38298064:C:T
38298076	chr21:38298076:A:G
38298251	chr21:38298251:G:C
38298260	chr21:38298260:T:C
38298438	chr21:38298438:A:G
38298470	chr21:38298470:C:T
38298545	chr21:38298545:A:G
38298570	chr21:38298570:A:G
38298864	chr21:38298864:T:C
38299057	chr21:38299057:C:T
38299060	chr21:38299060:C:G
38299089	chr21:38299089:C:T
38299277	chr21:38299277:A:G
38299525	chr21:38299525:C:T
38299554	chr21:38299554:G:A
38300971	chr21:38300971:T:C
38301203	chr21:38301203:C:G
38301297	chr21:38301297:G:A
38301377	chr21:38301377:C:T
38301782	chr21:38301782:T:C
38301908	chr21:38301908:C:T
38301995	chr21:38301995:TGCACACAC:T
38302019	chr21:38302019:CACAT:C
38302172	chr21:38302172:G:A
38302207	chr21:38302207:T:C
38302211	chr21:38302211:C:T
38302448	chr21:38302448:G:A
38302648	chr21:38302648:G:T
38302906	chr21:38302906:A:T
38303508	chr21:38303508:AG:A
38303647	chr21:38303647:C:T
38303680	chr21:38303680:A:AAAG
38303768	chr21:38303768:G:T
38304225	chr21:38304225:T:C
38304596	chr21:38304596:A:G
38304820	chr21:38304820:C:T
38305304	chr21:38305304:A:C
38306014	chr21:38306014:G:A
38306061	chr21:38306061:C:T
38306228	chr21:38306228:A:G
38306386	chr21:38306386:A:G
38306624	chr21:38306624:C:T
38306694	chr21:38306694:C:T
38306720	chr21:38306720:C:T
38306721	chr21:38306721:A:G
38307004	chr21:38307004:T:C
38307223	chr21:38307223:A:G
38307447	chr21:38307447:G:A
38307471	chr21:38307471:C:G
38307523	chr21:38307523:C:G
38307547	chr21:38307547:G:A
38307786	chr21:38307786:C:G
38307881	chr21:38307881:C:T
38308159	chr21:38308159:GAGT:G
38309114	chr21:38309114:C:T
38309187	chr21:38309187:A:C
38309396	chr21:38309396:AT:A
38309435	chr21:38309435:G:T
38310034	chr21:38310034:G:A
38310168	chr21:38310168:G:A
38310205	chr21:38310205:AG:A
38310226	chr21:38310226:G:T
38310597	chr21:38310597:C:G
38310796	chr21:38310796:C:A
38310851	chr21:38310851:C:T
38310860	chr21:38310860:C:T
38310862	chr21:38310862:T:G
38311184	chr21:38311184:G:A
38311266	chr21:38311266:T:A
38311279	chr21:38311279:CTG:C
38311282	chr21:38311282:G:A
38311388	chr21:38311388:C:T
38311691	chr21:38311691:A:T
38311901	chr21:38311901:CAATTTCTATTTCAG:C
38312147	chr21:38312147:A:G
38312339	chr21:38312339:C:A
38312498	chr21:38312498:C:T
38312982	chr21:38312982:A:G
38313044	chr21:38313044:T:C
38313590	chr21:38313590:A:C
38314417	chr21:38314417:C:G
38314650	chr21:38314650:G:A
38314807	chr21:38314807:C:T
38314832	chr21:38314832:G:A
38315166	chr21:38315166:C:G
38315249	chr21:38315249:T:G
38315260	chr21:38315260:T:C
38315266	chr21:38315266:T:C
38315650	chr21:38315650:A:T
38315656	chr21:38315656:T:G
38316185	chr21:38316185:A:G
38316351	chr21:38316351:A:T
38316397	chr21:38316397:T:C
38316468	chr21:38316468:T:C
38316561	chr21:38316561:T:G
38316933	chr21:38316933:C:A
38317063	chr21:38317063:A:G
38317214	chr21:38317214:A:G
38317284	chr21:38317284:G:A
38317768	chr21:38317768:C:T
38317856	chr21:38317856:G:A
38318197	chr21:38318197:C:T
38318297	chr21:38318297:C:T
38318314	chr21:38318314:C:T
38318316	chr21:38318316:T:A
38318323	chr21:38318323:C:G
38318439	chr21:38318439:A:G
38318457	chr21:38318457:T:C
38318741	chr21:38318741:A:G
38318832	chr21:38318832:T:TA
38319474	chr21:38319474:T:C
38319701	chr21:38319701:A:C
38320347	chr21:38320347:A:C
38320532	chr21:38320532:C:T
38321125	chr21:38321125:G:T
38321126	chr21:38321126:C:T
38321714	chr21:38321714:C:T
38321764	chr21:38321764:G:A
38322169	chr21:38322169:A:C
38322452	chr21:38322452:A:C
38322519	chr21:38322519:G:A
38322534	chr21:38322534:G:A
38322888	chr21:38322888:C:T
38322940	chr21:38322940:T:C
38323234	chr21:38323234:G:A
38323387	chr21:38323387:A:T
38323610	chr21:38323610:A:G
38323731	chr21:38323731:T:C
38323747	chr21:38323747:T:A
38323992	chr21:38323992:C:G
38324554	chr21:38324554:T:C
38324936	chr21:38324936:T:C
38325459	chr21:38325459:G:GA
38325514	chr21:38325514:C:A
38325527	chr21:38325527:C:T
38325592	chr21:38325592:T:C
38326016	chr21:38326016:G:A
38326349	chr21:38326349:A:G
38326579	chr21:38326579:G:A
38326657	chr21:38326657:A:G
38326995	chr21:38326995:AC:A
38327033	chr21:38327033:A:G
38327107	chr21:38327107:G:A
38327143	chr21:38327143:G:A
38327168	chr21:38327168:A:G
38327617	chr21:38327617:G:A
38327669	chr21:38327669:A:G
38327874	chr21:38327874:G:A
38328075	chr21:38328075:G:C
38328158	chr21:38328158:A:T
38328274	chr21:38328274:C:G
38328338	chr21:38328338:A:G
38328370	chr21:38328370:C:T
38328582	chr21:38328582:A:G
38328838	chr21:38328838:C:T
38328989	chr21:38328989:C:G
38329104	chr21:38329104:G:A
38329571	chr21:38329571:G:A
38329990	chr21:38329990:A:T
38330043	chr21:38330043:A:G
38330568	chr21:38330568:C:T
38330866	chr21:38330866:G:A
38331214	chr21:38331214:G:A
38331555	chr21:38331555:G:A
38331726	chr21:38331726:G:A
38332008	chr21:38332008:C:T
38332138	chr21:38332138:A:C
38332409	chr21:38332409:A:T
38332586	chr21:38332586:A:T
38333119	chr21:38333119:C:T
38333345	chr21:38333345:C:T
38333346	chr21:38333346:G:A
38333474	chr21:38333474:T:A
38333704	chr21:38333704:G:A
38333745	chr21:38333745:C:T
38333890	chr21:38333890:C:T
38334100	chr21:38334100:C:A
38334526	chr21:38334526:G:A
38334607	chr21:38334607:G:C
38335210	chr21:38335210:T:C
38335313	chr21:38335313:C:T
38335428	chr21:38335428:A:C
38335433	chr21:38335433:T:C
38335526	chr21:38335526:C:T
38335839	chr21:38335839:A:G
38335987	chr21:38335987:G:A
38335992	chr21:38335992:T:C
38335998	chr21:38335998:A:G
38336633	chr21:38336633:A:G
38336777	chr21:38336777:C:T
38336808	chr21:38336808:A:G
38337819	chr21:38337819:C:A
38338539	chr21:38338539:C:G
38338906	chr21:38338906:A:G
38338934	chr21:38338934:A:T
38339020	chr21:38339020:A:G
38339359	chr21:38339359:G:A
38339402	chr21:38339402:A:G
38339475	chr21:38339475:C:T
38339624	chr21:38339624:A:C
38339805	chr21:38339805:G:A
38339875	chr21:38339875:CT:C
38339893	chr21:38339893:C:T
38340143	chr21:38340143:A:G
38340447	chr21:38340447:G:C
38340960	chr21:38340960:G:T
38340985	chr21:38340985:C:T
38341117	chr21:38341117:C:A
38341157	chr21:38341157:TTA:T
38341313	chr21:38341313:C:T
38341665	chr21:38341665:C:A
38341747	chr21:38341747:G:A
38341896	chr21:38341896:A:C
38342627	chr21:38342627:G:C
38342718	chr21:38342718:G:A
38342737	chr21:38342737:G:C
38343293	chr21:38343293:A:G
38343593	chr21:38343593:C:T
38343722	chr21:38343722:T:C
38343867	chr21:38343867:C:T
38343896	chr21:38343896:T:C
38344024	chr21:38344024:C:T
38344152	chr21:38344152:T:C
38344292	chr21:38344292:A:C
38344544	chr21:38344544:G:A
38344679	chr21:38344679:G:T
38345026	chr21:38345026:C:CTA
38345425	chr21:38345425:G:A
38345665	chr21:38345665:T:C
38345815	chr21:38345815:C:T
38346068	chr21:38346068:A:G
38346104	chr21:38346104:T:C
38346336	chr21:38346336:A:G
38347105	chr21:38347105:C:A
38347173	chr21:38347173:G:C
38347339	chr21:38347339:T:C
38347976	chr21:38347976:G:C
38348217	chr21:38348217:G:A
38348753	chr21:38348753:G:T
38349384	chr21:38349384:C:T
38349630	chr21:38349630:G:A
38349842	chr21:38349842:C:G
38349907	chr21:38349907:A:G
38349966	chr21:38349966:C:T
38350008	chr21:38350008:T:C
38350032	chr21:38350032:T:C
38350240	chr21:38350240:G:A
38350424	chr21:38350424:G:C
38350466	chr21:38350466:G:A
38350497	chr21:38350497:A:G
38350693	chr21:38350693:G:C
38350750	chr21:38350750:AG:A
38350891	chr21:38350891:G:A
38350896	chr21:38350896:G:A
38350991	chr21:38350991:T:C
38351295	chr21:38351295:C:T
38351358	chr21:38351358:G:A
38351455	chr21:38351455:G:A
38351465	chr21:38351465:G:A
38351467	chr21:38351467:C:T
38351501	chr21:38351501:T:C
38351640	chr21:38351640:A:G
38351732	chr21:38351732:A:C
38351779	chr21:38351779:G:C
38351853	chr21:38351853:G:A
38352137	chr21:38352137:C:T
38352432	chr21:38352432:A:G
38352490	chr21:38352490:A:G
38352649	chr21:38352649:A:T
38352778	chr21:38352778:A:G
38352836	chr21:38352836:T:C
38352851	chr21:38352851:A:G
38353039	chr21:38353039:A:C
38353155	chr21:38353155:C:T
38353310	chr21:38353310:A:AG
38353686	chr21:38353686:T:G
38353687	chr21:38353687:G:A
38354218	chr21:38354218:C:T
38354452	chr21:38354452:G:A
38354472	chr21:38354472:G:C
38354752	chr21:38354752:G:A
38354885	chr21:38354885:T:G
38355179	chr21:38355179:G:A
38355198	chr21:38355198:A:G
38355451	chr21:38355451:G:A
38355919	chr21:38355919:T:C
38356075	chr21:38356075:C:T
38356244	chr21:38356244:T:C
38356496	chr21:38356496:CAG:C
38356624	chr21:38356624:A:C
38356821	chr21:38356821:G:T
38356914	chr21:38356914:C:T
38356955	chr21:38356955:G:A
38357045	chr21:38357045:C:G
38358081	chr21:38358081:T:G
38358098	chr21:38358098:TTAAA:T
38358181	chr21:38358181:G:T
38358325	chr21:38358325:A:G
38358336	chr21:38358336:T:C
38358395	chr21:38358395:A:T
38358827	chr21:38358827:A:C
38358968	chr21:38358968:C:T
38359089	chr21:38359089:C:T
38359469	chr21:38359469:T:C
38359634	chr21:38359634:C:T
38359991	chr21:38359991:A:C
38360434	chr21:38360434:G:A
38360506	chr21:38360506:C:T
38360723	chr21:38360723:G:A
38360834	chr21:38360834:T:A
38360876	chr21:38360876:CT:C
38361389	chr21:38361389:G:A
38361607	chr21:38361607:T:C
38361779	chr21:38361779:C:T
38361801	chr21:38361801:G:A
38362006	chr21:38362006:G:A
38362562	chr21:38362562:A:C
38363219	chr21:38363219:T:C
38364093	chr21:38364093:C:T
38364524	chr21:38364524:T:A
38364714	chr21:38364714:A:T
38364945	chr21:38364945:AG:A
38365050	chr21:38365050:G:T
38365088	chr21:38365088:T:C
38365243	chr21:38365243:A:G
38365803	chr21:38365803:G:A
38366023	chr21:38366023:G:C
38366065	chr21:38366065:A:C
38366261	chr21:38366261:C:T
38366403	chr21:38366403:G:A
38366432	chr21:38366432:A:G
38366447	chr21:38366447:A:G
38366595	chr21:38366595:A:G
38366922	chr21:38366922:G:A
38367214	chr21:38367214:A:G
38367556	chr21:38367556:A:G
38367743	chr21:38367743:T:A
38367881	chr21:38367881:A:G
38368282	chr21:38368282:C:G
38368388	chr21:38368388:T:TA
38368833	chr21:38368833:A:G
38369012	chr21:38369012:A:C
38369246	chr21:38369246:A:G
38369462	chr21:38369462:G:T
38369553	chr21:38369553:T:G
38369894	chr21:38369894:G:A
38370100	chr21:38370100:C:T
38371263	chr21:38371263:C:T
38371445	chr21:38371445:T:C
38371796	chr21:38371796:A:T
38371962	chr21:38371962:G:A
38372124	chr21:38372124:G:A
38372209	chr21:38372209:T:A
38372229	chr21:38372229:G:C
38373011	chr21:38373011:C:A
38374343	chr21:38374343:G:A
38374415	chr21:38374415:T:C
38374635	chr21:38374635:T:C
38375039	chr21:38375039:G:A
38375582	chr21:38375582:C:T
38375676	chr21:38375676:C:G
38375742	chr21:38375742:G:A
38376165	chr21:38376165:A:C
38376602	chr21:38376602:G:A
38376732	chr21:38376732:T:G
38376773	chr21:38376773:A:G
38377053	chr21:38377053:T:G
38377054	chr21:38377054:C:T
38377209	chr21:38377209:G:A
38377564	chr21:38377564:A:C
38377724	chr21:38377724:G:A
38377770	chr21:38377770:T:A
38377983	chr21:38377983:C:G
38378094	chr21:38378094:C:T
38378339	chr21:38378339:A:C
38378374	chr21:38378374:C:T
38378764	chr21:38378764:T:C
38378980	chr21:38378980:G:A
38379317	chr21:38379317:G:T
38380007	chr21:38380007:G:C
38380033	chr21:38380033:G:A
38380521	chr21:38380521:A:C
38380559	chr21:38380559:G:A
38380751	chr21:38380751:C:T
38380799	chr21:38380799:GAATAT:G
38381132	chr21:38381132:CT:C
38381208	chr21:38381208:C:T
38381260	chr21:38381260:T:C
38381291	chr21:38381291:C:T
38381360	chr21:38381360:T:C
38381424	chr21:38381424:A:C
38381450	chr21:38381450:T:C
38381453	chr21:38381453:T:C
38381957	chr21:38381957:A:G
38382484	chr21:38382484:A:G
38382873	chr21:38382873:A:C
38383685	chr21:38383685:G:A
38384054	chr21:38384054:T:A
38385134	chr21:38385134:T:A
38385340	chr21:38385340:A:G
38385378	chr21:38385378:G:A
38385987	chr21:38385987:C:T
38386001	chr21:38386001:G:A
38386226	chr21:38386226:T:C
38386938	chr21:38386938:G:A
38387404	chr21:38387404:G:A
38387559	chr21:38387559:T:A
38387652	chr21:38387652:T:C
38388789	chr21:38388789:C:T
38389154	chr21:38389154:C:G
38389399	chr21:38389399:T:A
38389952	chr21:38389952:T:C
38390119	chr21:38390119:G:A
38390961	chr21:38390961:T:C
38392094	chr21:38392094:A:T
38392266	chr21:38392266:A:G
38392289	chr21:38392289:T:A
38392339	chr21:38392339:G:C
38392479	chr21:38392479:C:G
38392501	chr21:38392501:C:T
38392515	chr21:38392515:T:C
38392594	chr21:38392594:T:C
38392964	chr21:38392964:A:G
38393588	chr21:38393588:C:T
38393806	chr21:38393806:A:C
38393920	chr21:38393920:C:T
38394109	chr21:38394109:C:T
38394220	chr21:38394220:C:T
38394431	chr21:38394431:C:A
38394499	chr21:38394499:C:T
38394504	chr21:38394504:C:T
38394526	chr21:38394526:G:A
38394575	chr21:38394575:C:A
38394647	chr21:38394647:T:C
38395328	chr21:38395328:C:T
38395446	chr21:38395446:C:T
38395641	chr21:38395641:T:C
38395952	chr21:38395952:C:T
38396012	chr21:38396012:T:G
38396352	chr21:38396352:A:G
38396915	chr21:38396915:TAA:T
38397191	chr21:38397191:T:C
38397268	chr21:38397268:A:G
38397327	chr21:38397327:T:C
38397756	chr21:38397756:T:C
38397895	chr21:38397895:G:C
38398442	chr21:38398442:T:C
38399233	chr21:38399233:G:A
38399554	chr21:38399554:T:C
38399707	chr21:38399707:T:A
38400878	chr21:38400878:GT:G
38400919	chr21:38400919:C:T
38401585	chr21:38401585:A:T
38401606	chr21:38401606:T:C
38402757	chr21:38402757:G:A
38403121	chr21:38403121:C:T
38403352	chr21:38403352:C:T
38403546	chr21:38403546:G:A
38404006	chr21:38404006:T:C
38404563	chr21:38404563:A:T
38404590	chr21:38404590:C:T
38404640	chr21:38404640:T:C
38404665	chr21:38404665:T:C
38404894	chr21:38404894:G:C
38404939	chr21:38404939:TGAGA:T
38405109	chr21:38405109:T:C
38405447	chr21:38405447:G:A
38405806	chr21:38405806:C:T
38405909	chr21:38405909:T:C
38405943	chr21:38405943:G:A
38406016	chr21:38406016:A:G
38406027	chr21:38406027:T:C
38406028	chr21:38406028:G:A
38407229	chr21:38407229:A:T
38407430	chr21:38407430:G:C
38407465	chr21:38407465:C:T
38407611	chr21:38407611:G:A
38407919	chr21:38407919:AT:A
38408020	chr21:38408020:T:C
38408024	chr21:38408024:C:T
38408254	chr21:38408254:A:G
38408630	chr21:38408630:T:C
38409221	chr21:38409221:T:C
38409252	chr21:38409252:G:A
38409273	chr21:38409273:G:C
38409738	chr21:38409738:G:A
38409766	chr21:38409766:T:C
38409829	chr21:38409829:T:A
38410475	chr21:38410475:G:A
38410495	chr21:38410495:C:T
38411049	chr21:38411049:A:G
38411289	chr21:38411289:G:T
38411406	chr21:38411406:C:T
38411468	chr21:38411468:T:C
38411640	chr21:38411640:A:C
38411886	chr21:38411886:G:A
38411898	chr21:38411898:T:G
38412311	chr21:38412311:T:C
38412818	chr21:38412818:T:C
38412885	chr21:38412885:C:T
38413264	chr21:38413264:G:A
38413931	chr21:38413931:C:T
38414061	chr21:38414061:A:C
38414691	chr21:38414691:A:G
38415005	chr21:38415005:G:A
38415609	chr21:38415609:G:A
38415660	chr21:38415660:T:A
38415669	chr21:38415669:G:A
38416581	chr21:38416581:A:C
38417238	chr21:38417238:A:G
38417516	chr21:38417516:C:T
38417684	chr21:38417684:G:C
38417879	chr21:38417879:A:G
38418025	chr21:38418025:T:A
38418596	chr21:38418596:G:A
38418938	chr21:38418938:AAAAAAAAAAAAAG:A
38419018	chr21:38419018:G:A
38419077	chr21:38419077:G:A
38419558	chr21:38419558:ACT:A
38419939	chr21:38419939:C:T
38420519	chr21:38420519:C:T
38420679	chr21:38420679:A:G
38420825	chr21:38420825:A:T
38420865	chr21:38420865:T:C
38421261	chr21:38421261:G:T
38421947	chr21:38421947:G:C
38421956	chr21:38421956:G:A
38422509	chr21:38422509:C:G
38422579	chr21:38422579:G:A
38422901	chr21:38422901:T:C
38422958	chr21:38422958:T:G
38423280	chr21:38423280:T:G
38424009	chr21:38424009:G:A
38424304	chr21:38424304:C:A
38424381	chr21:38424381:G:A
38424614	chr21:38424614:C:T
38424676	chr21:38424676:C:T
38425114	chr21:38425114:T:C
38425227	chr21:38425227:T:C
38425510	chr21:38425510:G:A
38425511	chr21:38425511:T:C
38425828	chr21:38425828:A:G
38425858	chr21:38425858:G:A
38425859	chr21:38425859:G:T
38426555	chr21:38426555:G:A
38426705	chr21:38426705:C:T
38426879	chr21:38426879:A:G
38426914	chr21:38426914:G:A
38426942	chr21:38426942:G:T
38427092	chr21:38427092:G:A
38427169	chr21:38427169:G:A
38427434	chr21:38427434:G:A
38427543	chr21:38427543:C:G
38427616	chr21:38427616:T:C
38428174	chr21:38428174:G:C
38428304	chr21:38428304:C:T
38428775	chr21:38428775:T:C
38428831	chr21:38428831:G:A
38428885	chr21:38428885:T:C
38429048	chr21:38429048:C:T
38429137	chr21:38429137:T:C
38429423	chr21:38429423:ATG:A
38429710	chr21:38429710:TGC:T
38429817	chr21:38429817:T:G
38429932	chr21:38429932:A:G
38430201	chr21:38430201:C:G
38430376	chr21:38430376:A:G
38430644	chr21:38430644:C:T
38430694	chr21:38430694:C:T
38430744	chr21:38430744:A:G
38430814	chr21:38430814:A:G
38430870	chr21:38430870:C:G
38431740	chr21:38431740:T:C
38431848	chr21:38431848:G:A
38431871	chr21:38431871:C:T
38431941	chr21:38431941:T:C
38432361	chr21:38432361:T:C
38432488	chr21:38432488:C:A
38432918	chr21:38432918:A:G
38432943	chr21:38432943:C:T
38433256	chr21:38433256:G:A
38433336	chr21:38433336:A:G
38433489	chr21:38433489:A:G
38433875	chr21:38433875:G:A
38433953	chr21:38433953:A:G
38434205	chr21:38434205:A:G
38434963	chr21:38434963:C:T
38435111	chr21:38435111:T:C
38435114	chr21:38435114:G:A
38435140	chr21:38435140:C:A
38435347	chr21:38435347:G:C
38435409	chr21:38435409:C:T
38435431	chr21:38435431:G:A
38435528	chr21:38435528:T:C
38435575	chr21:38435575:C:T
38436343	chr21:38436343:T:C
38436779	chr21:38436779:T:C
38436865	chr21:38436865:AG:A
38436991	chr21:38436991:G:A
38437036	chr21:38437036:T:C
38437968	chr21:38437968:G:C
38438275	chr21:38438275:T:C
38438977	chr21:38438977:C:T
38439111	chr21:38439111:A:C
38439244	chr21:38439244:A:C
38440326	chr21:38440326:G:T
38440437	chr21:38440437:A:T
38440466	chr21:38440466:T:C
38440517	chr21:38440517:A:G
38440750	chr21:38440750:T:C
38441162	chr21:38441162:A:G
38441483	chr21:38441483:C:A
38441595	chr21:38441595:C:G
38441734	chr21:38441734:G:T
38441843	chr21:38441843:G:A
38441985	chr21:38441985:A:C
38442029	chr21:38442029:T:A
38442032	chr21:38442032:T:C
38442089	chr21:38442089:A:G
38442252	chr21:38442252:G:A
38442328	chr21:38442328:G:C
38442446	chr21:38442446:T:C
38442451	chr21:38442451:C:T
38442573	chr21:38442573:T:C
38443289	chr21:38443289:T:C
38443344	chr21:38443344:C:T
38443404	chr21:38443404:A:G
38443445	chr21:38443445:C:T
38443601	chr21:38443601:A:C
38443916	chr21:38443916:A:C
38444037	chr21:38444037:C:A
38444058	chr21:38444058:T:C
38444265	chr21:38444265:C:T
38444296	chr21:38444296:G:A
38444694	chr21:38444694:T:C
38444788	chr21:38444788:G:T
38444848	chr21:38444848:G:A
38444899	chr21:38444899:C:T
38445100	chr21:38445100:G:A
38445128	chr21:38445128:CT:C
38445267	chr21:38445267:G:A
38445811	chr21:38445811:C:T
38446412	chr21:38446412:T:A
38446452	chr21:38446452:G:A
38446845	chr21:38446845:A:T
38447073	chr21:38447073:G:T
38447152	chr21:38447152:GT:G
38447640	chr21:38447640:A:G
38447920	chr21:38447920:T:C
38448001	chr21:38448001:A:G
38448400	chr21:38448400:T:A
38448485	chr21:38448485:T:C
38448852	chr21:38448852:T:C
38449062	chr21:38449062:G:C
38449120	chr21:38449120:G:A
38449342	chr21:38449342:A:G
38449462	chr21:38449462:T:C
38449476	chr21:38449476:G:A
38450129	chr21:38450129:C:A
38450239	chr21:38450239:G:A
38450523	chr21:38450523:C:T
38450663	chr21:38450663:C:T
38450679	chr21:38450679:G:A
38450727	chr21:38450727:G:T
38450739	chr21:38450739:C:G
38450803	chr21:38450803:T:C
38450983	chr21:38450983:G:C
38451426	chr21:38451426:T:C
38451509	chr21:38451509:G:A
38451535	chr21:38451535:T:C
38451762	chr21:38451762:C:T
38452130	chr21:38452130:AAG:A
38452244	chr21:38452244:C:T
38452322	chr21:38452322:C:T
38452834	chr21:38452834:G:C
38453089	chr21:38453089:C:T
38453274	chr21:38453274:A:G
38453660	chr21:38453660:A:G
38453845	chr21:38453845:C:T
38454110	chr21:38454110:T:C
38454262	chr21:38454262:G:A
38454275	chr21:38454275:C:T
38454511	chr21:38454511:CT:C
38454852	chr21:38454852:C:T
38454899	chr21:38454899:C:T
38455303	chr21:38455303:G:A
38455404	chr21:38455404:G:A
38455502	chr21:38455502:C:A
38455516	chr21:38455516:G:A
38455994	chr21:38455994:C:T
38456386	chr21:38456386:G:A
38456598	chr21:38456598:C:CAG
38456667	chr21:38456667:C:T
38456921	chr21:38456921:A:G
38457324	chr21:38457324:T:C
38457346	chr21:38457346:G:A
38457726	chr21:38457726:G:A
38457913	chr21:38457913:G:A
38458137	chr21:38458137:G:A
38458627	chr21:38458627:C:T
38458633	chr21:38458633:C:T
38458713	chr21:38458713:T:G
38459268	chr21:38459268:A:G
38459471	chr21:38459471:C:T
38459737	chr21:38459737:G:C
38459873	chr21:38459873:C:T
38460295	chr21:38460295:A:G
38461646	chr21:38461646:T:C
38461772	chr21:38461772:T:C
38461845	chr21:38461845:C:T
38461949	chr21:38461949:C:T
38462045	chr21:38462045:G:A
38462124	chr21:38462124:G:A
38462407	chr21:38462407:C:T
38462869	chr21:38462869:C:G
38463108	chr21:38463108:T:C
38463238	chr21:38463238:T:C
38463275	chr21:38463275:T:C
38463363	chr21:38463363:T:C
38463863	chr21:38463863:T:G
38464034	chr21:38464034:T:C
38464281	chr21:38464281:G:A
38464436	chr21:38464436:A:G
38464969	chr21:38464969:G:A
38465463	chr21:38465463:T:A
38465567	chr21:38465567:A:G
38465700	chr21:38465700:G:A
38465855	chr21:38465855:G:T
38466392	chr21:38466392:C:A
38466516	chr21:38466516:G:C
38466649	chr21:38466649:T:C
38466813	chr21:38466813:T:C
38466871	chr21:38466871:A:T
38466902	chr21:38466902:C:T
38467042	chr21:38467042:C:T
38467128	chr21:38467128:A:G
38467284	chr21:38467284:A:G
38467317	chr21:38467317:GCCTCAAACAAA:G
38467603	chr21:38467603:T:C
38467620	chr21:38467620:G:A
38467934	chr21:38467934:T:C
38468846	chr21:38468846:G:A
38468901	chr21:38468901:C:T
38468902	chr21:38468902:G:A
38468926	chr21:38468926:A:C
38469174	chr21:38469174:C:A
38469267	chr21:38469267:A:G
38469339	chr21:38469339:T:C
38469454	chr21:38469454:C:T
38469476	chr21:38469476:A:G
38469549	chr21:38469549:T:TAAC
38469908	chr21:38469908:G:A
38470043	chr21:38470043:C:A
38470326	chr21:38470326:G:T
38470355	chr21:38470355:A:G
38471118	chr21:38471118:G:A
38471160	chr21:38471160:G:A
38471165	chr21:38471165:G:A
38471370	chr21:38471370:G:C
38471469	chr21:38471469:C:T
38471639	chr21:38471639:AT:A
38472301	chr21:38472301:T:C
38473032	chr21:38473032:A:G
38473059	chr21:38473059:C:T
38473117	chr21:38473117:C:T
38473317	chr21:38473317:G:A
38473352	chr21:38473352:T:C
38473704	chr21:38473704:G:GTTATAC
38473826	chr21:38473826:G:A
38473893	chr21:38473893:TGTAA:T
38475121	chr21:38475121:C:T
38475356	chr21:38475356:A:T
38475640	chr21:38475640:G:A
38476577	chr21:38476577:G:A
38476790	chr21:38476790:G:A
38476948	chr21:38476948:T:C
38477462	chr21:38477462:C:G
38477965	chr21:38477965:T:C
38478072	chr21:38478072:T:C
38478716	chr21:38478716:A:C
38478786	chr21:38478786:G:C
38479260	chr21:38479260:A:C
38479755	chr21:38479755:AC:A
38480156	chr21:38480156:G:A
38480530	chr21:38480530:TA:T
38480549	chr21:38480549:T:C
38481562	chr21:38481562:A:G
38481730	chr21:38481730:A:G
38481765	chr21:38481765:T:C
38482337	chr21:38482337:A:T
38482587	chr21:38482587:A:G
38482866	chr21:38482866:C:T
38482870	chr21:38482870:C:G
38483074	chr21:38483074:A:G
38483215	chr21:38483215:A:G
38483239	chr21:38483239:G:A
38483279	chr21:38483279:T:C
38483566	chr21:38483566:C:T
38483736	chr21:38483736:G:A
38483800	chr21:38483800:G:A
38483958	chr21:38483958:A:G
38484091	chr21:38484091:A:T
38484492	chr21:38484492:G:A
38484974	chr21:38484974:T:G
38485068	chr21:38485068:A:C
38485177	chr21:38485177:A:G
38485325	chr21:38485325:A:G
38485620	chr21:38485620:C:T
38485626	chr21:38485626:A:AT
38485632	chr21:38485632:G:A
38485705	chr21:38485705:A:G
38485748	chr21:38485748:G:A
38485831	chr21:38485831:G:T
38486131	chr21:38486131:C:T
38486175	chr21:38486175:T:C
38486180	chr21:38486180:G:A
38486185	chr21:38486185:A:G
38486287	chr21:38486287:G:A
38486838	chr21:38486838:C:A
38486979	chr21:38486979:A:G
38487267	chr21:38487267:A:G
38487576	chr21:38487576:C:G
38487799	chr21:38487799:T:C
38488333	chr21:38488333:G:A
38488516	chr21:38488516:AG:A
38488716	chr21:38488716:T:G
38488764	chr21:38488764:T:G
38488765	chr21:38488765:C:T
38488808	chr21:38488808:C:T
38488809	chr21:38488809:C:T
38488812	chr21:38488812:C:T
38489457	chr21:38489457:T:C
38489807	chr21:38489807:T:C
38489880	chr21:38489880:G:T
38489906	chr21:38489906:T:C
38489923	chr21:38489923:C:T
38489941	chr21:38489941:C:T
38490773	chr21:38490773:C:T
38491361	chr21:38491361:T:A
38491729	chr21:38491729:C:T
38491973	chr21:38491973:G:A
38492090	chr21:38492090:A:C
38492660	chr21:38492660:A:G
38492803	chr21:38492803:A:G
38493100	chr21:38493100:AT:A
38493226	chr21:38493226:C:T
38493375	chr21:38493375:C:T
38493931	chr21:38493931:C:T
38494244	chr21:38494244:G:C
38495287	chr21:38495287:A:C
38495396	chr21:38495396:G:A
38495526	chr21:38495526:T:C
38495871	chr21:38495871:G:A
38496857	chr21:38496857:A:G
38497329	chr21:38497329:T:C
38497705	chr21:38497705:G:A
38498386	chr21:38498386:G:A
38498456	chr21:38498456:G:A
38499118	chr21:38499118:A:G
38499296	chr21:38499296:T:C
38499511	chr21:38499511:T:C
38499944	chr21:38499944:C:T
38499946	chr21:38499946:T:G
38500772	chr21:38500772:G:A
38501032	chr21:38501032:T:A
38501160	chr21:38501160:G:A
38501271	chr21:38501271:A:G
38501749	chr21:38501749:A:G
38502057	chr21:38502057:C:T
38502162	chr21:38502162:C:T
38502457	chr21:38502457:GGTGGC:G
38502783	chr21:38502783:G:C
38503096	chr21:38503096:C:T
38503165	chr21:38503165:A:T
38504635	chr21:38504635:C:T
38505280	chr21:38505280:G:A
38505507	chr21:38505507:T:C
38506662	chr21:38506662:C:T
38506738	chr21:38506738:C:T
38506776	chr21:38506776:C:T
38507426	chr21:38507426:G:A
38507834	chr21:38507834:T:A
38507927	chr21:38507927:G:A
38508163	chr21:38508163:G:A
38508728	chr21:38508728:T:A
38508930	chr21:38508930:C:T
38509361	chr21:38509361:G:T
38509924	chr21:38509924:C:T
38510402	chr21:38510402:G:A
38511593	chr21:38511593:G:A
38511610	chr21:38511610:G:A
38511638	chr21:38511638:G:A
38511809	chr21:38511809:T:G
38512745	chr21:38512745:T:C
38514772	chr21:38514772:G:T
38515103	chr21:38515103:T:C
38515173	chr21:38515173:G:C
38516584	chr21:38516584:C:T
38516768	chr21:38516768:G:A
38518906	chr21:38518906:A:G
38519181	chr21:38519181:A:G
38519563	chr21:38519563:C:T
38519648	chr21:38519648:G:A
38519660	chr21:38519660:G:C
38520004	chr21:38520004:T:C
38520191	chr21:38520191:C:G
38520247	chr21:38520247:G:A
38520365	chr21:38520365:G:A
38520432	chr21:38520432:C:T
38520596	chr21:38520596:G:A
38520660	chr21:38520660:T:C
38520721	chr21:38520721:T:C
38521452	chr21:38521452:T:G
38522187	chr21:38522187:G:A
38522530	chr21:38522530:C:A
38522687	chr21:38522687:G:A
38523158	chr21:38523158:T:C
38523346	chr21:38523346:T:C
38523547	chr21:38523547:C:T
38523646	chr21:38523646:C:T
38523876	chr21:38523876:G:A
38524450	chr21:38524450:C:T
38524668	chr21:38524668:G:A
38524731	chr21:38524731:T:G
38524928	chr21:38524928:C:T
38524932	chr21:38524932:A:C
38525094	chr21:38525094:C:T
38525262	chr21:38525262:G:A
38525340	chr21:38525340:T:C
38525447	chr21:38525447:A:G
38525546	chr21:38525546:G:A
38525629	chr21:38525629:C:T
38525975	chr21:38525975:T:C
38526086	chr21:38526086:C:T
38526087	chr21:38526087:G:A
38526115	chr21:38526115:T:C
38526147	chr21:38526147:G:A
38526281	chr21:38526281:C:T
38526399	chr21:38526399:T:A
38526465	chr21:38526465:C:T
38526783	chr21:38526783:C:T
38527369	chr21:38527369:T:C
38527553	chr21:38527553:C:T
38527580	chr21:38527580:G:A
38527611	chr21:38527611:G:T
38527851	chr21:38527851:CT:C
38527939	chr21:38527939:C:T
38528101	chr21:38528101:G:A
38528102	chr21:38528102:C:T
38528103	chr21:38528103:T:C
38528208	chr21:38528208:G:C
38528217	chr21:38528217:C:T
38529522	chr21:38529522:G:A
38529577	chr21:38529577:G:C
38529675	chr21:38529675:A:G
38529692	chr21:38529692:C:T
38529914	chr21:38529914:C:T
38530047	chr21:38530047:C:T
38530328	chr21:38530328:G:A
38530517	chr21:38530517:T:A
38530826	chr21:38530826:C:T
38531262	chr21:38531262:C:T
38531435	chr21:38531435:C:G
38531999	chr21:38531999:T:C
38532056	chr21:38532056:C:T
38532264	chr21:38532264:T:C
38532822	chr21:38532822:C:T
38533114	chr21:38533114:A:G
38533302	chr21:38533302:A:T
38533951	chr21:38533951:T:C
38534381	chr21:38534381:A:G
38534450	chr21:38534450:T:G
38534455	chr21:38534455:G:C
38534562	chr21:38534562:TA:T
38534601	chr21:38534601:AC:A
38534859	chr21:38534859:C:T
38534877	chr21:38534877:T:C
38534935	chr21:38534935:T:A
38534959	chr21:38534959:G:A
38535272	chr21:38535272:A:G
38535325	chr21:38535325:T:C
38535439	chr21:38535439:A:G
38535543	chr21:38535543:TA:T
38535804	chr21:38535804:C:T
38535856	chr21:38535856:C:T
38536060	chr21:38536060:T:C
38536079	chr21:38536079:C:T
38536153	chr21:38536153:T:C
38536217	chr21:38536217:G:A
38536239	chr21:38536239:A:G
38536271	chr21:38536271:C:T
38536297	chr21:38536297:CAGT:C
38536500	chr21:38536500:A:C
38536586	chr21:38536586:T:C
38536597	chr21:38536597:T:C
38536839	chr21:38536839:A:G
38536846	chr21:38536846:G:A
38537011	chr21:38537011:T:A
38537109	chr21:38537109:A:G
38537412	chr21:38537412:C:T
38537758	chr21:38537758:T:C
38538756	chr21:38538756:C:T
38539398	chr21:38539398:G:T
38539517	chr21:38539517:C:T
38539698	chr21:38539698:A:C
38540127	chr21:38540127:C:T
38540543	chr21:38540543:G:A
38540636	chr21:38540636:C:T
38540637	chr21:38540637:G:A
38540926	chr21:38540926:C:T
38541037	chr21:38541037:T:C
38541223	chr21:38541223:G:A
38541282	chr21:38541282:T:C
38541417	chr21:38541417:A:G
38541462	chr21:38541462:G:A
38541701	chr21:38541701:T:C
38541910	chr21:38541910:G:A
38542071	chr21:38542071:C:T
38542072	chr21:38542072:G:A
38542210	chr21:38542210:G:A
38542384	chr21:38542384:T:C
38544152	chr21:38544152:C:T
38544832	chr21:38544832:T:C
38544866	chr21:38544866:C:A
38544925	chr21:38544925:T:C
38544986	chr21:38544986:T:C
38545256	chr21:38545256:C:T
38545512	chr21:38545512:C:T
38545867	chr21:38545867:T:C
38546024	chr21:38546024:T:C
38546585	chr21:38546585:G:A
38546920	chr21:38546920:G:A
38546930	chr21:38546930:G:A
38547109	chr21:38547109:G:A
38547322	chr21:38547322:A:G
38547417	chr21:38547417:A:G
38547792	chr21:38547792:T:C
38548084	chr21:38548084:A:G
38548397	chr21:38548397:G:A
38548474	chr21:38548474:A:G
38548839	chr21:38548839:A:G
38548846	chr21:38548846:C:A
38548925	chr21:38548925:A:G
38548970	chr21:38548970:A:G
38549030	chr21:38549030:G:A
38549389	chr21:38549389:A:G
38549395	chr21:38549395:A:G
38549396	chr21:38549396:G:GT
38549412	chr21:38549412:G:A
38549420	chr21:38549420:C:A
38549431	chr21:38549431:G:A
38549558	chr21:38549558:G:C
38549594	chr21:38549594:A:G
38549659	chr21:38549659:A:G
38549762	chr21:38549762:A:G
38549789	chr21:38549789:T:C
38549871	chr21:38549871:G:A
38549942	chr21:38549942:G:A
38550100	chr21:38550100:C:T
38550304	chr21:38550304:T:C
38550674	chr21:38550674:C:G
38550794	chr21:38550794:C:T
38551002	chr21:38551002:G:C
38551100	chr21:38551100:CT:C
38551257	chr21:38551257:T:C
38551451	chr21:38551451:T:A
38551477	chr21:38551477:C:T
38551706	chr21:38551706:C:A
38551802	chr21:38551802:G:T
38551911	chr21:38551911:T:C
38551928	chr21:38551928:C:A
38551942	chr21:38551942:T:C
38551992	chr21:38551992:C:T
38551999	chr21:38551999:C:T
38552165	chr21:38552165:G:A
38552186	chr21:38552186:AAT:A
38552352	chr21:38552352:G:T
38553301	chr21:38553301:T:C
38553457	chr21:38553457:G:A
38553498	chr21:38553498:G:A
38553799	chr21:38553799:G:A
38553847	chr21:38553847:A:C
38553886	chr21:38553886:TACAG:T
38553957	chr21:38553957:C:G
38554082	chr21:38554082:C:T
38554338	chr21:38554338:A:G
38554929	chr21:38554929:G:A
38554930	chr21:38554930:A:G
38555098	chr21:38555098:G:A
38555114	chr21:38555114:G:C
38555555	chr21:38555555:A:G
38555916	chr21:38555916:T:C
38556329	chr21:38556329:T:C
38556764	chr21:38556764:A:G
38557536	chr21:38557536:T:C
38557976	chr21:38557976:A:G
38558137	chr21:38558137:G:C
38558181	chr21:38558181:T:C
38558220	chr21:38558220:A:G
38558375	chr21:38558375:G:T
38558559	chr21:38558559:T:C
38558680	chr21:38558680:C:T
38558916	chr21:38558916:A:C
38559344	chr21:38559344:A:C
38559505	chr21:38559505:T:C
38559550	chr21:38559550:A:G
38559562	chr21:38559562:G:A
38559712	chr21:38559712:G:A
38559737	chr21:38559737:C:A
38559833	chr21:38559833:A:G
38560348	chr21:38560348:C:T
38560455	chr21:38560455:C:T
38560995	chr21:38560995:C:T
38561293	chr21:38561293:C:T
38561356	chr21:38561356:A:G
38561757	chr21:38561757:G:A
38562277	chr21:38562277:T:G
38562975	chr21:38562975:C:T
38563376	chr21:38563376:G:A
38563554	chr21:38563554:C:T
38564183	chr21:38564183:T:C
38564226	chr21:38564226:G:A
38564239	chr21:38564239:T:C
38564290	chr21:38564290:G:GAAGA
38564460	chr21:38564460:T:G
38564799	chr21:38564799:T:G
38564803	chr21:38564803:T:C
38565161	chr21:38565161:C:T
38565365	chr21:38565365:T:A
38565395	chr21:38565395:G:A
38565519	chr21:38565519:G:A
38565723	chr21:38565723:C:T
38565753	chr21:38565753:G:T
38565958	chr21:38565958:G:A
38565985	chr21:38565985:A:G
38566173	chr21:38566173:G:A
38566201	chr21:38566201:A:G
38566488	chr21:38566488:C:A
38567228	chr21:38567228:G:A
38567435	chr21:38567435:C:T
38568045	chr21:38568045:C:T
38568366	chr21:38568366:C:T
38568580	chr21:38568580:G:C
38568811	chr21:38568811:AC:A
38568884	chr21:38568884:G:A
38568966	chr21:38568966:G:A
38569637	chr21:38569637:G:T
38569651	chr21:38569651:C:T
38569703	chr21:38569703:C:A
38569848	chr21:38569848:T:C
38570163	chr21:38570163:G:A
38570289	chr21:38570289:C:T
38570577	chr21:38570577:G:C
38570609	chr21:38570609:C:T
38570820	chr21:38570820:G:A
38570850	chr21:38570850:T:C
38571161	chr21:38571161:T:G
38571296	chr21:38571296:G:C
38571346	chr21:38571346:A:G
38571490	chr21:38571490:A:G
38571524	chr21:38571524:A:T
38572824	chr21:38572824:TTAACCAATACGATCA:T
38573024	chr21:38573024:C:A
38573507	chr21:38573507:C:A
38573655	chr21:38573655:C:T
38573667	chr21:38573667:A:G
38573710	chr21:38573710:T:C
38573750	chr21:38573750:A:G
38573787	chr21:38573787:T:C
38573905	chr21:38573905:G:A
38573925	chr21:38573925:A:G
38574305	chr21:38574305:C:T
38574428	chr21:38574428:T:C
38574556	chr21:38574556:T:C
38575064	chr21:38575064:C:T
38575787	chr21:38575787:C:T
38575823	chr21:38575823:C:A
38575891	chr21:38575891:G:A
38576150	chr21:38576150:C:CT
38576178	chr21:38576178:T:C
38576212	chr21:38576212:A:G
38576230	chr21:38576230:C:T
38576494	chr21:38576494:C:T
38576582	chr21:38576582:T:C
38576885	chr21:38576885:G:A
38576998	chr21:38576998:G:A
38577066	chr21:38577066:A:G
38577120	chr21:38577120:A:T
38577269	chr21:38577269:T:C
38577450	chr21:38577450:C:T
38577532	chr21:38577532:A:C
38577535	chr21:38577535:C:T
38577627	chr21:38577627:T:C
38577707	chr21:38577707:C:T
38578104	chr21:38578104:AG:A
38578366	chr21:38578366:A:G
38578378	chr21:38578378:C:T
38578890	chr21:38578890:G:A
38579001	chr21:38579001:G:A
38579042	chr21:38579042:T:C
38579238	chr21:38579238:C:A
38579624	chr21:38579624:C:A
38579658	chr21:38579658:C:T
38579723	chr21:38579723:C:T
38579923	chr21:38579923:C:T
38580008	chr21:38580008:G:A
38580144	chr21:38580144:C:T
38580532	chr21:38580532:T:C
38580866	chr21:38580866:CTGGTGCAAGAAAATAGA:C
38581308	chr21:38581308:A:G
38581553	chr21:38581553:G:A
38581562	chr21:38581562:C:T
38581781	chr21:38581781:C:T
38581991	chr21:38581991:C:T
38582238	chr21:38582238:G:A
38582285	chr21:38582285:T:C
38582344	chr21:38582344:A:T
38582462	chr21:38582462:TA:T
38582489	chr21:38582489:T:C
38582871	chr21:38582871:C:T
38582946	chr21:38582946:C:T
38583208	chr21:38583208:C:A
38583296	chr21:38583296:T:C
38583329	chr21:38583329:A:G
38583488	chr21:38583488:TC:T
38583514	chr21:38583514:A:C
38583540	chr21:38583540:C:T
38583974	chr21:38583974:T:C
38584030	chr21:38584030:G:A
38584137	chr21:38584137:G:A
38584528	chr21:38584528:G:A
38584602	chr21:38584602:C:T
38584915	chr21:38584915:T:C
38585008	chr21:38585008:A:T
38585153	chr21:38585153:C:T
38585311	chr21:38585311:A:G
38585924	chr21:38585924:C:T
38586057	chr21:38586057:T:C
38586270	chr21:38586270:C:T
38586814	chr21:38586814:G:A
38586941	chr21:38586941:T:C
38587233	chr21:38587233:G:A
38587255	chr21:38587255:T:C
38587287	chr21:38587287:C:T
38587351	chr21:38587351:T:C
38587390	chr21:38587390:G:A
38587394	chr21:38587394:T:C
38587522	chr21:38587522:C:T
38587987	chr21:38587987:G:A
38588069	chr21:38588069:C:A
38588702	chr21:38588702:T:C
38588727	chr21:38588727:T:C
38588908	chr21:38588908:T:A
38589386	chr21:38589386:G:A
38589562	chr21:38589562:G:A
38589790	chr21:38589790:C:G
38590077	chr21:38590077:C:T
38590218	chr21:38590218:A:G
38590354	chr21:38590354:T:C
38590379	chr21:38590379:G:C
38590889	chr21:38590889:T:C
38591200	chr21:38591200:C:A
38591202	chr21:38591202:T:C
38591233	chr21:38591233:C:T
38591377	chr21:38591377:A:G
38591500	chr21:38591500:T:C
38591520	chr21:38591520:T:C
38591633	chr21:38591633:A:G
38591974	chr21:38591974:G:T
38592000	chr21:38592000:C:T
38592275	chr21:38592275:G:A
38592374	chr21:38592374:G:A
38592451	chr21:38592451:T:C
38592478	chr21:38592478:G:T
38592822	chr21:38592822:G:A
38592941	chr21:38592941:T:A
38593023	chr21:38593023:A:G
38593177	chr21:38593177:C:T
38593489	chr21:38593489:A:C
38593554	chr21:38593554:A:C
38593574	chr21:38593574:C:T
38593620	chr21:38593620:G:T
38593858	chr21:38593858:G:A
38593967	chr21:38593967:GA:G
38594209	chr21:38594209:A:G
38594386	chr21:38594386:C:G
38594400	chr21:38594400:A:G
38594622	chr21:38594622:C:T
38594704	chr21:38594704:T:C
38594945	chr21:38594945:G:A
38595144	chr21:38595144:A:G
38595152	chr21:38595152:C:T
38595297	chr21:38595297:C:T
38595299	chr21:38595299:A:G
38595549	chr21:38595549:C:T
38595606	chr21:38595606:G:A
38595907	chr21:38595907:T:C
38595982	chr21:38595982:C:T
38596215	chr21:38596215:A:G
38596558	chr21:38596558:G:A
38596610	chr21:38596610:A:C
38596676	chr21:38596676:C:A
38596908	chr21:38596908:AC:A
38597152	chr21:38597152:A:G
38598107	chr21:38598107:A:C
38598257	chr21:38598257:G:A
38598792	chr21:38598792:A:G
38598794	chr21:38598794:T:C
38598868	chr21:38598868:G:A
38599175	chr21:38599175:C:G
38599720	chr21:38599720:A:T
38599957	chr21:38599957:A:G
38600453	chr21:38600453:T:C
38600552	chr21:38600552:G:C
38600803	chr21:38600803:C:A
38601093	chr21:38601093:C:T
38601194	chr21:38601194:A:G
38601440	chr21:38601440:T:C
38601737	chr21:38601737:T:C
38601745	chr21:38601745:C:G
38601846	chr21:38601846:A:G
38602000	chr21:38602000:A:G
38602007	chr21:38602007:A:G
38602183	chr21:38602183:G:A
38602216	chr21:38602216:A:G
38602235	chr21:38602235:C:G
38602260	chr21:38602260:T:C
38602414	chr21:38602414:C:T
38602700	chr21:38602700:G:C
38602710	chr21:38602710:T:C
38602946	chr21:38602946:A:G
38603042	chr21:38603042:G:C
38603210	chr21:38603210:C:T
38603292	chr21:38603292:A:T
38603375	chr21:38603375:T:C
38603430	chr21:38603430:T:C
38603509	chr21:38603509:T:C
38603552	chr21:38603552:G:T
38603670	chr21:38603670:A:G
38603675	chr21:38603675:A:G
38603677	chr21:38603677:G:C
38603760	chr21:38603760:C:T
38603778	chr21:38603778:A:G
38603781	chr21:38603781:C:T
38603976	chr21:38603976:C:T
38604000	chr21:38604000:G:A
38604114	chr21:38604114:A:G
38604144	chr21:38604144:T:C
38604183	chr21:38604183:G:A
38604220	chr21:38604220:C:T
38604229	chr21:38604229:G:A
38604232	chr21:38604232:C:T
38604249	chr21:38604249:G:A
38604253	chr21:38604253:A:C
38604254	chr21:38604254:A:C
38604443	chr21:38604443:T:C
38604480	chr21:38604480:GT:G
38604516	chr21:38604516:C:T
38604552	chr21:38604552:A:G
38604741	chr21:38604741:A:G
38604777	chr21:38604777:G:A
38604847	chr21:38604847:A:G
38604910	chr21:38604910:A:G
38605056	chr21:38605056:A:G
38605110	chr21:38605110:G:A
38605128	chr21:38605128:C:T
38605152	chr21:38605152:A:G
38605511	chr21:38605511:A:G
38605590	chr21:38605590:A:G
38605732	chr21:38605732:A:C
38606183	chr21:38606183:CTGAT:C
38606293	chr21:38606293:T:C
38606304	chr21:38606304:T:C
38606519	chr21:38606519:G:T
38606704	chr21:38606704:C:T
38606944	chr21:38606944:A:G
38606949	chr21:38606949:G:A
38607211	chr21:38607211:A:G
38607376	chr21:38607376:C:T
38607635	chr21:38607635:T:G
38607748	chr21:38607748:A:G
38607999	chr21:38607999:T:C
38608138	chr21:38608138:A:G
38608240	chr21:38608240:A:G
38608295	chr21:38608295:A:G
38608366	chr21:38608366:T:C
38608373	chr21:38608373:G:A
38609022	chr21:38609022:T:C
38609235	chr21:38609235:A:G
38609247	chr21:38609247:A:T
38609892	chr21:38609892:T:C
38609926	chr21:38609926:G:A
38610044	chr21:38610044:G:A
38610075	chr21:38610075:A:G
38610416	chr21:38610416:G:A
38610417	chr21:38610417:A:C
38611160	chr21:38611160:C:T
38611327	chr21:38611327:C:T
38611440	chr21:38611440:C:T
38611445	chr21:38611445:C:T
38611447	chr21:38611447:CCT:C
38611455	chr21:38611455:C:T
38611647	chr21:38611647:T:C
38611777	chr21:38611777:C:T
38611788	chr21:38611788:C:T
38611812	chr21:38611812:C:T
38611813	chr21:38611813:G:A
38611929	chr21:38611929:G:GA
38612222	chr21:38612222:A:G
38612380	chr21:38612380:A:C
38612956	chr21:38612956:C:T
38612991	chr21:38612991:T:G
38613002	chr21:38613002:G:A
38613011	chr21:38613011:C:T
38613013	chr21:38613013:G:T
38613023	chr21:38613023:A:G
38613025	chr21:38613025:TACTA:T
38613130	chr21:38613130:C:T
38613137	chr21:38613137:A:G
38613141	chr21:38613141:G:T
38613146	chr21:38613146:T:C
38613202	chr21:38613202:A:G
38613247	chr21:38613247:G:T
38613409	chr21:38613409:CT:C
38613834	chr21:38613834:T:C
38613922	chr21:38613922:G:A
38614175	chr21:38614175:T:C
38614316	chr21:38614316:T:A
38614321	chr21:38614321:T:C
38614392	chr21:38614392:A:G
38614813	chr21:38614813:C:T
38614867	chr21:38614867:T:C
38614894	chr21:38614894:C:G
38614906	chr21:38614906:G:A
38615210	chr21:38615210:T:C
38615641	chr21:38615641:G:A
38615924	chr21:38615924:G:A
38616446	chr21:38616446:A:G
38616686	chr21:38616686:G:T
38616970	chr21:38616970:T:C
38616998	chr21:38616998:G:A
38617130	chr21:38617130:T:C
38617186	chr21:38617186:C:T
38617336	chr21:38617336:A:C
38617504	chr21:38617504:A:G
38618034	chr21:38618034:G:A
38618131	chr21:38618131:G:A
38618184	chr21:38618184:T:C
38618206	chr21:38618206:G:A
38618263	chr21:38618263:CAGGGCAG:C
38618275	chr21:38618275:T:C
38618276	chr21:38618276:C:CT
38618277	chr21:38618277:A:G
38618438	chr21:38618438:T:C
38618546	chr21:38618546:G:A
38618606	chr21:38618606:C:T
38618619	chr21:38618619:T:C
38618704	chr21:38618704:A:G
38618766	chr21:38618766:A:G
38618805	chr21:38618805:T:C
38618923	chr21:38618923:C:T
38619149	chr21:38619149:G:A
38619222	chr21:38619222:A:G
38619374	chr21:38619374:C:T
38619700	chr21:38619700:T:C
38619741	chr21:38619741:T:C
38619771	chr21:38619771:T:C
38619803	chr21:38619803:T:C
38619969	chr21:38619969:A:G
38620259	chr21:38620259:T:A
38620334	chr21:38620334:A:G
38620363	chr21:38620363:T:C
38620772	chr21:38620772:A:G
38620778	chr21:38620778:G:A
38621467	chr21:38621467:G:A
38621552	chr21:38621552:C:T
38621573	chr21:38621573:A:C
38621685	chr21:38621685:T:C
38621699	chr21:38621699:C:T
38621736	chr21:38621736:G:A
38621842	chr21:38621842:C:G
38622320	chr21:38622320:G:A
38622357	chr21:38622357:T:C
38622765	chr21:38622765:A:C
38623255	chr21:38623255:C:T
38623295	chr21:38623295:CCCACACA:C
38623535	chr21:38623535:C:T
38623781	chr21:38623781:G:A
38623824	chr21:38623824:A:G
38623916	chr21:38623916:T:C
38624158	chr21:38624158:A:G
38624446	chr21:38624446:A:G
38625396	chr21:38625396:C:A
38625617	chr21:38625617:G:A
38626142	chr21:38626142:A:G
38626676	chr21:38626676:TTTAA:T
38626689	chr21:38626689:A:C
38626966	chr21:38626966:G:A
38627647	chr21:38627647:G:A
38627769	chr21:38627769:C:T
38627970	chr21:38627970:T:C
38628260	chr21:38628260:T:C
38628310	chr21:38628310:T:A
38628863	chr21:38628863:C:T
38628952	chr21:38628952:T:C
38629198	chr21:38629198:C:T
38629206	chr21:38629206:T:A
38629217	chr21:38629217:T:G
38629268	chr21:38629268:C:T
38629622	chr21:38629622:T:C
38629795	chr21:38629795:T:C
38629904	chr21:38629904:G:A
38630275	chr21:38630275:T:A
38630608	chr21:38630608:T:C
38630611	chr21:38630611:T:A
38630695	chr21:38630695:A:G
38631193	chr21:38631193:T:C
38631317	chr21:38631317:T:G
38631400	chr21:38631400:G:A
38631427	chr21:38631427:C:T
38632337	chr21:38632337:T:A
38632814	chr21:38632814:C:A
38632848	chr21:38632848:T:TA
38633016	chr21:38633016:A:G
38633771	chr21:38633771:A:G
38634157	chr21:38634157:T:C
38634257	chr21:38634257:G:A
38634362	chr21:38634362:T:C
38635594	chr21:38635594:C:A
38635650	chr21:38635650:C:A
38636103	chr21:38636103:A:AT
38636397	chr21:38636397:A:G
38636401	chr21:38636401:G:A
38636744	chr21:38636744:A:T
38636751	chr21:38636751:G:A
38637666	chr21:38637666:A:G
38638199	chr21:38638199:C:T
38638581	chr21:38638581:A:G
38638905	chr21:38638905:C:T
38639071	chr21:38639071:G:A
38640487	chr21:38640487:C:T
38640732	chr21:38640732:A:G
38640743	chr21:38640743:C:T
38640794	chr21:38640794:C:T
38641135	chr21:38641135:C:T
38641301	chr21:38641301:T:G
38641505	chr21:38641505:C:T
38641637	chr21:38641637:T:C
38641642	chr21:38641642:T:C
38641932	chr21:38641932:T:C
38641945	chr21:38641945:G:A
38641949	chr21:38641949:C:T
38641954	chr21:38641954:C:T
38642513	chr21:38642513:C:T
38643178	chr21:38643178:G:A
38643354	chr21:38643354:A:T
38643384	chr21:38643384:C:T
38643544	chr21:38643544:T:C
38643685	chr21:38643685:C:T
38643867	chr21:38643867:T:A
38644063	chr21:38644063:C:G
38644200	chr21:38644200:A:G
38644503	chr21:38644503:C:T
38644560	chr21:38644560:G:T
38644584	chr21:38644584:C:T
38644852	chr21:38644852:A:G
38644922	chr21:38644922:CAAG:C
38645022	chr21:38645022:G:T
38645522	chr21:38645522:G:T
38645767	chr21:38645767:T:C
38645938	chr21:38645938:A:G
38645979	chr21:38645979:T:G
38646096	chr21:38646096:G:T
38646547	chr21:38646547:G:A
38646560	chr21:38646560:C:T
38646592	chr21:38646592:T:C
38646670	chr21:38646670:C:T
38646715	chr21:38646715:A:G
38646760	chr21:38646760:T:C
38646790	chr21:38646790:T:C
38647050	chr21:38647050:A:G
38647354	chr21:38647354:T:G
38647412	chr21:38647412:C:A
38647640	chr21:38647640:A:G
38647957	chr21:38647957:A:C
38648315	chr21:38648315:G:A
38648323	chr21:38648323:C:T
38648568	chr21:38648568:A:G
38648658	chr21:38648658:C:T
38648677	chr21:38648677:G:A
38648817	chr21:38648817:T:C
38649118	chr21:38649118:A:C
38649166	chr21:38649166:C:T
38649347	chr21:38649347:T:A
38649446	chr21:38649446:G:A
38649642	chr21:38649642:C:G
38649685	chr21:38649685:A:G
38649927	chr21:38649927:T:C
38650046	chr21:38650046:G:T
38650175	chr21:38650175:C:T
38650195	chr21:38650195:T:C
38650406	chr21:38650406:CAGG:C
38651305	chr21:38651305:T:G
38651506	chr21:38651506:A:G
38651741	chr21:38651741:C:T
38651895	chr21:38651895:C:T
38651933	chr21:38651933:C:T
38652258	chr21:38652258:A:G
38652492	chr21:38652492:A:T
38652500	chr21:38652500:A:G
38652589	chr21:38652589:T:C
38652794	chr21:38652794:T:C
38652834	chr21:38652834:C:G
38652906	chr21:38652906:T:C
38653108	chr21:38653108:G:C
38653301	chr21:38653301:C:T
38653417	chr21:38653417:G:A
38654145	chr21:38654145:G:A
38654253	chr21:38654253:A:G
38654324	chr21:38654324:T:C
38654430	chr21:38654430:C:T
38654699	chr21:38654699:T:C
38654943	chr21:38654943:A:G
38655165	chr21:38655165:T:C
38655291	chr21:38655291:C:T
38655364	chr21:38655364:T:C
38655428	chr21:38655428:G:C
38655508	chr21:38655508:T:C
38655707	chr21:38655707:T:C
38655897	chr21:38655897:G:A
38656019	chr21:38656019:C:T
38656497	chr21:38656497:T:C
38656846	chr21:38656846:A:C
38656892	chr21:38656892:C:A
38656954	chr21:38656954:C:T
38656975	chr21:38656975:C:T
38656982	chr21:38656982:C:T
38657166	chr21:38657166:T:C
38657437	chr21:38657437:T:G
38657512	chr21:38657512:T:C
38657644	chr21:38657644:C:A
38657650	chr21:38657650:T:C
38658434	chr21:38658434:T:C
38658505	chr21:38658505:T:C
38658948	chr21:38658948:C:T
38659187	chr21:38659187:C:G
38659508	chr21:38659508:T:C
38659972	chr21:38659972:A:G
38660137	chr21:38660137:G:A
38660216	chr21:38660216:C:T
38660320	chr21:38660320:C:A
38660512	chr21:38660512:C:T
38660674	chr21:38660674:T:C
38660727	chr21:38660727:G:T
38661111	chr21:38661111:C:G
38661253	chr21:38661253:T:A
38661293	chr21:38661293:G:C
38661483	chr21:38661483:G:C
38662796	chr21:38662796:A:T
38663103	chr21:38663103:C:T
38663200	chr21:38663200:C:T
38663371	chr21:38663371:A:AG
38663389	chr21:38663389:C:T
38663441	chr21:38663441:A:G
38663758	chr21:38663758:T:TG
38664070	chr21:38664070:A:C
38664220	chr21:38664220:T:C
38664231	chr21:38664231:G:A
38664319	chr21:38664319:T:C
38664635	chr21:38664635:T:C
38664783	chr21:38664783:T:A
38664814	chr21:38664814:T:C
38665422	chr21:38665422:C:T
38665504	chr21:38665504:G:A
38665548	chr21:38665548:G:A
38666283	chr21:38666283:G:A
38666407	chr21:38666407:C:A
38666669	chr21:38666669:C:A
38666832	chr21:38666832:A:G
38667162	chr21:38667162:C:T
38667400	chr21:38667400:G:A
38667404	chr21:38667404:C:T
38668724	chr21:38668724:C:A
38668805	chr21:38668805:TCAGCCATGTAGAC:T
38669348	chr21:38669348:T:G
38669371	chr21:38669371:A:C
38669829	chr21:38669829:C:T
38669900	chr21:38669900:C:T
38670226	chr21:38670226:C:A
38670342	chr21:38670342:A:G
38670777	chr21:38670777:G:T
38671470	chr21:38671470:A:G
38671767	chr21:38671767:G:A
38671840	chr21:38671840:GTCTGTT:G
38671955	chr21:38671955:C:T
38672177	chr21:38672177:T:C
38672221	chr21:38672221:C:T
38672350	chr21:38672350:T:C
38672782	chr21:38672782:G:A
38673412	chr21:38673412:T:A
38673414	chr21:38673414:G:A
38673417	chr21:38673417:T:C
38673476	chr21:38673476:G:A
38673622	chr21:38673622:C:A
38673682	chr21:38673682:G:A
38673836	chr21:38673836:A:G
38673944	chr21:38673944:A:G
38674050	chr21:38674050:G:A
38674092	chr21:38674092:C:T
38674111	chr21:38674111:G:A
38674160	chr21:38674160:A:G
38674621	chr21:38674621:G:A
38674861	chr21:38674861:A:T
38675034	chr21:38675034:T:C
38675252	chr21:38675252:G:A
38675363	chr21:38675363:A:AAG
38675578	chr21:38675578:A:C
38675659	chr21:38675659:A:G
38675789	chr21:38675789:C:T
38676115	chr21:38676115:C:T
38676142	chr21:38676142:G:A
38676254	chr21:38676254:G:A
38676339	chr21:38676339:G:A
38676371	chr21:38676371:G:A
38676384	chr21:38676384:C:G
38676573	chr21:38676573:G:T
38676765	chr21:38676765:C:G
38676961	chr21:38676961:C:T
38677091	chr21:38677091:C:T
38678107	chr21:38678107:T:A
38678113	chr21:38678113:T:C
38678378	chr21:38678378:G:A
38678443	chr21:38678443:C:A
38678746	chr21:38678746:G:A
38679190	chr21:38679190:A:T
38679216	chr21:38679216:G:A
38679344	chr21:38679344:C:T
38679362	chr21:38679362:C:T
38679423	chr21:38679423:A:G
38679517	chr21:38679517:G:A
38679523	chr21:38679523:A:G
38679673	chr21:38679673:G:A
38679986	chr21:38679986:A:G
38680099	chr21:38680099:A:G
38680513	chr21:38680513:G:A
38680670	chr21:38680670:C:A
38680916	chr21:38680916:T:C
38681113	chr21:38681113:A:G
38681448	chr21:38681448:A:G
38681587	chr21:38681587:G:T
38681922	chr21:38681922:C:T
38682225	chr21:38682225:C:T
38682401	chr21:38682401:C:G
38682786	chr21:38682786:C:G
38682807	chr21:38682807:A:G
38682815	chr21:38682815:C:T
38683301	chr21:38683301:C:T
38683397	chr21:38683397:C:A
38683422	chr21:38683422:A:G
38683586	chr21:38683586:T:C
38683687	chr21:38683687:G:A
38683714	chr21:38683714:T:C
38684226	chr21:38684226:G:A
38684296	chr21:38684296:T:C
38684384	chr21:38684384:G:A
38684490	chr21:38684490:G:A
38684499	chr21:38684499:A:C
38684722	chr21:38684722:A:C
38684763	chr21:38684763:A:C
38685216	chr21:38685216:G:A
38685325	chr21:38685325:T:A
38685531	chr21:38685531:G:T
38685584	chr21:38685584:A:G
38685617	chr21:38685617:C:A
38685634	chr21:38685634:C:T
38685643	chr21:38685643:T:A
38686268	chr21:38686268:G:A
38686514	chr21:38686514:G:T
38686935	chr21:38686935:C:T
38687121	chr21:38687121:T:A
38687368	chr21:38687368:C:T
38687390	chr21:38687390:G:A
38687810	chr21:38687810:C:T
38687989	chr21:38687989:C:T
38688096	chr21:38688096:A:G
38688282	chr21:38688282:C:T
38688344	chr21:38688344:G:A
38688347	chr21:38688347:A:G
38688762	chr21:38688762:C:T
38688842	chr21:38688842:G:A
38689664	chr21:38689664:T:C
38689764	chr21:38689764:G:A
38689908	chr21:38689908:A:G
38690639	chr21:38690639:G:A
38690769	chr21:38690769:G:T
38690797	chr21:38690797:A:T
38691431	chr21:38691431:C:A
38692216	chr21:38692216:T:C
38692496	chr21:38692496:T:C
38692647	chr21:38692647:T:C
38692685	chr21:38692685:G:T
38692700	chr21:38692700:G:A
38693121	chr21:38693121:C:A
38693345	chr21:38693345:G:A
38693379	chr21:38693379:C:T
38693571	chr21:38693571:C:T
38693695	chr21:38693695:T:C
38693982	chr21:38693982:T:G
38694082	chr21:38694082:TA:T
38694231	chr21:38694231:T:C
38694262	chr21:38694262:G:C
38694297	chr21:38694297:C:G
38694317	chr21:38694317:A:G
38694850	chr21:38694850:C:T
38694961	chr21:38694961:C:G
38695043	chr21:38695043:C:A
38695323	chr21:38695323:C:T
38695521	chr21:38695521:A:G
38695532	chr21:38695532:T:C
38695571	chr21:38695571:A:C
38695660	chr21:38695660:G:C
38696037	chr21:38696037:G:T
38696043	chr21:38696043:T:C
38696097	chr21:38696097:G:A
38696215	chr21:38696215:C:T
38696306	chr21:38696306:T:A
38696647	chr21:38696647:C:T
38696786	chr21:38696786:A:T
38697047	chr21:38697047:C:T
38697264	chr21:38697264:T:C
38697326	chr21:38697326:A:T
38697478	chr21:38697478:A:G
38697901	chr21:38697901:T:C
38697926	chr21:38697926:A:G
38698136	chr21:38698136:A:G
38698205	chr21:38698205:T:A
38698241	chr21:38698241:T:C
38698367	chr21:38698367:T:C
38698422	chr21:38698422:A:G
38698580	chr21:38698580:G:C
38698634	chr21:38698634:C:T
38698788	chr21:38698788:G:A
38698814	chr21:38698814:C:T
38698923	chr21:38698923:A:C
38699062	chr21:38699062:T:C
38699220	chr21:38699220:G:T
38699440	chr21:38699440:T:A
38699534	chr21:38699534:T:C
38699800	chr21:38699800:C:T
38700100	chr21:38700100:G:A
38700404	chr21:38700404:G:A
38700452	chr21:38700452:C:T
38700666	chr21:38700666:T:A
38700667	chr21:38700667:C:G
38700929	chr21:38700929:G:A
38701045	chr21:38701045:C:T
38701101	chr21:38701101:G:A
38701119	chr21:38701119:G:A
38701503	chr21:38701503:C:T
38701596	chr21:38701596:T:C
38702325	chr21:38702325:G:A
38702472	chr21:38702472:C:T
38702763	chr21:38702763:C:T
38702971	chr21:38702971:T:C
38703130	chr21:38703130:T:C
38703185	chr21:38703185:A:T
38703288	chr21:38703288:C:T
38703339	chr21:38703339:G:A
38703511	chr21:38703511:A:G
38703949	chr21:38703949:T:C
38704068	chr21:38704068:T:C
38704086	chr21:38704086:C:A
38704136	chr21:38704136:C:T
38704731	chr21:38704731:A:T
38704781	chr21:38704781:C:T
38705007	chr21:38705007:A:G
38705076	chr21:38705076:A:G
38705622	chr21:38705622:T:C
38706146	chr21:38706146:C:CA
38706329	chr21:38706329:C:G
38706409	chr21:38706409:T:C
38706507	chr21:38706507:C:G
38706513	chr21:38706513:A:G
38706514	chr21:38706514:T:A
38706520	chr21:38706520:T:G
38706782	chr21:38706782:A:G
38707098	chr21:38707098:T:C
38707535	chr21:38707535:C:T
38707751	chr21:38707751:C:T
38707837	chr21:38707837:C:T
38707893	chr21:38707893:C:T
38708072	chr21:38708072:A:C
38708268	chr21:38708268:T:C
38708278	chr21:38708278:T:C
38708559	chr21:38708559:A:T
38709015	chr21:38709015:T:A
38709429	chr21:38709429:A:G
38709595	chr21:38709595:G:A
38709836	chr21:38709836:C:T
38710412	chr21:38710412:G:C
38710865	chr21:38710865:G:A
38711675	chr21:38711675:C:T
38711694	chr21:38711694:G:A
38711777	chr21:38711777:A:G
38712677	chr21:38712677:C:T
38712825	chr21:38712825:A:G
38712849	chr21:38712849:CA:C
38713010	chr21:38713010:A:G
38713296	chr21:38713296:G:A
38714113	chr21:38714113:T:C
38714533	chr21:38714533:T:C
38715123	chr21:38715123:C:T
38715229	chr21:38715229:G:A
38715245	chr21:38715245:G:A
38715282	chr21:38715282:T:C
38715611	chr21:38715611:A:T
38716196	chr21:38716196:C:T
38716883	chr21:38716883:G:A
38716899	chr21:38716899:A:G
38717145	chr21:38717145:C:T
38718283	chr21:38718283:G:A
38718699	chr21:38718699:G:T
38719102	chr21:38719102:A:G
38719218	chr21:38719218:C:T
38719288	chr21:38719288:T:G
38719656	chr21:38719656:C:T
38719735	chr21:38719735:C:A
38719755	chr21:38719755:C:T
38720285	chr21:38720285:G:T
38720500	chr21:38720500:G:A
38721160	chr21:38721160:C:T
38721203	chr21:38721203:C:T
38721331	chr21:38721331:T:C
38721486	chr21:38721486:T:C
38721610	chr21:38721610:C:T
38721734	chr21:38721734:C:T
38722527	chr21:38722527:G:A
38722697	chr21:38722697:G:A
38722799	chr21:38722799:G:A
38722981	chr21:38722981:C:T
38724454	chr21:38724454:T:G
38724907	chr21:38724907:T:C
38725473	chr21:38725473:C:T
38725838	chr21:38725838:A:C
38725912	chr21:38725912:A:G
38726289	chr21:38726289:CT:C
38726512	chr21:38726512:A:G
38726685	chr21:38726685:CTTCT:C
38726858	chr21:38726858:C:T
38727084	chr21:38727084:T:C
38727504	chr21:38727504:C:T
38727739	chr21:38727739:C:T
38727830	chr21:38727830:A:G
38727923	chr21:38727923:C:T
38728175	chr21:38728175:T:A
38728433	chr21:38728433:C:T
38728506	chr21:38728506:T:C
38728541	chr21:38728541:C:T
38728886	chr21:38728886:G:A
38729025	chr21:38729025:C:T
38729528	chr21:38729528:A:T
38729656	chr21:38729656:C:T
38729795	chr21:38729795:G:A
38729865	chr21:38729865:G:A
38730190	chr21:38730190:G:A
38730855	chr21:38730855:T:C
38731052	chr21:38731052:C:T
38731295	chr21:38731295:G:A
38731629	chr21:38731629:T:C
38732029	chr21:38732029:C:T
38732522	chr21:38732522:C:T
38732879	chr21:38732879:G:A
38732987	chr21:38732987:G:A
38733003	chr21:38733003:T:C
38733245	chr21:38733245:C:T
38733318	chr21:38733318:C:T
38733468	chr21:38733468:C:A
38734206	chr21:38734206:G:A
38734770	chr21:38734770:G:T
38735179	chr21:38735179:T:G
38735218	chr21:38735218:G:GA
38735518	chr21:38735518:A:G
38735552	chr21:38735552:A:T
38735825	chr21:38735825:ATG:A
38735926	chr21:38735926:TG:T
38735996	chr21:38735996:T:C
38736452	chr21:38736452:C:T
38736930	chr21:38736930:C:G
38737432	chr21:38737432:T:C
38737466	chr21:38737466:T:G
38737793	chr21:38737793:G:A
38737912	chr21:38737912:A:G
38737923	chr21:38737923:T:C
38737996	chr21:38737996:G:A
38738154	chr21:38738154:AG:A
38738190	chr21:38738190:C:T
38738209	chr21:38738209:T:C
38738831	chr21:38738831:G:C
38738899	chr21:38738899:A:C
38738988	chr21:38738988:TAAAGAAA:T
38739534	chr21:38739534:G:A
38739688	chr21:38739688:A:T
38739740	chr21:38739740:C:CCAGGAGTTTGAGGTTAAA
38739743	chr21:38739743:C:A
38739828	chr21:38739828:C:T
38740018	chr21:38740018:G:A
38740395	chr21:38740395:T:C
38740479	chr21:38740479:T:C
38740937	chr21:38740937:C:T
38741198	chr21:38741198:G:A
38741247	chr21:38741247:C:T
38741296	chr21:38741296:A:G
38741941	chr21:38741941:C:T
38742164	chr21:38742164:A:C
38742507	chr21:38742507:G:T
38742766	chr21:38742766:G:A
38743399	chr21:38743399:T:C
38743559	chr21:38743559:G:A
38744120	chr21:38744120:T:C
38745162	chr21:38745162:G:C
38746239	chr21:38746239:A:C
38746468	chr21:38746468:C:T
38747121	chr21:38747121:A:G
38747125	chr21:38747125:C:T
38747135	chr21:38747135:C:T
38747255	chr21:38747255:A:G
38747635	chr21:38747635:C:T
38747636	chr21:38747636:G:A
38747844	chr21:38747844:G:A
38747899	chr21:38747899:C:T
38748228	chr21:38748228:T:C
38748274	chr21:38748274:C:T
38748608	chr21:38748608:C:T
38748737	chr21:38748737:A:T
38749185	chr21:38749185:C:T
38749343	chr21:38749343:A:G
38749649	chr21:38749649:C:T
38749898	chr21:38749898:AC:A
38749902	chr21:38749902:T:C
38750097	chr21:38750097:A:T
38751104	chr21:38751104:G:T
38751239	chr21:38751239:G:A
38751255	chr21:38751255:GGAGATGGA:G
38751500	chr21:38751500:C:T
38751620	chr21:38751620:G:C
38751816	chr21:38751816:G:A
38752048	chr21:38752048:T:C
38752139	chr21:38752139:T:C
38752324	chr21:38752324:C:A
38752417	chr21:38752417:A:T
38752585	chr21:38752585:A:G
38752759	chr21:38752759:C:T
38752780	chr21:38752780:TACC:T
38752822	chr21:38752822:C:T
38752985	chr21:38752985:T:C
38752990	chr21:38752990:G:C
38753159	chr21:38753159:C:G
38753164	chr21:38753164:G:C
38753402	chr21:38753402:G:A
38753765	chr21:38753765:C:T
38753852	chr21:38753852:G:A
38753949	chr21:38753949:G:A
38753954	chr21:38753954:A:G
38754235	chr21:38754235:C:T
38754497	chr21:38754497:C:T
38754535	chr21:38754535:A:C
38754587	chr21:38754587:G:A
38755386	chr21:38755386:C:T
38755474	chr21:38755474:A:G
38755782	chr21:38755782:A:G
38756797	chr21:38756797:T:C
38756830	chr21:38756830:C:A
38757265	chr21:38757265:T:C
38757559	chr21:38757559:C:T
38758849	chr21:38758849:C:T
38758993	chr21:38758993:A:G
38759468	chr21:38759468:C:G
38759473	chr21:38759473:T:C
38759514	chr21:38759514:T:C
38759932	chr21:38759932:T:C
38760125	chr21:38760125:T:C
38760394	chr21:38760394:G:A
38760868	chr21:38760868:C:T
38761103	chr21:38761103:G:A
38761354	chr21:38761354:C:T
38761767	chr21:38761767:T:C
38761786	chr21:38761786:C:T
38761990	chr21:38761990:T:C
38762151	chr21:38762151:T:G
38762189	chr21:38762189:C:T
38762247	chr21:38762247:A:G
38762702	chr21:38762702:T:C
38763085	chr21:38763085:A:G
38763209	chr21:38763209:T:C
38763226	chr21:38763226:T:C
38763315	chr21:38763315:T:C
38763760	chr21:38763760:T:A
38764181	chr21:38764181:G:A
38764360	chr21:38764360:A:T
38764427	chr21:38764427:G:A
38764549	chr21:38764549:G:A
38764552	chr21:38764552:C:T
38765050	chr21:38765050:A:G
38765208	chr21:38765208:T:A
38765245	chr21:38765245:C:T
38765416	chr21:38765416:C:T
38765606	chr21:38765606:A:G
38765715	chr21:38765715:C:T
38765739	chr21:38765739:T:C
38766092	chr21:38766092:T:C
38766884	chr21:38766884:A:G
38767200	chr21:38767200:C:T
38767220	chr21:38767220:G:A
38767382	chr21:38767382:A:C
38767542	chr21:38767542:G:A
38767783	chr21:38767783:C:T
38767932	chr21:38767932:A:G
38768296	chr21:38768296:C:T
38768611	chr21:38768611:C:T
38768903	chr21:38768903:A:C
38769776	chr21:38769776:C:T
38769824	chr21:38769824:T:A
38770519	chr21:38770519:A:G
38770626	chr21:38770626:C:T
38770762	chr21:38770762:G:T
38770802	chr21:38770802:A:C
38770806	chr21:38770806:A:G
38770930	chr21:38770930:T:C
38771000	chr21:38771000:C:T
38771693	chr21:38771693:G:A
38771810	chr21:38771810:G:A
38772959	chr21:38772959:A:G
38774331	chr21:38774331:G:C
38774616	chr21:38774616:T:C
38774640	chr21:38774640:G:A
38774696	chr21:38774696:C:T
38774839	chr21:38774839:C:T
38775526	chr21:38775526:T:C
38775574	chr21:38775574:G:A
38776541	chr21:38776541:G:A
38776565	chr21:38776565:T:G
38776962	chr21:38776962:C:A
38777103	chr21:38777103:T:C
38777191	chr21:38777191:C:A
38777384	chr21:38777384:T:A
38777556	chr21:38777556:G:A
38777718	chr21:38777718:G:A
38777817	chr21:38777817:C:T
38777939	chr21:38777939:C:T
38778561	chr21:38778561:T:A
38778689	chr21:38778689:T:C
38779328	chr21:38779328:C:T
38779636	chr21:38779636:G:A
38779700	chr21:38779700:C:T
38780313	chr21:38780313:G:A
38780448	chr21:38780448:G:A
38780691	chr21:38780691:A:G
38780728	chr21:38780728:A:C
38780835	chr21:38780835:C:T
38781199	chr21:38781199:C:T
38781692	chr21:38781692:T:C
38781782	chr21:38781782:C:T
38782101	chr21:38782101:T:C
38782381	chr21:38782381:G:A
38782498	chr21:38782498:G:A
38782555	chr21:38782555:A:G
38783137	chr21:38783137:C:T
38783497	chr21:38783497:C:A
38783599	chr21:38783599:A:G
38783696	chr21:38783696:T:A
38783783	chr21:38783783:A:G
38783971	chr21:38783971:T:C
38784041	chr21:38784041:T:A
38784313	chr21:38784313:G:T
38784351	chr21:38784351:G:C
38784441	chr21:38784441:A:G
38784521	chr21:38784521:G:A
38784643	chr21:38784643:G:A
38784666	chr21:38784666:G:A
38785066	chr21:38785066:A:T
38785200	chr21:38785200:T:C
38785357	chr21:38785357:T:C
38785519	chr21:38785519:C:G
38785646	chr21:38785646:G:T
38786531	chr21:38786531:G:T
38786567	chr21:38786567:T:A
38786724	chr21:38786724:G:C
38787017	chr21:38787017:A:T
38787048	chr21:38787048:C:T
38787058	chr21:38787058:G:A
38787091	chr21:38787091:G:C
38787272	chr21:38787272:C:T
38787434	chr21:38787434:T:C
38787452	chr21:38787452:G:A
38787466	chr21:38787466:G:A
38787641	chr21:38787641:T:A
38787860	chr21:38787860:G:A
38788019	chr21:38788019:A:G
38788053	chr21:38788053:A:G
38788287	chr21:38788287:T:G
38788393	chr21:38788393:A:G
38788679	chr21:38788679:A:G
38788800	chr21:38788800:T:C
38788903	chr21:38788903:C:T
38789148	chr21:38789148:T:A
38789457	chr21:38789457:G:A
38789526	chr21:38789526:C:G
38790052	chr21:38790052:T:C
38790150	chr21:38790150:C:T
38790224	chr21:38790224:G:T
38790251	chr21:38790251:G:A
38790698	chr21:38790698:A:G
38791679	chr21:38791679:G:A
38791791	chr21:38791791:A:T
38792032	chr21:38792032:C:G
38792059	chr21:38792059:T:C
38792076	chr21:38792076:A:G
38792539	chr21:38792539:G:A
38792580	chr21:38792580:A:G
38792594	chr21:38792594:G:A
38792801	chr21:38792801:C:T
38792968	chr21:38792968:C:T
38793038	chr21:38793038:C:T
38793666	chr21:38793666:G:A
38793688	chr21:38793688:T:C
38793892	chr21:38793892:G:A
38793910	chr21:38793910:T:A
38794472	chr21:38794472:A:G
38794678	chr21:38794678:G:A
38794862	chr21:38794862:G:A
38795138	chr21:38795138:T:G
38795203	chr21:38795203:A:G
38795274	chr21:38795274:T:C
38795690	chr21:38795690:C:A
38796026	chr21:38796026:G:A
38796042	chr21:38796042:C:T
38796268	chr21:38796268:G:A
38796400	chr21:38796400:C:T
38796511	chr21:38796511:A:T
38796852	chr21:38796852:C:T
38797399	chr21:38797399:C:T
38797782	chr21:38797782:T:C
38797790	chr21:38797790:A:G
38797797	chr21:38797797:A:G
38797849	chr21:38797849:T:C
38797908	chr21:38797908:T:C
38797954	chr21:38797954:T:C
38797977	chr21:38797977:C:G
38798021	chr21:38798021:G:T
38798141	chr21:38798141:G:A
38798154	chr21:38798154:C:T
38798912	chr21:38798912:T:C
38798954	chr21:38798954:G:A
38799366	chr21:38799366:A:T
38799529	chr21:38799529:A:G
38800044	chr21:38800044:T:C
38800412	chr21:38800412:T:C
38800572	chr21:38800572:A:G
38800642	chr21:38800642:A:G
38800742	chr21:38800742:C:T
38800780	chr21:38800780:A:G
38801421	chr21:38801421:T:C
38801604	chr21:38801604:C:T
38801750	chr21:38801750:A:AG
38801784	chr21:38801784:T:C
38801971	chr21:38801971:T:C
38802142	chr21:38802142:G:A
38802441	chr21:38802441:C:T
38802996	chr21:38802996:A:G
38803069	chr21:38803069:T:C
38803101	chr21:38803101:ATATATTC:A
38803710	chr21:38803710:C:T
38803849	chr21:38803849:T:C
38803903	chr21:38803903:C:T
38804104	chr21:38804104:C:T
38804187	chr21:38804187:C:A
38805401	chr21:38805401:G:A
38806119	chr21:38806119:G:C
38806138	chr21:38806138:A:G
38806297	chr21:38806297:G:A
38806416	chr21:38806416:C:A
38806457	chr21:38806457:C:T
38806754	chr21:38806754:C:T
38807477	chr21:38807477:T:C
38808082	chr21:38808082:AGAGGACTGTGTGGAG:A
38808459	chr21:38808459:T:A
38808735	chr21:38808735:C:T
38808960	chr21:38808960:A:G
38809102	chr21:38809102:A:G
38809842	chr21:38809842:A:G
38810197	chr21:38810197:T:C
38810253	chr21:38810253:T:C
38810817	chr21:38810817:T:A
38811098	chr21:38811098:C:T
38811469	chr21:38811469:A:AAAGC
38811526	chr21:38811526:A:C
38811747	chr21:38811747:C:A
38812649	chr21:38812649:T:C
38812969	chr21:38812969:T:C
38813473	chr21:38813473:A:T
38814051	chr21:38814051:G:A
38814278	chr21:38814278:G:A
38814487	chr21:38814487:G:T
38814515	chr21:38814515:G:A
38814582	chr21:38814582:G:A
38815098	chr21:38815098:A:T
38815247	chr21:38815247:A:G
38815303	chr21:38815303:T:C
38815474	chr21:38815474:G:A
38815621	chr21:38815621:A:C
38815696	chr21:38815696:G:A
38816114	chr21:38816114:AAAT:A
38816291	chr21:38816291:C:T
38816505	chr21:38816505:A:AC
38817390	chr21:38817390:G:A
38817444	chr21:38817444:T:C
38817989	chr21:38817989:C:T
38818058	chr21:38818058:C:CT
38818296	chr21:38818296:C:G
38818484	chr21:38818484:C:A
38818519	chr21:38818519:C:T
38819033	chr21:38819033:G:A
38819154	chr21:38819154:T:C
38819172	chr21:38819172:A:G
38819714	chr21:38819714:A:G
38819901	chr21:38819901:A:G
38819990	chr21:38819990:T:C
38820462	chr21:38820462:G:A
38820873	chr21:38820873:T:C
38820970	chr21:38820970:G:A
38821167	chr21:38821167:C:T
38821335	chr21:38821335:C:T
38821990	chr21:38821990:T:C
38822104	chr21:38822104:C:T
38822185	chr21:38822185:G:C
38822292	chr21:38822292:C:T
38822370	chr21:38822370:C:A
38822614	chr21:38822614:A:G
38823068	chr21:38823068:GGCA:G
38823561	chr21:38823561:T:C
38823879	chr21:38823879:G:A
38823904	chr21:38823904:T:C
38823912	chr21:38823912:C:G
38823921	chr21:38823921:T:C
38824464	chr21:38824464:C:T
38825010	chr21:38825010:G:A
38825063	chr21:38825063:C:T
38825232	chr21:38825232:GC:G
38825514	chr21:38825514:T:C
38825544	chr21:38825544:C:T
38825783	chr21:38825783:C:T
38825977	chr21:38825977:A:G
38826022	chr21:38826022:A:T
38826135	chr21:38826135:C:T
38826350	chr21:38826350:C:T
38826366	chr21:38826366:C:G
38826638	chr21:38826638:G:A
38826783	chr21:38826783:G:A
38826954	chr21:38826954:G:A
38827046	chr21:38827046:A:G
38827212	chr21:38827212:T:G
38827284	chr21:38827284:C:A
38827357	chr21:38827357:C:T
38827404	chr21:38827404:G:A
38827484	chr21:38827484:T:C
38827606	chr21:38827606:CAAG:C
38828288	chr21:38828288:T:C
38828385	chr21:38828385:C:T
38829560	chr21:38829560:T:C
38830061	chr21:38830061:C:T
38830183	chr21:38830183:AC:A
38830240	chr21:38830240:C:A
38830415	chr21:38830415:G:A
38830664	chr21:38830664:C:T
38830826	chr21:38830826:G:A
38830880	chr21:38830880:C:T
38831299	chr21:38831299:G:T
38831308	chr21:38831308:T:C
38831508	chr21:38831508:T:TC
38831534	chr21:38831534:A:G
38831682	chr21:38831682:T:C
38831787	chr21:38831787:C:T
38831902	chr21:38831902:G:C
38832160	chr21:38832160:T:C
38832225	chr21:38832225:T:C
38832416	chr21:38832416:G:A
38832547	chr21:38832547:C:T
38832673	chr21:38832673:C:A
38832700	chr21:38832700:T:C
38832791	chr21:38832791:C:T
38832938	chr21:38832938:G:A
38833056	chr21:38833056:G:T
38833363	chr21:38833363:A:G
38834252	chr21:38834252:T:C
38834277	chr21:38834277:A:C
38834478	chr21:38834478:T:C
38834539	chr21:38834539:T:C
38834686	chr21:38834686:G:A
38834837	chr21:38834837:T:C
38834914	chr21:38834914:A:G
38834941	chr21:38834941:T:C
38835263	chr21:38835263:G:A
38835270	chr21:38835270:C:T
38835664	chr21:38835664:A:G
38835849	chr21:38835849:G:A
38836092	chr21:38836092:A:G
38836128	chr21:38836128:G:A
38836487	chr21:38836487:G:A
38836551	chr21:38836551:T:C
38836627	chr21:38836627:C:T
38836728	chr21:38836728:GCACT:G
38836748	chr21:38836748:G:A
38836761	chr21:38836761:T:C
38836881	chr21:38836881:G:A
38836919	chr21:38836919:C:G
38837102	chr21:38837102:C:G
38837247	chr21:38837247:C:T
38837339	chr21:38837339:A:G
38837392	chr21:38837392:G:A
38837509	chr21:38837509:A:G
38838137	chr21:38838137:A:G
38838559	chr21:38838559:G:A
38838592	chr21:38838592:G:A
38838687	chr21:38838687:A:G
38838694	chr21:38838694:A:C
38838809	chr21:38838809:G:C
38838904	chr21:38838904:C:G
38839241	chr21:38839241:C:T
38839311	chr21:38839311:T:C
38839371	chr21:38839371:C:T
38839436	chr21:38839436:G:A
38839565	chr21:38839565:G:A
38839963	chr21:38839963:C:G
38839975	chr21:38839975:G:A
38839979	chr21:38839979:G:A
38840185	chr21:38840185:C:T
38840420	chr21:38840420:A:G
38840448	chr21:38840448:T:C
38840543	chr21:38840543:G:A
38840594	chr21:38840594:T:C
38841091	chr21:38841091:T:G
38841177	chr21:38841177:C:G
38841459	chr21:38841459:G:A
38841503	chr21:38841503:G:A
38841761	chr21:38841761:A:G
38842023	chr21:38842023:G:T
38842183	chr21:38842183:A:G
38842746	chr21:38842746:C:T
38842930	chr21:38842930:G:A
38843023	chr21:38843023:C:T
38843054	chr21:38843054:C:CAT
38843065	chr21:38843065:GAAGT:G
38843074	chr21:38843074:A:T
38843128	chr21:38843128:A:G
38843428	chr21:38843428:G:A
38843570	chr21:38843570:C:T
38843659	chr21:38843659:A:G
38844366	chr21:38844366:T:C
38844461	chr21:38844461:T:C
38844523	chr21:38844523:T:TGAAAA
38844540	chr21:38844540:A:G
38844558	chr21:38844558:C:A
38845002	chr21:38845002:T:C
38845112	chr21:38845112:T:C
38845296	chr21:38845296:G:A
38845437	chr21:38845437:C:T
38845667	chr21:38845667:G:A
38845691	chr21:38845691:A:G
38845738	chr21:38845738:A:T
38845861	chr21:38845861:T:C
38846130	chr21:38846130:TA:T
38846622	chr21:38846622:G:A
38846760	chr21:38846760:G:C
38846858	chr21:38846858:T:C
38847452	chr21:38847452:G:T
38847489	chr21:38847489:G:A
38847783	chr21:38847783:G:A
38848034	chr21:38848034:A:G
38848240	chr21:38848240:G:A
38848858	chr21:38848858:T:C
38849355	chr21:38849355:C:T
38850115	chr21:38850115:G:A
38850172	chr21:38850172:T:C
38850402	chr21:38850402:C:T
38850625	chr21:38850625:C:T
38851062	chr21:38851062:G:A
38851113	chr21:38851113:A:G
38851165	chr21:38851165:T:C
38851737	chr21:38851737:A:G
38851940	chr21:38851940:C:T
38851957	chr21:38851957:C:T
38852231	chr21:38852231:G:C
38852262	chr21:38852262:G:A
38852329	chr21:38852329:T:C
38852590	chr21:38852590:T:C
38852715	chr21:38852715:G:T
38852908	chr21:38852908:G:A
38853029	chr21:38853029:G:A
38853147	chr21:38853147:C:T
38853223	chr21:38853223:A:T
38853362	chr21:38853362:T:C
38853517	chr21:38853517:C:T
38853528	chr21:38853528:C:T
38853759	chr21:38853759:C:T
38853941	chr21:38853941:A:T
38854165	chr21:38854165:C:G
38854562	chr21:38854562:A:G
38854568	chr21:38854568:G:GA
38854571	chr21:38854571:A:G
38855397	chr21:38855397:G:A
38855444	chr21:38855444:G:A
38855500	chr21:38855500:T:C
38855569	chr21:38855569:AGAC:A
38855768	chr21:38855768:G:A
38855970	chr21:38855970:C:T
38856003	chr21:38856003:G:C
38856112	chr21:38856112:A:G
38856118	chr21:38856118:A:G
38856207	chr21:38856207:T:C
38856245	chr21:38856245:T:G
38856278	chr21:38856278:T:C
38856751	chr21:38856751:G:A
38856996	chr21:38856996:A:G
38857205	chr21:38857205:A:G
38857425	chr21:38857425:T:G
38857527	chr21:38857527:T:C
38857805	chr21:38857805:A:G
38858081	chr21:38858081:T:C
38858107	chr21:38858107:C:T
38858449	chr21:38858449:G:C
38858780	chr21:38858780:C:T
38858928	chr21:38858928:C:T
38859765	chr21:38859765:G:T
38860106	chr21:38860106:A:G
38860110	chr21:38860110:G:C
38860139	chr21:38860139:C:A
38860417	chr21:38860417:T:C
38860510	chr21:38860510:C:T
38860783	chr21:38860783:G:C
38860809	chr21:38860809:T:C
38860853	chr21:38860853:T:C
38860884	chr21:38860884:T:C
38861697	chr21:38861697:T:C
38861726	chr21:38861726:A:T
38861861	chr21:38861861:T:TTA
38861986	chr21:38861986:G:A
38862007	chr21:38862007:T:TC
38862194	chr21:38862194:G:A
38862574	chr21:38862574:C:T
38863009	chr21:38863009:G:A
38863073	chr21:38863073:G:A
38863123	chr21:38863123:G:C
38863308	chr21:38863308:G:A
38863366	chr21:38863366:T:C
38863703	chr21:38863703:A:G
38863790	chr21:38863790:C:T
38863842	chr21:38863842:C:T
38863899	chr21:38863899:G:A
38863906	chr21:38863906:C:T
38864135	chr21:38864135:G:A
38864218	chr21:38864218:A:G
38864490	chr21:38864490:T:C
38864763	chr21:38864763:C:T
38864886	chr21:38864886:G:A
38865152	chr21:38865152:T:C
38865314	chr21:38865314:C:T
38865319	chr21:38865319:C:T
38865429	chr21:38865429:A:T
38865838	chr21:38865838:C:A
38866263	chr21:38866263:A:G
38866502	chr21:38866502:G:A
38866531	chr21:38866531:G:A
38866627	chr21:38866627:AT:A
38866671	chr21:38866671:A:G
38866858	chr21:38866858:A:T
38867205	chr21:38867205:G:A
38867345	chr21:38867345:A:G
38867346	chr21:38867346:C:T
38867409	chr21:38867409:G:A
38867572	chr21:38867572:C:T
38867713	chr21:38867713:G:A
38867895	chr21:38867895:A:G
38867920	chr21:38867920:T:C
38868455	chr21:38868455:C:T
38868666	chr21:38868666:T:G
38868724	chr21:38868724:T:C
38868788	chr21:38868788:C:T
38868814	chr21:38868814:T:C
38869146	chr21:38869146:G:A
38869358	chr21:38869358:A:G
38869369	chr21:38869369:CTT:C
38869400	chr21:38869400:TG:T
38869433	chr21:38869433:C:T
38869544	chr21:38869544:C:A
38869706	chr21:38869706:A:C
38869884	chr21:38869884:A:T
38869983	chr21:38869983:G:A
38870068	chr21:38870068:C:T
38870260	chr21:38870260:A:G
38870278	chr21:38870278:C:T
38870435	chr21:38870435:TG:T
38870543	chr21:38870543:T:C
38870722	chr21:38870722:T:A
38870789	chr21:38870789:G:A
38870965	chr21:38870965:C:T
38871128	chr21:38871128:C:T
38871313	chr21:38871313:C:T
38871441	chr21:38871441:G:A
38871535	chr21:38871535:C:T
38871910	chr21:38871910:C:T
38872000	chr21:38872000:T:C
38872248	chr21:38872248:C:A
38872444	chr21:38872444:C:T
38872559	chr21:38872559:A:AT
38872632	chr21:38872632:G:A
38872806	chr21:38872806:G:A
38872910	chr21:38872910:C:T
38873100	chr21:38873100:G:T
38873353	chr21:38873353:A:G
38873877	chr21:38873877:T:A
38874396	chr21:38874396:GCGGA:G
38874397	chr21:38874397:C:T
38874401	chr21:38874401:TCACGA:T
38874577	chr21:38874577:T:C
38874594	chr21:38874594:G:A
38874602	chr21:38874602:G:A
38874863	chr21:38874863:C:T
38874878	chr21:38874878:G:C
38874992	chr21:38874992:G:C
38874997	chr21:38874997:A:G
38875275	chr21:38875275:G:A
38875533	chr21:38875533:G:A
38875645	chr21:38875645:A:G
38875710	chr21:38875710:G:T
38875957	chr21:38875957:G:A
38875964	chr21:38875964:G:C
38875984	chr21:38875984:C:A
38876325	chr21:38876325:G:C
38876374	chr21:38876374:C:G
38876451	chr21:38876451:G:A
38876466	chr21:38876466:G:A
38876516	chr21:38876516:G:A
38876573	chr21:38876573:A:C
38876883	chr21:38876883:G:A
38877239	chr21:38877239:T:C
38877747	chr21:38877747:CAT:C
38877984	chr21:38877984:T:C
38878043	chr21:38878043:G:C
38878084	chr21:38878084:G:A
38878838	chr21:38878838:GA:G
38878852	chr21:38878852:C:A
38879266	chr21:38879266:G:A
38879645	chr21:38879645:A:G
38879790	chr21:38879790:C:A
38879885	chr21:38879885:C:A
38880104	chr21:38880104:G:A
38880109	chr21:38880109:C:A
38880141	chr21:38880141:AG:A
38880203	chr21:38880203:C:G
38880226	chr21:38880226:C:A
38880254	chr21:38880254:T:A
38880386	chr21:38880386:A:G
38880570	chr21:38880570:C:T
38880594	chr21:38880594:C:A
38880687	chr21:38880687:TTCTC:T
38881117	chr21:38881117:C:A
38881231	chr21:38881231:T:A
38881773	chr21:38881773:A:C
38881973	chr21:38881973:A:G
38882541	chr21:38882541:C:T
38882650	chr21:38882650:C:T
38882899	chr21:38882899:T:C
38883238	chr21:38883238:A:T
38883302	chr21:38883302:C:G
38883607	chr21:38883607:T:C
38884024	chr21:38884024:T:C
38884166	chr21:38884166:C:T
38884425	chr21:38884425:TTACCAGACTCCTAGTCTCTCTCTGTGGAATCTGG:T
38884588	chr21:38884588:G:A
38884731	chr21:38884731:A:G
38884962	chr21:38884962:T:C
38885421	chr21:38885421:GT:G
38885531	chr21:38885531:T:C
38885984	chr21:38885984:C:T
38886309	chr21:38886309:T:C
38886314	chr21:38886314:C:A
38886484	chr21:38886484:T:C
38886778	chr21:38886778:T:G
38886810	chr21:38886810:C:T
38886905	chr21:38886905:A:G
38887533	chr21:38887533:G:A
38887928	chr21:38887928:G:A
38888076	chr21:38888076:A:T
38888665	chr21:38888665:T:A
38888688	chr21:38888688:T:A
38888785	chr21:38888785:T:G
38888819	chr21:38888819:T:C
38889233	chr21:38889233:G:A
38889390	chr21:38889390:T:G
38889504	chr21:38889504:CA:C
38889777	chr21:38889777:TAA:T
38890162	chr21:38890162:T:G
38890511	chr21:38890511:C:A
38890654	chr21:38890654:C:A
38890805	chr21:38890805:G:A
38890937	chr21:38890937:T:A
38891246	chr21:38891246:C:T
38892166	chr21:38892166:A:C
38892434	chr21:38892434:C:T
38892538	chr21:38892538:T:A
38892838	chr21:38892838:T:C
38893227	chr21:38893227:T:G
38893249	chr21:38893249:G:C
38893979	chr21:38893979:C:T
38894409	chr21:38894409:C:T
38894510	chr21:38894510:T:A
38894516	chr21:38894516:C:T
38895058	chr21:38895058:C:T
38895349	chr21:38895349:C:T
38895584	chr21:38895584:C:T
38895585	chr21:38895585:G:A
38895834	chr21:38895834:T:A
38895991	chr21:38895991:G:C
38896045	chr21:38896045:A:G
38896297	chr21:38896297:T:C
38896472	chr21:38896472:T:C
38896542	chr21:38896542:G:A
38896688	chr21:38896688:C:T
38896901	chr21:38896901:T:A
38897044	chr21:38897044:T:C
38897169	chr21:38897169:C:T
38897219	chr21:38897219:C:T
38897283	chr21:38897283:A:G
38898471	chr21:38898471:G:A
38898738	chr21:38898738:T:C
38899113	chr21:38899113:C:T
38899194	chr21:38899194:A:G
38899433	chr21:38899433:G:T
38899468	chr21:38899468:A:G
38899549	chr21:38899549:T:C
38899720	chr21:38899720:G:C
38899868	chr21:38899868:C:T
38900031	chr21:38900031:T:G
38900238	chr21:38900238:T:C
38900352	chr21:38900352:C:T
38900432	chr21:38900432:C:T
38901346	chr21:38901346:C:A
38901426	chr21:38901426:AT:A
38901540	chr21:38901540:T:G
38902003	chr21:38902003:G:A
38902255	chr21:38902255:C:A
38902440	chr21:38902440:C:T
38902894	chr21:38902894:G:A
38903109	chr21:38903109:T:C
38903307	chr21:38903307:T:A
38903331	chr21:38903331:T:C
38903426	chr21:38903426:G:A
38903668	chr21:38903668:T:C
38903935	chr21:38903935:C:T
38903993	chr21:38903993:C:T
38904446	chr21:38904446:A:AGT
38904888	chr21:38904888:C:A
38905006	chr21:38905006:G:A
38905328	chr21:38905328:A:G
38905961	chr21:38905961:G:A
38906266	chr21:38906266:G:A
38906317	chr21:38906317:C:T
38906375	chr21:38906375:T:C
38906540	chr21:38906540:C:T
38906541	chr21:38906541:T:C
38906579	chr21:38906579:A:G
38906591	chr21:38906591:T:C
38906853	chr21:38906853:C:T
38907162	chr21:38907162:C:T
38908110	chr21:38908110:G:A
38909024	chr21:38909024:TG:T
38909058	chr21:38909058:G:A
38909090	chr21:38909090:TG:T
38909359	chr21:38909359:G:T
38909561	chr21:38909561:G:A
38909959	chr21:38909959:G:A
38909988	chr21:38909988:T:TA
38909990	chr21:38909990:ACCCAGGTCGCT:A
38910385	chr21:38910385:G:A
38910451	chr21:38910451:C:T
38910502	chr21:38910502:G:C
38911090	chr21:38911090:T:C
38911343	chr21:38911343:T:C
38911809	chr21:38911809:C:T
38911863	chr21:38911863:T:C
38911914	chr21:38911914:T:C
38911935	chr21:38911935:A:G
38911947	chr21:38911947:G:A
38912102	chr21:38912102:C:G
38912265	chr21:38912265:C:G
38912837	chr21:38912837:A:G
38913003	chr21:38913003:C:G
38913031	chr21:38913031:C:G
38913271	chr21:38913271:A:G
38913461	chr21:38913461:T:G
38913562	chr21:38913562:C:T
38913569	chr21:38913569:C:G
38913668	chr21:38913668:G:A
38913684	chr21:38913684:G:A
38914167	chr21:38914167:A:G
38914468	chr21:38914468:CTCTCTCTCTCCTTCCCTG:C
38914513	chr21:38914513:T:A
38915149	chr21:38915149:C:T
38916131	chr21:38916131:G:T
38916587	chr21:38916587:T:C
38917189	chr21:38917189:G:A
38917200	chr21:38917200:G:C
38917202	chr21:38917202:T:G
38917243	chr21:38917243:T:G
38917530	chr21:38917530:T:C
38917695	chr21:38917695:G:A
38917722	chr21:38917722:G:C
38917730	chr21:38917730:T:C
38917858	chr21:38917858:G:T
38917860	chr21:38917860:C:T
38918579	chr21:38918579:A:G
38918766	chr21:38918766:A:G
38919035	chr21:38919035:C:T
38919057	chr21:38919057:A:G
38919263	chr21:38919263:T:C
38919489	chr21:38919489:G:A
38919723	chr21:38919723:G:A
38920006	chr21:38920006:C:T
38920123	chr21:38920123:T:C
38920142	chr21:38920142:A:G
38920404	chr21:38920404:T:C
38920536	chr21:38920536:G:A
38920588	chr21:38920588:C:T
38920776	chr21:38920776:T:C
38920780	chr21:38920780:C:T
38921022	chr21:38921022:A:G
38921027	chr21:38921027:T:C
38921157	chr21:38921157:C:T
38921560	chr21:38921560:T:C
38922099	chr21:38922099:C:T
38922531	chr21:38922531:C:T
38922695	chr21:38922695:T:G
38922822	chr21:38922822:G:A
38923117	chr21:38923117:G:C
38923140	chr21:38923140:T:C
38923145	chr21:38923145:A:G
38923166	chr21:38923166:T:C
38923252	chr21:38923252:G:A
38923304	chr21:38923304:T:C
38923400	chr21:38923400:C:T
38923664	chr21:38923664:C:T
38924260	chr21:38924260:A:G
38924268	chr21:38924268:T:C
38924449	chr21:38924449:T:C
38924453	chr21:38924453:A:G
38924487	chr21:38924487:C:T
38924641	chr21:38924641:C:T
38924704	chr21:38924704:TG:T
38924753	chr21:38924753:A:G
38924777	chr21:38924777:T:A
38924796	chr21:38924796:C:T
38924830	chr21:38924830:A:G
38925047	chr21:38925047:C:CT
38925219	chr21:38925219:G:A
38925261	chr21:38925261:T:A
38925403	chr21:38925403:G:C
38925612	chr21:38925612:T:C
38925650	chr21:38925650:T:C
38925735	chr21:38925735:TCAA:T
38925839	chr21:38925839:A:G
38926685	chr21:38926685:G:T
38926733	chr21:38926733:T:G
38926800	chr21:38926800:T:C
38927014	chr21:38927014:C:T
38927054	chr21:38927054:G:A
38927227	chr21:38927227:GGTTCTGGAAGCCAGAA:G
38927576	chr21:38927576:C:T
38927995	chr21:38927995:G:A
38927997	chr21:38927997:A:T
38928128	chr21:38928128:G:T
38928317	chr21:38928317:G:T
38928758	chr21:38928758:T:A
38928764	chr21:38928764:C:T
38928882	chr21:38928882:T:TCA
38929044	chr21:38929044:T:G
38929120	chr21:38929120:G:C
38929329	chr21:38929329:T:C
38929469	chr21:38929469:G:A
38930032	chr21:38930032:C:T
38930066	chr21:38930066:G:A
38930089	chr21:38930089:T:C
38930173	chr21:38930173:G:C
38930187	chr21:38930187:A:C
38930492	chr21:38930492:T:C
38930587	chr21:38930587:AAG:A
38930964	chr21:38930964:C:T
38931079	chr21:38931079:C:T
38931202	chr21:38931202:C:T
38931338	chr21:38931338:C:T
38931394	chr21:38931394:T:C
38931447	chr21:38931447:A:G
38931455	chr21:38931455:G:A
38931504	chr21:38931504:G:T
38931753	chr21:38931753:C:T
38931836	chr21:38931836:G:A
38931924	chr21:38931924:A:T
38931997	chr21:38931997:G:A
38932140	chr21:38932140:G:GA
38932225	chr21:38932225:C:A
38932232	chr21:38932232:T:C
38932780	chr21:38932780:T:C
38933360	chr21:38933360:T:C
38933384	chr21:38933384:TCAGTTGAAGTTCAGTTCAACATAATTA:T
38933676	chr21:38933676:C:T
38934630	chr21:38934630:G:A
38934978	chr21:38934978:G:A
38935301	chr21:38935301:A:G
38935432	chr21:38935432:C:T
38935583	chr21:38935583:ATGCATCAACCTGC:A
38935808	chr21:38935808:T:C
38935809	chr21:38935809:T:C
38935822	chr21:38935822:C:T
38935942	chr21:38935942:C:T
38936145	chr21:38936145:C:T
38936281	chr21:38936281:C:T
38936332	chr21:38936332:C:T
38936629	chr21:38936629:TA:T
38937198	chr21:38937198:G:A
38937835	chr21:38937835:A:G
38937858	chr21:38937858:C:T
38938708	chr21:38938708:C:T
38938739	chr21:38938739:C:T
38938747	chr21:38938747:C:G
38938772	chr21:38938772:G:A
38938776	chr21:38938776:T:C
38938941	chr21:38938941:T:C
38939183	chr21:38939183:A:G
38939474	chr21:38939474:T:C
38939884	chr21:38939884:A:G
38939957	chr21:38939957:T:C
38940283	chr21:38940283:T:C
38940430	chr21:38940430:G:A
38940467	chr21:38940467:A:G
38940728	chr21:38940728:T:C
38941105	chr21:38941105:T:C
38941194	chr21:38941194:C:T
38942630	chr21:38942630:G:A
38942674	chr21:38942674:G:C
38942772	chr21:38942772:A:G
38943171	chr21:38943171:G:A
38943339	chr21:38943339:T:C
38944176	chr21:38944176:G:A
38944221	chr21:38944221:G:A
38944314	chr21:38944314:G:A
38944318	chr21:38944318:G:A
38944740	chr21:38944740:A:C
38946387	chr21:38946387:T:C
38946905	chr21:38946905:G:A
38947336	chr21:38947336:G:A
38947446	chr21:38947446:C:G
38947625	chr21:38947625:C:A
38947932	chr21:38947932:C:A
38947969	chr21:38947969:G:A
38948904	chr21:38948904:G:T
38949625	chr21:38949625:A:T
38949633	chr21:38949633:A:T
38949873	chr21:38949873:C:T
38950378	chr21:38950378:G:A
38950619	chr21:38950619:T:C
38950753	chr21:38950753:C:T
38951147	chr21:38951147:ATGTT:A
38951179	chr21:38951179:CT:C
38951419	chr21:38951419:G:T
38951803	chr21:38951803:C:T
38951955	chr21:38951955:T:C
38952298	chr21:38952298:T:C
38952561	chr21:38952561:G:C
38952721	chr21:38952721:A:G
38952979	chr21:38952979:G:C
38953146	chr21:38953146:C:T
38953555	chr21:38953555:G:A
38954551	chr21:38954551:T:C
38954597	chr21:38954597:G:A
38955138	chr21:38955138:G:C
38955369	chr21:38955369:C:T
38955400	chr21:38955400:C:G
38955876	chr21:38955876:G:T
38956110	chr21:38956110:C:T
38956359	chr21:38956359:C:T
38956395	chr21:38956395:T:G
38956666	chr21:38956666:T:A
38956698	chr21:38956698:G:A
38957337	chr21:38957337:T:G
38957762	chr21:38957762:AAGGAAACTCTAAGAGTTATGG:A
38957833	chr21:38957833:A:G
38957958	chr21:38957958:T:G
38957999	chr21:38957999:C:T
38958048	chr21:38958048:G:C
38958657	chr21:38958657:G:T
38958842	chr21:38958842:T:G
38958847	chr21:38958847:G:A
38959152	chr21:38959152:C:CA
38959448	chr21:38959448:A:T
38959636	chr21:38959636:A:G
38959680	chr21:38959680:A:G
38960251	chr21:38960251:A:G
38960261	chr21:38960261:G:A
38960610	chr21:38960610:A:T
38960710	chr21:38960710:T:C
38960754	chr21:38960754:C:G
38960792	chr21:38960792:C:G
38960985	chr21:38960985:T:C
38961341	chr21:38961341:G:A
38961437	chr21:38961437:G:A
38961449	chr21:38961449:C:T
38961451	chr21:38961451:C:T
38962938	chr21:38962938:T:C
38963121	chr21:38963121:A:G
38963293	chr21:38963293:C:T
38963319	chr21:38963319:C:T
38963382	chr21:38963382:T:C
38963483	chr21:38963483:G:A
38963706	chr21:38963706:C:T
38964588	chr21:38964588:C:T
38964626	chr21:38964626:G:A
38964933	chr21:38964933:C:T
38964966	chr21:38964966:A:G
38965687	chr21:38965687:T:C
38965709	chr21:38965709:C:T
38966121	chr21:38966121:GT:G
38966129	chr21:38966129:C:A
38966846	chr21:38966846:C:A
38966891	chr21:38966891:A:G
38966960	chr21:38966960:T:C
38967020	chr21:38967020:T:C
38967069	chr21:38967069:C:T
38967236	chr21:38967236:C:T
38967494	chr21:38967494:C:T
38967593	chr21:38967593:G:A
38967807	chr21:38967807:C:T
38968624	chr21:38968624:T:C
38968833	chr21:38968833:G:A
38968856	chr21:38968856:G:A
38969563	chr21:38969563:C:G
38969676	chr21:38969676:G:A
38969895	chr21:38969895:G:A
38970014	chr21:38970014:C:T
38970055	chr21:38970055:G:A
38970095	chr21:38970095:C:T
38970392	chr21:38970392:G:A
38970424	chr21:38970424:G:T
38970962	chr21:38970962:C:T
38971069	chr21:38971069:T:A
38971161	chr21:38971161:T:C
38971496	chr21:38971496:C:T
38971608	chr21:38971608:G:T
38971692	chr21:38971692:C:T
38971764	chr21:38971764:G:A
38971992	chr21:38971992:T:C
38972410	chr21:38972410:C:T
38972924	chr21:38972924:C:A
38973099	chr21:38973099:A:G
38973102	chr21:38973102:G:A
38973304	chr21:38973304:A:T
38973414	chr21:38973414:A:G
38973558	chr21:38973558:A:G
38974368	chr21:38974368:A:C
38974594	chr21:38974594:T:C
38974813	chr21:38974813:CA:C
38975040	chr21:38975040:T:C
38975289	chr21:38975289:A:G
38975449	chr21:38975449:T:A
38975759	chr21:38975759:C:T
38976029	chr21:38976029:G:A
38976145	chr21:38976145:G:A
38977111	chr21:38977111:C:T
38977116	chr21:38977116:C:T
38977508	chr21:38977508:G:A
38977567	chr21:38977567:T:C
38977654	chr21:38977654:TC:T
38977697	chr21:38977697:C:A
38977735	chr21:38977735:T:C
38977951	chr21:38977951:T:C
38977980	chr21:38977980:G:A
38978194	chr21:38978194:A:G
38978224	chr21:38978224:A:T
38978656	chr21:38978656:A:G
38978818	chr21:38978818:G:A
38978964	chr21:38978964:C:T
38979005	chr21:38979005:T:C
38979261	chr21:38979261:C:A
38979275	chr21:38979275:T:C
38979384	chr21:38979384:C:T
38979390	chr21:38979390:A:G
38979748	chr21:38979748:C:G
38979780	chr21:38979780:C:A
38979807	chr21:38979807:C:T
38979854	chr21:38979854:G:A
38979902	chr21:38979902:C:T
38980432	chr21:38980432:G:A
38980535	chr21:38980535:C:T
38980746	chr21:38980746:C:A
38980955	chr21:38980955:G:A
38980956	chr21:38980956:T:C
38981272	chr21:38981272:C:T
38981287	chr21:38981287:G:T
38981625	chr21:38981625:G:A
38981880	chr21:38981880:A:G
38981988	chr21:38981988:T:G
38982115	chr21:38982115:G:T
38982127	chr21:38982127:T:C
38982487	chr21:38982487:T:C
38982504	chr21:38982504:A:T
38982518	chr21:38982518:C:T
38982554	chr21:38982554:G:A
38982605	chr21:38982605:G:T
38982727	chr21:38982727:G:A
38982733	chr21:38982733:T:C
38983314	chr21:38983314:A:G
38983376	chr21:38983376:A:G
38983542	chr21:38983542:T:C
38983666	chr21:38983666:T:C
38983721	chr21:38983721:C:T
38983860	chr21:38983860:C:T
38984054	chr21:38984054:T:C
38984260	chr21:38984260:C:G
38984289	chr21:38984289:TTAGA:T
38984348	chr21:38984348:T:C
38984443	chr21:38984443:C:T
38984448	chr21:38984448:T:C
38984698	chr21:38984698:T:A
38984738	chr21:38984738:G:A
38984927	chr21:38984927:G:A
38985555	chr21:38985555:G:A
38985573	chr21:38985573:G:C
38985664	chr21:38985664:C:A
38985845	chr21:38985845:G:C
38985905	chr21:38985905:T:C
38987079	chr21:38987079:A:G
38987218	chr21:38987218:A:T
38988127	chr21:38988127:C:T
38988168	chr21:38988168:C:A
38988208	chr21:38988208:G:A
38988322	chr21:38988322:T:C
38988352	chr21:38988352:A:T
38988688	chr21:38988688:C:T
38988706	chr21:38988706:C:T
38988983	chr21:38988983:A:G
38989023	chr21:38989023:G:A
38989353	chr21:38989353:A:G
38989630	chr21:38989630:A:G
38989806	chr21:38989806:G:A
38989841	chr21:38989841:T:C
38989846	chr21:38989846:T:C
38990002	chr21:38990002:G:A
38990005	chr21:38990005:T:C
38990510	chr21:38990510:C:T
38990647	chr21:38990647:C:T
38990766	chr21:38990766:G:C
38990792	chr21:38990792:G:T
38990870	chr21:38990870:C:T
38990876	chr21:38990876:G:T
38990926	chr21:38990926:A:G
38991064	chr21:38991064:A:G
38991067	chr21:38991067:G:A
38991153	chr21:38991153:G:A
38991236	chr21:38991236:TA:T
38991378	chr21:38991378:C:T
38991448	chr21:38991448:T:C
38991535	chr21:38991535:A:G
38991552	chr21:38991552:CCAATA:C
38991597	chr21:38991597:C:T
38991607	chr21:38991607:G:A
38992319	chr21:38992319:A:G
38992364	chr21:38992364:G:T
38992554	chr21:38992554:CT:C
38992627	chr21:38992627:A:G
38992678	chr21:38992678:G:A
38992773	chr21:38992773:C:G
38992860	chr21:38992860:T:C
38992865	chr21:38992865:T:C
38993245	chr21:38993245:T:C
38993578	chr21:38993578:A:G
38993886	chr21:38993886:C:T
38994042	chr21:38994042:G:A
38994271	chr21:38994271:G:A
38994294	chr21:38994294:C:T
38994325	chr21:38994325:C:T
38994573	chr21:38994573:G:A
38994707	chr21:38994707:T:C
38994766	chr21:38994766:CTA:C
38994905	chr21:38994905:C:T
38994953	chr21:38994953:C:A
38995028	chr21:38995028:T:A
38995040	chr21:38995040:A:T
38995115	chr21:38995115:C:T
38995238	chr21:38995238:C:T
38995302	chr21:38995302:G:A
38995448	chr21:38995448:T:A
38995471	chr21:38995471:G:C
38996115	chr21:38996115:C:T
38996959	chr21:38996959:A:G
38997104	chr21:38997104:C:G
38997203	chr21:38997203:A:C
38997230	chr21:38997230:G:A
38997233	chr21:38997233:C:A
38997261	chr21:38997261:C:G
38997357	chr21:38997357:G:A
38997593	chr21:38997593:T:C
38997607	chr21:38997607:A:G
38997741	chr21:38997741:C:T
38998036	chr21:38998036:T:C
38998154	chr21:38998154:G:A
38998617	chr21:38998617:C:T
38998896	chr21:38998896:T:C
38999077	chr21:38999077:T:G
38999438	chr21:38999438:G:A
38999479	chr21:38999479:T:TTCAG
38999489	chr21:38999489:CA:C
38999525	chr21:38999525:GTAGT:G
38999645	chr21:38999645:C:A
38999732	chr21:38999732:A:G
39000211	chr21:39000211:G:A
39000257	chr21:39000257:G:A
39000260	chr21:39000260:C:T
39000739	chr21:39000739:C:T
39000782	chr21:39000782:G:A
39001017	chr21:39001017:C:T
39001140	chr21:39001140:T:C
39001161	chr21:39001161:G:A
39001248	chr21:39001248:T:C
39001471	chr21:39001471:C:T
39001778	chr21:39001778:T:C
39001801	chr21:39001801:T:C
39001837	chr21:39001837:G:A
39002003	chr21:39002003:G:T
39002038	chr21:39002038:C:T
39002096	chr21:39002096:A:G
39002812	chr21:39002812:C:A
39002826	chr21:39002826:G:A
39003095	chr21:39003095:C:A
39003118	chr21:39003118:T:C
39003244	chr21:39003244:G:A
39003516	chr21:39003516:A:C
39003875	chr21:39003875:G:T
39003911	chr21:39003911:A:C
39004243	chr21:39004243:G:A
39004341	chr21:39004341:C:T
39004563	chr21:39004563:A:C
39004645	chr21:39004645:G:A
39004710	chr21:39004710:C:T
39004799	chr21:39004799:C:G
39004854	chr21:39004854:T:C
39005189	chr21:39005189:G:A
39005289	chr21:39005289:A:G
39005506	chr21:39005506:T:C
39005629	chr21:39005629:C:T
39005649	chr21:39005649:C:T
39005681	chr21:39005681:G:T
39005891	chr21:39005891:C:T
39005933	chr21:39005933:C:T
39005935	chr21:39005935:GC:G
39006051	chr21:39006051:G:A
39006160	chr21:39006160:G:A
39006218	chr21:39006218:C:T
39006267	chr21:39006267:C:T
39006385	chr21:39006385:C:T
39006567	chr21:39006567:G:A
39006706	chr21:39006706:G:A
39007102	chr21:39007102:C:T
39007606	chr21:39007606:G:A
39007736	chr21:39007736:C:A
39008323	chr21:39008323:C:T
39008457	chr21:39008457:T:G
39008856	chr21:39008856:G:A
39008897	chr21:39008897:C:T
39008994	chr21:39008994:A:T
39009051	chr21:39009051:T:C
39009864	chr21:39009864:T:C
39010085	chr21:39010085:G:A
39010116	chr21:39010116:G:A
39010378	chr21:39010378:T:C
39010458	chr21:39010458:G:A
39010571	chr21:39010571:C:T
39010689	chr21:39010689:G:A
39010698	chr21:39010698:G:A
39010823	chr21:39010823:C:T
39010893	chr21:39010893:TC:T
39011352	chr21:39011352:G:A
39011560	chr21:39011560:A:G
39011664	chr21:39011664:G:T
39011957	chr21:39011957:G:A
39012111	chr21:39012111:T:C
39012176	chr21:39012176:C:G
39012209	chr21:39012209:C:T
39012532	chr21:39012532:G:A
39012571	chr21:39012571:A:G
39012581	chr21:39012581:G:T
39012614	chr21:39012614:C:T
39012844	chr21:39012844:A:G
39013004	chr21:39013004:A:G
39013100	chr21:39013100:A:T
39013109	chr21:39013109:C:T
39013113	chr21:39013113:C:T
39013282	chr21:39013282:C:T
39013546	chr21:39013546:G:A
39013790	chr21:39013790:G:A
39013810	chr21:39013810:A:G
39014018	chr21:39014018:C:CA
39014039	chr21:39014039:G:A
39014113	chr21:39014113:A:G
39014422	chr21:39014422:T:A
39014453	chr21:39014453:C:T
39014642	chr21:39014642:G:A
39014707	chr21:39014707:G:A
39014789	chr21:39014789:G:A
39014882	chr21:39014882:T:C
39014975	chr21:39014975:C:T
39015027	chr21:39015027:A:T
39015326	chr21:39015326:T:G
39015558	chr21:39015558:A:G
39015702	chr21:39015702:C:T
39015726	chr21:39015726:C:T
39016087	chr21:39016087:G:A
39016132	chr21:39016132:T:C
39016279	chr21:39016279:ACT:A
39016347	chr21:39016347:A:G
39016435	chr21:39016435:C:T
39016964	chr21:39016964:A:G
39017091	chr21:39017091:G:A
39017308	chr21:39017308:C:A
39017345	chr21:39017345:C:T
39017546	chr21:39017546:G:A
39017565	chr21:39017565:G:T
39017628	chr21:39017628:G:A
39017798	chr21:39017798:G:A
39018172	chr21:39018172:T:C
39018290	chr21:39018290:G:A
39018305	chr21:39018305:T:C
39018525	chr21:39018525:T:C
39018531	chr21:39018531:G:A
39018553	chr21:39018553:T:C
39018589	chr21:39018589:G:A
39018899	chr21:39018899:C:G
39018935	chr21:39018935:C:T
39018999	chr21:39018999:G:A
39019190	chr21:39019190:C:T
39019208	chr21:39019208:T:C
39019700	chr21:39019700:C:T
39019757	chr21:39019757:T:C
39019933	chr21:39019933:G:A
39019986	chr21:39019986:C:G
39020317	chr21:39020317:C:T
39020440	chr21:39020440:T:C
39020514	chr21:39020514:T:C
39020530	chr21:39020530:T:C
39020599	chr21:39020599:A:G
39020611	chr21:39020611:C:T
39020615	chr21:39020615:C:T
39020677	chr21:39020677:G:T
39020857	chr21:39020857:C:T
39020858	chr21:39020858:A:G
39020891	chr21:39020891:A:T
39021021	chr21:39021021:C:G
39021074	chr21:39021074:T:TC
39021422	chr21:39021422:G:A
39021458	chr21:39021458:G:C
39021547	chr21:39021547:G:C
39021616	chr21:39021616:G:A
39021718	chr21:39021718:T:C
39021774	chr21:39021774:CA:C
39021898	chr21:39021898:G:A
39021941	chr21:39021941:G:C
39022001	chr21:39022001:A:G
39022551	chr21:39022551:A:G
39022559	chr21:39022559:T:C
39022690	chr21:39022690:T:C
39022842	chr21:39022842:T:C
39023180	chr21:39023180:A:G
39023219	chr21:39023219:C:T
39023417	chr21:39023417:C:T
39023450	chr21:39023450:G:A
39023644	chr21:39023644:A:G
39024187	chr21:39024187:T:C
39024251	chr21:39024251:A:G
39024385	chr21:39024385:T:C
39024656	chr21:39024656:G:A
39024872	chr21:39024872:TG:T
39025171	chr21:39025171:G:A
39025190	chr21:39025190:G:A
39025224	chr21:39025224:G:A
39025614	chr21:39025614:C:T
39026129	chr21:39026129:G:A
39026146	chr21:39026146:G:A
39026215	chr21:39026215:C:T
39026395	chr21:39026395:T:A
39026400	chr21:39026400:T:C
39026404	chr21:39026404:C:T
39026735	chr21:39026735:G:A
39027012	chr21:39027012:G:T
39027870	chr21:39027870:C:G
39028082	chr21:39028082:G:A
39028127	chr21:39028127:T:C
39028319	chr21:39028319:G:A
39028368	chr21:39028368:T:C
39028374	chr21:39028374:C:T
39028388	chr21:39028388:G:A
39028690	chr21:39028690:A:C
39028974	chr21:39028974:C:T
39029003	chr21:39029003:C:G
39029033	chr21:39029033:G:A
39029055	chr21:39029055:T:G
39029210	chr21:39029210:G:C
39029279	chr21:39029279:T:G
39029286	chr21:39029286:G:T
39029299	chr21:39029299:G:C
39029422	chr21:39029422:T:C
39029773	chr21:39029773:A:T
39029829	chr21:39029829:T:A
39029927	chr21:39029927:TA:T
39030318	chr21:39030318:T:C
39030562	chr21:39030562:G:GGCT
39030719	chr21:39030719:T:A
39030743	chr21:39030743:T:C
39030806	chr21:39030806:T:C
39031493	chr21:39031493:G:A
39031609	chr21:39031609:G:A
39031670	chr21:39031670:A:C
39032218	chr21:39032218:C:A
39033048	chr21:39033048:T:C
39033181	chr21:39033181:A:G
39033484	chr21:39033484:T:C
39033587	chr21:39033587:G:A
39033714	chr21:39033714:A:C
39034161	chr21:39034161:G:C
39034162	chr21:39034162:C:T
39034174	chr21:39034174:G:A
39034355	chr21:39034355:T:C
39034423	chr21:39034423:C:T
39034470	chr21:39034470:T:C
39034576	chr21:39034576:C:T
39034809	chr21:39034809:G:T
39034952	chr21:39034952:G:A
39035058	chr21:39035058:T:A
39035298	chr21:39035298:GTCA:G
39035306	chr21:39035306:C:G
39035736	chr21:39035736:T:A
39035826	chr21:39035826:T:C
39035999	chr21:39035999:C:T
39036202	chr21:39036202:T:C
39036397	chr21:39036397:C:T
39036643	chr21:39036643:C:T
39036837	chr21:39036837:C:T
39036838	chr21:39036838:G:T
39037628	chr21:39037628:C:T
39037680	chr21:39037680:A:G
39037823	chr21:39037823:T:C
39037884	chr21:39037884:C:T
39037931	chr21:39037931:T:C
39038128	chr21:39038128:A:T
39038132	chr21:39038132:G:A
39038184	chr21:39038184:C:T
39038954	chr21:39038954:C:T
39038972	chr21:39038972:C:T
39039135	chr21:39039135:G:T
39039185	chr21:39039185:A:G
39039288	chr21:39039288:T:C
39039830	chr21:39039830:T:C
39039985	chr21:39039985:T:C
39040177	chr21:39040177:C:T
39040242	chr21:39040242:G:A
39040860	chr21:39040860:C:A
39041001	chr21:39041001:G:A
39041176	chr21:39041176:G:A
39041512	chr21:39041512:C:T
39041549	chr21:39041549:A:C
39041594	chr21:39041594:A:T
39041889	chr21:39041889:C:T
39042336	chr21:39042336:A:G
39042612	chr21:39042612:G:T
39042763	chr21:39042763:C:T
39042854	chr21:39042854:A:G
39042950	chr21:39042950:C:G
39043238	chr21:39043238:G:A
39043431	chr21:39043431:G:A
39043446	chr21:39043446:T:C
39043545	chr21:39043545:C:A
39043777	chr21:39043777:C:T
39043967	chr21:39043967:C:A
39044122	chr21:39044122:A:G
39044138	chr21:39044138:G:A
39044242	chr21:39044242:T:C
39044272	chr21:39044272:T:C
39044408	chr21:39044408:C:A
39044563	chr21:39044563:C:T
39045394	chr21:39045394:A:T
39045620	chr21:39045620:CA:C
39045863	chr21:39045863:G:C
39045971	chr21:39045971:G:A
39046081	chr21:39046081:T:C
39046173	chr21:39046173:A:T
39046250	chr21:39046250:T:G
39046254	chr21:39046254:T:C
39046257	chr21:39046257:T:C
39046376	chr21:39046376:T:C
39046939	chr21:39046939:A:G
39046992	chr21:39046992:CAG:C
39046996	chr21:39046996:GCA:G
39047113	chr21:39047113:C:T
39047284	chr21:39047284:TA:T
39047715	chr21:39047715:A:G
39048484	chr21:39048484:C:T
39048527	chr21:39048527:A:G
39048729	chr21:39048729:C:T
39048909	chr21:39048909:G:C
39049143	chr21:39049143:C:A
39049176	chr21:39049176:C:T
39049306	chr21:39049306:T:G
39049406	chr21:39049406:C:T
39049557	chr21:39049557:C:T
39049678	chr21:39049678:T:C
39049719	chr21:39049719:T:C
39049726	chr21:39049726:C:A
39049727	chr21:39049727:T:C
39049926	chr21:39049926:T:C
39050077	chr21:39050077:A:G
39050095	chr21:39050095:A:G
39050101	chr21:39050101:T:G
39050115	chr21:39050115:TG:T
39050437	chr21:39050437:C:G
39050490	chr21:39050490:G:T
39050689	chr21:39050689:A:G
39051213	chr21:39051213:GT:G
39051217	chr21:39051217:T:C
39051545	chr21:39051545:T:C
39051579	chr21:39051579:C:T
39051767	chr21:39051767:T:C
39051773	chr21:39051773:C:T
39051797	chr21:39051797:A:G
39051936	chr21:39051936:C:G
39052038	chr21:39052038:C:T
39052119	chr21:39052119:C:T
39052300	chr21:39052300:A:G
39052612	chr21:39052612:T:C
39052647	chr21:39052647:C:T
39052693	chr21:39052693:A:G
39053028	chr21:39053028:A:G
39053048	chr21:39053048:A:C
39053157	chr21:39053157:T:C
39053229	chr21:39053229:G:A
39053363	chr21:39053363:C:T
39053512	chr21:39053512:A:G
39053538	chr21:39053538:A:G
39053630	chr21:39053630:T:C
39053734	chr21:39053734:CCATCTGTT:C
39053752	chr21:39053752:G:A
39054165	chr21:39054165:C:T
39054842	chr21:39054842:A:G
39054962	chr21:39054962:G:A
39055045	chr21:39055045:G:A
39055191	chr21:39055191:A:G
39055283	chr21:39055283:C:T
39055492	chr21:39055492:A:G
39055630	chr21:39055630:G:A
39056110	chr21:39056110:G:A
39056183	chr21:39056183:CT:C
39056723	chr21:39056723:A:T
39056764	chr21:39056764:C:T
39056818	chr21:39056818:C:T
39057100	chr21:39057100:GC:G
39057169	chr21:39057169:C:T
39057334	chr21:39057334:T:C
39057631	chr21:39057631:TTCC:T
39057998	chr21:39057998:G:A
39058075	chr21:39058075:AG:A
39058185	chr21:39058185:T:C
39058553	chr21:39058553:G:A
39058624	chr21:39058624:G:A
39058629	chr21:39058629:T:C
39058875	chr21:39058875:G:A
39058903	chr21:39058903:G:A
39059063	chr21:39059063:C:T
39059094	chr21:39059094:C:T
39059103	chr21:39059103:G:A
39059363	chr21:39059363:TG:T
39059514	chr21:39059514:C:G
39059693	chr21:39059693:A:G
39059771	chr21:39059771:C:T
39060594	chr21:39060594:A:T
39060645	chr21:39060645:A:T
39060977	chr21:39060977:T:G
39061002	chr21:39061002:C:A
39061199	chr21:39061199:G:A
39061304	chr21:39061304:C:G
39061324	chr21:39061324:G:A
39061628	chr21:39061628:A:T
39061893	chr21:39061893:C:T
39062060	chr21:39062060:TC:T
39062330	chr21:39062330:G:C
39062394	chr21:39062394:C:T
39062814	chr21:39062814:G:A
39063564	chr21:39063564:C:G
39063630	chr21:39063630:T:TA
39064289	chr21:39064289:T:G
39064312	chr21:39064312:T:C
39064433	chr21:39064433:A:T
39064744	chr21:39064744:C:A
39064929	chr21:39064929:C:A
39065250	chr21:39065250:C:T
39065564	chr21:39065564:A:G
39065579	chr21:39065579:G:T
39065656	chr21:39065656:G:A
39065788	chr21:39065788:G:C
39065828	chr21:39065828:A:G
39066095	chr21:39066095:C:T
39066160	chr21:39066160:T:C
39066710	chr21:39066710:C:T
39066882	chr21:39066882:A:T
39067048	chr21:39067048:C:T
39067210	chr21:39067210:C:T
39067336	chr21:39067336:T:C
39067737	chr21:39067737:C:T
39067820	chr21:39067820:T:A
39068169	chr21:39068169:C:G
39068247	chr21:39068247:C:A
39068250	chr21:39068250:T:C
39068449	chr21:39068449:T:C
39068588	chr21:39068588:C:T
39068917	chr21:39068917:G:A
39069252	chr21:39069252:T:C
39069254	chr21:39069254:G:GA
39069315	chr21:39069315:G:A
39069412	chr21:39069412:A:T
39069792	chr21:39069792:GA:G
39070274	chr21:39070274:G:A
39070584	chr21:39070584:G:A
39070802	chr21:39070802:C:T
39070983	chr21:39070983:C:T
39071205	chr21:39071205:C:T
39071353	chr21:39071353:T:C
39071690	chr21:39071690:C:T
39072081	chr21:39072081:AGTAAAGCTGT:A
39072087	chr21:39072087:G:T
39072137	chr21:39072137:G:A
39072320	chr21:39072320:A:C
39072716	chr21:39072716:C:G
39072795	chr21:39072795:G:A
39072826	chr21:39072826:C:A
39072894	chr21:39072894:G:A
39073167	chr21:39073167:T:C
39073280	chr21:39073280:C:T
39073393	chr21:39073393:T:C
39073492	chr21:39073492:G:A
39073501	chr21:39073501:G:A
39073568	chr21:39073568:A:C
39073579	chr21:39073579:G:A
39073627	chr21:39073627:C:T
39073821	chr21:39073821:G:A
39073913	chr21:39073913:T:G
39074026	chr21:39074026:A:G
39074042	chr21:39074042:T:A
39074113	chr21:39074113:T:C
39074677	chr21:39074677:C:T
39074758	chr21:39074758:T:A
39075097	chr21:39075097:G:T
39075868	chr21:39075868:G:A
39076060	chr21:39076060:C:T
39076124	chr21:39076124:T:C
39076125	chr21:39076125:G:A
39076130	chr21:39076130:A:G
39076148	chr21:39076148:C:T
39076165	chr21:39076165:C:T
39076176	chr21:39076176:G:A
39076379	chr21:39076379:TGTA:T
39076551	chr21:39076551:T:A
39076773	chr21:39076773:T:G
39076922	chr21:39076922:G:A
39077026	chr21:39077026:G:A
39077368	chr21:39077368:A:G
39077664	chr21:39077664:G:A
39077732	chr21:39077732:A:G
39077828	chr21:39077828:T:C
39077903	chr21:39077903:G:A
39078008	chr21:39078008:C:T
39078026	chr21:39078026:G:A
39078071	chr21:39078071:G:A
39078097	chr21:39078097:A:G
39078275	chr21:39078275:T:C
39078494	chr21:39078494:C:G
39078535	chr21:39078535:C:T
39078904	chr21:39078904:T:C
39079204	chr21:39079204:A:G
39079257	chr21:39079257:G:A
39079288	chr21:39079288:G:T
39079316	chr21:39079316:C:T
39079473	chr21:39079473:C:T
39079641	chr21:39079641:G:A
39079686	chr21:39079686:G:A
39079861	chr21:39079861:C:T
39079868	chr21:39079868:G:A
39079907	chr21:39079907:A:G
39079918	chr21:39079918:G:A
39079938	chr21:39079938:G:A
39079982	chr21:39079982:T:C
39080169	chr21:39080169:T:C
39080190	chr21:39080190:C:A
39080300	chr21:39080300:C:T
39080647	chr21:39080647:C:T
39080716	chr21:39080716:A:G
39080767	chr21:39080767:G:A
39080828	chr21:39080828:C:T
39080857	chr21:39080857:C:G
39080900	chr21:39080900:C:T
39081110	chr21:39081110:C:T
39081112	chr21:39081112:T:C
39081395	chr21:39081395:G:A
39081551	chr21:39081551:G:A
39081564	chr21:39081564:C:T
39081807	chr21:39081807:GAGA:G
39081964	chr21:39081964:A:G
39082308	chr21:39082308:T:A
39082634	chr21:39082634:C:T
39083052	chr21:39083052:A:G
39083122	chr21:39083122:G:A
39083236	chr21:39083236:G:A
39083253	chr21:39083253:G:A
39083387	chr21:39083387:TC:T
39083441	chr21:39083441:G:A
39083585	chr21:39083585:G:T
39083603	chr21:39083603:C:T
39083677	chr21:39083677:C:T
39084000	chr21:39084000:A:G
39084136	chr21:39084136:G:C
39084164	chr21:39084164:G:A
39084537	chr21:39084537:C:T
39084543	chr21:39084543:A:G
39084591	chr21:39084591:G:C
39084632	chr21:39084632:A:G
39084696	chr21:39084696:G:A
39084703	chr21:39084703:G:A
39084704	chr21:39084704:G:C
39084845	chr21:39084845:C:A
39085014	chr21:39085014:C:CCTA
39085585	chr21:39085585:C:G
39085721	chr21:39085721:G:A
39086330	chr21:39086330:G:A
39086481	chr21:39086481:T:A
39086752	chr21:39086752:G:A
39086786	chr21:39086786:C:T
39086796	chr21:39086796:A:G
39087166	chr21:39087166:C:T
39087414	chr21:39087414:T:C
39087513	chr21:39087513:G:A
39087768	chr21:39087768:T:G
39088933	chr21:39088933:G:A
39088976	chr21:39088976:C:T
39089191	chr21:39089191:G:A
39089304	chr21:39089304:A:T
39089386	chr21:39089386:C:T
39089447	chr21:39089447:G:A
39089452	chr21:39089452:G:A
39089486	chr21:39089486:C:A
39089540	chr21:39089540:G:A
39089962	chr21:39089962:C:G
39090181	chr21:39090181:T:C
39090452	chr21:39090452:CA:C
39090546	chr21:39090546:C:T
39090687	chr21:39090687:T:TG
39091184	chr21:39091184:T:C
39091357	chr21:39091357:G:A
39091799	chr21:39091799:A:C
39092458	chr21:39092458:T:C
39092467	chr21:39092467:TTAAA:T
39092998	chr21:39092998:G:C
39093050	chr21:39093050:G:A
39093252	chr21:39093252:G:A
39093586	chr21:39093586:G:T
39093608	chr21:39093608:G:A
39093662	chr21:39093662:C:T
39093794	chr21:39093794:G:A
39093975	chr21:39093975:C:T
39094150	chr21:39094150:A:G
39094313	chr21:39094313:G:C
39094352	chr21:39094352:C:T
39094373	chr21:39094373:G:T
39094542	chr21:39094542:G:A
39094644	chr21:39094644:G:A
39094818	chr21:39094818:G:A
39095397	chr21:39095397:C:T
39095717	chr21:39095717:T:C
39095953	chr21:39095953:C:T
39096213	chr21:39096213:T:C
39096370	chr21:39096370:A:C
39096504	chr21:39096504:C:T
39096545	chr21:39096545:C:T
39096698	chr21:39096698:A:G
39096912	chr21:39096912:G:A
39097594	chr21:39097594:A:G
39097695	chr21:39097695:T:C
39097858	chr21:39097858:G:A
39098111	chr21:39098111:C:A
39098337	chr21:39098337:A:G
39098394	chr21:39098394:TC:T
39098622	chr21:39098622:T:C
39098835	chr21:39098835:C:T
39099006	chr21:39099006:CT:C
39099061	chr21:39099061:T:C
39099095	chr21:39099095:T:C
39099149	chr21:39099149:A:G
39099218	chr21:39099218:G:A
39099522	chr21:39099522:C:T
39099543	chr21:39099543:G:A
39099577	chr21:39099577:T:G
39099751	chr21:39099751:G:A
39099905	chr21:39099905:C:T
39100052	chr21:39100052:T:C
39100157	chr21:39100157:C:G
39100492	chr21:39100492:G:A
39100545	chr21:39100545:TTA:T
39100836	chr21:39100836:G:A
39100926	chr21:39100926:G:A
39100933	chr21:39100933:A:G
39100937	chr21:39100937:A:G
39101287	chr21:39101287:C:T
39101694	chr21:39101694:A:G
39101973	chr21:39101973:C:T
39102555	chr21:39102555:C:T
39102599	chr21:39102599:G:A
39102718	chr21:39102718:G:A
39103192	chr21:39103192:A:G
39103791	chr21:39103791:G:A
39104108	chr21:39104108:AGAAG:A
39104637	chr21:39104637:G:A
39104656	chr21:39104656:T:C
39104906	chr21:39104906:T:C
39105231	chr21:39105231:C:T
39105362	chr21:39105362:G:A
39105461	chr21:39105461:C:G
39105575	chr21:39105575:T:C
39105590	chr21:39105590:T:C
39106082	chr21:39106082:C:T
39106167	chr21:39106167:C:A
39106208	chr21:39106208:C:T
39106216	chr21:39106216:G:A
39106238	chr21:39106238:G:A
39106539	chr21:39106539:G:A
39106540	chr21:39106540:C:T
39106761	chr21:39106761:G:A
39107255	chr21:39107255:G:A
39107461	chr21:39107461:A:G
39107726	chr21:39107726:T:C
39108155	chr21:39108155:G:A
39108200	chr21:39108200:C:T
39108328	chr21:39108328:A:C
39108551	chr21:39108551:A:G
39108584	chr21:39108584:T:C
39108647	chr21:39108647:A:G
39108983	chr21:39108983:G:A
39109038	chr21:39109038:G:A
39109113	chr21:39109113:T:A
39109204	chr21:39109204:C:T
39109746	chr21:39109746:A:G
39109766	chr21:39109766:C:T
39110633	chr21:39110633:T:C
39111250	chr21:39111250:T:A
39111327	chr21:39111327:C:T
39111851	chr21:39111851:G:C
39112084	chr21:39112084:C:T
39112446	chr21:39112446:G:A
39113396	chr21:39113396:C:A
39113507	chr21:39113507:A:T
39113619	chr21:39113619:G:T
39113648	chr21:39113648:C:T
39114271	chr21:39114271:T:G
39114564	chr21:39114564:C:T
39114581	chr21:39114581:G:A
39114768	chr21:39114768:G:A
39114791	chr21:39114791:T:C
39114875	chr21:39114875:C:A
39115350	chr21:39115350:G:A
39115372	chr21:39115372:T:C
39116433	chr21:39116433:T:A
39116793	chr21:39116793:G:A
39116821	chr21:39116821:T:C
39116874	chr21:39116874:C:T
39117005	chr21:39117005:G:A
39117101	chr21:39117101:C:T
39117118	chr21:39117118:G:A
39117205	chr21:39117205:G:A
39117324	chr21:39117324:T:C
39117325	chr21:39117325:G:A
39117400	chr21:39117400:A:G
39117535	chr21:39117535:G:C
39117843	chr21:39117843:G:A
39118193	chr21:39118193:G:A
39118292	chr21:39118292:A:G
39118308	chr21:39118308:G:A
39118347	chr21:39118347:GCACT:G
39118377	chr21:39118377:A:G
39118447	chr21:39118447:G:A
39118553	chr21:39118553:G:T
39118878	chr21:39118878:T:C
39119125	chr21:39119125:C:T
39119126	chr21:39119126:C:T
39119322	chr21:39119322:A:T
39119394	chr21:39119394:G:A
39119409	chr21:39119409:G:A
39119423	chr21:39119423:G:A
39119580	chr21:39119580:G:A
39119622	chr21:39119622:T:C
39119643	chr21:39119643:C:G
39119822	chr21:39119822:G:A
39119828	chr21:39119828:G:A
39119977	chr21:39119977:A:G
39120118	chr21:39120118:G:C
39120277	chr21:39120277:A:G
39120348	chr21:39120348:A:G
39120671	chr21:39120671:A:G
39120769	chr21:39120769:G:A
39120893	chr21:39120893:G:A
39120933	chr21:39120933:G:A
39120955	chr21:39120955:A:C
39121238	chr21:39121238:A:G
39121955	chr21:39121955:G:A
39122104	chr21:39122104:T:C
39122263	chr21:39122263:G:A
39123074	chr21:39123074:G:A
39123076	chr21:39123076:C:T
39123342	chr21:39123342:T:A
39123922	chr21:39123922:A:T
39124017	chr21:39124017:C:G
39124552	chr21:39124552:C:T
39124553	chr21:39124553:G:A
39124840	chr21:39124840:C:A
39124922	chr21:39124922:T:G
39125274	chr21:39125274:G:C
39125320	chr21:39125320:C:T
39125543	chr21:39125543:T:G
39125648	chr21:39125648:A:T
39125958	chr21:39125958:CACACAT:C
39126183	chr21:39126183:A:G
39126342	chr21:39126342:C:T
39126494	chr21:39126494:G:A
39126495	chr21:39126495:C:T
39126616	chr21:39126616:A:T
39126946	chr21:39126946:G:A
39127175	chr21:39127175:T:C
39127240	chr21:39127240:C:T
39127244	chr21:39127244:C:T
39127268	chr21:39127268:T:C
39127318	chr21:39127318:G:A
39127371	chr21:39127371:C:T
39127444	chr21:39127444:T:G
39127614	chr21:39127614:C:T
39127615	chr21:39127615:A:G
39127694	chr21:39127694:C:T
39127954	chr21:39127954:T:C
39127989	chr21:39127989:G:A
39128513	chr21:39128513:C:T
39128515	chr21:39128515:T:A
39128570	chr21:39128570:G:T
39128975	chr21:39128975:C:T
39129442	chr21:39129442:A:G
39130072	chr21:39130072:A:G
39130587	chr21:39130587:A:C
39131492	chr21:39131492:A:G
39131502	chr21:39131502:C:A
39131553	chr21:39131553:T:A
39132380	chr21:39132380:C:G
39132576	chr21:39132576:G:A
39132731	chr21:39132731:C:T
39132745	chr21:39132745:G:A
39133332	chr21:39133332:C:T
39133467	chr21:39133467:A:G
39133587	chr21:39133587:C:T
39133643	chr21:39133643:A:G
39134100	chr21:39134100:C:T
39134123	chr21:39134123:G:A
39134134	chr21:39134134:A:T
39134268	chr21:39134268:G:A
39134565	chr21:39134565:G:A
39134689	chr21:39134689:A:G
39135610	chr21:39135610:T:C
39135665	chr21:39135665:C:T
39135686	chr21:39135686:A:G
39135833	chr21:39135833:G:A
39135847	chr21:39135847:A:C
39136299	chr21:39136299:G:A
39136650	chr21:39136650:C:A
39137263	chr21:39137263:C:T
39137721	chr21:39137721:C:T
39137775	chr21:39137775:G:A
39137966	chr21:39137966:G:A
39138750	chr21:39138750:T:C
39138765	chr21:39138765:G:A
39138822	chr21:39138822:G:A
39138906	chr21:39138906:C:T
39138939	chr21:39138939:G:A
39139582	chr21:39139582:A:C
39139659	chr21:39139659:G:A
39140076	chr21:39140076:G:A
39140078	chr21:39140078:C:T
39140080	chr21:39140080:C:A
39140203	chr21:39140203:A:G
39140254	chr21:39140254:C:T
39140278	chr21:39140278:A:T
39140595	chr21:39140595:G:A
39140867	chr21:39140867:A:G
39141134	chr21:39141134:A:C
39141328	chr21:39141328:C:T
39141547	chr21:39141547:T:C
39141882	chr21:39141882:G:T
39142012	chr21:39142012:G:T
39142313	chr21:39142313:G:A
39142756	chr21:39142756:G:A
39142786	chr21:39142786:A:G
39142853	chr21:39142853:C:T
39142935	chr21:39142935:T:C
39143085	chr21:39143085:T:TG
39143843	chr21:39143843:G:A
39143978	chr21:39143978:G:C
39144061	chr21:39144061:G:A
39144144	chr21:39144144:G:A
39144244	chr21:39144244:A:AC
39144362	chr21:39144362:G:C
39144382	chr21:39144382:C:T
39144575	chr21:39144575:T:G
39144595	chr21:39144595:T:A
39144915	chr21:39144915:T:C
39145092	chr21:39145092:T:C
39145170	chr21:39145170:A:G
39145741	chr21:39145741:C:T
39145849	chr21:39145849:A:G
39148857	chr21:39148857:A:C
39149170	chr21:39149170:G:A
39149225	chr21:39149225:T:C
39149502	chr21:39149502:G:T
39149636	chr21:39149636:G:A
39149668	chr21:39149668:G:A
39149701	chr21:39149701:A:G
39149862	chr21:39149862:G:A
39150062	chr21:39150062:T:C
39150447	chr21:39150447:C:T
39150493	chr21:39150493:A:T
39150507	chr21:39150507:C:T
39150763	chr21:39150763:C:G
39150910	chr21:39150910:A:G
39150996	chr21:39150996:AGCCCACAGATCACCATTCTTAGCAAAT:A
39151238	chr21:39151238:A:T
39151680	chr21:39151680:C:T
39152032	chr21:39152032:G:A
39152063	chr21:39152063:CCTT:C
39152312	chr21:39152312:C:T
39152949	chr21:39152949:T:G
39153035	chr21:39153035:TC:T
39153201	chr21:39153201:G:A
39153361	chr21:39153361:G:A
39153400	chr21:39153400:A:C
39153493	chr21:39153493:G:A
39153563	chr21:39153563:C:T
39153590	chr21:39153590:G:A
39153621	chr21:39153621:T:C
39153759	chr21:39153759:G:A
39154093	chr21:39154093:T:C
39154447	chr21:39154447:A:C
39154952	chr21:39154952:A:G
39155047	chr21:39155047:T:G
39155385	chr21:39155385:A:G
39155415	chr21:39155415:A:C
39155429	chr21:39155429:G:A
39155848	chr21:39155848:C:T
39155901	chr21:39155901:C:T
39155974	chr21:39155974:A:G
39155990	chr21:39155990:C:T
39156078	chr21:39156078:G:C
39156161	chr21:39156161:T:C
39156420	chr21:39156420:A:C
39156449	chr21:39156449:C:T
39156795	chr21:39156795:G:C
39157204	chr21:39157204:T:C
39157359	chr21:39157359:C:T
39157490	chr21:39157490:G:A
39157678	chr21:39157678:C:G
39157804	chr21:39157804:T:G
39157892	chr21:39157892:G:A
39158023	chr21:39158023:C:T
39158535	chr21:39158535:C:G
39158968	chr21:39158968:G:A
39159043	chr21:39159043:G:A
39159061	chr21:39159061:A:G
39159220	chr21:39159220:A:AC
39159345	chr21:39159345:A:G
39159380	chr21:39159380:C:T
39159433	chr21:39159433:T:C
39159536	chr21:39159536:A:G
39159658	chr21:39159658:A:C
39159791	chr21:39159791:G:A
39160121	chr21:39160121:C:T
39160154	chr21:39160154:G:A
39160191	chr21:39160191:G:A
39160412	chr21:39160412:A:G
39160560	chr21:39160560:G:A
39161238	chr21:39161238:T:C
39161239	chr21:39161239:A:G
39161493	chr21:39161493:T:C
39161776	chr21:39161776:T:C
39161847	chr21:39161847:C:T
39162038	chr21:39162038:C:T
39162091	chr21:39162091:G:A
39162245	chr21:39162245:C:A
39163290	chr21:39163290:G:A
39163345	chr21:39163345:A:G
39163654	chr21:39163654:T:C
39163707	chr21:39163707:A:G
39163999	chr21:39163999:T:C
39164098	chr21:39164098:A:G
39164274	chr21:39164274:G:C
39164477	chr21:39164477:G:A
39164728	chr21:39164728:A:T
39164808	chr21:39164808:T:C
39164864	chr21:39164864:G:A
39165257	chr21:39165257:T:C
39165377	chr21:39165377:T:C
39165523	chr21:39165523:C:A
39165811	chr21:39165811:C:T
39165894	chr21:39165894:C:T
39165910	chr21:39165910:T:A
39166103	chr21:39166103:T:C
39166182	chr21:39166182:G:A
39166330	chr21:39166330:T:C
39166661	chr21:39166661:G:A
39167013	chr21:39167013:T:C
39167834	chr21:39167834:G:A
39167863	chr21:39167863:C:T
39168319	chr21:39168319:A:G
39168442	chr21:39168442:CTATTT:C
39168665	chr21:39168665:T:C
39169100	chr21:39169100:GATGATC:G
39169460	chr21:39169460:T:A
39169758	chr21:39169758:G:C
39170137	chr21:39170137:T:A
39170156	chr21:39170156:G:A
39170490	chr21:39170490:C:T
39170699	chr21:39170699:C:T
39170707	chr21:39170707:T:C
39170769	chr21:39170769:T:C
39170842	chr21:39170842:G:A
39170975	chr21:39170975:TTAAAAAA:T
39171167	chr21:39171167:G:A
39171290	chr21:39171290:T:C
39171394	chr21:39171394:C:T
39171651	chr21:39171651:C:T
39171838	chr21:39171838:C:T
39171885	chr21:39171885:T:C
39172035	chr21:39172035:T:C
39172367	chr21:39172367:G:A
39172576	chr21:39172576:C:T
39172880	chr21:39172880:T:C
39172882	chr21:39172882:T:G
39173222	chr21:39173222:T:C
39173520	chr21:39173520:T:C
39173524	chr21:39173524:T:A
39173730	chr21:39173730:A:G
39173855	chr21:39173855:C:G
39174092	chr21:39174092:ACAATTCAG:A
39174653	chr21:39174653:T:C
39174791	chr21:39174791:G:A
39175078	chr21:39175078:A:G
39175157	chr21:39175157:G:T
39175215	chr21:39175215:A:T
39175384	chr21:39175384:G:A
39175403	chr21:39175403:T:C
39175461	chr21:39175461:A:G
39175820	chr21:39175820:T:C
39176409	chr21:39176409:A:G
39176834	chr21:39176834:T:C
39176926	chr21:39176926:A:G
39176929	chr21:39176929:C:A
39176972	chr21:39176972:A:C
39177045	chr21:39177045:G:A
39177363	chr21:39177363:G:C
39177384	chr21:39177384:T:C
39177540	chr21:39177540:T:C
39177879	chr21:39177879:G:A
39178057	chr21:39178057:T:A
39178134	chr21:39178134:T:C
39178687	chr21:39178687:T:C
39178802	chr21:39178802:C:T
39179212	chr21:39179212:C:T
39179378	chr21:39179378:G:A
39179893	chr21:39179893:A:C
39180006	chr21:39180006:G:A
39180017	chr21:39180017:A:G
39180018	chr21:39180018:G:GT
39180179	chr21:39180179:A:G
39180381	chr21:39180381:A:G
39180482	chr21:39180482:A:G
39180618	chr21:39180618:C:T
39181418	chr21:39181418:G:A
39181609	chr21:39181609:A:C
39182054	chr21:39182054:T:C
39182192	chr21:39182192:C:G
39182256	chr21:39182256:A:G
39182630	chr21:39182630:T:C
39182635	chr21:39182635:G:A
39182767	chr21:39182767:C:T
39183566	chr21:39183566:A:G
39183571	chr21:39183571:G:A
39183785	chr21:39183785:C:G
39183865	chr21:39183865:TAGAGGGGCAGGGGGCG:T
39183972	chr21:39183972:T:C
39184017	chr21:39184017:GGA:G
39184669	chr21:39184669:C:T
39184756	chr21:39184756:G:A
39184767	chr21:39184767:C:T
39185198	chr21:39185198:A:C
39185406	chr21:39185406:T:C
39185514	chr21:39185514:CCT:C
39185924	chr21:39185924:A:C
39186192	chr21:39186192:T:A
39186495	chr21:39186495:G:A
39186673	chr21:39186673:GTTCAC:G
39187635	chr21:39187635:G:A
39187674	chr21:39187674:C:T
39187986	chr21:39187986:A:C
39188336	chr21:39188336:T:C
39188510	chr21:39188510:C:T
39188752	chr21:39188752:T:G
39189086	chr21:39189086:G:T
39189559	chr21:39189559:G:A
39190204	chr21:39190204:C:T
39190239	chr21:39190239:A:T
39190804	chr21:39190804:G:GC
39191335	chr21:39191335:T:C
39191488	chr21:39191488:A:G
39192261	chr21:39192261:ACTTTT:A
39192387	chr21:39192387:CA:C
39194141	chr21:39194141:A:G
39194373	chr21:39194373:T:C
39194446	chr21:39194446:T:G
39195155	chr21:39195155:T:G
39195426	chr21:39195426:G:A
39195584	chr21:39195584:T:A
39196053	chr21:39196053:T:C
39196921	chr21:39196921:T:C
39197582	chr21:39197582:T:C
39197853	chr21:39197853:G:A
39197916	chr21:39197916:C:T
39198383	chr21:39198383:C:T
39199320	chr21:39199320:A:G
39199919	chr21:39199919:T:C
39199925	chr21:39199925:T:C
39200029	chr21:39200029:A:G
39200146	chr21:39200146:G:A
39200378	chr21:39200378:C:T
39200605	chr21:39200605:A:C
39200923	chr21:39200923:GC:G
39200990	chr21:39200990:AAATT:A
39201010	chr21:39201010:A:C
39201409	chr21:39201409:A:G
39201944	chr21:39201944:G:A
39202047	chr21:39202047:TAA:T
39202109	chr21:39202109:T:C
39202164	chr21:39202164:C:T
39202173	chr21:39202173:T:A
39202233	chr21:39202233:C:T
39202265	chr21:39202265:C:T
39202593	chr21:39202593:G:A
39202743	chr21:39202743:T:C
39203138	chr21:39203138:T:C
39203162	chr21:39203162:T:C
39203170	chr21:39203170:C:T
39203387	chr21:39203387:T:C
39204170	chr21:39204170:A:T
39204610	chr21:39204610:T:C
39204614	chr21:39204614:T:G
39205957	chr21:39205957:G:A
39206620	chr21:39206620:G:A
39206809	chr21:39206809:T:C
39206890	chr21:39206890:ATCC:A
39207207	chr21:39207207:G:A
39207693	chr21:39207693:G:A
39207806	chr21:39207806:T:C
39208077	chr21:39208077:C:T
39208091	chr21:39208091:T:A
39208117	chr21:39208117:G:A
39208201	chr21:39208201:T:C
39208205	chr21:39208205:C:T
39208243	chr21:39208243:G:A
39208585	chr21:39208585:C:G
39208707	chr21:39208707:G:C
39208709	chr21:39208709:T:G
39208922	chr21:39208922:A:G
39209025	chr21:39209025:A:G
39209367	chr21:39209367:T:C
39209503	chr21:39209503:A:C
39209604	chr21:39209604:T:C
39210255	chr21:39210255:TAG:T
39210897	chr21:39210897:C:T
39211240	chr21:39211240:T:C
39211274	chr21:39211274:T:C
39212155	chr21:39212155:G:A
39212332	chr21:39212332:A:T
39212486	chr21:39212486:A:T
39212520	chr21:39212520:T:C
39212739	chr21:39212739:T:TA
39212978	chr21:39212978:T:C
39213099	chr21:39213099:T:A
39213404	chr21:39213404:AAAGCCAACATTTTCTTCACTTT:A
39213707	chr21:39213707:G:A
39213915	chr21:39213915:T:A
39214285	chr21:39214285:T:C
39214315	chr21:39214315:G:A
39214399	chr21:39214399:A:C
39214457	chr21:39214457:A:G
39214585	chr21:39214585:A:C
39214982	chr21:39214982:C:T
39215141	chr21:39215141:A:T
39215782	chr21:39215782:C:G
39216315	chr21:39216315:A:G
39216637	chr21:39216637:A:G
39216756	chr21:39216756:A:G
39216770	chr21:39216770:T:C
39216893	chr21:39216893:G:A
39216914	chr21:39216914:T:C
39218142	chr21:39218142:T:G
39218250	chr21:39218250:G:T
39218791	chr21:39218791:G:A
39218973	chr21:39218973:C:T
39218997	chr21:39218997:A:G
39219049	chr21:39219049:T:TA
39219179	chr21:39219179:C:G
39219182	chr21:39219182:A:G
39219455	chr21:39219455:A:G
39220023	chr21:39220023:A:G
39220204	chr21:39220204:T:C
39220685	chr21:39220685:C:T
39221478	chr21:39221478:A:C
39221613	chr21:39221613:G:A
39222097	chr21:39222097:T:C
39222375	chr21:39222375:A:T
39222730	chr21:39222730:C:G
39222972	chr21:39222972:C:A
39223019	chr21:39223019:C:A
39223039	chr21:39223039:T:A
39223591	chr21:39223591:G:A
39223952	chr21:39223952:A:G
39224159	chr21:39224159:G:A
39224221	chr21:39224221:G:A
39224831	chr21:39224831:C:T
39224837	chr21:39224837:G:A
39225310	chr21:39225310:A:T
39225343	chr21:39225343:A:G
39225557	chr21:39225557:A:G
39225899	chr21:39225899:C:T
39226373	chr21:39226373:GAATT:G
39226395	chr21:39226395:G:A
39226421	chr21:39226421:A:G
39226450	chr21:39226450:G:T
39226795	chr21:39226795:T:C
39227299	chr21:39227299:C:T
39227603	chr21:39227603:G:A
39227751	chr21:39227751:T:C
39227794	chr21:39227794:C:T
39227950	chr21:39227950:C:T
39228387	chr21:39228387:T:C
39228408	chr21:39228408:T:C
39228766	chr21:39228766:AAT:A
39228899	chr21:39228899:A:T
39229090	chr21:39229090:T:C
39230161	chr21:39230161:A:G
39230177	chr21:39230177:T:C
39230260	chr21:39230260:A:T
39230347	chr21:39230347:A:C
39230469	chr21:39230469:A:T
39230473	chr21:39230473:T:C
39230515	chr21:39230515:G:A
39230555	chr21:39230555:C:T
39230811	chr21:39230811:A:G
39231098	chr21:39231098:TAA:T
39231919	chr21:39231919:T:C
39231996	chr21:39231996:T:G
39232004	chr21:39232004:C:T
39233004	chr21:39233004:A:G
39233292	chr21:39233292:C:T
39233455	chr21:39233455:CAAAT:C
39233921	chr21:39233921:G:A
39233999	chr21:39233999:G:A
39235869	chr21:39235869:A:G
39236112	chr21:39236112:T:C
39236387	chr21:39236387:G:A
39237128	chr21:39237128:T:C
39237370	chr21:39237370:A:G
39238081	chr21:39238081:C:T
39238132	chr21:39238132:C:G
39238321	chr21:39238321:A:G
39238423	chr21:39238423:T:C
39238868	chr21:39238868:G:A
39238994	chr21:39238994:G:A
39239174	chr21:39239174:T:G
39239381	chr21:39239381:G:A
39239898	chr21:39239898:C:G
39240540	chr21:39240540:T:C
39240673	chr21:39240673:T:C
39240748	chr21:39240748:G:A
39241077	chr21:39241077:T:G
39241080	chr21:39241080:T:G
39241315	chr21:39241315:A:G
39241371	chr21:39241371:G:A
39241860	chr21:39241860:A:G
39241985	chr21:39241985:C:T
39242020	chr21:39242020:C:A
39242372	chr21:39242372:T:C
39242390	chr21:39242390:G:A
39242952	chr21:39242952:C:T
39243062	chr21:39243062:A:G
39243173	chr21:39243173:G:A
39243387	chr21:39243387:G:A
39243417	chr21:39243417:A:G
39243441	chr21:39243441:T:C
39243719	chr21:39243719:G:A
39243927	chr21:39243927:A:T
39244140	chr21:39244140:T:G
39244299	chr21:39244299:T:C
39244642	chr21:39244642:G:C
39245076	chr21:39245076:A:C
39245318	chr21:39245318:T:C
39245352	chr21:39245352:A:G
39245388	chr21:39245388:A:G
39245533	chr21:39245533:C:A
39245557	chr21:39245557:G:A
39245565	chr21:39245565:A:C
39245656	chr21:39245656:G:A
39245899	chr21:39245899:G:A
39246098	chr21:39246098:A:AC
39246169	chr21:39246169:A:G
39246222	chr21:39246222:A:C
39246313	chr21:39246313:G:C
39246493	chr21:39246493:G:C
39246595	chr21:39246595:G:C
39246757	chr21:39246757:T:C
39246842	chr21:39246842:G:A
39247088	chr21:39247088:A:T
39247273	chr21:39247273:T:C
39247315	chr21:39247315:T:C
39247443	chr21:39247443:A:G
39247961	chr21:39247961:G:A
39248201	chr21:39248201:T:G
39248803	chr21:39248803:T:C
39249184	chr21:39249184:G:A
39249232	chr21:39249232:G:A
39249477	chr21:39249477:GAAT:G
39250997	chr21:39250997:T:C
39251092	chr21:39251092:G:C
39251208	chr21:39251208:T:C
39251600	chr21:39251600:T:C
39251641	chr21:39251641:C:G
39251989	chr21:39251989:G:A
39252374	chr21:39252374:T:C
39252814	chr21:39252814:TC:T
39252945	chr21:39252945:T:C
39253628	chr21:39253628:T:C
39253826	chr21:39253826:A:C
39253990	chr21:39253990:G:C
39254159	chr21:39254159:G:A
39254423	chr21:39254423:TA:T
39254812	chr21:39254812:G:A
39254996	chr21:39254996:T:C
39255285	chr21:39255285:G:A
39255374	chr21:39255374:C:T
39255399	chr21:39255399:C:T
39255400	chr21:39255400:G:A
39256304	chr21:39256304:A:C
39256839	chr21:39256839:C:T
39257028	chr21:39257028:T:C
39257056	chr21:39257056:T:C
39257325	chr21:39257325:A:AT
39258101	chr21:39258101:C:T
39258548	chr21:39258548:C:T
39258810	chr21:39258810:C:G
39258815	chr21:39258815:T:C
39259080	chr21:39259080:T:C
39259465	chr21:39259465:T:C
39259955	chr21:39259955:T:C
39260421	chr21:39260421:T:C
39261116	chr21:39261116:G:A
39261358	chr21:39261358:G:A
39261392	chr21:39261392:G:A
39261545	chr21:39261545:G:A
39261705	chr21:39261705:G:C
39261965	chr21:39261965:G:T
39261996	chr21:39261996:C:T
39262020	chr21:39262020:C:T
39262132	chr21:39262132:G:A
39262171	chr21:39262171:A:G
39262696	chr21:39262696:G:A
39262776	chr21:39262776:T:G
39262935	chr21:39262935:G:C
39264134	chr21:39264134:G:A
39264322	chr21:39264322:A:G
39264333	chr21:39264333:AAAT:A
39265168	chr21:39265168:A:G
39265323	chr21:39265323:G:A
39265401	chr21:39265401:C:T
39265595	chr21:39265595:A:G
39265721	chr21:39265721:C:T
39266066	chr21:39266066:C:T
39266151	chr21:39266151:A:G
39266286	chr21:39266286:GA:G
39266315	chr21:39266315:A:G
39266634	chr21:39266634:G:C
39266875	chr21:39266875:A:G
39266883	chr21:39266883:A:T
39267120	chr21:39267120:C:T
39267247	chr21:39267247:T:C
39267387	chr21:39267387:A:G
39267524	chr21:39267524:G:A
39268040	chr21:39268040:A:C
39268331	chr21:39268331:T:C
39268470	chr21:39268470:T:C
39269336	chr21:39269336:T:C
39269932	chr21:39269932:T:G
39270095	chr21:39270095:A:G
39270230	chr21:39270230:A:G
39270263	chr21:39270263:C:T
39270460	chr21:39270460:A:G
39270700	chr21:39270700:T:C
39270913	chr21:39270913:A:G
39271076	chr21:39271076:C:T
39271264	chr21:39271264:C:A
39271359	chr21:39271359:C:T
39271408	chr21:39271408:G:A
39271954	chr21:39271954:A:G
39272136	chr21:39272136:T:G
39272184	chr21:39272184:C:T
39272244	chr21:39272244:T:C
39272384	chr21:39272384:C:T
39273502	chr21:39273502:G:A
39273806	chr21:39273806:G:A
39273811	chr21:39273811:G:A
39273911	chr21:39273911:T:C
39274072	chr21:39274072:A:G
39274164	chr21:39274164:T:C
39274704	chr21:39274704:T:C
39275348	chr21:39275348:A:G
39276339	chr21:39276339:G:A
39276423	chr21:39276423:G:C
39276669	chr21:39276669:C:T
39276754	chr21:39276754:TTAGA:T
39276787	chr21:39276787:C:T
39277162	chr21:39277162:TA:T
39277364	chr21:39277364:T:C
39277595	chr21:39277595:A:G
39277717	chr21:39277717:G:A
39278252	chr21:39278252:A:G
39278366	chr21:39278366:A:G
39278641	chr21:39278641:G:C
39278652	chr21:39278652:T:C
39278744	chr21:39278744:A:G
39279648	chr21:39279648:AAAAAAAAAG:A
39279806	chr21:39279806:C:T
39280114	chr21:39280114:A:C
39280456	chr21:39280456:G:A
39280463	chr21:39280463:A:G
39280644	chr21:39280644:A:C
39280690	chr21:39280690:C:G
39281066	chr21:39281066:G:A
39281760	chr21:39281760:C:G
39282143	chr21:39282143:C:T
39282820	chr21:39282820:A:G
39282845	chr21:39282845:A:G
39282914	chr21:39282914:G:A
39283002	chr21:39283002:A:G
39283191	chr21:39283191:G:A
39283199	chr21:39283199:A:T
39283278	chr21:39283278:G:A
39283281	chr21:39283281:G:C
39283432	chr21:39283432:C:T
39283592	chr21:39283592:G:A
39283826	chr21:39283826:T:C
39283828	chr21:39283828:A:G
39284099	chr21:39284099:C:G
39284267	chr21:39284267:G:C
39284316	chr21:39284316:C:T
39284357	chr21:39284357:T:C
39284376	chr21:39284376:G:T
39284386	chr21:39284386:G:A
39284993	chr21:39284993:A:G
39285095	chr21:39285095:A:G
39285857	chr21:39285857:T:A
39286197	chr21:39286197:A:T
39286209	chr21:39286209:G:T
39286309	chr21:39286309:C:T
39286382	chr21:39286382:A:G
39286627	chr21:39286627:G:A
39286664	chr21:39286664:G:A
39287124	chr21:39287124:T:C
39287205	chr21:39287205:G:A
39287283	chr21:39287283:C:T
39287515	chr21:39287515:TTC:T
39287661	chr21:39287661:T:C
39287783	chr21:39287783:GTTC:G
39287943	chr21:39287943:C:A
39288185	chr21:39288185:T:C
39288529	chr21:39288529:CAGTT:C
39288567	chr21:39288567:C:T
39289176	chr21:39289176:T:C
39289319	chr21:39289319:T:C
39289355	chr21:39289355:G:A
39289531	chr21:39289531:A:G
39289747	chr21:39289747:G:A
39289882	chr21:39289882:G:A
39290182	chr21:39290182:C:G
39290293	chr21:39290293:T:G
39290410	chr21:39290410:G:A
39290712	chr21:39290712:A:T
39290816	chr21:39290816:T:C
39290823	chr21:39290823:T:G
39290833	chr21:39290833:A:C
39290948	chr21:39290948:A:C
39291195	chr21:39291195:G:T
39291309	chr21:39291309:C:G
39291327	chr21:39291327:G:T
39291329	chr21:39291329:T:C
39291734	chr21:39291734:CCT:C
39291744	chr21:39291744:C:T
39292015	chr21:39292015:C:T
39292262	chr21:39292262:A:G
39292377	chr21:39292377:C:T
39292395	chr21:39292395:T:C
39292512	chr21:39292512:T:C
39293053	chr21:39293053:G:A
39293266	chr21:39293266:G:A
39293370	chr21:39293370:G:A
39293545	chr21:39293545:ATAAT:A
39293592	chr21:39293592:C:T
39293802	chr21:39293802:C:G
39294140	chr21:39294140:T:C
39294876	chr21:39294876:T:G
39294939	chr21:39294939:T:C
39295111	chr21:39295111:T:G
39295114	chr21:39295114:C:T
39295117	chr21:39295117:T:C
39295187	chr21:39295187:T:G
39295409	chr21:39295409:G:A
39295442	chr21:39295442:C:T
39296181	chr21:39296181:T:C
39297157	chr21:39297157:G:T
39297379	chr21:39297379:C:T
39297972	chr21:39297972:G:A
39298033	chr21:39298033:A:G
39298086	chr21:39298086:AAG:A
39298913	chr21:39298913:C:G
39299170	chr21:39299170:C:G
39299260	chr21:39299260:AT:A
39299703	chr21:39299703:G:A
39300418	chr21:39300418:G:A
39301104	chr21:39301104:A:G
39301476	chr21:39301476:GC:G
39301505	chr21:39301505:G:A
39301578	chr21:39301578:C:T
39301582	chr21:39301582:T:C
39302231	chr21:39302231:G:A
39302413	chr21:39302413:A:G
39302426	chr21:39302426:AAAC:A
39302473	chr21:39302473:C:T
39302983	chr21:39302983:C:A
39303376	chr21:39303376:G:A
39303437	chr21:39303437:T:G
39303567	chr21:39303567:G:T
39303626	chr21:39303626:T:A
39303675	chr21:39303675:T:A
39304042	chr21:39304042:T:G
39304247	chr21:39304247:TGAGA:T
39304392	chr21:39304392:C:T
39304455	chr21:39304455:T:A
39304848	chr21:39304848:A:G
39305068	chr21:39305068:T:A
39305149	chr21:39305149:G:A
39305217	chr21:39305217:C:T
39305284	chr21:39305284:T:C
39305389	chr21:39305389:C:G
39305527	chr21:39305527:G:C
39305603	chr21:39305603:A:G
39305767	chr21:39305767:G:A
39306046	chr21:39306046:A:C
39306269	chr21:39306269:C:T
39306281	chr21:39306281:G:A
39306316	chr21:39306316:G:A
39306946	chr21:39306946:T:A
39306956	chr21:39306956:T:C
39307042	chr21:39307042:C:T
39307394	chr21:39307394:TTAC:T
39307655	chr21:39307655:C:T
39307889	chr21:39307889:G:T
39307891	chr21:39307891:T:C
39307938	chr21:39307938:A:C
39307961	chr21:39307961:C:T
39308176	chr21:39308176:CA:C
39308268	chr21:39308268:G:A
39308285	chr21:39308285:T:C
39308780	chr21:39308780:A:G
39308810	chr21:39308810:A:G
39308919	chr21:39308919:T:C
39309135	chr21:39309135:C:T
39309342	chr21:39309342:T:A
39309414	chr21:39309414:C:T
39309621	chr21:39309621:G:A
39309690	chr21:39309690:T:G
39310046	chr21:39310046:G:C
39310619	chr21:39310619:T:A
39311168	chr21:39311168:T:A
39311219	chr21:39311219:A:G
39311326	chr21:39311326:G:T
39311754	chr21:39311754:A:G
39312133	chr21:39312133:A:G
39312501	chr21:39312501:C:T
39312676	chr21:39312676:C:A
39313049	chr21:39313049:C:T
39314313	chr21:39314313:G:T
39314609	chr21:39314609:A:G
39314819	chr21:39314819:T:C
39315049	chr21:39315049:T:G
39315119	chr21:39315119:C:T
39315285	chr21:39315285:A:T
39315319	chr21:39315319:A:G
39315692	chr21:39315692:G:T
39316427	chr21:39316427:G:A
39316592	chr21:39316592:C:T
39316785	chr21:39316785:A:T
39316908	chr21:39316908:C:T
39317236	chr21:39317236:A:G
39317245	chr21:39317245:C:A
39317410	chr21:39317410:G:A
39317658	chr21:39317658:C:T
39317831	chr21:39317831:G:A
39318037	chr21:39318037:G:A
39318471	chr21:39318471:A:C
39318611	chr21:39318611:A:G
39318635	chr21:39318635:G:T
39318892	chr21:39318892:G:A
39319016	chr21:39319016:A:C
39319748	chr21:39319748:A:G
39319928	chr21:39319928:C:T
39320437	chr21:39320437:T:C
39320524	chr21:39320524:G:A
39320541	chr21:39320541:T:C
39320957	chr21:39320957:A:G
39321089	chr21:39321089:T:C
39321211	chr21:39321211:G:A
39321393	chr21:39321393:C:T
39321806	chr21:39321806:G:A
39322410	chr21:39322410:G:A
39322530	chr21:39322530:T:A
39322600	chr21:39322600:A:G
39322756	chr21:39322756:C:G
39322774	chr21:39322774:C:T
39323273	chr21:39323273:G:A
39323399	chr21:39323399:A:G
39323533	chr21:39323533:G:A
39323573	chr21:39323573:G:A
39324297	chr21:39324297:G:A
39324733	chr21:39324733:G:A
39324933	chr21:39324933:C:T
39324953	chr21:39324953:G:T
39325048	chr21:39325048:G:A
39325291	chr21:39325291:T:G
39325515	chr21:39325515:A:G
39325623	chr21:39325623:G:A
39326240	chr21:39326240:A:G
39326419	chr21:39326419:T:TG
39326462	chr21:39326462:T:C
39327144	chr21:39327144:A:G
39327387	chr21:39327387:A:G
39327450	chr21:39327450:A:C
39327625	chr21:39327625:G:A
39328005	chr21:39328005:C:T
39328167	chr21:39328167:C:T
39328482	chr21:39328482:A:G
39328681	chr21:39328681:A:G
39328688	chr21:39328688:G:T
39329016	chr21:39329016:T:A
39329023	chr21:39329023:A:C
39329544	chr21:39329544:G:A
39329731	chr21:39329731:C:G
39329993	chr21:39329993:A:G
39330040	chr21:39330040:G:T
39330060	chr21:39330060:C:T
39330860	chr21:39330860:G:A
39331325	chr21:39331325:A:G
39331522	chr21:39331522:C:T
39331702	chr21:39331702:T:G
39332008	chr21:39332008:CTTTT:C
39332021	chr21:39332021:A:G
39332031	chr21:39332031:C:T
39332415	chr21:39332415:A:G
39332433	chr21:39332433:C:T
39332512	chr21:39332512:G:A
39332618	chr21:39332618:G:A
39332671	chr21:39332671:C:T
39332673	chr21:39332673:G:A
39332723	chr21:39332723:A:G
39332956	chr21:39332956:C:A
39333104	chr21:39333104:T:G
39333145	chr21:39333145:ATATT:A
39333548	chr21:39333548:G:T
39333587	chr21:39333587:T:C
39333839	chr21:39333839:A:T
39333851	chr21:39333851:G:A
39333921	chr21:39333921:G:A
39334043	chr21:39334043:A:G
39334150	chr21:39334150:T:C
39334182	chr21:39334182:A:G
39334668	chr21:39334668:C:T
39334693	chr21:39334693:C:T
39335061	chr21:39335061:C:A
39335114	chr21:39335114:C:T
39335131	chr21:39335131:G:A
39335148	chr21:39335148:A:G
39335272	chr21:39335272:A:G
39335336	chr21:39335336:G:A
39335353	chr21:39335353:C:T
39335623	chr21:39335623:G:A
39335724	chr21:39335724:T:C
39335833	chr21:39335833:A:C
39335893	chr21:39335893:G:A
39336049	chr21:39336049:A:G
39336255	chr21:39336255:A:G
39336776	chr21:39336776:A:C
39336892	chr21:39336892:C:T
39336898	chr21:39336898:A:G
39336927	chr21:39336927:C:T
39337078	chr21:39337078:A:G
39337080	chr21:39337080:T:C
39337132	chr21:39337132:C:T
39337147	chr21:39337147:T:C
39337240	chr21:39337240:A:ACC
39337245	chr21:39337245:A:G
39338014	chr21:39338014:A:G
39338019	chr21:39338019:GCT:G
39338034	chr21:39338034:C:T
39338183	chr21:39338183:A:G
39338493	chr21:39338493:G:A
39338621	chr21:39338621:C:T
39339177	chr21:39339177:T:C
39339289	chr21:39339289:G:A
39339500	chr21:39339500:TGAGAA:T
39339540	chr21:39339540:T:C
39339551	chr21:39339551:C:A
39339763	chr21:39339763:C:T
39339927	chr21:39339927:C:G
39339936	chr21:39339936:C:T
39340005	chr21:39340005:T:A
39340029	chr21:39340029:AGTCG:A
39340223	chr21:39340223:C:G
39340376	chr21:39340376:A:G
39340628	chr21:39340628:TACA:T
39340923	chr21:39340923:C:T
39340986	chr21:39340986:C:T
39341208	chr21:39341208:G:A
39341248	chr21:39341248:ACATAC:A
39341319	chr21:39341319:C:T
39341367	chr21:39341367:C:T
39341691	chr21:39341691:T:C
39341828	chr21:39341828:A:G
39341844	chr21:39341844:A:G
39341861	chr21:39341861:T:C
39342234	chr21:39342234:G:T
39342552	chr21:39342552:C:T
39342628	chr21:39342628:A:ACAAC
39342871	chr21:39342871:T:C
39343206	chr21:39343206:G:A
39343241	chr21:39343241:A:C
39343249	chr21:39343249:A:G
39343387	chr21:39343387:C:T
39343593	chr21:39343593:C:T
39343865	chr21:39343865:A:G
39343905	chr21:39343905:A:G
39343930	chr21:39343930:T:C
39344020	chr21:39344020:C:T
39344021	chr21:39344021:A:G
39344034	chr21:39344034:C:A
39344210	chr21:39344210:C:A
39344283	chr21:39344283:A:G
39344382	chr21:39344382:A:C
39344406	chr21:39344406:A:G
39344484	chr21:39344484:T:C
39345173	chr21:39345173:C:T
39346305	chr21:39346305:A:G
39346601	chr21:39346601:T:A
39346616	chr21:39346616:A:C
39347101	chr21:39347101:A:G
39347310	chr21:39347310:G:A
39347315	chr21:39347315:C:T
39347724	chr21:39347724:T:G
39347793	chr21:39347793:C:A
39347945	chr21:39347945:T:A
39348568	chr21:39348568:C:T
39349468	chr21:39349468:C:T
39349685	chr21:39349685:A:C
39349918	chr21:39349918:A:G
39350024	chr21:39350024:G:C
39350144	chr21:39350144:T:A
39350166	chr21:39350166:A:G
39350398	chr21:39350398:C:A
39350563	chr21:39350563:A:G
39350807	chr21:39350807:A:G
39350925	chr21:39350925:C:A
39351028	chr21:39351028:C:CTA
39351085	chr21:39351085:A:G
39351231	chr21:39351231:G:A
39351330	chr21:39351330:A:G
39351932	chr21:39351932:A:C
39352257	chr21:39352257:C:T
39352433	chr21:39352433:A:G
39352729	chr21:39352729:G:C
39352731	chr21:39352731:T:C
39352848	chr21:39352848:A:G
39353261	chr21:39353261:T:G
39353324	chr21:39353324:G:A
39353470	chr21:39353470:A:G
39353816	chr21:39353816:T:G
39354182	chr21:39354182:C:T
39354563	chr21:39354563:T:C
39354718	chr21:39354718:T:C
39354973	chr21:39354973:A:G
39355270	chr21:39355270:T:A
39355277	chr21:39355277:G:A
39355782	chr21:39355782:A:G
39355935	chr21:39355935:C:T
39356040	chr21:39356040:A:T
39356144	chr21:39356144:C:T
39356383	chr21:39356383:G:T
39356558	chr21:39356558:G:C
39356606	chr21:39356606:C:G
39356662	chr21:39356662:C:T
39356756	chr21:39356756:A:G
39356837	chr21:39356837:G:A
39357016	chr21:39357016:A:G
39357232	chr21:39357232:G:A
39357236	chr21:39357236:A:G
39357289	chr21:39357289:T:C
39357462	chr21:39357462:G:A
39357707	chr21:39357707:G:A
39357711	chr21:39357711:GGTA:G
39357804	chr21:39357804:C:T
39357805	chr21:39357805:G:A
39357982	chr21:39357982:A:C
39358053	chr21:39358053:T:C
39358763	chr21:39358763:G:A
39359213	chr21:39359213:G:A
39359312	chr21:39359312:C:T
39359313	chr21:39359313:G:A
39359536	chr21:39359536:T:G
39359819	chr21:39359819:A:AATC
39359974	chr21:39359974:C:A
39360031	chr21:39360031:T:C
39360176	chr21:39360176:T:C
39360288	chr21:39360288:A:G
39360383	chr21:39360383:C:T
39360470	chr21:39360470:T:C
39360494	chr21:39360494:T:C
39360525	chr21:39360525:G:A
39361169	chr21:39361169:C:T
39361209	chr21:39361209:C:G
39361299	chr21:39361299:A:ATAGTTGTAAG
39361318	chr21:39361318:C:T
39361641	chr21:39361641:A:G
39361739	chr21:39361739:C:T
39361832	chr21:39361832:C:A
39362344	chr21:39362344:G:A
39362388	chr21:39362388:AT:A
39362478	chr21:39362478:G:A
39362536	chr21:39362536:A:T
39362616	chr21:39362616:A:T
39362676	chr21:39362676:G:A
39362680	chr21:39362680:A:G
39362964	chr21:39362964:C:CA
39363466	chr21:39363466:C:T
39363680	chr21:39363680:C:T
39363710	chr21:39363710:C:T
39364133	chr21:39364133:C:CAAA
39364171	chr21:39364171:C:T
39364362	chr21:39364362:A:G
39364373	chr21:39364373:G:A
39364385	chr21:39364385:T:C
39364654	chr21:39364654:AT:A
39364713	chr21:39364713:T:C
39364723	chr21:39364723:A:G
39364793	chr21:39364793:T:G
39364816	chr21:39364816:G:T
39364833	chr21:39364833:T:C
39364915	chr21:39364915:C:T
39365008	chr21:39365008:C:T
39365026	chr21:39365026:G:A
39365245	chr21:39365245:T:C
39365294	chr21:39365294:T:A
39365473	chr21:39365473:C:T
39365540	chr21:39365540:G:A
39365599	chr21:39365599:T:C
39365717	chr21:39365717:A:G
39365735	chr21:39365735:G:A
39365798	chr21:39365798:A:G
39365873	chr21:39365873:C:T
39365888	chr21:39365888:G:T
39366032	chr21:39366032:A:G
39366054	chr21:39366054:G:T
39366084	chr21:39366084:C:A
39366133	chr21:39366133:C:T
39366253	chr21:39366253:A:G
39366567	chr21:39366567:C:T
39366694	chr21:39366694:G:A
39367117	chr21:39367117:C:T
39367154	chr21:39367154:C:A
39367390	chr21:39367390:G:A
39367636	chr21:39367636:C:T
39368000	chr21:39368000:T:G
39368020	chr21:39368020:G:A
39368066	chr21:39368066:T:A
39368507	chr21:39368507:C:T
39368980	chr21:39368980:A:G
39369054	chr21:39369054:A:G
39369142	chr21:39369142:G:A
39370064	chr21:39370064:G:A
39370660	chr21:39370660:G:A
39370712	chr21:39370712:C:T
39371050	chr21:39371050:A:G
39371139	chr21:39371139:A:G
39371282	chr21:39371282:A:G
39371310	chr21:39371310:T:C
39371604	chr21:39371604:A:G
39371747	chr21:39371747:A:G
39371919	chr21:39371919:T:C
39372363	chr21:39372363:T:A
39372422	chr21:39372422:T:A
39372725	chr21:39372725:A:C
39372830	chr21:39372830:C:T
39373043	chr21:39373043:C:T
39373044	chr21:39373044:G:A
39373126	chr21:39373126:G:A
39373169	chr21:39373169:G:A
39373170	chr21:39373170:C:T
39373243	chr21:39373243:G:T
39373944	chr21:39373944:T:C
39374324	chr21:39374324:T:C
39374484	chr21:39374484:C:T
39374608	chr21:39374608:G:C
39375475	chr21:39375475:T:A
39375481	chr21:39375481:C:A
39375495	chr21:39375495:T:C
39375597	chr21:39375597:A:G
39375649	chr21:39375649:T:G
39375657	chr21:39375657:T:C
39375685	chr21:39375685:AG:A
39375698	chr21:39375698:T:C
39375722	chr21:39375722:T:C
39375946	chr21:39375946:T:C
39376041	chr21:39376041:A:G
39376080	chr21:39376080:T:C
39376344	chr21:39376344:G:T
39376706	chr21:39376706:A:T
39376714	chr21:39376714:C:T
39376772	chr21:39376772:CTA:C
39376875	chr21:39376875:A:G
39377414	chr21:39377414:T:C
39377710	chr21:39377710:C:T
39378195	chr21:39378195:C:A
39378475	chr21:39378475:T:G
39378561	chr21:39378561:CTCTT:C
39379005	chr21:39379005:G:A
39379247	chr21:39379247:G:T
39379313	chr21:39379313:C:T
39379885	chr21:39379885:G:A
39380075	chr21:39380075:G:A
39380733	chr21:39380733:G:A
39380825	chr21:39380825:C:T
39381081	chr21:39381081:C:T
39381707	chr21:39381707:G:A
39381992	chr21:39381992:G:T
39382984	chr21:39382984:T:G
39383100	chr21:39383100:A:G
39383115	chr21:39383115:G:A
39383923	chr21:39383923:T:G
39384068	chr21:39384068:T:C
39384386	chr21:39384386:A:T
39384634	chr21:39384634:G:T
39384749	chr21:39384749:G:A
39384837	chr21:39384837:C:T
39385065	chr21:39385065:C:T
39385126	chr21:39385126:A:C
39385840	chr21:39385840:G:A
39386047	chr21:39386047:T:G
39386157	chr21:39386157:T:C
39387134	chr21:39387134:A:G
39387956	chr21:39387956:T:C
39388003	chr21:39388003:G:A
39388188	chr21:39388188:A:G
39388328	chr21:39388328:C:T
39388333	chr21:39388333:G:A
39388679	chr21:39388679:A:T
39389130	chr21:39389130:G:C
39389381	chr21:39389381:A:G
39389619	chr21:39389619:T:G
39389797	chr21:39389797:C:G
39390202	chr21:39390202:A:G
39390329	chr21:39390329:G:A
39391226	chr21:39391226:G:T
39391227	chr21:39391227:A:G
39391486	chr21:39391486:A:G
39391568	chr21:39391568:G:A
39392060	chr21:39392060:T:G
39392080	chr21:39392080:C:T
39392123	chr21:39392123:G:A
39393403	chr21:39393403:C:T
39393792	chr21:39393792:G:A
39394122	chr21:39394122:G:A
39394321	chr21:39394321:G:C
39394596	chr21:39394596:C:A
39394937	chr21:39394937:A:G
39395444	chr21:39395444:A:G
39396259	chr21:39396259:G:A
39396344	chr21:39396344:C:T
39396356	chr21:39396356:A:G
39396390	chr21:39396390:C:T
39396665	chr21:39396665:G:C
39397091	chr21:39397091:G:T
39397202	chr21:39397202:G:A
39397364	chr21:39397364:A:G
39397881	chr21:39397881:T:C
39398333	chr21:39398333:T:A
39398353	chr21:39398353:G:A
39398389	chr21:39398389:A:G
39398617	chr21:39398617:T:G
39398686	chr21:39398686:T:C
39398766	chr21:39398766:G:A
39398959	chr21:39398959:C:T
39399082	chr21:39399082:GAAGATAGAGA:G
39399456	chr21:39399456:ATTTTT:A
39399840	chr21:39399840:G:A
39399854	chr21:39399854:T:C
39400119	chr21:39400119:C:T
39400389	chr21:39400389:C:T
39400493	chr21:39400493:G:A
39400510	chr21:39400510:T:C
39400558	chr21:39400558:C:T
39401561	chr21:39401561:C:T
39402318	chr21:39402318:T:C
39402500	chr21:39402500:C:T
39402955	chr21:39402955:T:C
39403387	chr21:39403387:T:C
39403455	chr21:39403455:T:C
39403517	chr21:39403517:G:A
39403536	chr21:39403536:A:G
39403555	chr21:39403555:T:C
39403558	chr21:39403558:A:G
39403573	chr21:39403573:C:T
39403670	chr21:39403670:A:G
39403810	chr21:39403810:C:T
39404721	chr21:39404721:C:T
39404993	chr21:39404993:A:G
39405373	chr21:39405373:T:C
39405547	chr21:39405547:T:G
39406256	chr21:39406256:C:T
39407047	chr21:39407047:C:T
39407175	chr21:39407175:C:T
39407306	chr21:39407306:T:C
39408634	chr21:39408634:A:C
39408720	chr21:39408720:G:A
39409441	chr21:39409441:C:T
39409603	chr21:39409603:A:T
39409767	chr21:39409767:A:G
39410499	chr21:39410499:A:G
39410577	chr21:39410577:T:A
39410910	chr21:39410910:T:C
39411674	chr21:39411674:A:C
39411689	chr21:39411689:G:A
39412321	chr21:39412321:A:G
39412384	chr21:39412384:C:A
39412699	chr21:39412699:G:A
39413061	chr21:39413061:A:G
39413077	chr21:39413077:T:C
39413367	chr21:39413367:A:G
39413543	chr21:39413543:T:C
39413775	chr21:39413775:T:C
39413925	chr21:39413925:A:G
39414021	chr21:39414021:G:T
39414022	chr21:39414022:A:G
39414128	chr21:39414128:G:A
39414393	chr21:39414393:G:A
39414443	chr21:39414443:GA:G
39414489	chr21:39414489:T:A
39414746	chr21:39414746:G:C
39414748	chr21:39414748:G:C
39414902	chr21:39414902:T:G
39415059	chr21:39415059:G:A
39415142	chr21:39415142:T:G
39416157	chr21:39416157:G:A
39416201	chr21:39416201:G:A
39416294	chr21:39416294:T:C
39416429	chr21:39416429:C:A
39417014	chr21:39417014:CTTTGGATATTTAGGGATAGCTTTT:C
39417137	chr21:39417137:T:C
39417178	chr21:39417178:G:A
39417434	chr21:39417434:C:T
39417449	chr21:39417449:T:G
39417587	chr21:39417587:A:C
39418354	chr21:39418354:T:C
39418362	chr21:39418362:T:G
39418509	chr21:39418509:A:T
39418927	chr21:39418927:T:C
39419216	chr21:39419216:T:C
39419266	chr21:39419266:T:C
39419354	chr21:39419354:G:A
39419530	chr21:39419530:AAAAAAG:A
39419666	chr21:39419666:A:T
39419684	chr21:39419684:A:T
39419803	chr21:39419803:C:T
39419881	chr21:39419881:A:C
39419934	chr21:39419934:T:C
39419950	chr21:39419950:T:G
39420160	chr21:39420160:A:C
39420647	chr21:39420647:T:C
39421171	chr21:39421171:C:T
39421409	chr21:39421409:G:C
39421427	chr21:39421427:A:C
39421439	chr21:39421439:G:T
39421452	chr21:39421452:A:C
39421539	chr21:39421539:T:C
39421775	chr21:39421775:A:G
39421814	chr21:39421814:T:C
39421842	chr21:39421842:CAG:C
39422198	chr21:39422198:T:C
39422262	chr21:39422262:G:A
39422319	chr21:39422319:T:C
39422407	chr21:39422407:A:C
39422461	chr21:39422461:T:C
39423128	chr21:39423128:T:C
39423563	chr21:39423563:T:C
39423571	chr21:39423571:A:G
39423974	chr21:39423974:GT:G
39424085	chr21:39424085:T:A
39424176	chr21:39424176:C:A
39424697	chr21:39424697:G:A
39424785	chr21:39424785:T:C
39424825	chr21:39424825:T:C
39424989	chr21:39424989:T:C
39425004	chr21:39425004:T:C
39425079	chr21:39425079:A:G
39425104	chr21:39425104:T:A
39425293	chr21:39425293:G:A
39425814	chr21:39425814:C:T
39426237	chr21:39426237:G:T
39426311	chr21:39426311:C:T
39426640	chr21:39426640:C:T
39426808	chr21:39426808:A:G
39427013	chr21:39427013:T:C
39427170	chr21:39427170:T:C
39427185	chr21:39427185:T:C
39427405	chr21:39427405:G:A
39427871	chr21:39427871:A:G
39428029	chr21:39428029:A:C
39428094	chr21:39428094:C:G
39428445	chr21:39428445:C:T
39428447	chr21:39428447:A:G
39429095	chr21:39429095:A:G
39429677	chr21:39429677:C:T
39430220	chr21:39430220:G:T
39430325	chr21:39430325:T:C
39430353	chr21:39430353:GTCT:G
39430813	chr21:39430813:A:G
39431183	chr21:39431183:C:T
39431430	chr21:39431430:T:G
39431642	chr21:39431642:C:G
39431806	chr21:39431806:G:A
39431882	chr21:39431882:AAGGC:A
39432156	chr21:39432156:A:G
39432274	chr21:39432274:C:A
39432799	chr21:39432799:G:T
39433011	chr21:39433011:A:C
39433591	chr21:39433591:T:C
39433655	chr21:39433655:T:C
39434148	chr21:39434148:T:C
39434438	chr21:39434438:T:C
39434516	chr21:39434516:C:T
39434672	chr21:39434672:C:T
39434880	chr21:39434880:T:A
39434882	chr21:39434882:T:C
39435131	chr21:39435131:G:A
39435195	chr21:39435195:G:A
39435384	chr21:39435384:AAC:A
39435724	chr21:39435724:C:T
39435796	chr21:39435796:C:T
39435984	chr21:39435984:A:G
39437201	chr21:39437201:C:T
39437513	chr21:39437513:G:T
39437731	chr21:39437731:T:G
39437844	chr21:39437844:C:T
39438117	chr21:39438117:G:T
39438325	chr21:39438325:T:A
39438447	chr21:39438447:C:T
39438563	chr21:39438563:G:A
39438615	chr21:39438615:C:T
39438781	chr21:39438781:G:GAAT
39439062	chr21:39439062:T:C
39439650	chr21:39439650:G:C
39439735	chr21:39439735:G:A
39439755	chr21:39439755:G:A
39439893	chr21:39439893:T:C
39440015	chr21:39440015:T:G
39440343	chr21:39440343:A:G
39440623	chr21:39440623:G:A
39440632	chr21:39440632:A:C
39440907	chr21:39440907:T:C
39441006	chr21:39441006:G:A
39441007	chr21:39441007:T:A
39441082	chr21:39441082:T:A
39441246	chr21:39441246:C:T
39441326	chr21:39441326:G:A
39441632	chr21:39441632:G:T
39441757	chr21:39441757:T:C
39441855	chr21:39441855:T:C
39441925	chr21:39441925:T:C
39442080	chr21:39442080:CTG:C
39442171	chr21:39442171:G:A
39442400	chr21:39442400:A:G
39442450	chr21:39442450:T:C
39442679	chr21:39442679:C:T
39442875	chr21:39442875:CTG:C
39442950	chr21:39442950:T:C
39442970	chr21:39442970:G:A
39443250	chr21:39443250:A:G
39443612	chr21:39443612:G:A
39443630	chr21:39443630:A:G
39443759	chr21:39443759:C:T
39444413	chr21:39444413:C:T
39444778	chr21:39444778:A:G
39445145	chr21:39445145:C:A
39445174	chr21:39445174:T:C
39445201	chr21:39445201:G:C
39445213	chr21:39445213:CACAG:C
39445430	chr21:39445430:C:T
39445506	chr21:39445506:C:T
39445581	chr21:39445581:C:A
39445751	chr21:39445751:G:A
39445765	chr21:39445765:G:A
39445811	chr21:39445811:C:T
39446004	chr21:39446004:G:A
39446069	chr21:39446069:C:CT
39446453	chr21:39446453:A:G
39446660	chr21:39446660:A:G
39446985	chr21:39446985:A:G
39447149	chr21:39447149:G:A
39447193	chr21:39447193:AGATGGGCT:A
39447618	chr21:39447618:G:A
39447742	chr21:39447742:G:A
39447759	chr21:39447759:C:A
39447788	chr21:39447788:A:G
39448275	chr21:39448275:T:C
39448396	chr21:39448396:A:G
39448489	chr21:39448489:T:C
39448743	chr21:39448743:C:T
39449211	chr21:39449211:G:A
39449610	chr21:39449610:T:G
39449919	chr21:39449919:G:C
39450009	chr21:39450009:T:C
39450095	chr21:39450095:GT:G
39450303	chr21:39450303:T:C
39450562	chr21:39450562:A:G
39450704	chr21:39450704:C:T
39450990	chr21:39450990:GTTA:G
39451014	chr21:39451014:C:A
39451934	chr21:39451934:A:G
39451976	chr21:39451976:C:G
39452045	chr21:39452045:C:T
39452055	chr21:39452055:G:A
39452235	chr21:39452235:C:T
39452557	chr21:39452557:G:T
39452705	chr21:39452705:A:G
39452944	chr21:39452944:A:G
39453402	chr21:39453402:TA:T
39453525	chr21:39453525:A:G
39453620	chr21:39453620:T:C
39453629	chr21:39453629:T:C
39454038	chr21:39454038:A:G
39454089	chr21:39454089:A:G
39454137	chr21:39454137:A:G
39454378	chr21:39454378:A:G
39454379	chr21:39454379:G:A
39454689	chr21:39454689:T:C
39455416	chr21:39455416:G:A
39455430	chr21:39455430:G:A
39455656	chr21:39455656:G:A
39455804	chr21:39455804:G:A
39455886	chr21:39455886:C:A
39456011	chr21:39456011:C:T
39456330	chr21:39456330:C:T
39456456	chr21:39456456:T:C
39456526	chr21:39456526:A:G
39456557	chr21:39456557:G:C
39456574	chr21:39456574:G:A
39456625	chr21:39456625:A:AT
39456759	chr21:39456759:C:T
39457142	chr21:39457142:A:C
39457349	chr21:39457349:TAC:T
39457856	chr21:39457856:T:C
39457880	chr21:39457880:G:A
39457901	chr21:39457901:G:T
39457960	chr21:39457960:A:G
39458350	chr21:39458350:A:T
39458351	chr21:39458351:A:T
39458532	chr21:39458532:T:C
39458544	chr21:39458544:G:A
39458772	chr21:39458772:A:G
39458795	chr21:39458795:C:T
39459009	chr21:39459009:A:G
39459431	chr21:39459431:G:A
39459509	chr21:39459509:C:T
39459624	chr21:39459624:C:T
39459996	chr21:39459996:A:G
39460095	chr21:39460095:A:G
39460435	chr21:39460435:A:C
39460439	chr21:39460439:T:C
39460492	chr21:39460492:T:A
39461261	chr21:39461261:C:T
39462079	chr21:39462079:C:T
39462216	chr21:39462216:C:G
39462710	chr21:39462710:A:G
39462923	chr21:39462923:A:G
39462978	chr21:39462978:A:G
39463090	chr21:39463090:CCCAGGCTGCTCTGGAACT:C
39463632	chr21:39463632:T:G
39463897	chr21:39463897:A:G
39464515	chr21:39464515:G:A
39464544	chr21:39464544:G:A
39464570	chr21:39464570:A:G
39464948	chr21:39464948:G:T
39465342	chr21:39465342:T:C
39465781	chr21:39465781:A:G
39465892	chr21:39465892:C:T
39466516	chr21:39466516:A:G
39467296	chr21:39467296:G:T
39467704	chr21:39467704:T:G
39467896	chr21:39467896:C:A
39468282	chr21:39468282:T:C
39468596	chr21:39468596:A:G
39468678	chr21:39468678:A:G
39468701	chr21:39468701:C:T
39469027	chr21:39469027:TG:T
39469638	chr21:39469638:TA:T
39469803	chr21:39469803:C:T
39469858	chr21:39469858:G:A
39469947	chr21:39469947:T:C
39470022	chr21:39470022:T:C
39470371	chr21:39470371:G:A
39470534	chr21:39470534:T:C
39471224	chr21:39471224:C:G
39471308	chr21:39471308:G:A
39471310	chr21:39471310:G:T
39471319	chr21:39471319:C:T
39471379	chr21:39471379:G:A
39471622	chr21:39471622:A:G
39471638	chr21:39471638:T:A
39471777	chr21:39471777:A:G
39472033	chr21:39472033:C:T
39472166	chr21:39472166:CAG:C
39472170	chr21:39472170:A:C
39472374	chr21:39472374:T:C
39472704	chr21:39472704:C:A
39472917	chr21:39472917:A:T
39473326	chr21:39473326:T:G
39473700	chr21:39473700:C:T
39474258	chr21:39474258:G:A
39474735	chr21:39474735:A:G
39475085	chr21:39475085:T:C
39475270	chr21:39475270:A:G
39475465	chr21:39475465:G:T
39475509	chr21:39475509:A:G
39475976	chr21:39475976:A:G
39476248	chr21:39476248:T:C
39476694	chr21:39476694:C:T
39477595	chr21:39477595:G:A
39477625	chr21:39477625:C:T
39477963	chr21:39477963:C:A
39479630	chr21:39479630:T:G
39479858	chr21:39479858:C:T
39479932	chr21:39479932:T:A
39480589	chr21:39480589:A:G
39480845	chr21:39480845:ATT:A
39481206	chr21:39481206:T:C
39482021	chr21:39482021:G:GT
39482313	chr21:39482313:A:G
39482384	chr21:39482384:T:C
39482574	chr21:39482574:G:C
39482576	chr21:39482576:T:C
39482826	chr21:39482826:C:T
39483028	chr21:39483028:T:C
39483331	chr21:39483331:A:G
39483967	chr21:39483967:A:G
39484361	chr21:39484361:C:T
39484471	chr21:39484471:G:A
39485427	chr21:39485427:T:C
39485515	chr21:39485515:C:T
39485832	chr21:39485832:C:T
39485930	chr21:39485930:C:T
39485978	chr21:39485978:A:G
39487591	chr21:39487591:A:G
39487782	chr21:39487782:G:A
39487787	chr21:39487787:C:T
39488487	chr21:39488487:C:T
39488577	chr21:39488577:G:A
39488584	chr21:39488584:T:C
39488664	chr21:39488664:C:T
39488890	chr21:39488890:C:T
39489173	chr21:39489173:A:G
39489483	chr21:39489483:C:T
39489601	chr21:39489601:G:C
39489750	chr21:39489750:A:G
39489784	chr21:39489784:C:T
39489795	chr21:39489795:C:G
39489800	chr21:39489800:A:G
39490318	chr21:39490318:T:A
39490386	chr21:39490386:G:A
39490407	chr21:39490407:A:G
39490796	chr21:39490796:A:G
39490834	chr21:39490834:A:G
39491075	chr21:39491075:A:G
39491235	chr21:39491235:C:T
39491297	chr21:39491297:G:T
39491511	chr21:39491511:A:G
39491788	chr21:39491788:C:T
39491809	chr21:39491809:C:T
39492288	chr21:39492288:G:A
39492440	chr21:39492440:C:G
39492636	chr21:39492636:C:G
39493077	chr21:39493077:C:T
39493781	chr21:39493781:A:G
39494160	chr21:39494160:C:T
39494238	chr21:39494238:T:A
39494342	chr21:39494342:T:C
39494443	chr21:39494443:G:A
39494481	chr21:39494481:G:A
39494697	chr21:39494697:T:A
39494851	chr21:39494851:T:G
39495090	chr21:39495090:G:A
39495487	chr21:39495487:T:TG
39495633	chr21:39495633:C:T
39495654	chr21:39495654:A:T
39495707	chr21:39495707:C:T
39495806	chr21:39495806:C:T
39495972	chr21:39495972:A:C
39496327	chr21:39496327:C:T
39496356	chr21:39496356:C:T
39496360	chr21:39496360:T:C
39496368	chr21:39496368:C:T
39496392	chr21:39496392:C:T
39496456	chr21:39496456:C:T
39496486	chr21:39496486:G:A
39496556	chr21:39496556:T:C
39496796	chr21:39496796:T:C
39497215	chr21:39497215:G:C
39497320	chr21:39497320:G:A
39497344	chr21:39497344:G:A
39498037	chr21:39498037:A:G
39498200	chr21:39498200:T:C
39498508	chr21:39498508:T:A
39498532	chr21:39498532:T:G
39498718	chr21:39498718:C:T
39498857	chr21:39498857:A:G
39499106	chr21:39499106:G:A
39499113	chr21:39499113:A:G
39499210	chr21:39499210:A:T
39499641	chr21:39499641:C:T
39499800	chr21:39499800:T:C
39499884	chr21:39499884:T:C
39500159	chr21:39500159:G:T
39500202	chr21:39500202:T:C
39500335	chr21:39500335:G:C
39500462	chr21:39500462:T:G
39500519	chr21:39500519:A:G
39500589	chr21:39500589:G:A
39500751	chr21:39500751:G:A
39500779	chr21:39500779:C:T
39501837	chr21:39501837:A:G
39501900	chr21:39501900:G:A
39501973	chr21:39501973:G:C
39502112	chr21:39502112:G:T
39502113	chr21:39502113:C:T
39502166	chr21:39502166:A:G
39502596	chr21:39502596:C:G
39502733	chr21:39502733:G:A
39502806	chr21:39502806:C:T
39502826	chr21:39502826:G:A
39503482	chr21:39503482:C:T
39503487	chr21:39503487:A:C
39503561	chr21:39503561:C:T
39503788	chr21:39503788:C:T
39504098	chr21:39504098:G:T
39504323	chr21:39504323:G:A
39504416	chr21:39504416:A:G
39504459	chr21:39504459:C:G
39504557	chr21:39504557:A:G
39504708	chr21:39504708:C:T
39504709	chr21:39504709:C:T
39505070	chr21:39505070:C:A
39505104	chr21:39505104:C:T
39505264	chr21:39505264:C:G
39505540	chr21:39505540:A:G
39505571	chr21:39505571:G:A
39505879	chr21:39505879:G:T
39506665	chr21:39506665:T:C
39506682	chr21:39506682:C:T
39506834	chr21:39506834:T:A
39506887	chr21:39506887:T:C
39507026	chr21:39507026:A:C
39507274	chr21:39507274:A:G
39507407	chr21:39507407:C:T
39507459	chr21:39507459:A:G
39507480	chr21:39507480:T:C
39507508	chr21:39507508:T:G
39507728	chr21:39507728:C:T
39507813	chr21:39507813:G:A
39508003	chr21:39508003:T:C
39508145	chr21:39508145:A:G
39508212	chr21:39508212:G:T
39508223	chr21:39508223:C:T
39508248	chr21:39508248:G:T
39508290	chr21:39508290:C:T
39508954	chr21:39508954:CTTGAA:C
39509353	chr21:39509353:A:G
39509577	chr21:39509577:C:T
39509913	chr21:39509913:C:T
39510261	chr21:39510261:A:G
39510370	chr21:39510370:A:G
39510372	chr21:39510372:A:G
39510375	chr21:39510375:CACACACACACACACACTGTAGCT:C
39510521	chr21:39510521:T:G
39510547	chr21:39510547:G:A
39510569	chr21:39510569:T:G
39510732	chr21:39510732:A:G
39511215	chr21:39511215:G:A
39511309	chr21:39511309:TGTG:T
39511325	chr21:39511325:T:C
39511335	chr21:39511335:T:A
39511587	chr21:39511587:T:G
39511719	chr21:39511719:G:A
39511785	chr21:39511785:T:C
39511873	chr21:39511873:A:G
39512055	chr21:39512055:T:G
39512101	chr21:39512101:T:C
39512436	chr21:39512436:T:C
39512997	chr21:39512997:C:T
39513017	chr21:39513017:A:G
39513181	chr21:39513181:G:A
39513255	chr21:39513255:A:G
39513272	chr21:39513272:A:G
39513280	chr21:39513280:T:C
39513354	chr21:39513354:T:C
39513525	chr21:39513525:G:GT
39514099	chr21:39514099:A:G
39514142	chr21:39514142:C:T
39514642	chr21:39514642:A:C
39514889	chr21:39514889:T:C
39515423	chr21:39515423:T:C
39515647	chr21:39515647:A:G
39515765	chr21:39515765:C:T
39515848	chr21:39515848:A:G
39515875	chr21:39515875:CTGT:C
39515970	chr21:39515970:T:C
39516144	chr21:39516144:A:G
39516303	chr21:39516303:C:T
39516486	chr21:39516486:A:G
39516687	chr21:39516687:TC:T
39516885	chr21:39516885:A:G
39517104	chr21:39517104:A:C
39517219	chr21:39517219:T:A
39517394	chr21:39517394:G:A
39517547	chr21:39517547:G:A
39517784	chr21:39517784:T:C
39518250	chr21:39518250:T:C
39518379	chr21:39518379:C:G
39518713	chr21:39518713:G:A
39518860	chr21:39518860:A:G
39518865	chr21:39518865:T:C
39518898	chr21:39518898:T:G
39518993	chr21:39518993:T:C
39519043	chr21:39519043:T:A
39519079	chr21:39519079:G:T
39519089	chr21:39519089:G:A
39519154	chr21:39519154:C:G
39519230	chr21:39519230:C:T
39519253	chr21:39519253:T:G
39519337	chr21:39519337:C:A
39519348	chr21:39519348:G:A
39519495	chr21:39519495:C:G
39519773	chr21:39519773:A:G
39519935	chr21:39519935:C:T
39519953	chr21:39519953:A:G
39520020	chr21:39520020:G:C
39520245	chr21:39520245:A:G
39520249	chr21:39520249:T:A
39520344	chr21:39520344:T:G
39520391	chr21:39520391:C:G
39520533	chr21:39520533:A:G
39520612	chr21:39520612:A:G
39520648	chr21:39520648:C:T
39521162	chr21:39521162:A:G
39521209	chr21:39521209:A:G
39521297	chr21:39521297:C:T
39521459	chr21:39521459:T:C
39521478	chr21:39521478:A:G
39521514	chr21:39521514:C:A
39521640	chr21:39521640:G:A
39521734	chr21:39521734:A:G
39521837	chr21:39521837:A:G
39522070	chr21:39522070:G:A
39522249	chr21:39522249:T:G
39522449	chr21:39522449:A:G
39522634	chr21:39522634:C:T
39522969	chr21:39522969:A:G
39523070	chr21:39523070:G:T
39523368	chr21:39523368:AC:A
39523606	chr21:39523606:T:C
39523927	chr21:39523927:A:G
39524147	chr21:39524147:A:G
39524231	chr21:39524231:A:G
39524258	chr21:39524258:C:T
39524341	chr21:39524341:G:A
39524457	chr21:39524457:C:A
39524515	chr21:39524515:T:C
39524557	chr21:39524557:G:A
39524838	chr21:39524838:G:A
39524905	chr21:39524905:C:T
39524949	chr21:39524949:C:T
39524953	chr21:39524953:A:G
39525028	chr21:39525028:A:G
39525033	chr21:39525033:G:A
39525125	chr21:39525125:G:C
39525232	chr21:39525232:A:G
39525250	chr21:39525250:C:T
39525287	chr21:39525287:G:A
39525467	chr21:39525467:C:T
39525547	chr21:39525547:C:T
39525607	chr21:39525607:A:G
39525737	chr21:39525737:C:T
39525938	chr21:39525938:C:T
39525963	chr21:39525963:A:G
39526446	chr21:39526446:C:T
39526514	chr21:39526514:G:T
39526731	chr21:39526731:C:T
39527024	chr21:39527024:G:A
39527081	chr21:39527081:C:T
39527144	chr21:39527144:C:A
39527250	chr21:39527250:G:A
39527501	chr21:39527501:G:A
39527663	chr21:39527663:C:T
39528075	chr21:39528075:A:G
39528132	chr21:39528132:C:T
39528358	chr21:39528358:G:A
39528421	chr21:39528421:A:G
39528435	chr21:39528435:G:A
39528543	chr21:39528543:T:C
39528681	chr21:39528681:G:A
39528852	chr21:39528852:C:T
39528868	chr21:39528868:T:C
39528869	chr21:39528869:G:A
39528934	chr21:39528934:G:A
39529245	chr21:39529245:T:C
39529256	chr21:39529256:C:G
39529473	chr21:39529473:TG:T
39529476	chr21:39529476:T:C
39529504	chr21:39529504:G:A
39529636	chr21:39529636:T:C
39529699	chr21:39529699:G:A
39529707	chr21:39529707:T:C
39529747	chr21:39529747:G:T
39529767	chr21:39529767:G:A
39529870	chr21:39529870:C:T
39530288	chr21:39530288:A:G
39530530	chr21:39530530:T:C
39530536	chr21:39530536:C:T
39530562	chr21:39530562:C:A
39530585	chr21:39530585:A:T
39530788	chr21:39530788:C:T
39530834	chr21:39530834:C:T
39530978	chr21:39530978:C:T
39531020	chr21:39531020:A:G
39531106	chr21:39531106:A:G
39531109	chr21:39531109:C:T
39531132	chr21:39531132:G:C
39531233	chr21:39531233:CAA:C
39531271	chr21:39531271:C:T
39531436	chr21:39531436:C:T
39531582	chr21:39531582:C:T
39531598	chr21:39531598:A:G
39531805	chr21:39531805:C:T
39531924	chr21:39531924:C:A
39532000	chr21:39532000:A:G
39532122	chr21:39532122:C:T
39532242	chr21:39532242:A:G
39532257	chr21:39532257:GA:G
39532280	chr21:39532280:C:T
39532302	chr21:39532302:T:C
39532821	chr21:39532821:C:T
39532931	chr21:39532931:G:A
39533015	chr21:39533015:C:T
39533137	chr21:39533137:G:A
39533179	chr21:39533179:C:T
39533203	chr21:39533203:C:T
39533298	chr21:39533298:T:TG
39533349	chr21:39533349:T:A
39533388	chr21:39533388:T:C
39533617	chr21:39533617:G:A
39533623	chr21:39533623:T:C
39533633	chr21:39533633:C:T
39533687	chr21:39533687:A:G
39533702	chr21:39533702:T:C
39533749	chr21:39533749:G:T
39533784	chr21:39533784:C:T
39533818	chr21:39533818:A:G
39533884	chr21:39533884:C:A
39534162	chr21:39534162:G:T
39534501	chr21:39534501:T:C
39534579	chr21:39534579:T:C
39534590	chr21:39534590:A:T
39534651	chr21:39534651:C:G
39534957	chr21:39534957:G:C
39535016	chr21:39535016:T:C
39535024	chr21:39535024:G:C
39535233	chr21:39535233:G:A
39535334	chr21:39535334:C:T
39535427	chr21:39535427:G:A
39535470	chr21:39535470:C:T
39535802	chr21:39535802:C:T
39536095	chr21:39536095:G:C
39536131	chr21:39536131:T:C
39536232	chr21:39536232:A:G
39536233	chr21:39536233:G:T
39536313	chr21:39536313:G:T
39536344	chr21:39536344:C:A
39536362	chr21:39536362:G:A
39536384	chr21:39536384:G:A
39536832	chr21:39536832:A:G
39536836	chr21:39536836:T:C
39536893	chr21:39536893:T:C
39536945	chr21:39536945:A:C
39537165	chr21:39537165:G:C
39537214	chr21:39537214:T:C
39537401	chr21:39537401:T:C
39537589	chr21:39537589:C:T
39537603	chr21:39537603:C:G
39537779	chr21:39537779:G:A
39537788	chr21:39537788:T:C
39537927	chr21:39537927:A:G
39538174	chr21:39538174:G:A
39538380	chr21:39538380:G:A
39538633	chr21:39538633:A:G
39538764	chr21:39538764:CTGTGACCAAT:C
39538779	chr21:39538779:A:G
39538813	chr21:39538813:C:T
39538935	chr21:39538935:C:T
39539070	chr21:39539070:T:C
39539100	chr21:39539100:C:A
39539123	chr21:39539123:G:A
39539140	chr21:39539140:G:A
39539348	chr21:39539348:A:C
39539405	chr21:39539405:C:T
39539543	chr21:39539543:T:C
39539582	chr21:39539582:A:G
39539904	chr21:39539904:G:T
39540073	chr21:39540073:C:T
39540426	chr21:39540426:T:A
39540484	chr21:39540484:C:T
39540790	chr21:39540790:C:T
39540905	chr21:39540905:C:T
39541183	chr21:39541183:G:A
39541406	chr21:39541406:C:T
39541416	chr21:39541416:G:A
39541440	chr21:39541440:C:T
39541633	chr21:39541633:T:C
39541641	chr21:39541641:G:A
39542065	chr21:39542065:T:C
39542068	chr21:39542068:A:G
39542321	chr21:39542321:T:C
39542578	chr21:39542578:T:C
39542609	chr21:39542609:C:T
39542658	chr21:39542658:G:A
39542685	chr21:39542685:G:A
39542706	chr21:39542706:C:T
39543305	chr21:39543305:A:G
39543306	chr21:39543306:TATG:T
39543354	chr21:39543354:A:G
39543399	chr21:39543399:A:G
39543698	chr21:39543698:C:G
39543726	chr21:39543726:A:G
39543787	chr21:39543787:G:A
39543913	chr21:39543913:A:T
39543965	chr21:39543965:A:T
39543968	chr21:39543968:T:G
39544206	chr21:39544206:T:C
39544626	chr21:39544626:G:A
39545041	chr21:39545041:C:T
39545457	chr21:39545457:C:T
39545782	chr21:39545782:C:T
39545941	chr21:39545941:T:C
39546087	chr21:39546087:T:C
39546798	chr21:39546798:G:T
39546894	chr21:39546894:G:A
39546902	chr21:39546902:TCTAA:T
39546981	chr21:39546981:A:G
39547217	chr21:39547217:T:C
39547311	chr21:39547311:G:T
39547348	chr21:39547348:G:A
39547737	chr21:39547737:T:C
39547883	chr21:39547883:G:T
39547981	chr21:39547981:C:T
39548028	chr21:39548028:G:A
39548130	chr21:39548130:T:C
39548546	chr21:39548546:C:T
39548976	chr21:39548976:C:T
39549106	chr21:39549106:T:G
39549244	chr21:39549244:C:T
39549312	chr21:39549312:T:C
39549343	chr21:39549343:C:T
39549362	chr21:39549362:T:C
39549400	chr21:39549400:A:G
39549403	chr21:39549403:A:T
39549542	chr21:39549542:A:G
39549568	chr21:39549568:T:A
39550118	chr21:39550118:T:A
39550332	chr21:39550332:C:T
39550365	chr21:39550365:C:T
39550429	chr21:39550429:C:T
39550545	chr21:39550545:G:A
39550662	chr21:39550662:G:A
39550864	chr21:39550864:T:TC
39551380	chr21:39551380:C:T
39551555	chr21:39551555:A:G
39551976	chr21:39551976:T:C
39552129	chr21:39552129:C:T
39552180	chr21:39552180:T:A
39552303	chr21:39552303:G:A
39552593	chr21:39552593:G:A
39552636	chr21:39552636:G:A
39552678	chr21:39552678:C:T
39552703	chr21:39552703:G:A
39552761	chr21:39552761:C:T
39552776	chr21:39552776:G:T
39552934	chr21:39552934:A:C
39552984	chr21:39552984:G:A
39552992	chr21:39552992:C:T
39553177	chr21:39553177:T:C
39553203	chr21:39553203:A:T
39553211	chr21:39553211:A:T
39553237	chr21:39553237:T:G
39553238	chr21:39553238:T:C
39553555	chr21:39553555:G:A
39553581	chr21:39553581:G:A
39553671	chr21:39553671:C:T
39553710	chr21:39553710:G:C
39553893	chr21:39553893:A:G
39554071	chr21:39554071:G:C
39554073	chr21:39554073:C:T
39554129	chr21:39554129:C:T
39554191	chr21:39554191:G:A
39554237	chr21:39554237:T:C
39554257	chr21:39554257:G:A
39554292	chr21:39554292:A:G
39554649	chr21:39554649:A:G
39555267	chr21:39555267:G:A
39555419	chr21:39555419:A:C
39555568	chr21:39555568:C:T
39555870	chr21:39555870:A:G
39556006	chr21:39556006:C:A
39556084	chr21:39556084:A:T
39556711	chr21:39556711:C:T
39556761	chr21:39556761:CAG:C
39556869	chr21:39556869:C:T
39556937	chr21:39556937:G:A
39557191	chr21:39557191:G:A
39558608	chr21:39558608:T:G
39558638	chr21:39558638:T:G
39558787	chr21:39558787:A:C
39559086	chr21:39559086:A:G
39559108	chr21:39559108:G:A
39559408	chr21:39559408:G:A
39559648	chr21:39559648:C:T
39559668	chr21:39559668:C:A
39559739	chr21:39559739:T:A
39560089	chr21:39560089:G:T
39560406	chr21:39560406:T:G
39560956	chr21:39560956:G:A
39561388	chr21:39561388:A:G
39561903	chr21:39561903:G:A
39561926	chr21:39561926:A:T
39562233	chr21:39562233:A:G
39562281	chr21:39562281:T:A
39562543	chr21:39562543:A:G
39562544	chr21:39562544:G:A
39562654	chr21:39562654:GACCACAGCC:G
39562743	chr21:39562743:T:A
39563537	chr21:39563537:C:T
39563713	chr21:39563713:C:T
39563714	chr21:39563714:C:G
39564033	chr21:39564033:A:G
39564380	chr21:39564380:C:G
39564425	chr21:39564425:T:A
39564614	chr21:39564614:G:A
39564709	chr21:39564709:C:A
39565144	chr21:39565144:T:A
39565186	chr21:39565186:C:G
39565353	chr21:39565353:C:A
39565581	chr21:39565581:G:A
39565796	chr21:39565796:C:T
39565905	chr21:39565905:A:AC
39566002	chr21:39566002:T:G
39566204	chr21:39566204:A:G
39566342	chr21:39566342:T:C
39566344	chr21:39566344:C:T
39566388	chr21:39566388:C:T
39566716	chr21:39566716:C:T
39566767	chr21:39566767:A:G
39566788	chr21:39566788:C:T
39567113	chr21:39567113:A:G
39567316	chr21:39567316:G:A
39567541	chr21:39567541:TATC:T
39567552	chr21:39567552:G:A
39567835	chr21:39567835:C:T
39568296	chr21:39568296:G:A
39568459	chr21:39568459:C:A
39568491	chr21:39568491:GCTCCCTGT:G
39568605	chr21:39568605:A:G
39568966	chr21:39568966:TG:T
39569008	chr21:39569008:G:A
39569012	chr21:39569012:A:C
39569149	chr21:39569149:A:G
39569228	chr21:39569228:C:T
39569323	chr21:39569323:G:A
39569347	chr21:39569347:A:G
39569381	chr21:39569381:C:G
39569474	chr21:39569474:C:T
39569485	chr21:39569485:C:T
39569521	chr21:39569521:C:T
39569571	chr21:39569571:C:T
39569581	chr21:39569581:G:A
39569960	chr21:39569960:TA:T
39569964	chr21:39569964:A:G
39570087	chr21:39570087:C:T
39570113	chr21:39570113:A:G
39570203	chr21:39570203:T:A
39570548	chr21:39570548:C:T
39570563	chr21:39570563:T:C
39570566	chr21:39570566:C:T
39570599	chr21:39570599:G:A
39570606	chr21:39570606:T:G
39570649	chr21:39570649:T:C
39571073	chr21:39571073:A:G
39571120	chr21:39571120:A:G
39571162	chr21:39571162:T:C
39571179	chr21:39571179:T:C
39571515	chr21:39571515:G:C
39571709	chr21:39571709:G:A
39572085	chr21:39572085:G:A
39572148	chr21:39572148:A:T
39572302	chr21:39572302:G:A
39572564	chr21:39572564:T:G
39572741	chr21:39572741:C:T
39572762	chr21:39572762:T:C
39573078	chr21:39573078:A:C
39573101	chr21:39573101:G:T
39573177	chr21:39573177:C:T
39573284	chr21:39573284:G:A
39573286	chr21:39573286:G:A
39573341	chr21:39573341:C:T
39573486	chr21:39573486:A:C
39573489	chr21:39573489:T:G
39573849	chr21:39573849:T:G
39574197	chr21:39574197:G:A
39574481	chr21:39574481:C:T
39574546	chr21:39574546:A:T
39574901	chr21:39574901:A:C
39575330	chr21:39575330:C:A
39575400	chr21:39575400:T:TC
39575403	chr21:39575403:A:G
39575480	chr21:39575480:T:C
39575679	chr21:39575679:G:A
39575924	chr21:39575924:A:G
39576017	chr21:39576017:A:G
39576141	chr21:39576141:G:A
39576376	chr21:39576376:C:G
39576549	chr21:39576549:C:T
39576572	chr21:39576572:AAACCTGG:A
39577080	chr21:39577080:AG:A
39577086	chr21:39577086:AAG:A
39577088	chr21:39577088:G:A
39577172	chr21:39577172:G:A
39577315	chr21:39577315:G:T
39577513	chr21:39577513:G:A
39577801	chr21:39577801:C:T
39577848	chr21:39577848:G:A
39577968	chr21:39577968:A:G
39578097	chr21:39578097:C:G
39578189	chr21:39578189:C:G
39578193	chr21:39578193:T:C
39578195	chr21:39578195:T:G
39578244	chr21:39578244:C:T
39578493	chr21:39578493:T:G
39578701	chr21:39578701:T:C
39579006	chr21:39579006:C:A
39579467	chr21:39579467:C:T
39579617	chr21:39579617:C:G
39579665	chr21:39579665:T:C
39579876	chr21:39579876:T:A
39579918	chr21:39579918:C:A
39580088	chr21:39580088:C:T
39580186	chr21:39580186:CTTGATA:C
39580786	chr21:39580786:T:C
39580959	chr21:39580959:G:T
39580990	chr21:39580990:G:T
39581201	chr21:39581201:T:C
39581266	chr21:39581266:G:A
39582264	chr21:39582264:G:A
39582343	chr21:39582343:C:T
39582372	chr21:39582372:T:C
39582469	chr21:39582469:G:A
39582523	chr21:39582523:G:A
39582734	chr21:39582734:G:A
39582781	chr21:39582781:G:A
39583023	chr21:39583023:T:C
39583158	chr21:39583158:G:A
39583262	chr21:39583262:C:T
39583263	chr21:39583263:G:A
39583312	chr21:39583312:A:G
39583370	chr21:39583370:A:G
39583622	chr21:39583622:G:A
39583757	chr21:39583757:A:G
39584217	chr21:39584217:T:C
39584530	chr21:39584530:A:G
39584852	chr21:39584852:T:A
39584856	chr21:39584856:GGCCAATATGAGTTAA:G
39584920	chr21:39584920:C:A
39584963	chr21:39584963:C:T
39584964	chr21:39584964:A:G
39585153	chr21:39585153:A:G
39585156	chr21:39585156:T:C
39585181	chr21:39585181:T:C
39585207	chr21:39585207:C:A
39585411	chr21:39585411:G:C
39585801	chr21:39585801:C:T
39585994	chr21:39585994:A:G
39586009	chr21:39586009:C:T
39586082	chr21:39586082:G:A
39586173	chr21:39586173:T:C
39586508	chr21:39586508:C:T
39586619	chr21:39586619:A:G
39586660	chr21:39586660:G:T
39586890	chr21:39586890:T:C
39586984	chr21:39586984:G:A
39587288	chr21:39587288:G:A
39587434	chr21:39587434:T:C
39587772	chr21:39587772:G:T
39587963	chr21:39587963:A:G
39588137	chr21:39588137:T:C
39588152	chr21:39588152:G:T
39588365	chr21:39588365:G:A
39588462	chr21:39588462:A:G
39588519	chr21:39588519:A:C
39588657	chr21:39588657:A:C
39589057	chr21:39589057:C:T
39589330	chr21:39589330:G:A
39589586	chr21:39589586:C:T
39589635	chr21:39589635:A:T
39589636	chr21:39589636:A:T
39589854	chr21:39589854:T:C
39589988	chr21:39589988:T:G
39590147	chr21:39590147:G:A
39590189	chr21:39590189:T:C
39590382	chr21:39590382:A:G
39590388	chr21:39590388:C:T
39590466	chr21:39590466:G:C
39590474	chr21:39590474:T:G
39590485	chr21:39590485:T:G
39590563	chr21:39590563:T:C
39590619	chr21:39590619:A:G
39590742	chr21:39590742:C:T
39590831	chr21:39590831:C:T
39591254	chr21:39591254:T:A
39591289	chr21:39591289:T:C
39591371	chr21:39591371:G:A
39591402	chr21:39591402:T:G
39591480	chr21:39591480:G:A
39591503	chr21:39591503:T:C
39591683	chr21:39591683:C:T
39591737	chr21:39591737:G:C
39591738	chr21:39591738:T:C
39592056	chr21:39592056:A:C
39592078	chr21:39592078:C:T
39592179	chr21:39592179:C:T
39592894	chr21:39592894:T:C
39593749	chr21:39593749:A:T
39593803	chr21:39593803:A:G
39594229	chr21:39594229:T:C
39594516	chr21:39594516:C:T
39594623	chr21:39594623:C:T
39594812	chr21:39594812:A:G
39595088	chr21:39595088:G:A
39595264	chr21:39595264:G:T
39595281	chr21:39595281:C:T
39595348	chr21:39595348:C:T
39595544	chr21:39595544:G:A
39595666	chr21:39595666:C:T
39595854	chr21:39595854:T:A
39596533	chr21:39596533:A:G
39596885	chr21:39596885:G:A
39596981	chr21:39596981:A:G
39597032	chr21:39597032:C:T
39597173	chr21:39597173:C:T
39597186	chr21:39597186:A:G
39597258	chr21:39597258:G:C
39597678	chr21:39597678:T:C
39597693	chr21:39597693:G:A
39597694	chr21:39597694:C:T
39598050	chr21:39598050:C:T
39598257	chr21:39598257:G:T
39598449	chr21:39598449:T:A
39598841	chr21:39598841:C:T
39599263	chr21:39599263:G:A
39599578	chr21:39599578:C:T
39599774	chr21:39599774:C:T
39600203	chr21:39600203:T:C
39600293	chr21:39600293:T:C
39600311	chr21:39600311:G:A
39600451	chr21:39600451:C:T
39600761	chr21:39600761:T:C
39601382	chr21:39601382:G:A
39601584	chr21:39601584:T:C
39601599	chr21:39601599:A:G
39601764	chr21:39601764:G:A
39602361	chr21:39602361:G:C
39602372	chr21:39602372:C:T
39602395	chr21:39602395:C:T
39602548	chr21:39602548:T:C
39602825	chr21:39602825:C:T
39604424	chr21:39604424:C:G
39604444	chr21:39604444:G:A
39604459	chr21:39604459:C:T
39604460	chr21:39604460:G:A
39604489	chr21:39604489:G:A
39604550	chr21:39604550:G:A
39604735	chr21:39604735:T:C
39604889	chr21:39604889:G:A
39604954	chr21:39604954:C:A
39605546	chr21:39605546:C:T
39605836	chr21:39605836:C:T
39605899	chr21:39605899:A:G
39606188	chr21:39606188:C:T
39606333	chr21:39606333:C:T
39606750	chr21:39606750:ACT:A
39606859	chr21:39606859:C:T
39607011	chr21:39607011:T:G
39607311	chr21:39607311:A:G
39607391	chr21:39607391:C:T
39607511	chr21:39607511:CTCAG:C
39607624	chr21:39607624:T:C
39607958	chr21:39607958:A:G
39608311	chr21:39608311:A:G
39608336	chr21:39608336:C:T
39608594	chr21:39608594:A:G
39608639	chr21:39608639:C:T
39609134	chr21:39609134:T:C
39609249	chr21:39609249:A:C
39609291	chr21:39609291:T:C
39609589	chr21:39609589:A:C
39609662	chr21:39609662:C:T
39609682	chr21:39609682:A:G
39609848	chr21:39609848:A:T
39610006	chr21:39610006:C:T
39610089	chr21:39610089:G:A
39610731	chr21:39610731:ACAGTGGTGCT:A
39610766	chr21:39610766:A:G
39611552	chr21:39611552:A:G
39612519	chr21:39612519:C:G
39612582	chr21:39612582:C:G
39613121	chr21:39613121:G:C
39613392	chr21:39613392:C:T
39613737	chr21:39613737:A:G
39614193	chr21:39614193:G:C
39614219	chr21:39614219:C:G
39614623	chr21:39614623:C:T
39614940	chr21:39614940:T:C
39615448	chr21:39615448:C:T
39615518	chr21:39615518:G:A
39615721	chr21:39615721:A:C
39615870	chr21:39615870:C:T
39615960	chr21:39615960:C:T
39616118	chr21:39616118:C:T
39616594	chr21:39616594:T:G
39616649	chr21:39616649:C:T
39616685	chr21:39616685:C:T
39616877	chr21:39616877:T:C
39617206	chr21:39617206:A:G
39617769	chr21:39617769:C:T
39618007	chr21:39618007:AC:A
39618661	chr21:39618661:AT:A
39620055	chr21:39620055:G:A
39620185	chr21:39620185:T:C
39620388	chr21:39620388:T:C
39620574	chr21:39620574:C:T
39620749	chr21:39620749:TAGCCTGA:T
39620768	chr21:39620768:A:G
39621081	chr21:39621081:A:G
39621117	chr21:39621117:A:G
39621488	chr21:39621488:G:T
39621544	chr21:39621544:C:T
39621564	chr21:39621564:C:T
39621983	chr21:39621983:G:A
39622926	chr21:39622926:C:T
39623501	chr21:39623501:G:A
39623740	chr21:39623740:C:T
39624305	chr21:39624305:T:G
39624504	chr21:39624504:T:C
39624509	chr21:39624509:T:C
39625016	chr21:39625016:G:A
39625382	chr21:39625382:C:G
39625738	chr21:39625738:G:A
39626225	chr21:39626225:G:A
39626804	chr21:39626804:TG:T
39627053	chr21:39627053:G:A
39627566	chr21:39627566:C:T
39628362	chr21:39628362:G:A
39628426	chr21:39628426:A:G
39629044	chr21:39629044:C:T
39629203	chr21:39629203:C:T
39629223	chr21:39629223:C:T
39629352	chr21:39629352:A:G
39629791	chr21:39629791:T:C
39629900	chr21:39629900:A:T
39629941	chr21:39629941:T:TA
39630283	chr21:39630283:C:T
39630450	chr21:39630450:A:ACAGTGACTCACTCGGAACTGCTTGGGAAT
39631358	chr21:39631358:T:C
39631369	chr21:39631369:C:T
39631386	chr21:39631386:T:C
39632225	chr21:39632225:A:G
39632299	chr21:39632299:G:A
39632879	chr21:39632879:T:G
39633621	chr21:39633621:T:G
39633951	chr21:39633951:T:C
39634298	chr21:39634298:A:G
39634308	chr21:39634308:A:T
39634552	chr21:39634552:G:A
39634571	chr21:39634571:G:A
39634708	chr21:39634708:A:G
39634791	chr21:39634791:A:G
39635127	chr21:39635127:G:A
39635281	chr21:39635281:TAGG:T
39635320	chr21:39635320:T:C
39635552	chr21:39635552:C:T
39635598	chr21:39635598:C:T
39635637	chr21:39635637:C:G
39636504	chr21:39636504:A:G
39636570	chr21:39636570:C:G
39636865	chr21:39636865:T:G
39636947	chr21:39636947:T:C
39637029	chr21:39637029:T:C
39637215	chr21:39637215:C:T
39637710	chr21:39637710:C:T
39638132	chr21:39638132:G:A
39638433	chr21:39638433:G:A
39638778	chr21:39638778:C:G
39638874	chr21:39638874:C:T
39639624	chr21:39639624:C:T
39639661	chr21:39639661:G:A
39639729	chr21:39639729:C:T
39639742	chr21:39639742:C:T
39639769	chr21:39639769:C:T
39640448	chr21:39640448:C:T
39640498	chr21:39640498:A:G
39640629	chr21:39640629:C:T
39641011	chr21:39641011:C:T
39641420	chr21:39641420:TCTAA:T
39641467	chr21:39641467:A:G
39641982	chr21:39641982:T:C
39643200	chr21:39643200:C:T
39643375	chr21:39643375:G:A
39644043	chr21:39644043:A:AT
39644475	chr21:39644475:G:T
39644681	chr21:39644681:G:C
39644864	chr21:39644864:C:CCTG
39644906	chr21:39644906:G:C
39644946	chr21:39644946:C:T
39645720	chr21:39645720:G:A
39646049	chr21:39646049:T:C
39646141	chr21:39646141:G:T
39646193	chr21:39646193:T:C
39646323	chr21:39646323:A:G
39646453	chr21:39646453:A:G
39646774	chr21:39646774:G:T
39647174	chr21:39647174:G:A
39647545	chr21:39647545:GCCACGCTGGT:G
39647601	chr21:39647601:A:C
39647725	chr21:39647725:T:A
39647764	chr21:39647764:G:C
39647931	chr21:39647931:A:G
39647961	chr21:39647961:A:T
39648397	chr21:39648397:A:T
39648618	chr21:39648618:C:T
39648674	chr21:39648674:C:T
39648800	chr21:39648800:TC:T
39648869	chr21:39648869:G:A
39649655	chr21:39649655:CA:C
39649681	chr21:39649681:C:G
39649753	chr21:39649753:C:T
39649825	chr21:39649825:T:C
39650052	chr21:39650052:T:C
39650376	chr21:39650376:G:A
39650422	chr21:39650422:G:A
39650706	chr21:39650706:T:G
39650767	chr21:39650767:C:T
39650778	chr21:39650778:G:A
39650782	chr21:39650782:TG:T
39651705	chr21:39651705:C:T
39651826	chr21:39651826:G:A
39651924	chr21:39651924:T:C
39652094	chr21:39652094:C:T
39652319	chr21:39652319:G:A
39652728	chr21:39652728:T:C
39652895	chr21:39652895:A:T
39652998	chr21:39652998:C:T
39653413	chr21:39653413:A:G
39653630	chr21:39653630:T:C
39653957	chr21:39653957:A:T
39655036	chr21:39655036:C:T
39655207	chr21:39655207:G:A
39655820	chr21:39655820:G:A
39655896	chr21:39655896:T:C
39655927	chr21:39655927:A:G
39655937	chr21:39655937:T:G
39655975	chr21:39655975:A:G
39656270	chr21:39656270:A:G
39656337	chr21:39656337:T:C
39656448	chr21:39656448:C:T
39656491	chr21:39656491:C:T
39656644	chr21:39656644:C:T
39656656	chr21:39656656:T:G
39656772	chr21:39656772:G:A
39656902	chr21:39656902:T:C
39657480	chr21:39657480:C:T
39657570	chr21:39657570:C:T
39657904	chr21:39657904:T:C
39658128	chr21:39658128:T:C
39658235	chr21:39658235:TTTGGGTTTGGCACCTGCTCTGCCAG:T
39658830	chr21:39658830:C:T
39658868	chr21:39658868:TA:T
39658875	chr21:39658875:A:G
39659557	chr21:39659557:T:A
39659683	chr21:39659683:C:T
39660064	chr21:39660064:T:G
39660552	chr21:39660552:C:T
39660813	chr21:39660813:T:C
39660990	chr21:39660990:G:A
39661135	chr21:39661135:G:A
39661764	chr21:39661764:G:A
39661813	chr21:39661813:G:A
39661858	chr21:39661858:G:A
39662114	chr21:39662114:G:A
39662261	chr21:39662261:A:C
39662288	chr21:39662288:G:A
39662527	chr21:39662527:G:T
39663152	chr21:39663152:G:A
39663617	chr21:39663617:G:A
39663758	chr21:39663758:C:T
39664138	chr21:39664138:A:G
39664180	chr21:39664180:T:C
39664218	chr21:39664218:T:A
39664306	chr21:39664306:A:C
39664778	chr21:39664778:C:T
39664807	chr21:39664807:C:T
39665796	chr21:39665796:A:G
39665872	chr21:39665872:A:G
39665903	chr21:39665903:G:A
39666516	chr21:39666516:G:A
39666585	chr21:39666585:C:A
39666600	chr21:39666600:C:T
39667261	chr21:39667261:G:A
39668473	chr21:39668473:G:A
39668768	chr21:39668768:C:T
39669118	chr21:39669118:T:C
39669713	chr21:39669713:G:A
39669744	chr21:39669744:C:T
39669840	chr21:39669840:A:G
39669894	chr21:39669894:C:T
39669996	chr21:39669996:A:G
39670082	chr21:39670082:T:C
39670095	chr21:39670095:A:AG
39670096	chr21:39670096:A:G
39670107	chr21:39670107:A:C
39670271	chr21:39670271:T:C
39670551	chr21:39670551:C:T
39670716	chr21:39670716:T:C
39670772	chr21:39670772:G:A
39671078	chr21:39671078:C:T
39671263	chr21:39671263:T:G
39671528	chr21:39671528:T:C
39672038	chr21:39672038:A:G
39672510	chr21:39672510:T:C
39672762	chr21:39672762:A:G
39673699	chr21:39673699:T:C
39673719	chr21:39673719:C:T
39674091	chr21:39674091:C:T
39674223	chr21:39674223:C:T
39674795	chr21:39674795:C:G
39675099	chr21:39675099:C:T
39675475	chr21:39675475:C:T
39675805	chr21:39675805:G:A
39675823	chr21:39675823:G:A
39675877	chr21:39675877:C:T
39675949	chr21:39675949:A:G
39676130	chr21:39676130:G:A
39676197	chr21:39676197:G:A
39676259	chr21:39676259:T:A
39676520	chr21:39676520:G:A
39676734	chr21:39676734:A:G
39676880	chr21:39676880:G:A
39676888	chr21:39676888:T:C
39676954	chr21:39676954:C:T
39676978	chr21:39676978:G:A
39677018	chr21:39677018:G:A
39677031	chr21:39677031:AAAC:A
39677073	chr21:39677073:C:T
39677103	chr21:39677103:G:A
39677118	chr21:39677118:G:A
39677417	chr21:39677417:GC:G
39677545	chr21:39677545:A:G
39678250	chr21:39678250:G:A
39678399	chr21:39678399:T:C
39678574	chr21:39678574:A:G
39678858	chr21:39678858:A:C
39679500	chr21:39679500:C:G
39680035	chr21:39680035:CT:C
39680600	chr21:39680600:T:G
39680825	chr21:39680825:A:T
39680877	chr21:39680877:C:T
39680878	chr21:39680878:G:A
39681034	chr21:39681034:G:A
39681582	chr21:39681582:C:T
39681585	chr21:39681585:G:A
39682042	chr21:39682042:G:A
39682575	chr21:39682575:C:T
39682633	chr21:39682633:G:C
39682657	chr21:39682657:T:C
39682873	chr21:39682873:T:G
39683309	chr21:39683309:A:G
39683457	chr21:39683457:G:C
39683868	chr21:39683868:C:G
39683882	chr21:39683882:G:T
39683942	chr21:39683942:C:T
39684048	chr21:39684048:A:G
39684411	chr21:39684411:G:A
39684868	chr21:39684868:T:C
39684926	chr21:39684926:G:A
39685219	chr21:39685219:G:T
39685550	chr21:39685550:C:A
39685597	chr21:39685597:A:G
39685887	chr21:39685887:C:T
39686486	chr21:39686486:A:G
39687303	chr21:39687303:G:A
39687837	chr21:39687837:C:T
39688141	chr21:39688141:G:GT
39688558	chr21:39688558:C:G
39688665	chr21:39688665:A:G
39689010	chr21:39689010:A:G
39689397	chr21:39689397:T:C
39689488	chr21:39689488:T:C
39689538	chr21:39689538:ATGTAAC:A
39689594	chr21:39689594:T:C
39689726	chr21:39689726:G:A
39689934	chr21:39689934:A:G
39690151	chr21:39690151:A:G
39690171	chr21:39690171:A:G
39690341	chr21:39690341:C:T
39690362	chr21:39690362:T:C
39690374	chr21:39690374:G:A
39690581	chr21:39690581:CAGG:C
39690717	chr21:39690717:T:G
39690767	chr21:39690767:T:C
39690867	chr21:39690867:C:T
39691170	chr21:39691170:T:C
39691272	chr21:39691272:A:T
39691401	chr21:39691401:C:T
39691410	chr21:39691410:G:A
39692060	chr21:39692060:C:T
39692927	chr21:39692927:T:C
39693097	chr21:39693097:G:C
39693275	chr21:39693275:T:G
39693574	chr21:39693574:C:T
39693668	chr21:39693668:T:C
39693743	chr21:39693743:C:T
39693754	chr21:39693754:T:C
39693975	chr21:39693975:T:C
39694299	chr21:39694299:A:G
39694404	chr21:39694404:C:T
39694624	chr21:39694624:G:A
39694739	chr21:39694739:A:C
39694817	chr21:39694817:T:A
39694899	chr21:39694899:C:T
39694993	chr21:39694993:A:G
39695014	chr21:39695014:T:G
39695026	chr21:39695026:G:A
39695093	chr21:39695093:C:CCTG
39695648	chr21:39695648:G:A
39695944	chr21:39695944:A:G
39696241	chr21:39696241:C:T
39696296	chr21:39696296:G:A
39696362	chr21:39696362:A:G
39696419	chr21:39696419:G:A
39696434	chr21:39696434:A:C
39696478	chr21:39696478:T:A
39696484	chr21:39696484:C:T
39696671	chr21:39696671:A:G
39696761	chr21:39696761:G:A
39696768	chr21:39696768:G:C
39696988	chr21:39696988:A:G
39697306	chr21:39697306:A:G
39697448	chr21:39697448:A:G
39697643	chr21:39697643:C:T
39698266	chr21:39698266:C:T
39698315	chr21:39698315:G:C
39698722	chr21:39698722:A:T
39698925	chr21:39698925:C:T
39699392	chr21:39699392:C:T
39699398	chr21:39699398:A:G
39699459	chr21:39699459:A:G
39699861	chr21:39699861:C:T
39699918	chr21:39699918:CAG:C
39700177	chr21:39700177:C:T
39700203	chr21:39700203:T:C
39700433	chr21:39700433:G:A
39700441	chr21:39700441:A:G
39700970	chr21:39700970:C:T
39700971	chr21:39700971:C:T
39700998	chr21:39700998:C:T
39701079	chr21:39701079:G:A
39701093	chr21:39701093:G:A
39701126	chr21:39701126:G:A
39701377	chr21:39701377:T:C
39701451	chr21:39701451:G:A
39701767	chr21:39701767:A:G
39702051	chr21:39702051:T:C
39702257	chr21:39702257:A:G
39702307	chr21:39702307:T:A
39702399	chr21:39702399:C:T
39702431	chr21:39702431:G:A
39702435	chr21:39702435:G:A
39702470	chr21:39702470:A:G
39702542	chr21:39702542:G:A
39702649	chr21:39702649:A:C
39702757	chr21:39702757:T:C
39702888	chr21:39702888:A:T
39702917	chr21:39702917:C:T
39703005	chr21:39703005:CAACATACAATAGAATAT:C
39703502	chr21:39703502:T:C
39704682	chr21:39704682:C:T
39704885	chr21:39704885:C:T
39705174	chr21:39705174:A:G
39705279	chr21:39705279:C:T
39705585	chr21:39705585:C:A
39705663	chr21:39705663:A:G
39706440	chr21:39706440:C:T
39706807	chr21:39706807:G:A
39706882	chr21:39706882:C:T
39707177	chr21:39707177:C:A
39707188	chr21:39707188:A:G
39707431	chr21:39707431:G:C
39707677	chr21:39707677:G:C
39707727	chr21:39707727:T:C
39707744	chr21:39707744:G:A
39707965	chr21:39707965:C:T
39708079	chr21:39708079:A:G
39708166	chr21:39708166:G:A
39708321	chr21:39708321:A:G
39708642	chr21:39708642:G:C
39708662	chr21:39708662:G:T
39709575	chr21:39709575:C:T
39709585	chr21:39709585:G:A
39709799	chr21:39709799:G:A
39710252	chr21:39710252:G:A
39710429	chr21:39710429:C:T
39710751	chr21:39710751:A:G
39710920	chr21:39710920:C:T
39711043	chr21:39711043:C:T
39711123	chr21:39711123:G:A
39711233	chr21:39711233:G:A
39711476	chr21:39711476:T:C
39711612	chr21:39711612:G:A
39711722	chr21:39711722:G:A
39711866	chr21:39711866:A:G
39711985	chr21:39711985:G:A
39712109	chr21:39712109:T:C
39712265	chr21:39712265:A:T
39712451	chr21:39712451:T:C
39712547	chr21:39712547:T:C
39712694	chr21:39712694:T:C
39712817	chr21:39712817:C:T
39712884	chr21:39712884:C:A
39712940	chr21:39712940:G:A
39713181	chr21:39713181:G:A
39713346	chr21:39713346:C:T
39713519	chr21:39713519:C:T
39713752	chr21:39713752:G:A
39713773	chr21:39713773:A:G
39713916	chr21:39713916:G:C
39713942	chr21:39713942:T:G
39714079	chr21:39714079:G:A
39714328	chr21:39714328:T:C
39714365	chr21:39714365:T:C
39714655	chr21:39714655:G:A
39715923	chr21:39715923:G:A
39715931	chr21:39715931:A:T
39715979	chr21:39715979:T:G
39716012	chr21:39716012:C:A
39716082	chr21:39716082:G:C
39716515	chr21:39716515:C:T
39716654	chr21:39716654:T:C
39716772	chr21:39716772:A:G
39717103	chr21:39717103:A:T
39717133	chr21:39717133:A:C
39717134	chr21:39717134:C:T
39717138	chr21:39717138:T:C
39717165	chr21:39717165:T:C
39717592	chr21:39717592:T:G
39717744	chr21:39717744:C:T
39717986	chr21:39717986:T:C
39718033	chr21:39718033:A:G
39718091	chr21:39718091:T:A
39718096	chr21:39718096:TG:T
39718200	chr21:39718200:A:G
39718256	chr21:39718256:A:G
39718282	chr21:39718282:G:C
39718289	chr21:39718289:A:G
39718308	chr21:39718308:A:T
39718363	chr21:39718363:T:C
39718429	chr21:39718429:T:C
39718637	chr21:39718637:G:A
39719904	chr21:39719904:G:A
39719974	chr21:39719974:C:T
39720116	chr21:39720116:G:T
39720412	chr21:39720412:AG:A
39720864	chr21:39720864:G:A
39720965	chr21:39720965:A:G
39721023	chr21:39721023:G:A
39721253	chr21:39721253:T:C
39721664	chr21:39721664:G:A
39721790	chr21:39721790:C:T
39721792	chr21:39721792:C:T
39721927	chr21:39721927:T:G
39721988	chr21:39721988:A:T
39722125	chr21:39722125:T:C
39722378	chr21:39722378:C:A
39722399	chr21:39722399:C:G
39723050	chr21:39723050:C:T
39723051	chr21:39723051:G:A
39723190	chr21:39723190:C:T
39723314	chr21:39723314:A:T
39723342	chr21:39723342:T:C
39723414	chr21:39723414:C:T
39723674	chr21:39723674:G:A
39723692	chr21:39723692:A:G
39723866	chr21:39723866:G:A
39723971	chr21:39723971:G:A
39724108	chr21:39724108:A:G
39724268	chr21:39724268:T:C
39724453	chr21:39724453:G:T
39724862	chr21:39724862:C:T
39724891	chr21:39724891:C:T
39724977	chr21:39724977:A:T
39725052	chr21:39725052:G:A
39725455	chr21:39725455:T:C
39725771	chr21:39725771:G:A
39725775	chr21:39725775:C:T
39725817	chr21:39725817:C:T
39725988	chr21:39725988:A:G
39726183	chr21:39726183:C:T
39726382	chr21:39726382:G:C
39726798	chr21:39726798:A:G
39726817	chr21:39726817:A:G
39727254	chr21:39727254:G:A
39727715	chr21:39727715:C:T
39727756	chr21:39727756:A:AG
39727797	chr21:39727797:T:C
39727894	chr21:39727894:G:A
39728010	chr21:39728010:C:T
39728063	chr21:39728063:A:G
39728165	chr21:39728165:CA:C
39728171	chr21:39728171:G:T
39728175	chr21:39728175:T:C
39728248	chr21:39728248:C:T
39728585	chr21:39728585:G:A
39728661	chr21:39728661:T:C
39729070	chr21:39729070:T:C
39729102	chr21:39729102:A:G
39729162	chr21:39729162:C:T
39729729	chr21:39729729:G:A
39729881	chr21:39729881:G:A
39730494	chr21:39730494:T:C
39731004	chr21:39731004:G:A
39731294	chr21:39731294:A:C
39731353	chr21:39731353:T:C
39731428	chr21:39731428:T:C
39731701	chr21:39731701:G:T
39731763	chr21:39731763:A:T
39731795	chr21:39731795:G:C
39732012	chr21:39732012:G:A
39732022	chr21:39732022:C:T
39732176	chr21:39732176:T:C
39732282	chr21:39732282:A:C
39732618	chr21:39732618:G:A
39732853	chr21:39732853:C:T
39733001	chr21:39733001:A:G
39733182	chr21:39733182:G:A
39733202	chr21:39733202:C:G
39733437	chr21:39733437:C:T
39733640	chr21:39733640:C:G
39733652	chr21:39733652:A:C
39734113	chr21:39734113:T:A
39734221	chr21:39734221:G:A
39734233	chr21:39734233:G:A
39734315	chr21:39734315:C:T
39734387	chr21:39734387:C:T
39735084	chr21:39735084:G:A
39735117	chr21:39735117:T:C
39735229	chr21:39735229:C:T
39735441	chr21:39735441:G:C
39736734	chr21:39736734:T:A
39736902	chr21:39736902:G:A
39737138	chr21:39737138:C:G
39737887	chr21:39737887:T:C
39738116	chr21:39738116:A:C
39738355	chr21:39738355:A:G
39738729	chr21:39738729:T:C
39739145	chr21:39739145:A:G
39739167	chr21:39739167:T:C
39739424	chr21:39739424:T:C
39739500	chr21:39739500:G:T
39739576	chr21:39739576:C:T
39739682	chr21:39739682:T:C
39739693	chr21:39739693:C:T
39739941	chr21:39739941:T:C
39739948	chr21:39739948:G:A
39740768	chr21:39740768:T:A
39740899	chr21:39740899:A:T
39741146	chr21:39741146:C:T
39741194	chr21:39741194:A:G
39741367	chr21:39741367:A:G
39741371	chr21:39741371:A:G
39741944	chr21:39741944:G:A
39742156	chr21:39742156:A:G
39742355	chr21:39742355:G:A
39742447	chr21:39742447:T:C
39742512	chr21:39742512:C:A
39742704	chr21:39742704:A:G
39743053	chr21:39743053:A:G
39743267	chr21:39743267:G:A
39743591	chr21:39743591:T:C
39743630	chr21:39743630:CA:C
39743681	chr21:39743681:T:C
39743705	chr21:39743705:C:T
39743781	chr21:39743781:T:C
39743823	chr21:39743823:G:A
39744027	chr21:39744027:G:A
39744243	chr21:39744243:A:G
39744530	chr21:39744530:A:T
39744592	chr21:39744592:G:C
39744738	chr21:39744738:C:T
39744860	chr21:39744860:C:T
39744931	chr21:39744931:C:T
39744932	chr21:39744932:G:A
39744960	chr21:39744960:A:C
39745114	chr21:39745114:C:T
39745245	chr21:39745245:T:C
39745252	chr21:39745252:T:C
39745289	chr21:39745289:T:C
39745317	chr21:39745317:T:C
39745337	chr21:39745337:T:C
39745353	chr21:39745353:G:A
39745441	chr21:39745441:G:A
39745656	chr21:39745656:T:C
39745894	chr21:39745894:C:T
39746097	chr21:39746097:A:G
39746171	chr21:39746171:C:G
39746251	chr21:39746251:G:A
39746590	chr21:39746590:C:T
39746625	chr21:39746625:G:T
39746682	chr21:39746682:TTAACAC:T
39746706	chr21:39746706:A:C
39746856	chr21:39746856:G:A
39746885	chr21:39746885:G:A
39746914	chr21:39746914:A:G
39747161	chr21:39747161:T:C
39747187	chr21:39747187:C:A
39747409	chr21:39747409:T:A
39747443	chr21:39747443:TG:T
39747509	chr21:39747509:A:T
39747708	chr21:39747708:A:C
39747770	chr21:39747770:G:A
39747951	chr21:39747951:AC:A
39747952	chr21:39747952:C:A
39748124	chr21:39748124:G:A
39748264	chr21:39748264:T:C
39748478	chr21:39748478:T:G
39748555	chr21:39748555:C:T
39748750	chr21:39748750:G:A
39748842	chr21:39748842:A:C
39748908	chr21:39748908:A:T
39748921	chr21:39748921:T:C
39748981	chr21:39748981:T:C
39749094	chr21:39749094:C:T
39749117	chr21:39749117:A:G
39749145	chr21:39749145:G:A
39749244	chr21:39749244:G:A
39749316	chr21:39749316:G:C
39749337	chr21:39749337:C:T
39749414	chr21:39749414:T:C
39749459	chr21:39749459:C:T
39749463	chr21:39749463:T:C
39749503	chr21:39749503:G:A
39749512	chr21:39749512:C:T
39749513	chr21:39749513:G:A
39749563	chr21:39749563:A:G
39749613	chr21:39749613:C:T
39749619	chr21:39749619:C:T
39749659	chr21:39749659:A:G
39749830	chr21:39749830:A:G
39749888	chr21:39749888:C:T
39749931	chr21:39749931:C:T
39749989	chr21:39749989:T:C
39750031	chr21:39750031:A:G
39750215	chr21:39750215:T:C
39750328	chr21:39750328:T:G
39750361	chr21:39750361:C:G
39750421	chr21:39750421:C:T
39750438	chr21:39750438:T:C
39750683	chr21:39750683:T:A
39750710	chr21:39750710:G:A
39750738	chr21:39750738:CT:C
39750768	chr21:39750768:G:T
39750989	chr21:39750989:G:C
39751062	chr21:39751062:G:C
39751101	chr21:39751101:T:C
39751113	chr21:39751113:C:G
39751215	chr21:39751215:C:T
39751374	chr21:39751374:T:C
39751442	chr21:39751442:T:G
39751545	chr21:39751545:C:A
39751719	chr21:39751719:T:C
39751839	chr21:39751839:C:G
39752218	chr21:39752218:A:G
39752392	chr21:39752392:C:T
39752934	chr21:39752934:C:T
39752972	chr21:39752972:C:T
39753023	chr21:39753023:G:T
39753074	chr21:39753074:A:G
39753122	chr21:39753122:T:C
39753124	chr21:39753124:GA:G
39753125	chr21:39753125:A:G
39753352	chr21:39753352:G:A
39753515	chr21:39753515:T:C
39753783	chr21:39753783:T:C
39753943	chr21:39753943:A:T
39753949	chr21:39753949:C:A
39754024	chr21:39754024:T:C
39754116	chr21:39754116:T:C
39754333	chr21:39754333:T:C
39754398	chr21:39754398:G:A
39754423	chr21:39754423:G:A
39754461	chr21:39754461:T:C
39754476	chr21:39754476:A:G
39754510	chr21:39754510:G:A
39754658	chr21:39754658:A:G
39754760	chr21:39754760:T:C
39754794	chr21:39754794:T:C
39754804	chr21:39754804:G:A
39755019	chr21:39755019:G:A
39755056	chr21:39755056:A:G
39755070	chr21:39755070:G:A
39755137	chr21:39755137:G:A
39755201	chr21:39755201:T:C
39755245	chr21:39755245:A:G
39755382	chr21:39755382:C:T
39755438	chr21:39755438:T:C
39755443	chr21:39755443:C:T
39755456	chr21:39755456:A:G
39755480	chr21:39755480:A:C
39755499	chr21:39755499:A:G
39755512	chr21:39755512:G:A
39755582	chr21:39755582:A:G
39755685	chr21:39755685:C:T
39755852	chr21:39755852:T:C
39755964	chr21:39755964:A:G
39756015	chr21:39756015:T:C
39756030	chr21:39756030:G:A
39756297	chr21:39756297:T:C
39756611	chr21:39756611:G:A
39756687	chr21:39756687:G:A
39756833	chr21:39756833:G:A
39756880	chr21:39756880:G:A
39756909	chr21:39756909:T:C
39756936	chr21:39756936:T:C
39756977	chr21:39756977:T:C
39756983	chr21:39756983:C:T
39757068	chr21:39757068:C:T
39757312	chr21:39757312:AG:A
39757376	chr21:39757376:G:T
39757670	chr21:39757670:G:A
39757687	chr21:39757687:C:T
39757720	chr21:39757720:G:A
39757933	chr21:39757933:A:G
39757947	chr21:39757947:C:T
39757974	chr21:39757974:A:G
39758001	chr21:39758001:G:A
39758054	chr21:39758054:G:A
39758126	chr21:39758126:G:A
39758163	chr21:39758163:G:A
39758521	chr21:39758521:C:A
39758599	chr21:39758599:C:T
39758616	chr21:39758616:C:T
39758912	chr21:39758912:G:A
39758936	chr21:39758936:C:T
39759174	chr21:39759174:A:G
39759333	chr21:39759333:C:T
39759337	chr21:39759337:A:G
39759510	chr21:39759510:T:C
39759557	chr21:39759557:G:A
39759558	chr21:39759558:A:T
39759659	chr21:39759659:G:T
39759729	chr21:39759729:T:C
39759760	chr21:39759760:G:A
39759955	chr21:39759955:G:A
39760018	chr21:39760018:T:C
39760043	chr21:39760043:C:T
39760250	chr21:39760250:T:C
39760516	chr21:39760516:G:A
39760631	chr21:39760631:C:T
39760674	chr21:39760674:G:A
39760685	chr21:39760685:T:C
39760695	chr21:39760695:C:T
39760791	chr21:39760791:C:T
39761136	chr21:39761136:A:G
39761184	chr21:39761184:G:A
39761435	chr21:39761435:A:G
39761489	chr21:39761489:A:G
39761741	chr21:39761741:T:C
39761822	chr21:39761822:A:C
39761830	chr21:39761830:G:T
39761929	chr21:39761929:A:G
39762063	chr21:39762063:G:A
39762128	chr21:39762128:A:G
39762316	chr21:39762316:T:C
39762378	chr21:39762378:G:A
39762668	chr21:39762668:C:T
39762763	chr21:39762763:C:T
39762883	chr21:39762883:T:A
39762912	chr21:39762912:C:T
39762956	chr21:39762956:G:A
39763209	chr21:39763209:T:C
39763399	chr21:39763399:G:A
39763411	chr21:39763411:T:C
39763448	chr21:39763448:C:G
39763737	chr21:39763737:G:C
39764067	chr21:39764067:T:A
39764343	chr21:39764343:T:A
39764348	chr21:39764348:T:A
39764396	chr21:39764396:G:A
39764419	chr21:39764419:C:T
39764465	chr21:39764465:G:A
39764721	chr21:39764721:A:G
39764785	chr21:39764785:C:T
39764944	chr21:39764944:C:T
39765292	chr21:39765292:A:G
39765323	chr21:39765323:G:A
39765329	chr21:39765329:G:A
39765489	chr21:39765489:T:C
39765530	chr21:39765530:TC:T
39765572	chr21:39765572:A:G
39766291	chr21:39766291:C:T
39766816	chr21:39766816:ATATAT:A
39766925	chr21:39766925:C:T
39767276	chr21:39767276:G:A
39767404	chr21:39767404:G:A
39767596	chr21:39767596:C:T
39767636	chr21:39767636:T:C
39767647	chr21:39767647:A:G
39767789	chr21:39767789:A:G
39768224	chr21:39768224:G:A
39768243	chr21:39768243:G:C
39768289	chr21:39768289:C:T
39768306	chr21:39768306:C:T
39768528	chr21:39768528:T:C
39768645	chr21:39768645:C:T
39768976	chr21:39768976:CCTT:C
39769070	chr21:39769070:T:A
39769318	chr21:39769318:A:T
39769718	chr21:39769718:T:C
39769758	chr21:39769758:AAT:A
39769925	chr21:39769925:G:A
39770154	chr21:39770154:A:G
39770650	chr21:39770650:T:A
39770664	chr21:39770664:T:G
39770668	chr21:39770668:A:G
39770676	chr21:39770676:T:TTG
39770713	chr21:39770713:T:C
39770876	chr21:39770876:T:C
39771005	chr21:39771005:C:T
39771013	chr21:39771013:G:A
39771031	chr21:39771031:C:T
39771752	chr21:39771752:C:T
39771860	chr21:39771860:C:T
39772015	chr21:39772015:C:G
39772079	chr21:39772079:A:T
39772338	chr21:39772338:T:C
39772822	chr21:39772822:T:C
39773559	chr21:39773559:C:T
39773708	chr21:39773708:C:T
39773719	chr21:39773719:A:G
39773796	chr21:39773796:T:A
39774036	chr21:39774036:T:C
39774107	chr21:39774107:T:C
39774118	chr21:39774118:C:A
39774142	chr21:39774142:T:C
39774428	chr21:39774428:G:A
39774597	chr21:39774597:C:T
39774774	chr21:39774774:G:A
39774908	chr21:39774908:A:C
39774955	chr21:39774955:A:G
39774993	chr21:39774993:A:T
39775019	chr21:39775019:G:A
39775104	chr21:39775104:C:T
39775146	chr21:39775146:A:C
39775356	chr21:39775356:C:T
39775437	chr21:39775437:G:C
39775458	chr21:39775458:G:A
39775477	chr21:39775477:A:G
39775496	chr21:39775496:T:C
39775535	chr21:39775535:T:G
39776158	chr21:39776158:T:C
39776186	chr21:39776186:G:A
39776308	chr21:39776308:C:T
39776467	chr21:39776467:T:G
39776625	chr21:39776625:A:G
39776633	chr21:39776633:T:C
39776636	chr21:39776636:G:A
39776918	chr21:39776918:C:A
39777398	chr21:39777398:C:T
39777594	chr21:39777594:T:C
39778510	chr21:39778510:C:T
39778558	chr21:39778558:G:A
39778640	chr21:39778640:T:A
39779076	chr21:39779076:T:A
39779522	chr21:39779522:A:G
39779676	chr21:39779676:A:G
39779925	chr21:39779925:C:T
39780151	chr21:39780151:C:T
39780185	chr21:39780185:TG:T
39780196	chr21:39780196:A:C
39780271	chr21:39780271:C:T
39780379	chr21:39780379:A:G
39780606	chr21:39780606:G:A
39780726	chr21:39780726:A:G
39781119	chr21:39781119:C:T
39781673	chr21:39781673:G:T
39781876	chr21:39781876:T:C
39781885	chr21:39781885:C:T
39782127	chr21:39782127:A:T
39782235	chr21:39782235:T:C
39782252	chr21:39782252:A:G
39782276	chr21:39782276:T:C
39782688	chr21:39782688:T:A
39782837	chr21:39782837:C:T
39782871	chr21:39782871:G:C
39783410	chr21:39783410:G:C
39783430	chr21:39783430:A:G
39783568	chr21:39783568:C:G
39783977	chr21:39783977:C:T
39784035	chr21:39784035:CAGTT:C
39784133	chr21:39784133:A:G
39784277	chr21:39784277:A:G
39784299	chr21:39784299:A:C
39784589	chr21:39784589:A:G
39784653	chr21:39784653:A:G
39784875	chr21:39784875:G:A
39784886	chr21:39784886:C:T
39784920	chr21:39784920:G:T
39785027	chr21:39785027:C:G
39785289	chr21:39785289:G:A
39785498	chr21:39785498:C:T
39786447	chr21:39786447:G:A
39786889	chr21:39786889:A:G
39786900	chr21:39786900:C:T
39786922	chr21:39786922:T:C
39786927	chr21:39786927:A:G
39786934	chr21:39786934:A:C
39787412	chr21:39787412:G:A
39787750	chr21:39787750:C:T
39787916	chr21:39787916:G:A
39787953	chr21:39787953:A:G
39788315	chr21:39788315:A:G
39788674	chr21:39788674:A:G
39788701	chr21:39788701:G:A
39789011	chr21:39789011:T:C
39789183	chr21:39789183:T:TG
39789274	chr21:39789274:G:A
39789370	chr21:39789370:G:A
39789440	chr21:39789440:C:T
39789443	chr21:39789443:C:T
39789615	chr21:39789615:G:A
39789685	chr21:39789685:C:T
39789727	chr21:39789727:A:G
39789918	chr21:39789918:T:C
39790087	chr21:39790087:C:A
39790207	chr21:39790207:T:C
39790378	chr21:39790378:G:A
39790385	chr21:39790385:C:T
39790772	chr21:39790772:T:C
39791115	chr21:39791115:G:A
39791306	chr21:39791306:T:C
39791318	chr21:39791318:C:T
39791532	chr21:39791532:G:T
39791619	chr21:39791619:A:G
39792290	chr21:39792290:T:C
39792442	chr21:39792442:C:T
39792483	chr21:39792483:C:G
39792763	chr21:39792763:G:A
39792848	chr21:39792848:C:G
39792920	chr21:39792920:T:C
39793282	chr21:39793282:A:T
39793322	chr21:39793322:T:G
39793374	chr21:39793374:A:G
39793491	chr21:39793491:G:A
39793535	chr21:39793535:C:A
39793639	chr21:39793639:T:C
39793750	chr21:39793750:G:A
39793781	chr21:39793781:G:A
39793850	chr21:39793850:T:C
39794041	chr21:39794041:A:G
39794208	chr21:39794208:A:T
39794463	chr21:39794463:G:A
39794566	chr21:39794566:C:T
39795078	chr21:39795078:C:A
39795786	chr21:39795786:G:A
39795988	chr21:39795988:G:A
39796105	chr21:39796105:G:A
39796106	chr21:39796106:A:G
39796402	chr21:39796402:G:A
39797499	chr21:39797499:G:A
39797569	chr21:39797569:T:C
39797642	chr21:39797642:G:A
39797964	chr21:39797964:G:A
39798164	chr21:39798164:G:C
39798272	chr21:39798272:C:T
39798290	chr21:39798290:C:T
39798326	chr21:39798326:T:C
39798906	chr21:39798906:T:C
39798998	chr21:39798998:A:G
39799340	chr21:39799340:C:T
39799758	chr21:39799758:G:T
39799817	chr21:39799817:G:A
39800239	chr21:39800239:C:T
39800368	chr21:39800368:CAG:C
39800511	chr21:39800511:C:T
39800545	chr21:39800545:A:G
39800589	chr21:39800589:G:A
39800613	chr21:39800613:T:A
39800846	chr21:39800846:G:A
39801112	chr21:39801112:A:C
39801156	chr21:39801156:C:T
39801484	chr21:39801484:G:A
39801622	chr21:39801622:T:G
39801660	chr21:39801660:C:A
39801787	chr21:39801787:C:T
39801975	chr21:39801975:G:T
39802076	chr21:39802076:A:T
39802936	chr21:39802936:A:G
39802985	chr21:39802985:G:A
39803589	chr21:39803589:T:C
39803649	chr21:39803649:C:CCT
39803981	chr21:39803981:T:A
39804404	chr21:39804404:G:T
39804410	chr21:39804410:C:T
39804476	chr21:39804476:G:A
39804670	chr21:39804670:T:C
39805509	chr21:39805509:A:G
39805668	chr21:39805668:C:T
39805695	chr21:39805695:A:G
39806008	chr21:39806008:C:T
39806404	chr21:39806404:C:T
39806492	chr21:39806492:C:T
39807226	chr21:39807226:C:A
39807273	chr21:39807273:A:G
39807286	chr21:39807286:G:A
39807445	chr21:39807445:C:T
39807551	chr21:39807551:T:A
39807965	chr21:39807965:T:C
39808102	chr21:39808102:G:T
39808137	chr21:39808137:T:C
39808149	chr21:39808149:A:G
39808316	chr21:39808316:G:C
39808818	chr21:39808818:T:G
39809724	chr21:39809724:C:G
39809849	chr21:39809849:C:T
39810705	chr21:39810705:C:T
39810867	chr21:39810867:C:T
39811197	chr21:39811197:C:T
39811254	chr21:39811254:T:C
39811263	chr21:39811263:G:A
39811385	chr21:39811385:A:G
39811744	chr21:39811744:G:A
39811792	chr21:39811792:T:C
39811988	chr21:39811988:T:C
39811990	chr21:39811990:T:A
39812624	chr21:39812624:T:C
39812942	chr21:39812942:A:G
39812969	chr21:39812969:A:C
39813105	chr21:39813105:C:T
39813505	chr21:39813505:C:T
39814094	chr21:39814094:A:G
39814690	chr21:39814690:C:T
39814866	chr21:39814866:G:A
39815353	chr21:39815353:G:C
39815519	chr21:39815519:C:T
39815832	chr21:39815832:C:G
39815990	chr21:39815990:T:C
39816661	chr21:39816661:CT:C
39816941	chr21:39816941:G:C
39817243	chr21:39817243:G:A
39817435	chr21:39817435:T:C
39817614	chr21:39817614:C:CA
39817637	chr21:39817637:T:A
39817687	chr21:39817687:G:A
39817797	chr21:39817797:G:T
39817854	chr21:39817854:C:T
39818103	chr21:39818103:A:G
39818291	chr21:39818291:C:T
39818422	chr21:39818422:C:T
39818517	chr21:39818517:C:G
39818784	chr21:39818784:C:T
39818968	chr21:39818968:G:T
39819549	chr21:39819549:TATC:T
39819707	chr21:39819707:G:A
39819770	chr21:39819770:CCTG:C
39820826	chr21:39820826:T:TA
39820834	chr21:39820834:G:T
39820964	chr21:39820964:C:T
39821058	chr21:39821058:C:T
39821063	chr21:39821063:G:A
39821647	chr21:39821647:C:G
39822547	chr21:39822547:G:A
39823380	chr21:39823380:G:A
39823876	chr21:39823876:C:T
39824015	chr21:39824015:C:T
39824271	chr21:39824271:G:A
39824329	chr21:39824329:A:G
39824514	chr21:39824514:A:C
39824580	chr21:39824580:A:G
39824929	chr21:39824929:G:A
39825183	chr21:39825183:C:T
39825364	chr21:39825364:G:A
39825380	chr21:39825380:G:A
39825573	chr21:39825573:A:C
39825641	chr21:39825641:G:A
39825717	chr21:39825717:C:T
39825930	chr21:39825930:T:C
39825966	chr21:39825966:C:G
39826057	chr21:39826057:A:G
39826184	chr21:39826184:G:A
39826505	chr21:39826505:G:C
39826608	chr21:39826608:G:A
39826673	chr21:39826673:G:C
39826783	chr21:39826783:T:C
39826845	chr21:39826845:C:T
39826881	chr21:39826881:T:C
39826910	chr21:39826910:CTGTT:C
39826939	chr21:39826939:C:T
39827453	chr21:39827453:T:C
39827481	chr21:39827481:C:T
39827524	chr21:39827524:T:C
39827795	chr21:39827795:G:A
39827913	chr21:39827913:A:T
39828097	chr21:39828097:A:T
39828210	chr21:39828210:G:A
39828266	chr21:39828266:A:G
39828292	chr21:39828292:G:A
39828384	chr21:39828384:T:C
39828550	chr21:39828550:G:C
39828692	chr21:39828692:T:C
39828777	chr21:39828777:T:C
39828816	chr21:39828816:A:C
39828920	chr21:39828920:T:C
39829020	chr21:39829020:A:G
39829067	chr21:39829067:T:G
39829362	chr21:39829362:A:T
39829381	chr21:39829381:C:G
39829383	chr21:39829383:G:A
39829749	chr21:39829749:G:A
39829772	chr21:39829772:A:C
39829850	chr21:39829850:T:C
39830073	chr21:39830073:G:T
39830224	chr21:39830224:T:C
39830600	chr21:39830600:TTG:T
39830695	chr21:39830695:C:T
39830909	chr21:39830909:AG:A
39830955	chr21:39830955:C:G
39830996	chr21:39830996:T:C
39831044	chr21:39831044:T:C
39831088	chr21:39831088:T:C
39831224	chr21:39831224:A:C
39831231	chr21:39831231:T:C
39831295	chr21:39831295:C:A
39831512	chr21:39831512:C:T
39831824	chr21:39831824:G:C
39831940	chr21:39831940:C:G
39831952	chr21:39831952:A:G
39831953	chr21:39831953:G:A
39832154	chr21:39832154:C:G
39832342	chr21:39832342:C:T
39832638	chr21:39832638:A:C
39832736	chr21:39832736:A:T
39832861	chr21:39832861:C:T
39833124	chr21:39833124:T:A
39833181	chr21:39833181:T:C
39833182	chr21:39833182:A:G
39833190	chr21:39833190:G:A
39833210	chr21:39833210:A:G
39833225	chr21:39833225:A:C
39833460	chr21:39833460:T:C
39833584	chr21:39833584:C:T
39833792	chr21:39833792:T:C
39833881	chr21:39833881:ATTG:A
39833997	chr21:39833997:T:C
39834065	chr21:39834065:T:C
39834115	chr21:39834115:T:C
39834125	chr21:39834125:T:G
39834239	chr21:39834239:T:C
39834334	chr21:39834334:A:G
39834355	chr21:39834355:C:T
39834375	chr21:39834375:G:C
39834417	chr21:39834417:A:C
39834526	chr21:39834526:A:G
39834528	chr21:39834528:A:G
39834580	chr21:39834580:C:T
39834615	chr21:39834615:G:A
39834688	chr21:39834688:G:A
39834701	chr21:39834701:T:G
39834715	chr21:39834715:G:A
39834729	chr21:39834729:G:A
39834977	chr21:39834977:A:G
39834995	chr21:39834995:C:T
39834996	chr21:39834996:A:G
39835025	chr21:39835025:T:G
39835063	chr21:39835063:TG:T
39835112	chr21:39835112:C:T
39835256	chr21:39835256:G:A
39835292	chr21:39835292:C:T
39835341	chr21:39835341:C:T
39835365	chr21:39835365:T:C
39835369	chr21:39835369:G:T
39835427	chr21:39835427:C:T
39835465	chr21:39835465:C:A
39835482	chr21:39835482:T:C
39835575	chr21:39835575:A:G
39835622	chr21:39835622:A:C
39835655	chr21:39835655:A:T
39835756	chr21:39835756:G:A
39835896	chr21:39835896:T:C
39835902	chr21:39835902:A:G
39835937	chr21:39835937:G:C
39836002	chr21:39836002:C:T
39836003	chr21:39836003:A:G
39836093	chr21:39836093:T:C
39836249	chr21:39836249:A:T
39836296	chr21:39836296:A:G
39836486	chr21:39836486:A:G
39836544	chr21:39836544:T:C
39836611	chr21:39836611:G:A
39836725	chr21:39836725:C:T
39836758	chr21:39836758:C:G
39836764	chr21:39836764:C:T
39836770	chr21:39836770:A:T
39836782	chr21:39836782:G:A
39836807	chr21:39836807:T:C
39836838	chr21:39836838:A:C
39836849	chr21:39836849:A:G
39836900	chr21:39836900:T:C
39836947	chr21:39836947:A:G
39836957	chr21:39836957:C:T
39836994	chr21:39836994:T:C
39837101	chr21:39837101:T:C
39837255	chr21:39837255:A:G
39837381	chr21:39837381:C:T
39837383	chr21:39837383:A:G
39837560	chr21:39837560:G:C
39837756	chr21:39837756:T:C
39837886	chr21:39837886:G:A
39837997	chr21:39837997:A:G
39838107	chr21:39838107:G:C
39838174	chr21:39838174:A:G
39838294	chr21:39838294:T:C
39838328	chr21:39838328:G:C
39838816	chr21:39838816:T:C
39839150	chr21:39839150:A:G
39839506	chr21:39839506:C:T
39839647	chr21:39839647:G:A
39840174	chr21:39840174:C:A
39840708	chr21:39840708:G:A
39840757	chr21:39840757:G:A
39840820	chr21:39840820:G:A
39840961	chr21:39840961:T:C
39841571	chr21:39841571:A:G
39841609	chr21:39841609:T:G
39841818	chr21:39841818:A:G
39841850	chr21:39841850:C:T
39841893	chr21:39841893:T:C
39841917	chr21:39841917:G:T
39841924	chr21:39841924:T:C
39842026	chr21:39842026:G:A
39842094	chr21:39842094:G:A
39842257	chr21:39842257:A:T
39842306	chr21:39842306:C:T
39842418	chr21:39842418:A:T
39842462	chr21:39842462:A:G
39842923	chr21:39842923:A:G
39842942	chr21:39842942:C:T
39843016	chr21:39843016:G:A
39843091	chr21:39843091:T:C
39843309	chr21:39843309:C:T
39843359	chr21:39843359:G:A
39843871	chr21:39843871:T:C
39843918	chr21:39843918:G:A
39844003	chr21:39844003:C:T
39844210	chr21:39844210:C:A
39844509	chr21:39844509:A:G
39844551	chr21:39844551:G:A
39844695	chr21:39844695:C:G
39844741	chr21:39844741:C:T
39844911	chr21:39844911:A:G
39844974	chr21:39844974:C:T
39845051	chr21:39845051:G:C
39845246	chr21:39845246:C:T
39845259	chr21:39845259:G:C
39845406	chr21:39845406:G:T
39845451	chr21:39845451:T:A
39845613	chr21:39845613:G:A
39845989	chr21:39845989:T:C
39846041	chr21:39846041:C:T
39846043	chr21:39846043:TC:T
39846143	chr21:39846143:C:T
39847187	chr21:39847187:TCA:T
39847473	chr21:39847473:G:C
39847505	chr21:39847505:T:C
39847841	chr21:39847841:A:G
39848196	chr21:39848196:G:A
39848200	chr21:39848200:G:A
39848337	chr21:39848337:A:G
39848598	chr21:39848598:C:A
39849042	chr21:39849042:T:G
39849256	chr21:39849256:G:A
39849374	chr21:39849374:G:A
39850044	chr21:39850044:T:C
39850194	chr21:39850194:C:A
39850233	chr21:39850233:G:A
39850466	chr21:39850466:CAG:C
39850667	chr21:39850667:A:G
39850803	chr21:39850803:C:T
39851222	chr21:39851222:G:A
39851775	chr21:39851775:G:A
39851880	chr21:39851880:A:G
39851889	chr21:39851889:A:G
39851905	chr21:39851905:G:T
39852146	chr21:39852146:C:A
39852480	chr21:39852480:C:T
39852483	chr21:39852483:T:C
39852556	chr21:39852556:G:A
39852923	chr21:39852923:C:T
39852971	chr21:39852971:C:T
39853143	chr21:39853143:TG:T
39853169	chr21:39853169:A:G
39853212	chr21:39853212:G:T
39853261	chr21:39853261:A:G
39853323	chr21:39853323:C:A
39853471	chr21:39853471:CTCT:C
39853490	chr21:39853490:G:A
39853615	chr21:39853615:T:G
39853637	chr21:39853637:T:C
39853670	chr21:39853670:C:G
39853722	chr21:39853722:T:C
39853755	chr21:39853755:T:C
39853843	chr21:39853843:C:A
39854572	chr21:39854572:C:T
39854638	chr21:39854638:C:T
39855167	chr21:39855167:C:T
39855311	chr21:39855311:C:A
39855535	chr21:39855535:T:A
39856026	chr21:39856026:C:T
39856037	chr21:39856037:C:T
39856155	chr21:39856155:G:A
39856600	chr21:39856600:C:T
39856920	chr21:39856920:C:T
39857064	chr21:39857064:A:G
39857204	chr21:39857204:G:T
39857271	chr21:39857271:G:A
39857308	chr21:39857308:G:A
39857395	chr21:39857395:A:AG
39857617	chr21:39857617:A:G
39857780	chr21:39857780:T:C
39857862	chr21:39857862:G:T
39857962	chr21:39857962:G:T
39858057	chr21:39858057:T:C
39858076	chr21:39858076:C:A
39858078	chr21:39858078:C:T
39858080	chr21:39858080:T:A
39858197	chr21:39858197:G:A
39858317	chr21:39858317:A:G
39858802	chr21:39858802:T:G
39858992	chr21:39858992:T:A
39859066	chr21:39859066:C:T
39859081	chr21:39859081:G:A
39859125	chr21:39859125:CA:C
39859474	chr21:39859474:T:C
39859779	chr21:39859779:C:T
39859920	chr21:39859920:T:G
39860142	chr21:39860142:G:A
39860508	chr21:39860508:G:T
39860541	chr21:39860541:A:C
39860593	chr21:39860593:G:A
39860633	chr21:39860633:A:G
39861129	chr21:39861129:G:A
39861191	chr21:39861191:C:T
39861391	chr21:39861391:G:C
39861577	chr21:39861577:CT:C
39861686	chr21:39861686:G:A
39862209	chr21:39862209:G:A
39862242	chr21:39862242:G:C
39862513	chr21:39862513:C:T
39862571	chr21:39862571:C:T
39862592	chr21:39862592:G:A
39862608	chr21:39862608:A:G
39862777	chr21:39862777:A:G
39863420	chr21:39863420:A:G
39863423	chr21:39863423:C:T
39863517	chr21:39863517:C:T
39863694	chr21:39863694:C:T
39863826	chr21:39863826:A:G
39863941	chr21:39863941:A:G
39863954	chr21:39863954:A:G
39864392	chr21:39864392:C:T
39864464	chr21:39864464:G:T
39864600	chr21:39864600:G:C
39864663	chr21:39864663:G:C
39864692	chr21:39864692:A:C
39864856	chr21:39864856:C:T
39865023	chr21:39865023:G:A
39865038	chr21:39865038:C:T
39865039	chr21:39865039:A:G
39865278	chr21:39865278:T:TC
39865281	chr21:39865281:A:G
39865289	chr21:39865289:C:T
39865317	chr21:39865317:C:T
39865556	chr21:39865556:T:C
39865615	chr21:39865615:A:G
39866114	chr21:39866114:T:C
39866451	chr21:39866451:T:C
39866650	chr21:39866650:C:T
39866917	chr21:39866917:G:C
39867097	chr21:39867097:T:C
39867261	chr21:39867261:C:T
39868064	chr21:39868064:A:G
39868098	chr21:39868098:A:G
39868145	chr21:39868145:G:A
39868330	chr21:39868330:T:G
39868653	chr21:39868653:T:C
39868932	chr21:39868932:C:T
39869419	chr21:39869419:C:T
39869484	chr21:39869484:G:A
39869621	chr21:39869621:C:T
39869645	chr21:39869645:C:G
39869868	chr21:39869868:A:G
```
