## Supplementary material for "Characterization of shared and ancestry-specific signals driving complex traits using multi-ancestry fine-mapping": susiex_nc1.cs80.cs

```
CS_ID	SNP	BP	REF_ALLELE	ALT_ALLELE	REF_FRQ	BETA	SE	-LOG10P	CS_PIP	OVRL_PIP
1	chr22:37074184:T:C	37074184	C,C	T,T	1,1	inf,inf	inf,inf	6.08188,1.3175	0.31855	0.31855
1	chr22:37074001:C:A	37074001	A,A	C,C	1,1	inf,inf	inf,inf	5.88278,1.19166	0.16638	0.16638
1	chr22:37074564:G:A	37074564	A,A	G,G	1,1	inf,inf	inf,inf	5.87431,1.20107	0.166166	0.166166
1	chr22:37500742:T:C	37500742	C,C	T,T	1,1	-inf,-inf	inf,inf	6.0917,0.651748	0.10499	0.10499
1	chr22:37461241:A:G	37461241	G,G	A,A	1,1	-inf,inf	inf,inf	5.74859,0.195264	0.0280272	0.0280272
1	chr22:37439541:G:A	37439541	A,A	G,G	1,1	-inf,inf	inf,inf	4.64534,1.55256	0.0233464	0.0233464
```
