## Supplementary material for "Characterization of shared and ancestry-specific signals driving complex traits using multi-ancestry fine-mapping": susiex_nc1.cs80.snp

```
BP	SNP	PIP(CS1)	LogBF(CS1,Pop1)	LogBF(CS1,Pop2)
36567840	chr22:36567840:T:G	4.87667e-07	-1.61103	-1.26417
36567976	chr22:36567976:A:G	4.61471e-06	-1.23322e-10	-0.627829
36568175	chr22:36568175:A:C	1.74446e-06	-1.60063	-3.57427e-10
36568312	chr22:36568312:T:C	4.77162e-07	-1.61565	-1.28132
36568319	chr22:36568319:TG:T	2.24379e-06	-1.23322e-10	-1.34891
36568441	chr22:36568441:G:A	9.94139e-06	-1.23322e-10	0.139629
36568507	chr22:36568507:C:T	1.71806e-06	-1.61588	-3.57427e-10
36568729	chr22:36568729:G:A	1.7176e-06	-1.61615	-3.57427e-10
36568817	chr22:36568817:A:G	2.78253e-06	-1.23322e-10	-1.13372
36569237	chr22:36569237:T:C	9.64626e-07	-1.4744	-0.718695
36569264	chr22:36569264:A:C	2.60098e-06	-1.23322e-10	-1.20119
36569445	chr22:36569445:C:G	8.83683e-07	-1.51492	-0.765817
36569642	chr22:36569642:C:A	6.55158e-06	-1.23322e-10	-0.277371
36569674	chr22:36569674:G:A	2.88083e-06	-1.23322e-10	-1.099
36569830	chr22:36569830:G:A	8.35515e-06	-1.23322e-10	-0.0342
36569837	chr22:36569837:G:A	6.37442e-06	-1.23322e-10	-0.304784
36569839	chr22:36569839:C:T	2.35247e-06	-1.23322e-10	-1.30161
36570073	chr22:36570073:T:C	6.3696e-06	-1.23322e-10	-0.305541
36570120	chr22:36570120:G:A	1.72518e-06	-1.61175	-3.57427e-10
36570162	chr22:36570162:C:T	6.98711e-07	-1.46241	-1.05318
36570371	chr22:36570371:T:C	4.16017e-06	-1.23322e-10	-0.731523
36570382	chr22:36570382:G:A	2.55959e-06	-1.21723	-3.57427e-10
36570436	chr22:36570436:C:T	2.25147e-06	-1.23322e-10	-1.34549
36570544	chr22:36570544:G:C	3.2915e-06	-1.23322e-10	-0.965735
36570875	chr22:36570875:G:C	2.8072e-06	-1.23322e-10	-1.12489
36571013	chr22:36571013:C:A	3.05719e-06	-1.23322e-10	-1.03958
36571278	chr22:36571278:G:A	7.92057e-07	-1.61528	-0.774923
36571436	chr22:36571436:G:A	2.72123e-06	-1.23322e-10	-1.15599
36571511	chr22:36571511:T:C	1.73139e-06	-1.60815	-3.57427e-10
36571792	chr22:36571792:G:A	7.87847e-07	-1.61207	-0.783462
36571827	chr22:36571827:G:A	1.6816e-06	-1.39398	-0.243352
36571917	chr22:36571917:A:G	5.74264e-06	-1.23322e-10	-0.409159
36572559	chr22:36572559:C:T	2.56671e-06	-1.23322e-10	-1.21445
36572571	chr22:36572571:G:A	3.95991e-06	-0.780856	-3.57427e-10
36572653	chr22:36572653:G:C	2.36569e-06	-1.23322e-10	-1.29601
36573027	chr22:36573027:G:A	1.73046e-06	-1.60869	-3.57427e-10
36573087	chr22:36573087:A:G	2.08656e-06	-0.0656274	-1.35593
36573322	chr22:36573322:C:G	2.5527e-06	-1.23322e-10	-1.21993
36573332	chr22:36573332:A:ATTG	2.53478e-06	-1.23322e-10	-1.22697
36573484	chr22:36573484:A:G	2.40448e-06	-1.23322e-10	-1.27974
36573552	chr22:36573552:G:A	1.82208e-06	-0.954781	-0.602317
36573636	chr22:36573636:T:G	6.78066e-07	-1.20491	-1.34068
36573885	chr22:36573885:G:A	5.15353e-07	-1.50915	-1.31083
36574240	chr22:36574240:T:C	5.10666e-07	-1.49674	-1.33238
36574686	chr22:36574686:G:T	1.57096e-05	-1.23322e-10	0.597193
36574865	chr22:36574865:C:T	4.4029e-06	-0.164926	-0.509887
36575153	chr22:36575153:G:T	1.63454e-05	-1.23322e-10	0.636871
36575336	chr22:36575336:T:C	2.33091e-06	-1.23322e-10	-1.31082
36575381	chr22:36575381:C:T	2.44015e-06	-1.23322e-10	-1.26502
36575502	chr22:36575502:G:A	5.52672e-07	-1.42974	-1.32033
36575910	chr22:36575910:A:C	9.64529e-07	-0.973329	-1.21986
36575917	chr22:36575917:A:C	2.31275e-06	-1.23322e-10	-1.31864
36576277	chr22:36576277:T:G	2.61209e-06	-1.23322e-10	-1.19693
36576354	chr22:36576354:A:C	2.47868e-06	0.110789	-1.36014
36576623	chr22:36576623:A:G	9.7531e-06	-1.23322e-10	0.120507
36577078	chr22:36577078:C:T	7.28552e-06	-1.23322e-10	-0.171189
36577120	chr22:36577120:A:G	2.78908e-06	-1.23322e-10	-1.13137
36577126	chr22:36577126:A:G	1.01402e-05	-1.23322e-10	0.159427
36577329	chr22:36577329:C:T	1.45571e-05	-1.23322e-10	0.521001
36577418	chr22:36577418:G:A	1.73534e-06	-1.60588	-3.57427e-10
36577612	chr22:36577612:C:T	1.23236e-05	1.66277	-1.30833
36577615	chr22:36577615:G:A	4.81507e-06	0.614487	-1.19981
36577836	chr22:36577836:T:C	9.01072e-06	-1.23322e-10	0.041337
36577901	chr22:36577901:G:A	4.81261e-07	-1.53587	-1.35255
36578106	chr22:36578106:C:A	6.75022e-06	1.04632	-1.29382
36578280	chr22:36578280:C:T	4.57434e-06	-1.23322e-10	-0.636615
36578485	chr22:36578485:G:A	5.37358e-06	0.0167845	-0.492369
36578846	chr22:36578846:G:T	6.40977e-07	-1.49965	-1.10219
36579788	chr22:36579788:C:T	3.82431e-06	-1.23322e-10	-0.815701
36580283	chr22:36580283:G:A	1.04844e-05	-1.23322e-10	0.192813
36580287	chr22:36580287:T:C	4.51976e-06	-1.23322e-10	-0.648619
36580669	chr22:36580669:C:A	1.86924e-05	-1.23322e-10	0.77104
36580928	chr22:36580928:T:C	5.1232e-06	0.836481	-1.35978
36580965	chr22:36580965:A:G	6.13177e-07	-1.38404	-1.26213
36581503	chr22:36581503:C:T	3.7768e-06	-1.23322e-10	-0.828201
36581532	chr22:36581532:T:C	2.41876e-06	-1.23322e-10	-1.27382
36581648	chr22:36581648:A:C	2.21387e-06	-1.23322e-10	-1.36233
36582138	chr22:36582138:T:C	4.48439e-06	-1.23322e-10	-0.656475
36582143	chr22:36582143:C:T	5.32324e-07	-1.43108	-1.3565
36582213	chr22:36582213:G:T	1.77216e-05	1.73076	-1.01305
36582278	chr22:36582278:A:G	7.07888e-06	-1.23322e-10	-0.199962
36582409	chr22:36582409:TC:T	3.42176e-06	-1.23322e-10	-0.926922
36582482	chr22:36582482:T:C	6.02389e-07	-1.45531	-1.20862
36582693	chr22:36582693:G:A	2.49073e-06	-0.778179	-0.466322
36583275	chr22:36583275:A:G	2.38557e-06	-1.23322e-10	-1.28764
36583441	chr22:36583441:A:AG	2.21298e-06	-1.23322e-10	-1.36274
36583442	chr22:36583442:A:G	1.94965e-06	-1.48943	-3.57427e-10
36583522	chr22:36583522:A:G	1.80133e-06	-1.56855	-3.57427e-10
36583761	chr22:36583761:A:G	1.9096e-06	-1.51019	-3.57427e-10
36583958	chr22:36583958:C:A	2.88605e-06	-1.23322e-10	-1.09719
36584055	chr22:36584055:G:A	6.71281e-07	-1.304	-1.25164
36584259	chr22:36584259:C:T	2.23039e-06	-1.23322e-10	-1.3549
36584782	chr22:36584782:G:A	1.91522e-06	-1.50724	-3.57427e-10
36584904	chr22:36584904:C:T	6.4313e-07	-1.35655	-1.24193
36585038	chr22:36585038:C:T	6.75888e-07	-1.5341	-1.01471
36585188	chr22:36585188:C:T	4.4257e-06	-1.23322e-10	-0.669649
36585209	chr22:36585209:T:C	7.58088e-07	-1.30275	-1.13129
36585360	chr22:36585360:A:G	4.47237e-07	-1.59984	-1.36191
36585409	chr22:36585409:G:A	3.00951e-06	-1.23322e-10	-1.0553
36586005	chr22:36586005:A:G	1.61813e-06	-1.51668	-0.159123
36586331	chr22:36586331:T:C	1.8027e-06	-1.56779	-3.57427e-10
36586628	chr22:36586628:G:A	7.74506e-07	-1.10494	-1.30767
36586730	chr22:36586730:C:CT	5.37997e-07	-1.55472	-1.22226
36586958	chr22:36586958:T:TC	2.31787e-06	-1.23322e-10	-1.31643
36586959	chr22:36586959:T:C	1.77108e-06	-1.58549	-3.57427e-10
36586986	chr22:36586986:T:C	2.32174e-06	-1.23322e-10	-1.31476
36587214	chr22:36587214:T:C	2.58218e-06	-1.23322e-10	-1.20844
36587279	chr22:36587279:A:G	2.29964e-06	-1.23322e-10	-1.32432
36587381	chr22:36587381:G:A	6.70576e-07	-1.27392	-1.28278
36587781	chr22:36587781:T:C	3.01516e-06	-1.23322e-10	-1.05342
36587789	chr22:36587789:C:T	2.76141e-06	-1.23322e-10	-1.14134
36587914	chr22:36587914:A:G	9.05342e-07	-1.32328	-0.933241
36588000	chr22:36588000:C:G	2.64532e-06	-1.23322e-10	-1.18429
36588049	chr22:36588049:C:T	2.68356e-06	-1.49661	0.326677
36588150	chr22:36588150:G:A	9.95688e-07	-1.39253	-0.768865
36588185	chr22:36588185:G:A	2.3483e-06	-1.23322e-10	-1.30339
36588605	chr22:36588605:G:A	2.7578e-06	-1.23322e-10	-1.14264
36588827	chr22:36588827:C:A	2.24095e-06	-1.35018	-3.57427e-10
36588849	chr22:36588849:C:T	2.57614e-06	-1.23322e-10	-1.21078
36588871	chr22:36588871:C:T	2.63326e-06	-1.48759	0.298733
36589121	chr22:36589121:G:A	2.33272e-06	-1.23322e-10	-1.31004
36589262	chr22:36589262:T:C	4.42307e-06	-0.670243	-3.57427e-10
36589338	chr22:36589338:A:C	8.38542e-06	-1.23322e-10	-0.0305835
36589452	chr22:36589452:C:T	2.61485e-06	-0.189118	-1.00675
36589453	chr22:36589453:G:A	8.17957e-06	-1.23322e-10	-0.0554383
36589824	chr22:36589824:T:C	2.38963e-06	-1.23322e-10	-1.28594
36589843	chr22:36589843:A:G	1.25103e-05	-1.23322e-10	0.369472
36590045	chr22:36590045:T:C	3.60535e-06	-0.0802468	-0.794412
36590180	chr22:36590180:C:T	1.37049e-06	-1.339	-0.502908
36590200	chr22:36590200:C:T	7.83701e-06	-1.23322e-10	-0.0982208
36590286	chr22:36590286:T:C	1.78813e-06	-1.57591	-3.57427e-10
36590413	chr22:36590413:C:A	2.72073e-06	-1.23322e-10	-1.15618
36590627	chr22:36590627:C:T	7.67101e-06	-1.23322e-10	-0.119629
36590629	chr22:36590629:C:T	7.18802e-07	-1.13372	-1.35352
36590631	chr22:36590631:G:T	7.67101e-06	-1.23322e-10	-0.119629
36591025	chr22:36591025:A:G	7.32471e-07	-1.15455	-1.31385
36591046	chr22:36591046:T:A	5.93096e-07	-1.3579	-1.32158
36591067	chr22:36591067:T:C	5.92119e-07	-1.46499	-1.21614
36591194	chr22:36591194:G:A	4.98611e-07	-1.57168	-1.28133
36591220	chr22:36591220:A:T	5.57707e-07	-1.41665	-1.32435
36591242	chr22:36591242:T:C	3.51241e-06	-0.364534	-0.536243
36591271	chr22:36591271:C:T	3.70929e-06	-0.846238	-3.57427e-10
36591275	chr22:36591275:T:C	6.43428e-07	-1.47534	-1.12268
36591530	chr22:36591530:G:C	2.30813e-06	-1.32064	-3.57427e-10
36591814	chr22:36591814:A:G	2.59588e-06	0.00390824	-1.20706
36591946	chr22:36591946:G:C	3.26249e-06	-1.23322e-10	-0.974586
36592071	chr22:36592071:A:G	3.51958e-05	-1.06459	2.46844
36592205	chr22:36592205:T:A	6.46769e-05	-1.19698	3.20931
36592234	chr22:36592234:G:A	3.23543e-06	-1.23322e-10	-0.982916
36592537	chr22:36592537:G:A	5.30128e-05	-0.509743	2.3232
36593153	chr22:36593153:G:A	2.68349e-06	-1.23322e-10	-1.16996
36593359	chr22:36593359:A:G	2.74622e-06	0.214739	-1.36159
36593374	chr22:36593374:C:T	1.73254e-06	-1.60749	-3.57427e-10
36593629	chr22:36593629:G:A	4.49344e-06	-0.65446	-3.57427e-10
36593903	chr22:36593903:A:G	5.97434e-07	-1.38724	-1.28495
36593970	chr22:36593970:T:C	3.48687e-06	-1.23322e-10	-0.908074
36594460	chr22:36594460:A:G	2.37283e-06	-1.23322e-10	-1.293
36594608	chr22:36594608:A:T	1.73061e-06	-1.6086	-3.57427e-10
36594765	chr22:36594765:G:A	2.87306e-06	-1.23322e-10	-1.1017
36594835	chr22:36594835:T:G	7.26416e-06	-0.174125	-3.57427e-10
36595004	chr22:36595004:A:G	9.07056e-06	-1.23322e-10	0.0479558
36595013	chr22:36595013:C:CT	2.27542e-06	-1.23322e-10	-1.33491
36595157	chr22:36595157:TGAG:T	4.19256e-06	-0.723766	-3.57427e-10
36595302	chr22:36595302:G:A	7.03526e-07	-1.5699	-0.938828
36595787	chr22:36595787:C:T	2.65295e-06	-1.23322e-10	-1.1814
36596290	chr22:36596290:T:G	8.55975e-06	-1.23322e-10	-0.010007
36596440	chr22:36596440:G:C	5.54173e-06	-1.02181	0.57704
36596553	chr22:36596553:C:T	2.60781e-06	-1.23322e-10	-1.19857
36596732	chr22:36596732:T:C	1.75528e-06	-1.59445	-3.57427e-10
36597401	chr22:36597401:C:G	3.99269e-06	-1.23322e-10	-0.772613
36597529	chr22:36597529:G:A	2.97124e-06	-1.23322e-10	-1.0681
36597621	chr22:36597621:T:C	2.30623e-06	-1.23322e-10	-1.32146
36597623	chr22:36597623:G:A	1.84547e-06	-0.252441	-1.2919
36597711	chr22:36597711:T:A	2.38372e-06	-1.23322e-10	-1.28841
36598016	chr22:36598016:C:T	1.95676e-06	-1.03449	-0.451297
36598260	chr22:36598260:C:A	8.37457e-06	-1.23322e-10	-0.0318777
36598581	chr22:36598581:G:T	2.47406e-06	-1.23322e-10	-1.25122
36599083	chr22:36599083:G:A	2.22413e-06	-1.23322e-10	-1.35771
36599265	chr22:36599265:GA:G	4.75385e-07	-1.61475	-1.28596
36599862	chr22:36599862:G:A	1.44142e-06	-0.558147	-1.2333
36600142	chr22:36600142:A:C	4.38838e-06	-0.678117	-3.57427e-10
36600214	chr22:36600214:C:T	3.92998e-06	-1.23322e-10	-0.788443
36601291	chr22:36601291:C:T	3.17985e-06	-1.23322e-10	-1.00024
36601681	chr22:36601681:C:T	2.4369e-06	-1.23322e-10	-1.26635
36602329	chr22:36602329:G:A	1.73596e-06	-1.60552	-3.57427e-10
36602372	chr22:36602372:A:T	1.10421e-06	-1.00088	-1.05707
36602384	chr22:36602384:T:A	2.43046e-06	-1.23322e-10	-1.269
36602717	chr22:36602717:C:T	3.57287e-06	-1.23322e-10	-0.883708
36602876	chr22:36602876:C:T	3.29595e-06	-1.23322e-10	-0.964385
36603467	chr22:36603467:T:G	1.36434e-06	-1.14162	-0.704784
36603509	chr22:36603509:C:G	2.21313e-06	-1.23322e-10	-1.36267
36603927	chr22:36603927:G:C	1.23882e-05	-1.23322e-10	0.359663
36603966	chr22:36603966:A:G	1.07482e-06	-0.722021	-1.36291
36604539	chr22:36604539:T:C	1.06985e-06	-1.38075	-0.708801
36604614	chr22:36604614:T:G	8.87441e-06	-1.0361	1.06219
36605448	chr22:36605448:T:G	6.76988e-07	-1.50199	-1.04519
36605481	chr22:36605481:C:T	1.03142e-05	-1.23322e-10	0.176441
36605528	chr22:36605528:C:T	5.49959e-07	-1.58621	-1.16878
36605529	chr22:36605529:A:G	1.17648e-06	-0.663385	-1.33117
36606037	chr22:36606037:T:G	2.24672e-06	-1.23322e-10	-1.34761
36606185	chr22:36606185:G:A	2.19207e-06	-1.37223	-3.57427e-10
36606382	chr22:36606382:A:C	2.72239e-06	-1.23322e-10	-1.15557
36607518	chr22:36607518:A:T	2.35953e-06	-1.23322e-10	-1.29861
36607568	chr22:36607568:T:C	3.93858e-06	-1.23322e-10	-0.786257
36607641	chr22:36607641:C:T	2.23007e-06	-1.23322e-10	-1.35504
36608124	chr22:36608124:C:T	5.68253e-07	-1.36191	-1.36035
36610154	chr22:36610154:G:A	2.41395e-06	-1.23322e-10	-1.27581
36610155	chr22:36610155:A:G	2.35887e-06	-1.23322e-10	-1.29889
36610270	chr22:36610270:T:C	2.88492e-06	-1.23322e-10	-1.09758
36610575	chr22:36610575:A:G	2.28584e-06	-1.23322e-10	-1.33034
36611829	chr22:36611829:A:G	3.5972e-06	-1.23322e-10	-0.876921
36611912	chr22:36611912:A:C	5.61448e-07	-1.54718	-1.18714
36612197	chr22:36612197:G:A	2.22211e-06	-1.23322e-10	-1.35862
36612283	chr22:36612283:C:T	1.07945e-06	-1.39274	-0.687886
36612307	chr22:36612307:A:G	2.24328e-06	-1.23322e-10	-1.34914
36612440	chr22:36612440:T:C	7.39639e-07	-1.34993	-1.10874
36612631	chr22:36612631:A:G	4.68816e-07	-1.57688	-1.33774
36612745	chr22:36612745:C:T	5.29579e-07	-1.539	-1.25375
36612881	chr22:36612881:A:G	5.59177e-07	-1.41774	-1.32063
36613347	chr22:36613347:A:G	2.44161e-06	-1.23322e-10	-1.26442
36613659	chr22:36613659:G:A	1.59984e-05	0.615412	-3.57427e-10
36613803	chr22:36613803:C:T	1.90492e-06	-1.51264	-3.57427e-10
36613891	chr22:36613891:T:G	2.46364e-06	-1.23322e-10	-1.25544
36613899	chr22:36613899:T:C	6.24557e-07	-1.56321	-1.06458
36613921	chr22:36613921:C:T	2.44802e-06	-1.23322e-10	-1.2618
36614040	chr22:36614040:C:T	3.45279e-06	-1.23322e-10	-0.917894
36614754	chr22:36614754:A:G	2.48249e-06	-1.23322e-10	-1.24781
36614796	chr22:36614796:T:G	2.21278e-06	-1.23322e-10	-1.36283
36614807	chr22:36614807:G:A	4.66491e-06	-1.23322e-10	-0.61701
36614820	chr22:36614820:G:A	5.92764e-07	-1.42463	-1.25541
36614943	chr22:36614943:C:T	9.24941e-07	-0.956515	-1.27859
36615303	chr22:36615303:G:T	1.0612e-05	-1.23322e-10	0.20491
36615512	chr22:36615512:C:T	1.72095e-06	-0.432283	-1.18192
36615743	chr22:36615743:T:G	2.46418e-06	-1.23322e-10	-1.25522
36615772	chr22:36615772:A:AAC	6.30658e-07	-1.5894	-1.02867
36616050	chr22:36616050:CT:C	5.28001e-07	-1.52089	-1.27484
36616172	chr22:36616172:A:T	1.04467e-06	-1.33236	-0.781016
36616253	chr22:36616253:A:G	1.2379e-06	-0.581416	-1.36224
36616274	chr22:36616274:A:G	5.28462e-07	-1.51881	-1.27605
36616508	chr22:36616508:A:C	2.5368e-06	-1.23322e-10	-1.22618
36616527	chr22:36616527:T:C	3.38118e-06	-0.397193	-0.541661
36616571	chr22:36616571:T:G	1.19573e-06	-0.640315	-1.338
36616581	chr22:36616581:T:C	4.62309e-07	-1.59386	-1.33474
36616664	chr22:36616664:A:G	1.71875e-06	-1.61548	-3.57427e-10
36616955	chr22:36616955:C:T	3.65795e-06	-1.23322e-10	-0.860173
36617134	chr22:36617134:T:C	5.11623e-06	-1.23322e-10	-0.52466
36617333	chr22:36617333:T:C	1.2389e-06	-0.582164	-1.36069
36617346	chr22:36617346:A:G	7.64027e-07	-1.49076	-0.935472
36617408	chr22:36617408:G:A	1.21395e-06	-0.600419	-1.36278
36617647	chr22:36617647:A:C	7.13773e-07	-1.48942	-1.00485
36617772	chr22:36617772:C:T	7.47462e-07	-1.49737	-0.950778
36618051	chr22:36618051:G:A	4.7299e-07	-1.57202	-1.33374
36618082	chr22:36618082:G:A	3.33341e-06	-1.23322e-10	-0.953081
36618297	chr22:36618297:C:T	4.71391e-07	-1.56452	-1.34463
36618451	chr22:36618451:C:T	1.14348e-06	-0.660759	-1.36224
36618474	chr22:36618474:G:A	2.44073e-06	-1.23322e-10	-1.26478
36618485	chr22:36618485:T:G	2.35776e-06	-1.23322e-10	-1.29936
36618691	chr22:36618691:C:T	2.49837e-06	-1.23322e-10	-1.24144
36618716	chr22:36618716:T:C	7.41112e-07	-1.49466	-0.962024
36618910	chr22:36618910:A:ACT	7.50628e-07	-1.49398	-0.949947
36619104	chr22:36619104:G:A	2.30251e-06	-1.23322e-10	-1.32308
36619224	chr22:36619224:A:T	6.18453e-07	-1.55305	-1.08456
36619310	chr22:36619310:A:T	6.95158e-06	-1.23322e-10	-0.218108
36619361	chr22:36619361:G:A	7.28643e-06	-1.23322e-10	-0.171064
36619471	chr22:36619471:A:G	1.12804e-06	-1.24014	-0.79645
36619535	chr22:36619535:T:C	2.35633e-06	-1.23322e-10	-1.29997
36619753	chr22:36619753:C:T	1.21116e-06	-0.603259	-1.36224
36619904	chr22:36619904:T:C	6.82018e-06	-1.23322e-10	-0.237192
36620215	chr22:36620215:G:A	1.15791e-06	-0.648217	-1.36224
36620567	chr22:36620567:C:T	4.07422e-06	-0.406601	-0.345796
36621106	chr22:36621106:T:A	1.35183e-06	-0.863523	-0.992095
36621199	chr22:36621199:C:T	4.67196e-07	-1.58354	-1.33454
36621321	chr22:36621321:T:C	3.8168e-06	-0.387452	-0.430214
36621444	chr22:36621444:C:T	4.42938e-07	-1.61097	-1.36043
36621643	chr22:36621643:A:T	2.91473e-06	-1.23322e-10	-1.0873
36621744	chr22:36621744:G:C	1.57834e-06	-0.408444	-1.29226
36621843	chr22:36621843:C:T	1.82005e-06	-0.281968	-1.27625
36621860	chr22:36621860:C:T	2.63393e-06	-1.23322e-10	-1.1886
36621906	chr22:36621906:A:G	3.89749e-06	-0.357677	-0.439069
36621935	chr22:36621935:T:C	1.15699e-06	-0.649146	-1.36211
36622530	chr22:36622530:C:A	1.88847e-06	-1.52131	-3.57427e-10
36622787	chr22:36622787:C:T	6.97492e-07	-1.55383	-0.963517
36622815	chr22:36622815:T:C	5.86481e-07	-1.46574	-1.22496
36622915	chr22:36622915:C:T	1.35259e-05	0.447525	-3.57427e-10
36623015	chr22:36623015:T:A	4.53777e-06	-1.23322e-10	-0.644641
36623277	chr22:36623277:T:G	6.83033e-06	-1.23322e-10	-0.235704
36623363	chr22:36623363:T:C	1.79398e-06	-1.57264	-3.57427e-10
36623871	chr22:36623871:A:G	6.26742e-07	-1.57236	-1.05194
36623925	chr22:36623925:C:A	2.3731e-06	-1.23322e-10	-1.29288
36624008	chr22:36624008:T:C	3.21089e-06	-1.23322e-10	-0.990528
36624009	chr22:36624009:G:A	2.61279e-06	-1.23322e-10	-1.19666
36624631	chr22:36624631:G:C	2.41904e-06	-1.23322e-10	-1.27371
36625168	chr22:36625168:G:A	5.23996e-07	-1.54413	-1.25922
36625351	chr22:36625351:G:A	7.76805e-07	-1.27482	-1.13483
36625490	chr22:36625490:G:A	4.94609e-07	-1.58205	-1.27902
36625692	chr22:36625692:C:T	2.38266e-06	-1.23322e-10	-1.28886
36625748	chr22:36625748:G:A	4.99196e-07	-1.57522	-1.27661
36626099	chr22:36626099:T:C	4.78819e-06	-1.23322e-10	-0.590925
36626164	chr22:36626164:C:T	1.29525e-05	-1.23322e-10	0.404209
36626439	chr22:36626439:G:C	6.47346e-07	-1.27799	-1.31397
36626485	chr22:36626485:G:A	8.23911e-07	-1.10801	-1.24276
36626685	chr22:36626685:T:A	5.91639e-07	-1.52463	-1.15731
36626817	chr22:36626817:G:A	6.68749e-06	-1.23322e-10	-0.256839
36627049	chr22:36627049:A:C	6.70901e-07	-1.21648	-1.33973
36627165	chr22:36627165:TCCCATCTAGGAC:T	6.82084e-06	-1.23322e-10	-0.237095
36627173	chr22:36627173:AG:A	8.20279e-07	-1.04885	-1.30634
36627694	chr22:36627694:C:T	1.97575e-05	0.826453	-3.57427e-10
36628312	chr22:36628312:C:T	1.936e-06	-1.49645	-3.57427e-10
36628433	chr22:36628433:T:C	7.50601e-06	-1.23322e-10	-0.141374
36628446	chr22:36628446:G:C	1.00154e-06	-1.11256	-1.04298
36628906	chr22:36628906:C:G	5.1566e-07	-1.615	-1.20439
36629628	chr22:36629628:G:A	5.55803e-07	-1.395	-1.34942
36629772	chr22:36629772:G:A	4.63953e-07	-1.60857	-1.31648
36630256	chr22:36630256:A:G	2.57755e-06	-1.23322e-10	-1.21024
36630948	chr22:36630948:G:A	5.94173e-07	-1.33513	-1.34253
36631420	chr22:36631420:A:G	6.04562e-07	-1.30384	-1.35649
36631488	chr22:36631488:C:A	2.47286e-06	-1.23322e-10	-1.2517
36631633	chr22:36631633:C:T	6.39059e-07	-1.25378	-1.35106
36631695	chr22:36631695:A:C	3.91992e-06	-1.23322e-10	-0.791006
36632043	chr22:36632043:G:A	2.24004e-06	-1.23322e-10	-1.35058
36632103	chr22:36632103:G:A	9.06478e-07	-1.36673	-0.888532
36632186	chr22:36632186:A:T	9.88371e-07	-1.25665	-0.912121
36633141	chr22:36633141:A:G	5.90455e-06	-1.23322e-10	-0.381355
36633698	chr22:36633698:TA:T	1.25281e-05	-1.23322e-10	0.370895
36633730	chr22:36633730:A:G	2.95016e-06	-1.23322e-10	-1.07522
36633767	chr22:36633767:G:A	2.21751e-06	-1.23322e-10	-1.36069
36633873	chr22:36633873:G:A	1.90175e-06	-0.418233	-1.09607
36634125	chr22:36634125:G:T	8.09869e-07	-1.50192	-0.866041
36634200	chr22:36634200:T:A	7.21052e-07	-1.22672	-1.2574
36634291	chr22:36634291:A:G	6.19762e-06	-1.23322e-10	-0.332912
36634516	chr22:36634516:C:T	2.29976e-06	-1.23322e-10	-1.32427
36634987	chr22:36634987:A:G	3.47999e-06	-1.23322e-10	-0.910049
36635339	chr22:36635339:G:T	8.80868e-06	-1.23322e-10	0.0186599
36635766	chr22:36635766:C:T	1.76102e-05	-1.23322e-10	0.711403
36635938	chr22:36635938:T:C	3.91646e-06	-0.427518	-0.364373
36636000	chr22:36636000:C:T	3.55151e-06	-1.23322e-10	-0.889704
36636116	chr22:36636116:A:G	1.65309e-06	-0.824295	-0.83014
36636253	chr22:36636253:A:G	3.86868e-06	-1.23322e-10	-0.804164
36637365	chr22:36637365:T:C	3.87221e-05	1.49933	-3.57427e-10
36637513	chr22:36637513:G:A	1.71182e-05	-1.23322e-10	0.683062
36637556	chr22:36637556:T:G	3.2557e-05	-1.23322e-10	1.32592
36637569	chr22:36637569:C:T	4.4817e-06	-1.23322e-10	-0.657076
36637627	chr22:36637627:G:A	6.01386e-06	-1.23322e-10	-0.363011
36637759	chr22:36637759:C:T	2.35233e-06	-1.23322e-10	-1.30167
36637910	chr22:36637910:T:C	2.23778e-06	-1.23322e-10	-1.35159
36637977	chr22:36637977:G:A	9.91005e-06	0.136472	-3.57427e-10
36638280	chr22:36638280:T:C	1.71542e-05	-1.23322e-10	0.685167
36639041	chr22:36639041:G:A	1.58852e-05	-1.23322e-10	0.608311
36640070	chr22:36640070:T:G	4.1752e-06	-1.23322e-10	-0.727916
36640141	chr22:36640141:G:A	4.34768e-06	-1.23322e-10	-0.687436
36640569	chr22:36640569:C:A	3.95144e-06	-1.23322e-10	-0.782997
36640575	chr22:36640575:G:A	4.07476e-06	-1.23322e-10	-0.752265
36640583	chr22:36640583:C:T	3.10589e-06	-1.23322e-10	-1.02378
36640698	chr22:36640698:C:T	4.11718e-06	-1.23322e-10	-0.74191
36640978	chr22:36640978:C:T	3.62391e-06	-1.23322e-10	-0.869525
36641929	chr22:36641929:T:A	4.24645e-06	-1.23322e-10	-0.710995
36642414	chr22:36642414:C:T	2.21313e-06	-1.23322e-10	-1.36267
36642467	chr22:36642467:T:C	1.71111e-06	-0.921468	-0.698467
36642601	chr22:36642601:C:T	2.21474e-06	-1.23322e-10	-1.36194
36642817	chr22:36642817:C:T	2.72341e-06	-1.23322e-10	-1.15519
36642919	chr22:36642919:T:C	2.22301e-06	-1.23322e-10	-1.35822
36643292	chr22:36643292:C:A	6.9956e-06	-0.211797	-3.57427e-10
36643384	chr22:36643384:C:G	2.81914e-06	-1.23322e-10	-1.12065
36643430	chr22:36643430:G:A	2.50969e-06	-1.23322e-10	-1.23692
36643494	chr22:36643494:A:G	1.95081e-05	0.813752	-3.57427e-10
36644152	chr22:36644152:C:T	2.76184e-06	-1.22439	0.0832096
36644543	chr22:36644543:G:T	3.97662e-06	-1.23322e-10	-0.776646
36645622	chr22:36645622:A:G	1.26072e-06	-0.801552	-1.12384
36645983	chr22:36645983:G:A	2.02459e-06	-1.45171	-3.57427e-10
36646298	chr22:36646298:T:A	2.91776e-06	-1.23322e-10	-1.08626
36646922	chr22:36646922:G:A	1.41198e-06	-1.19431	-0.617769
36647171	chr22:36647171:T:C	1.36783e-06	-1.22905	-0.614801
36647269	chr22:36647269:T:G	2.22849e-06	-1.23322e-10	-1.35576
36647323	chr22:36647323:C:T	4.92472e-07	-1.54743	-1.31796
36647441	chr22:36647441:C:T	1.23262e-06	-1.28071	-0.667221
36647620	chr22:36647620:A:G	1.40637e-06	-1.21064	-0.605426
36649052	chr22:36649052:A:G	2.3744e-06	-1.24425	-0.0480843
36649066	chr22:36649066:T:C	9.35355e-07	-1.32867	-0.895236
36649411	chr22:36649411:T:C	2.11748e-06	-1.25159	-0.15526
36650030	chr22:36650030:A:C	1.58425e-05	-1.23322e-10	0.605621
36650224	chr22:36650224:A:G	3.462e-06	-1.23322e-10	-0.915233
36650273	chr22:36650273:G:A	2.56328e-06	-1.23322e-10	-1.21579
36650447	chr22:36650447:T:C	2.57457e-06	-1.23322e-10	-1.21139
36650551	chr22:36650551:A:T	3.10615e-06	-1.1977	0.174002
36650714	chr22:36650714:G:C	2.17274e-06	-0.380858	-1.00023
36650732	chr22:36650732:C:T	2.05838e-05	-1.23322e-10	0.867427
36650993	chr22:36650993:T:C	4.92898e-06	-1.23322e-10	-0.561946
36651091	chr22:36651091:C:T	2.5625e-06	-1.31126	0.0951671
36651299	chr22:36651299:G:A	7.93004e-07	-1.19313	-1.19587
36651417	chr22:36651417:T:C	3.01127e-06	-1.38835	0.333631
36652065	chr22:36652065:C:T	2.60576e-06	-1.23322e-10	-1.19935
36652271	chr22:36652271:C:T	4.10012e-06	-1.5219	0.77584
36652390	chr22:36652390:TC:T	1.71945e-06	-1.61508	-3.57427e-10
36652863	chr22:36652863:G:A	5.47704e-06	-1.23322e-10	-0.456513
36652904	chr22:36652904:G:A	2.28966e-06	-1.23322e-10	-1.32867
36653087	chr22:36653087:C:T	3.70287e-05	-1.23322e-10	1.45461
36653322	chr22:36653322:C:G	2.03745e-06	-1.44538	-3.57427e-10
36653337	chr22:36653337:G:C	2.43552e-06	-0.379445	-0.887473
36653380	chr22:36653380:G:A	2.27528e-06	-1.23322e-10	-1.33498
36654087	chr22:36654087:G:A	3.51506e-06	-1.59187	0.691853
36654416	chr22:36654416:G:A	1.10673e-05	-1.23322e-10	0.246914
36654628	chr22:36654628:C:G	1.64006e-06	-0.663113	-0.99923
36654875	chr22:36654875:C:T	2.59944e-06	-1.23322e-10	-1.20178
36654896	chr22:36654896:C:G	3.18226e-05	-1.23322e-10	1.3031
36655407	chr22:36655407:G:A	6.42769e-06	-0.296462	-3.57427e-10
36655570	chr22:36655570:G:A	2.74342e-06	-1.23322e-10	-1.14787
36655660	chr22:36655660:CTTTT:C	5.73492e-06	-1.23322e-10	-0.410503
36655784	chr22:36655784:C:A	3.81518e-05	-1.23322e-10	1.4845
36655945	chr22:36655945:T:G	2.85814e-06	-1.23322e-10	-1.10691
36655964	chr22:36655964:C:T	3.15888e-06	-1.23322e-10	-1.00686
36656445	chr22:36656445:C:T	2.60834e-06	-1.23322e-10	-1.19836
36656664	chr22:36656664:G:A	2.24464e-06	-1.23322e-10	-1.34853
36656691	chr22:36656691:C:T	2.71437e-06	-1.23322e-10	-1.15852
36656731	chr22:36656731:CCT:C	2.56416e-06	-1.23322e-10	-1.21545
36656743	chr22:36656743:G:A	3.68827e-06	-0.85192	-3.57427e-10
36656811	chr22:36656811:G:A	6.88976e-06	-1.23322e-10	-0.227041
36657291	chr22:36657291:C:G	1.20225e-06	-0.916789	-1.05609
36657298	chr22:36657298:G:A	3.06413e-06	-1.23322e-10	-1.03731
36657422	chr22:36657422:T:C	7.07158e-07	-1.59277	-0.910807
36657490	chr22:36657490:T:G	3.02426e-05	-1.23322e-10	1.25217
36657518	chr22:36657518:G:C	4.66728e-06	-0.868366	0.251863
36657530	chr22:36657530:C:T	8.52441e-06	-1.23322e-10	-0.0141435
36657766	chr22:36657766:TG:T	3.28813e-06	-0.966757	-3.57427e-10
36657772	chr22:36657772:C:T	2.14181e-06	-1.13398	-0.261449
36657787	chr22:36657787:G:A	2.11724e-06	-1.40325	-0.00371977
36658013	chr22:36658013:A:T	3.82172e-06	-1.51064	0.694263
36658195	chr22:36658195:T:A	5.05557e-06	-1.37763	0.841038
36658350	chr22:36658350:C:T	6.10996e-06	-1.51229	1.16513
36658508	chr22:36658508:A:G	3.30595e-06	-1.23322e-10	-0.961353
36658820	chr22:36658820:T:A	2.97065e-06	-1.0683	-3.57427e-10
36658905	chr22:36658905:T:C	2.73041e-06	-1.23322e-10	-1.15262
36659389	chr22:36659389:G:T	3.63848e-06	-1.39996	0.53445
36659402	chr22:36659402:CA:C	2.55476e-06	-1.23322e-10	-1.21912
36659969	chr22:36659969:C:T	2.35908e-06	-1.23322e-10	-1.2988
36660160	chr22:36660160:C:T	3.17602e-06	-1.47038	0.46893
36660338	chr22:36660338:A:G	3.19998e-06	-1.44163	0.4477
36660552	chr22:36660552:T:G	3.02877e-06	-1.48078	0.43186
36660587	chr22:36660587:C:T	3.04431e-06	-1.0438	-3.57427e-10
36660655	chr22:36660655:G:A	2.67981e-06	-1.43492	0.263586
36660910	chr22:36660910:T:C	3.19489e-06	-1.23322e-10	-0.995525
36660972	chr22:36660972:G:A	2.51916e-06	-1.48073	0.247576
36661192	chr22:36661192:G:A	2.35399e-06	-1.23322e-10	-1.30096
36661485	chr22:36661485:T:C	2.44032e-06	-1.48114	0.216188
36661506	chr22:36661506:T:C	2.21283e-06	-1.23322e-10	-1.36281
36661567	chr22:36661567:C:T	2.818e-06	-1.23322e-10	-1.12105
36661675	chr22:36661675:T:A	2.45181e-06	-1.47902	0.218776
36661884	chr22:36661884:G:C	2.87121e-06	-1.10235	-3.57427e-10
36662023	chr22:36662023:G:A	1.97255e-05	0.824833	-3.57427e-10
36662207	chr22:36662207:C:T	2.52263e-06	-1.49425	0.262472
36662239	chr22:36662239:C:T	1.71754e-06	-1.61618	-3.57427e-10
36662383	chr22:36662383:A:G	2.90673e-06	-1.16162	0.071573
36662703	chr22:36662703:A:G	3.23535e-06	-1.4337	0.450757
36663049	chr22:36663049:G:A	7.21379e-06	-0.181083	-3.57427e-10
36663168	chr22:36663168:C:T	1.33745e-05	-1.23322e-10	0.436274
36663190	chr22:36663190:G:A	2.73695e-06	-1.15023	-3.57427e-10
36663208	chr22:36663208:G:A	1.69647e-06	-1.61618	-0.0123516
36663306	chr22:36663306:T:C	1.04042e-06	-1.288	-0.829451
36663962	chr22:36663962:T:C	2.6339e-06	-1.23322e-10	-1.18861
36664353	chr22:36664353:G:A	2.48527e-06	-1.23322e-10	-1.2467
36664605	chr22:36664605:G:C	6.88677e-07	-1.32415	-1.20591
36664909	chr22:36664909:C:T	2.41539e-06	-1.23322e-10	-1.27522
36665649	chr22:36665649:C:A	2.87641e-06	0.173301	-1.27383
36666165	chr22:36666165:G:C	4.57005e-06	0.358698	-0.996251
36666251	chr22:36666251:A:G	2.27602e-06	-1.23322e-10	-1.33465
36666401	chr22:36666401:C:G	2.95999e-06	0.225468	-1.29736
36666478	chr22:36666478:A:G	3.19168e-06	-0.996531	-3.57427e-10
36666483	chr22:36666483:G:C	5.15548e-06	0.521259	-1.03828
36666772	chr22:36666772:T:C	4.63414e-06	0.404623	-1.02825
36666803	chr22:36666803:G:A	1.01708e-06	-1.08893	-1.05121
36666969	chr22:36666969:T:C	4.8816e-06	0.459406	-1.03101
36667544	chr22:36667544:A:G	1.20009e-05	-1.23322e-10	0.327904
36667865	chr22:36667865:C:T	1.31968e-05	-1.23322e-10	0.422893
36667977	chr22:36667977:C:T	3.2437e-06	-1.23322e-10	-0.980363
36667994	chr22:36667994:G:A	1.13437e-05	-1.23322e-10	0.271581
36668121	chr22:36668121:C:T	1.75375e-06	-0.484927	-1.1104
36668184	chr22:36668184:T:C	1.07648e-06	-1.50069	-0.582683
36668481	chr22:36668481:G:A	2.30875e-06	-0.0539036	-1.26647
36668587	chr22:36668587:C:T	2.86909e-06	0.163357	-1.26644
36669319	chr22:36669319:C:T	5.77762e-06	-1.23322e-10	-0.403086
36669367	chr22:36669367:T:G	9.04272e-07	-0.898152	-1.35955
36669399	chr22:36669399:T:C	1.73319e-06	-0.492279	-1.11484
36669640	chr22:36669640:T:C	1.87768e-06	-1.52704	-3.57427e-10
36669799	chr22:36669799:G:A	2.53535e-06	-1.23322e-10	-1.22675
36669999	chr22:36669999:C:T	2.37189e-06	-1.23322e-10	-1.29339
36670004	chr22:36670004:T:C	1.67068e-06	-0.569434	-1.07441
36670176	chr22:36670176:G:A	1.83268e-06	-0.485737	-1.06556
36670410	chr22:36670410:G:T	9.38357e-07	-0.903273	-1.31743
36670443	chr22:36670443:A:C	1.17961e-06	-0.96354	-1.02835
36670600	chr22:36670600:T:C	2.74163e-06	-1.23322e-10	-1.14853
36670663	chr22:36670663:C:T	9.84891e-07	-0.834662	-1.33764
36670917	chr22:36670917:T:C	2.30571e-06	-1.23322e-10	-1.32169
36671041	chr22:36671041:C:A	1.03797e-06	-0.757766	-1.36204
36672342	chr22:36672342:G:A	3.41318e-06	0.314676	-1.24411
36672508	chr22:36672508:G:C	2.50264e-06	-1.23322e-10	-1.23973
36672683	chr22:36672683:T:C	1.2533e-06	-0.879561	-1.05173
36672779	chr22:36672779:C:T	9.89986e-07	-0.958978	-1.20816
36673172	chr22:36673172:G:A	2.46321e-06	-1.23322e-10	-1.25561
36673187	chr22:36673187:C:T	2.85366e-06	-1.23322e-10	-1.10847
36673385	chr22:36673385:C:T	1.08742e-06	-0.832263	-1.241
36673792	chr22:36673792:T:C	1.86301e-06	-1.53488	-3.57427e-10
36673799	chr22:36673799:T:C	1.87683e-06	-1.52749	-3.57427e-10
36674009	chr22:36674009:G:A	1.35858e-06	-0.786394	-1.06425
36674126	chr22:36674126:A:T	1.34183e-06	-0.816892	-1.04615
36674472	chr22:36674472:A:G	8.94343e-07	-0.924711	-1.34403
36674779	chr22:36674779:G:A	9.24879e-07	-0.896673	-1.3385
36675146	chr22:36675146:C:T	2.55457e-06	-1.23322e-10	-1.21919
36675184	chr22:36675184:G:T	1.18726e-06	-0.669207	-1.31622
36675245	chr22:36675245:C:A	2.42877e-06	-0.092262	-1.17743
36675328	chr22:36675328:G:A	3.11461e-06	-1.23322e-10	-1.02097
36675487	chr22:36675487:T:C	3.61072e-06	0.280674	-1.15385
36675566	chr22:36675566:G:T	2.7991e-06	-1.23322e-10	-1.12778
36675567	chr22:36675567:A:C	2.79849e-06	-1.23322e-10	-1.128
36675773	chr22:36675773:G:C	3.93867e-06	0.363848	-1.15008
36675938	chr22:36675938:G:A	2.45278e-06	-1.23322e-10	-1.25985
36675973	chr22:36675973:T:C	2.62928e-06	-0.043495	-1.14687
36676673	chr22:36676673:C:G	1.13486e-06	-1.51967	-0.510895
36676719	chr22:36676719:G:A	1.52663e-05	-1.23322e-10	0.568569
36677062	chr22:36677062:C:T	3.05918e-06	-1.46162	0.422688
36677142	chr22:36677142:G:T	2.28302e-06	-1.23322e-10	-1.33158
36677702	chr22:36677702:A:G	3.59082e-06	0.368607	-1.2473
36678049	chr22:36678049:A:T	2.12455e-06	-0.492743	-0.910775
36678459	chr22:36678459:A:G	3.286e-06	-1.48101	0.513601
36678581	chr22:36678581:G:A	2.23603e-06	-1.23322e-10	-1.35238
36678763	chr22:36678763:C:CA	2.41259e-06	-1.23322e-10	-1.27637
36678796	chr22:36678796:T:C	1.3765e-06	-0.738389	-1.09914
36679306	chr22:36679306:G:A	2.22658e-06	-1.23322e-10	-1.35661
36680293	chr22:36680293:A:G	1.13638e-05	-1.23322e-10	0.273351
36681031	chr22:36681031:T:A	3.43382e-06	-1.23322e-10	-0.923405
36681105	chr22:36681105:C:CTGA	6.26747e-06	-1.23322e-10	-0.321705
36681289	chr22:36681289:C:T	2.88063e-05	-1.23322e-10	1.20352
36681319	chr22:36681319:T:C	1.76712e-06	-1.15511	-0.432618
36681341	chr22:36681341:A:G	4.95505e-06	-1.23322e-10	-0.556671
36681369	chr22:36681369:G:T	1.5648e-06	-0.834452	-0.874866
36681384	chr22:36681384:C:G	2.35251e-06	-1.23322e-10	-1.3016
36681387	chr22:36681387:A:G	2.70431e-06	-1.23322e-10	-1.16223
36681504	chr22:36681504:T:C	2.26238e-06	-1.23322e-10	-1.34066
36681598	chr22:36681598:C:T	7.97162e-06	0.657659	-0.738849
36681834	chr22:36681834:C:T	2.23693e-06	-1.23322e-10	-1.35197
36682024	chr22:36682024:G:A	1.77117e-06	-1.58544	-3.57427e-10
36682131	chr22:36682131:A:G	3.08492e-06	-1.03055	-3.57427e-10
36682913	chr22:36682913:A:T	4.71323e-07	-1.55024	-1.35905
36683265	chr22:36683265:T:C	2.21261e-06	-1.23322e-10	-1.36291
36683471	chr22:36683471:T:C	4.36823e-06	0.626784	-1.3095
36683932	chr22:36683932:G:A	2.71282e-06	-1.15909	-3.57427e-10
36683973	chr22:36683973:G:A	2.25627e-06	-1.23322e-10	-1.34336
36684469	chr22:36684469:G:T	4.48668e-07	-1.59959	-1.35896
36684693	chr22:36684693:G:C	4.40645e-07	-1.61389	-1.36271
36684887	chr22:36684887:T:C	2.23745e-06	-1.23322e-10	-1.35174
36685462	chr22:36685462:A:G	2.39717e-06	-1.23322e-10	-1.28279
36685483	chr22:36685483:TG:T	2.58586e-06	-1.23322e-10	-1.20702
36685650	chr22:36685650:T:C	5.95146e-07	-1.49274	-1.18329
36686186	chr22:36686186:G:C	2.98774e-06	-1.23322e-10	-1.06256
36686376	chr22:36686376:C:T	1.45293e-06	-1.61616	-0.167342
36687334	chr22:36687334:A:G	2.37283e-06	-1.23322e-10	-1.293
36687449	chr22:36687449:T:C	9.76688e-07	-1.55593	-0.62474
36688094	chr22:36688094:C:A	3.75165e-06	-0.834881	-3.57427e-10
36688102	chr22:36688102:A:G	2.21281e-06	-1.23322e-10	-1.36282
36688308	chr22:36688308:A:C	2.22095e-06	-1.23322e-10	-1.35914
36688588	chr22:36688588:G:A	2.48327e-06	-1.23322e-10	-1.2475
36688788	chr22:36688788:G:A	7.84535e-07	-1.20227	-1.19747
36688936	chr22:36688936:A:G	6.25035e-07	-1.58903	-1.03799
36689330	chr22:36689330:A:G	2.37901e-06	-1.23322e-10	-1.29039
36689397	chr22:36689397:G:A	7.88072e-07	-1.06443	-1.33081
36689685	chr22:36689685:C:T	3.61759e-06	-1.23322e-10	-0.87127
36690136	chr22:36690136:C:T	3.15724e-06	-1.03489	0.027512
36690237	chr22:36690237:C:T	2.24476e-06	-1.23322e-10	-1.34848
36690580	chr22:36690580:A:G	2.24631e-06	-1.23322e-10	-1.34779
36690621	chr22:36690621:C:A	5.60417e-07	-1.40302	-1.33313
36690881	chr22:36690881:C:T	3.17339e-06	-1.23322e-10	-1.00228
36691257	chr22:36691257:C:T	3.16995e-06	-1.23322e-10	-1.00336
36691308	chr22:36691308:AG:A	8.75837e-07	-1.57951	-0.710144
36691320	chr22:36691320:A:G	2.64519e-06	-1.23322e-10	-1.18434
36691448	chr22:36691448:C:A	5.4629e-07	-1.41721	-1.34447
36692000	chr22:36692000:G:A	9.26215e-06	-1.23322e-10	0.068858
36692030	chr22:36692030:C:T	2.49393e-06	-1.23322e-10	-1.24322
36692195	chr22:36692195:C:T	3.17012e-06	-1.23322e-10	-1.00331
36692294	chr22:36692294:G:T	5.56761e-07	-1.39067	-1.35203
36692465	chr22:36692465:T:A	3.78428e-06	-1.23322e-10	-0.826222
36693041	chr22:36693041:G:A	8.95259e-06	-1.23322e-10	0.0348652
36693480	chr22:36693480:T:A	6.71955e-07	-1.2724	-1.28224
36694091	chr22:36694091:C:T	2.25015e-06	-1.23322e-10	-1.34608
36694201	chr22:36694201:T:A	1.00555e-06	-1.48352	-0.668026
36694203	chr22:36694203:G:A	2.25002e-06	-1.23322e-10	-1.34614
36694298	chr22:36694298:G:A	6.99682e-07	-1.30884	-1.20537
36694857	chr22:36694857:G:A	2.25526e-06	-1.23322e-10	-1.34381
36695018	chr22:36695018:C:G	2.31815e-06	-1.23322e-10	-1.31631
36695135	chr22:36695135:G:A	2.2296e-06	-1.23322e-10	-1.35526
36695252	chr22:36695252:A:G	2.29379e-06	-1.23322e-10	-1.32687
36695303	chr22:36695303:C:G	2.29929e-06	-1.23322e-10	-1.32448
36695397	chr22:36695397:G:C	7.50488e-07	-1.32535	-1.11876
36695589	chr22:36695589:G:A	2.81605e-06	-1.23322e-10	-1.12174
36695793	chr22:36695793:A:C	2.84066e-06	-1.23322e-10	-1.11304
36696464	chr22:36696464:C:T	1.48856e-06	-0.657254	-1.10201
36697360	chr22:36697360:T:C	2.34653e-06	-1.23322e-10	-1.30414
36697366	chr22:36697366:A:G	1.79929e-06	-1.56969	-3.57427e-10
36697406	chr22:36697406:T:C	5.05787e-07	-1.52775	-1.31096
36697664	chr22:36697664:A:G	2.45779e-06	-1.23322e-10	-1.25781
36697694	chr22:36697694:CT:C	8.95e-06	-1.23322e-10	0.034576
36698442	chr22:36698442:C:T	2.65917e-06	-1.23322e-10	-1.17907
36698448	chr22:36698448:G:A	5.50158e-07	-1.44565	-1.30898
36698650	chr22:36698650:G:C	3.9164e-06	-1.23322e-10	-0.791904
36698824	chr22:36698824:T:A	2.2455e-06	-1.23322e-10	-1.34815
36698945	chr22:36698945:G:A	2.24942e-06	-1.23322e-10	-1.34641
36699399	chr22:36699399:GT:G	1.74592e-06	-1.59979	-3.57427e-10
36699808	chr22:36699808:C:T	1.38218e-05	-1.23322e-10	0.469167
36699917	chr22:36699917:T:A	2.36135e-06	-1.23322e-10	-1.29784
36700749	chr22:36700749:T:C	6.54443e-07	-1.24757	-1.33348
36700882	chr22:36700882:T:C	6.98213e-07	-1.17591	-1.34039
36701679	chr22:36701679:G:A	5.37749e-06	-1.23322e-10	-0.474856
36702199	chr22:36702199:A:T	2.68717e-06	-1.16859	-3.57427e-10
36702846	chr22:36702846:A:T	6.92762e-07	-1.21436	-1.30978
36703493	chr22:36703493:G:C	7.21704e-07	-1.19631	-1.28691
36704215	chr22:36704215:G:A	7.69321e-07	-1.12298	-1.29634
36704346	chr22:36704346:C:T	2.28426e-06	-1.23322e-10	-1.33103
36704602	chr22:36704602:T:C	2.66598e-06	-1.23322e-10	-1.17651
36705302	chr22:36705302:A:C	9.00945e-07	-1.00124	-1.26015
36705813	chr22:36705813:G:C	4.56178e-07	-1.60783	-1.33412
36705845	chr22:36705845:T:C	8.50029e-07	-1.02036	-1.2992
36706225	chr22:36706225:C:CTT	2.88188e-06	-1.23322e-10	-1.09864
36706590	chr22:36706590:G:T	1.72047e-06	-1.61448	-3.57427e-10
36707518	chr22:36707518:A:G	1.71986e-06	-1.61483	-3.57427e-10
36707798	chr22:36707798:T:C	2.32291e-06	-1.23322e-10	-1.31426
36708327	chr22:36708327:T:G	3.65004e-06	-1.23322e-10	-0.86234
36708374	chr22:36708374:T:C	4.64197e-06	-0.62194	-3.57427e-10
36708722	chr22:36708722:A:G	7.98207e-07	-1.07071	-1.31175
36708828	chr22:36708828:C:T	8.37173e-07	-1.50445	-0.83035
36709135	chr22:36709135:G:A	5.68788e-07	-1.54573	-1.17559
36709329	chr22:36709329:C:G	7.88862e-07	-1.26199	-1.13225
36709425	chr22:36709425:T:C	7.63436e-07	-1.12501	-1.302
36709510	chr22:36709510:G:T	3.715e-06	-1.23322e-10	-0.8447
36709532	chr22:36709532:C:T	6.8039e-06	-1.23322e-10	-0.239582
36709757	chr22:36709757:G:A	2.14119e-06	-1.39572	-3.57427e-10
36709775	chr22:36709775:A:G	4.47226e-07	-1.60968	-1.35209
36710340	chr22:36710340:C:T	7.29609e-07	-1.10957	-1.36276
36710562	chr22:36710562:C:T	6.13163e-07	-1.51639	-1.12981
36710743	chr22:36710743:G:A	1.60522e-06	-1.5843	-0.0995171
36710910	chr22:36710910:C:A	8.82563e-06	-1.23322e-10	0.0205828
36711221	chr22:36711221:A:C	6.21061e-07	-1.39852	-1.23488
36712049	chr22:36712049:G:A	3.53954e-06	-1.23322e-10	-0.89308
36712103	chr22:36712103:A:G	1.72384e-06	-1.61252	-3.57427e-10
36712220	chr22:36712220:C:T	1.32401e-06	-1.59793	-0.278485
36712247	chr22:36712247:TA:T	4.9868e-07	-1.55929	-1.29358
36712253	chr22:36712253:G:A	2.32535e-06	-1.55382	0.240616
36712421	chr22:36712421:G:T	1.54385e-06	-1.60773	-0.115067
36712498	chr22:36712498:G:A	5.57012e-07	-1.52955	-1.2127
36712506	chr22:36712506:A:G	7.8974e-07	-1.05541	-1.33772
36712612	chr22:36712612:T:C	4.81793e-07	-1.55613	-1.33119
36712638	chr22:36712638:G:A	8.21216e-07	-0.993649	-1.3604
36712647	chr22:36712647:G:A	3.98863e-06	-1.12884	0.355208
36712677	chr22:36712677:C:T	5.17574e-07	-1.45809	-1.35759
36712814	chr22:36712814:G:A	9.62577e-06	-1.23322e-10	0.107366
36713264	chr22:36713264:G:A	4.04024e-06	-1.0468	0.286023
36713320	chr22:36713320:T:C	4.43407e-06	-1.23322e-10	-0.667759
36713472	chr22:36713472:G:T	5.29152e-06	-1.23322e-10	-0.490972
36713608	chr22:36713608:A:C	8.13355e-07	-1.13466	-1.22901
36713638	chr22:36713638:C:G	1.28579e-05	-1.23322e-10	0.396882
36713823	chr22:36713823:G:A	3.50548e-06	-1.23322e-10	-0.902749
36713890	chr22:36713890:T:A	9.86303e-06	-1.23322e-10	0.131716
36714120	chr22:36714120:G:A	2.92246e-06	-1.23322e-10	-1.08465
36714224	chr22:36714224:T:C	7.30427e-07	-1.52015	-0.951056
36714714	chr22:36714714:G:A	3.9266e-06	-1.31815	0.528849
36715715	chr22:36715715:A:C	5.22193e-07	-1.5615	-1.2453
36716168	chr22:36716168:T:A	4.69194e-06	-0.932883	0.321652
36716415	chr22:36716415:C:T	4.3842e-06	-1.23322e-10	-0.67907
36716608	chr22:36716608:C:T	1.74546e-06	-1.60006	-3.57427e-10
36716647	chr22:36716647:C:T	5.77158e-07	-1.5322	-1.17452
36716772	chr22:36716772:A:C	6.40148e-07	-1.53105	-1.07209
36717059	chr22:36717059:T:C	3.54067e-06	-1.23322e-10	-0.892761
36717323	chr22:36717323:G:A	1.01599e-06	-0.811752	-1.32946
36717340	chr22:36717340:G:A	1.03529e-06	-0.760119	-1.36227
36717449	chr22:36717449:TATGTAAAGTCTGTA:T	3.74268e-06	-1.23322e-10	-0.837277
36717574	chr22:36717574:T:G	3.86001e-06	-1.23322e-10	-0.806408
36717753	chr22:36717753:G:T	4.90068e-06	-0.905475	0.337771
36717997	chr22:36717997:T:C	3.82187e-06	-1.23322e-10	-0.816338
36718142	chr22:36718142:G:T	2.68925e-06	-1.23322e-10	-1.16782
36718169	chr22:36718169:C:T	6.25161e-06	-1.23322e-10	-0.324239
36718740	chr22:36718740:G:T	5.26859e-06	-0.900005	0.404689
36718925	chr22:36718925:A:G	5.99397e-07	-1.60479	-1.06412
36719113	chr22:36719113:G:A	5.98175e-07	-1.50476	-1.16619
36719203	chr22:36719203:G:A	3.11548e-06	-1.50101	0.480317
36719238	chr22:36719238:C:T	7.01788e-07	-1.60263	-0.90857
36719421	chr22:36719421:G:A	3.83532e-06	-1.23322e-10	-0.812825
36719757	chr22:36719757:A:T	2.88914e-06	-1.23322e-10	-1.09612
36719804	chr22:36719804:C:T	1.62259e-05	-1.23322e-10	0.629532
36720142	chr22:36720142:G:A	1.46448e-05	-1.23322e-10	0.527008
36720486	chr22:36720486:T:A	2.21276e-06	-1.23322e-10	-1.36284
36720512	chr22:36720512:C:T	1.78274e-06	-1.57892	-3.57427e-10
36721010	chr22:36721010:T:C	4.87945e-07	-1.60592	-1.26872
36721039	chr22:36721039:G:A	2.04631e-06	-1.43994	-0.00110348
36721268	chr22:36721268:T:C	5.90236e-07	-1.51923	-1.16508
36721774	chr22:36721774:C:T	2.11463e-06	-1.42671	0.0185079
36722059	chr22:36722059:C:T	6.28806e-07	-1.49939	-1.12162
36722244	chr22:36722244:C:A	4.56793e-07	-1.61434	-1.32627
36722370	chr22:36722370:C:T	3.99675e-06	-0.771597	-3.57427e-10
36722498	chr22:36722498:C:T	5.06506e-07	-1.47561	-1.36169
36723316	chr22:36723316:A:C	5.51973e-07	-1.58469	-1.16664
36723320	chr22:36723320:T:G	2.73948e-06	-1.23322e-10	-1.14931
36723447	chr22:36723447:C:T	5.47925e-06	-1.23322e-10	-0.456109
36723457	chr22:36723457:G:A	1.49722e-05	-1.23322e-10	0.549118
36723571	chr22:36723571:T:C	6.94445e-07	-1.53214	-0.98958
36723718	chr22:36723718:A:C	2.24846e-06	-1.23322e-10	-1.34683
36723849	chr22:36723849:T:C	2.47707e-06	-1.23322e-10	-1.25
36724140	chr22:36724140:C:T	1.74332e-06	-1.60128	-3.57427e-10
36724143	chr22:36724143:ACT:A	6.04972e-07	-1.57122	-1.08843
36724399	chr22:36724399:G:A	2.24895e-06	-1.23322e-10	-1.34662
36724407	chr22:36724407:C:T	4.8629e-06	-1.23322e-10	-0.575443
36724820	chr22:36724820:T:C	7.03125e-07	-1.55751	-0.951789
36725639	chr22:36725639:A:G	6.93802e-07	-1.51566	-1.00698
36725700	chr22:36725700:T:C	4.34429e-06	-1.23322e-10	-0.688216
36725798	chr22:36725798:G:A	2.52455e-06	-1.23322e-10	-1.23102
36725857	chr22:36725857:G:A	2.22693e-06	-1.23322e-10	-1.35645
36726306	chr22:36726306:T:C	2.49776e-06	-1.36062	0.118941
36726310	chr22:36726310:A:G	1.75187e-06	-1.59639	-3.57427e-10
36726410	chr22:36726410:A:G	4.69419e-07	-1.55127	-1.36207
36726428	chr22:36726428:G:T	4.69539e-07	-1.55117	-1.36191
36726557	chr22:36726557:A:T	1.16375e-06	-1.6027	-0.402729
36726965	chr22:36726965:A:C	3.82686e-06	-1.23322e-10	-0.815033
36727250	chr22:36727250:C:T	1.79273e-06	-1.57334	-3.57427e-10
36727880	chr22:36727880:T:C	1.51593e-05	-1.23322e-10	0.561539
36728246	chr22:36728246:G:A	2.99377e-06	-1.06054	-3.57427e-10
36728253	chr22:36728253:T:C	3.15018e-06	-1.61584	0.60622
36729231	chr22:36729231:C:A	2.61994e-06	-1.23322e-10	-1.19393
36729353	chr22:36729353:C:T	2.42447e-06	-1.23322e-10	-1.27147
36729356	chr22:36729356:C:T	3.85046e-06	-1.23322e-10	-0.808884
36729544	chr22:36729544:G:A	2.83241e-06	-1.23322e-10	-1.11595
36730001	chr22:36730001:C:T	5.74918e-07	-1.52722	-1.18338
36730232	chr22:36730232:C:G	2.99944e-06	-1.23322e-10	-1.05865
36730891	chr22:36730891:T:G	9.967e-06	-1.23322e-10	0.142202
36731551	chr22:36731551:T:C	3.89979e-06	-1.23322e-10	-0.796156
36732056	chr22:36732056:A:C	9.00003e-06	-1.23322e-10	0.0401508
36733258	chr22:36733258:C:G	2.93901e-06	-1.23322e-10	-1.07901
36733295	chr22:36733295:C:T	1.77618e-06	-1.58261	-3.57427e-10
36733392	chr22:36733392:A:G	4.91225e-07	-1.54873	-1.3192
36733630	chr22:36733630:G:A	2.84423e-06	-1.23322e-10	-1.11179
36733672	chr22:36733672:C:T	3.45624e-06	-1.23322e-10	-0.916897
36734227	chr22:36734227:C:T	5.21578e-07	-1.54508	-1.2629
36734403	chr22:36734403:G:C	2.68541e-06	-1.23322e-10	-1.16924
36734567	chr22:36734567:A:G	1.87743e-06	-1.52717	-3.57427e-10
36734623	chr22:36734623:C:T	7.85058e-06	-1.23322e-10	-0.0964901
36734666	chr22:36734666:A:G	6.95583e-07	-1.53904	-0.981038
36735814	chr22:36735814:A:G	4.45903e-07	-1.60411	-1.36063
36735959	chr22:36735959:T:C	8.17029e-07	-1.26537	-1.09379
36736513	chr22:36736513:G:A	2.22956e-06	-1.23322e-10	-1.35527
36736569	chr22:36736569:C:T	2.81538e-06	-1.23322e-10	-1.12198
36737368	chr22:36737368:C:T	6.87412e-07	-1.42973	-1.10217
36737619	chr22:36737619:G:T	2.88177e-06	-1.23322e-10	-1.09867
36737690	chr22:36737690:G:A	2.32296e-06	-1.23322e-10	-1.31424
36737770	chr22:36737770:T:A	2.88483e-06	-1.23322e-10	-1.09761
36737906	chr22:36737906:A:G	4.23831e-06	-1.23322e-10	-0.712913
36737992	chr22:36737992:G:C	6.40637e-07	-1.27915	-1.32322
36738517	chr22:36738517:T:C	6.30386e-07	-1.29	-1.3285
36738831	chr22:36738831:G:A	4.43128e-06	-1.23322e-10	-0.668388
36738832	chr22:36738832:G:A	4.43128e-06	-1.23322e-10	-0.668388
36739260	chr22:36739260:G:A	7.07809e-07	-1.44567	-1.05699
36740118	chr22:36740118:G:C	1.20855e-05	-1.23322e-10	0.334925
36740449	chr22:36740449:G:A	5.39431e-07	-1.46525	-1.30907
36740941	chr22:36740941:C:T	4.48436e-07	-1.60167	-1.3574
36741020	chr22:36741020:G:A	2.13301e-06	-1.04638	-0.353167
36741538	chr22:36741538:G:A	5.29749e-07	-1.48717	-1.30526
36741739	chr22:36741739:G:A	1.00342e-06	-1.45563	-0.698035
36741975	chr22:36741975:T:C	4.97389e-07	-1.59885	-1.25661
36743318	chr22:36743318:A:C	2.38999e-06	-1.23322e-10	-1.28579
36743326	chr22:36743326:G:C	8.80354e-07	-0.922885	-1.36162
36743345	chr22:36743345:T:C	2.21896e-06	-1.23322e-10	-1.36004
36743473	chr22:36743473:T:C	3.22069e-06	-0.987482	-3.57427e-10
36744166	chr22:36744166:G:A	2.7044e-06	-1.23322e-10	-1.1622
36744368	chr22:36744368:C:T	2.35862e-06	-1.23322e-10	-1.299
36744753	chr22:36744753:A:G	1.05826e-06	-1.11328	-0.987172
36744798	chr22:36744798:G:A	3.86917e-06	-1.23322e-10	-0.804038
36744857	chr22:36744857:C:T	4.83624e-06	-1.23322e-10	-0.580941
36744873	chr22:36744873:C:T	2.3408e-06	-1.23322e-10	-1.30658
36745173	chr22:36745173:C:T	2.3187e-06	-1.23322e-10	-1.31607
36745183	chr22:36745183:T:C	6.03495e-07	-1.34378	-1.31831
36745513	chr22:36745513:C:T	1.09267e-06	-1.30845	-0.760006
36745624	chr22:36745624:A:G	3.98715e-06	-1.23322e-10	-0.774001
36745848	chr22:36745848:C:T	1.30492e-05	-1.23322e-10	0.411649
36745941	chr22:36745941:T:C	4.40707e-06	-1.23322e-10	-0.673867
36746016	chr22:36746016:T:C	2.28005e-06	-1.23322e-10	-1.33288
36746327	chr22:36746327:C:T	1.47539e-06	-0.478109	-1.29005
36746440	chr22:36746440:T:A	3.5061e-06	-1.23322e-10	-0.902574
36746610	chr22:36746610:A:G	1.81561e-06	-1.56066	-3.57427e-10
36746666	chr22:36746666:T:A	2.43725e-06	-1.23322e-10	-1.26621
36746910	chr22:36746910:C:T	4.24149e-06	-1.23322e-10	-0.712163
36747133	chr22:36747133:A:G	2.49517e-06	-1.23322e-10	-1.24272
36747153	chr22:36747153:C:T	2.70876e-06	-1.23322e-10	-1.16059
36752116	chr22:36752116:C:T	3.74149e-06	-1.23322e-10	-0.837594
36752152	chr22:36752152:T:C	3.05172e-06	-1.23322e-10	-1.04137
36752676	chr22:36752676:ACTCCT:A	1.40569e-05	-1.23322e-10	0.486033
36752891	chr22:36752891:T:C	5.86438e-07	-1.5148	-1.17597
36753048	chr22:36753048:C:A	3.14824e-06	-1.23322e-10	-1.01023
36753292	chr22:36753292:C:T	9.51259e-07	-1.61329	-0.593755
36753307	chr22:36753307:T:C	1.73648e-06	-1.60522	-3.57427e-10
36753644	chr22:36753644:G:T	3.4842e-06	-1.23322e-10	-0.908838
36753726	chr22:36753726:T:C	2.58563e-06	-1.23322e-10	-1.20711
36753866	chr22:36753866:G:A	4.62911e-06	-0.567655	-0.0570576
36754122	chr22:36754122:C:T	2.21289e-06	-1.23322e-10	-1.36278
36754590	chr22:36754590:G:A	2.54348e-06	-1.23322e-10	-1.22355
36754774	chr22:36754774:G:A	7.93983e-06	-1.23322e-10	-0.0851855
36755142	chr22:36755142:C:T	4.28321e-06	-1.23322e-10	-0.702376
36755948	chr22:36755948:G:A	2.56477e-06	-1.23322e-10	-1.21521
36756207	chr22:36756207:A:T	4.16067e-06	-1.23322e-10	-0.731401
36756215	chr22:36756215:C:T	2.91994e-06	-1.23322e-10	-1.08551
36757018	chr22:36757018:G:A	1.24654e-05	-1.09635	1.46223
36757141	chr22:36757141:C:T	1.10514e-06	-1.40811	-0.648989
36757399	chr22:36757399:A:G	5.34251e-07	-1.4695	-1.31447
36757530	chr22:36757530:TAA:T	6.58783e-07	-1.37725	-1.19718
36758004	chr22:36758004:C:T	1.72047e-06	-1.61448	-3.57427e-10
36758247	chr22:36758247:T:C	1.29706e-05	-1.23322e-10	0.405604
36758759	chr22:36758759:A:T	2.69787e-06	-1.23322e-10	-1.16461
36759030	chr22:36759030:C:T	2.55643e-05	-1.23322e-10	1.08412
36759195	chr22:36759195:TCCAC:T	2.26398e-06	-1.33995	-3.57427e-10
36759413	chr22:36759413:A:C	9.0963e-07	-0.891774	-1.36002
36760022	chr22:36760022:C:T	2.32059e-06	-1.23322e-10	-1.31526
36760102	chr22:36760102:C:T	2.28812e-06	-1.23322e-10	-1.32935
36760863	chr22:36760863:C:T	2.24244e-06	-1.23322e-10	-1.34951
36760988	chr22:36760988:C:T	1.41954e-06	-0.593693	-1.21305
36761507	chr22:36761507:G:C	1.64893e-06	-0.350254	-1.3067
36761528	chr22:36761528:T:C	7.06642e-07	-1.36941	-1.1349
36761803	chr22:36761803:G:A	4.50711e-07	-1.61615	-1.33786
36762040	chr22:36762040:A:C	3.03522e-06	-1.23322e-10	-1.04679
36762081	chr22:36762081:A:AG	2.31672e-06	-1.23322e-10	-1.31692
36762364	chr22:36762364:T:C	2.2743e-06	-1.23322e-10	-1.33541
36762941	chr22:36762941:G:A	4.69149e-06	-1.23322e-10	-0.611328
36763057	chr22:36763057:C:G	2.4238e-06	-1.23322e-10	-1.27174
36763283	chr22:36763283:A:T	3.61703e-05	-1.23322e-10	1.43116
36763306	chr22:36763306:G:A	7.53743e-07	-1.42592	-1.01387
36763456	chr22:36763456:T:A	3.09631e-06	-1.23322e-10	-1.02687
36763775	chr22:36763775:T:C	5.59635e-07	-1.40701	-1.33054
36764202	chr22:36764202:C:T	2.70876e-06	-1.23322e-10	-1.16058
36764441	chr22:36764441:C:T	2.26159e-06	-1.23322e-10	-1.34101
36764534	chr22:36764534:A:G	2.38563e-06	-1.23322e-10	-1.28761
36764577	chr22:36764577:C:T	1.27789e-06	-0.549587	-1.36228
36765325	chr22:36765325:G:A	2.7329e-06	-1.23322e-10	-1.15171
36765620	chr22:36765620:G:A	2.23705e-06	-1.23322e-10	-1.35192
36765909	chr22:36765909:A:C	2.40153e-06	-1.23322e-10	-1.28097
36766345	chr22:36766345:C:T	1.997e-06	-1.46543	-3.57427e-10
36766367	chr22:36766367:A:G	1.89826e-06	-1.51614	-3.57427e-10
36767036	chr22:36767036:C:T	1.74303e-06	-0.276247	-1.3252
36767285	chr22:36767285:C:T	7.25105e-07	-1.36112	-1.1174
36767682	chr22:36767682:A:G	1.91847e-06	-0.247283	-1.25827
36767954	chr22:36767954:C:T	2.40679e-06	-1.23322e-10	-1.27878
36768829	chr22:36768829:C:G	1.03312e-05	-1.23322e-10	0.178088
36769757	chr22:36769757:G:A	1.63078e-06	-0.453106	-1.21492
36769773	chr22:36769773:T:C	1.67931e-06	-0.403398	-1.2353
36769859	chr22:36769859:T:C	5.28968e-07	-1.44487	-1.34903
36770413	chr22:36770413:C:T	7.1759e-07	-1.39279	-1.09614
36770630	chr22:36770630:C:T	7.11181e-07	-1.3951	-1.10281
36771301	chr22:36771301:C:T	3.12181e-06	-1.23322e-10	-1.01866
36771302	chr22:36771302:A:G	7.16403e-07	-1.4645	-1.02609
36771927	chr22:36771927:C:T	5.45037e-06	-1.23322e-10	-0.461395
36772594	chr22:36772594:A:G	6.55768e-07	-1.44078	-1.13825
36772681	chr22:36772681:C:T	8.51725e-07	-1.33471	-0.982855
36772737	chr22:36772737:A:G	3.2502e-06	-1.23322e-10	-0.978362
36773373	chr22:36773373:C:T	2.23213e-06	-1.23322e-10	-1.35412
36773468	chr22:36773468:A:G	2.57499e-06	-1.23322e-10	-1.21123
36773877	chr22:36773877:A:T	6.39685e-06	-1.23322e-10	-0.301272
36774137	chr22:36774137:C:T	2.62605e-06	-1.23322e-10	-1.1916
36774776	chr22:36774776:C:T	7.58148e-07	-1.37385	-1.0601
36774797	chr22:36774797:G:A	2.22471e-06	-1.23322e-10	-1.35745
36774856	chr22:36774856:T:C	6.05094e-07	-1.3142	-1.34525
36774871	chr22:36774871:C:T	1.56586e-06	-0.395493	-1.31315
36774933	chr22:36774933:C:T	1.60417e-06	-0.36438	-1.32009
36775030	chr22:36775030:T:C	2.22208e-06	-1.23322e-10	-1.35863
36775567	chr22:36775567:A:G	2.07941e-06	-0.159529	-1.26547
36776087	chr22:36776087:G:A	5.06836e-06	-1.23322e-10	-0.534061
36776377	chr22:36776377:A:G	4.79137e-07	-1.54625	-1.3466
36776492	chr22:36776492:G:A	4.72391e-06	-1.23322e-10	-0.604441
36776493	chr22:36776493:C:T	5.37234e-06	-1.23322e-10	-0.475813
36777041	chr22:36777041:A:G	6.34389e-07	-1.44388	-1.16829
36777049	chr22:36777049:G:A	1.97336e-06	-1.47734	-3.57427e-10
36777638	chr22:36777638:AG:A	9.18553e-06	-1.23322e-10	0.0605522
36777787	chr22:36777787:G:A	7.65953e-06	-1.23322e-10	-0.121126
36777903	chr22:36777903:T:C	4.73111e-06	-1.23322e-10	-0.602918
36778759	chr22:36778759:T:C	2.60943e-06	-1.23322e-10	-1.19795
36778907	chr22:36778907:T:A	3.56191e-06	-1.23322e-10	-0.886782
36779586	chr22:36779586:G:A	1.71766e-06	-1.61612	-3.57427e-10
36779680	chr22:36779680:C:T	7.25883e-06	-1.23322e-10	-0.174859
36780037	chr22:36780037:C:T	7.13951e-06	-1.23322e-10	-0.191433
36780155	chr22:36780155:C:T	6.48713e-07	-1.41678	-1.17306
36781118	chr22:36781118:C:T	7.25698e-06	-1.23322e-10	-0.175115
36781146	chr22:36781146:A:G	5.97278e-07	-1.48328	-1.18917
36781594	chr22:36781594:T:C	6.16568e-07	-1.46363	-1.17704
36781834	chr22:36781834:C:T	5.91156e-07	-1.61619	-1.06657
36782566	chr22:36782566:T:C	1.97119e-06	-1.47844	-3.57427e-10
36782670	chr22:36782670:G:C	4.25607e-06	-1.23322e-10	-0.708731
36783502	chr22:36783502:G:C	5.70098e-07	-1.4685	-1.25052
36783860	chr22:36783860:G:A	5.53214e-06	-1.23322e-10	-0.446502
36783927	chr22:36783927:C:A	5.44533e-06	-1.23322e-10	-0.46232
36784140	chr22:36784140:G:A	5.90622e-07	-1.61607	-1.06759
36784359	chr22:36784359:C:T	3.79896e-06	-1.23322e-10	-0.822349
36784695	chr22:36784695:A:C	2.35459e-06	-1.23322e-10	-1.30071
36785461	chr22:36785461:G:A	2.34941e-06	-1.23322e-10	-1.30291
36785544	chr22:36785544:C:T	2.58279e-06	-0.177691	-1.03052
36785614	chr22:36785614:G:A	2.24392e-06	-1.23322e-10	-1.34885
36785734	chr22:36785734:T:C	4.30846e-06	-0.696497	-3.57427e-10
36785941	chr22:36785941:A:C	2.21293e-06	-1.23322e-10	-1.36276
36786400	chr22:36786400:T:TG	3.03192e-06	-1.23322e-10	-1.04788
36786446	chr22:36786446:T:C	2.37143e-06	-1.23322e-10	-1.29359
36786527	chr22:36786527:G:A	2.40109e-06	-1.23322e-10	-1.28116
36786708	chr22:36786708:A:G	1.77947e-06	-1.58076	-3.57427e-10
36786739	chr22:36786739:A:G	2.21832e-06	-1.23322e-10	-1.36033
36786896	chr22:36786896:C:A	2.21265e-06	-1.23322e-10	-1.36289
36786950	chr22:36786950:C:A	2.29589e-05	-1.23322e-10	0.97663
36787381	chr22:36787381:A:G	3.64215e-06	-1.23322e-10	-0.864504
36787396	chr22:36787396:TC:T	2.21269e-06	-1.23322e-10	-1.36287
36787440	chr22:36787440:C:T	2.13763e-06	-1.39738	-3.57427e-10
36787923	chr22:36787923:G:A	2.21306e-06	-1.23322e-10	-1.3627
36788174	chr22:36788174:C:T	9.04762e-07	-1.18999	-1.06718
36788499	chr22:36788499:T:A	2.21619e-06	-1.23322e-10	-1.36129
36789032	chr22:36789032:C:T	2.21786e-06	-1.23322e-10	-1.36053
36789106	chr22:36789106:A:G	2.24708e-06	-1.23322e-10	-1.34745
36789159	chr22:36789159:A:G	2.24622e-06	-1.23322e-10	-1.34783
36789473	chr22:36789473:C:T	2.25004e-06	-1.23322e-10	-1.34613
36789542	chr22:36789542:C:G	2.25098e-06	-1.23322e-10	-1.34571
36789827	chr22:36789827:A:G	2.21794e-06	-1.23322e-10	-1.3605
36790058	chr22:36790058:C:T	2.69857e-06	-1.23322e-10	-1.16436
36790220	chr22:36790220:A:G	2.63787e-06	-1.23322e-10	-1.18711
36790587	chr22:36790587:T:C	3.17497e-06	-1.23322e-10	-1.00178
36790770	chr22:36790770:C:G	2.38993e-06	-1.23322e-10	-1.28581
36791814	chr22:36791814:T:C	3.89341e-06	-1.23322e-10	-0.797791
36791963	chr22:36791963:C:T	2.43233e-06	-1.23322e-10	-1.26823
36792309	chr22:36792309:A:C	2.23183e-06	-1.23322e-10	-1.35425
36792380	chr22:36792380:T:C	2.21778e-06	-1.23322e-10	-1.36057
36792500	chr22:36792500:C:T	5.95004e-06	-1.23322e-10	-0.373681
36792541	chr22:36792541:G:T	2.26095e-06	-1.23322e-10	-1.34129
36792595	chr22:36792595:C:G	3.93531e-06	-1.23322e-10	-0.787088
36792738	chr22:36792738:T:C	4.35477e-06	-1.23322e-10	-0.685806
36793330	chr22:36793330:C:T	8.77314e-06	-1.23322e-10	0.0146171
36793682	chr22:36793682:G:T	2.69576e-06	-1.23322e-10	-1.1654
36793873	chr22:36793873:C:T	4.13637e-05	1.56533	-3.57427e-10
36794301	chr22:36794301:C:T	9.49375e-07	-1.51796	-0.69107
36795374	chr22:36795374:A:G	1.78597e-06	-0.214685	-1.36243
36795397	chr22:36795397:G:A	2.31319e-06	-1.23322e-10	-1.31845
36795487	chr22:36795487:G:A	3.99981e-06	-1.23322e-10	-0.770832
36796640	chr22:36796640:T:C	2.22657e-06	-1.23322e-10	-1.35661
36796821	chr22:36796821:C:T	3.53793e-06	-1.23322e-10	-0.893535
36796898	chr22:36796898:G:A	2.33132e-06	-1.23322e-10	-1.31064
36796955	chr22:36796955:A:G	1.58714e-06	-0.343389	-1.35175
36797196	chr22:36797196:A:G	2.38323e-06	-1.23322e-10	-1.28862
36797375	chr22:36797375:T:G	8.35359e-07	-1.37377	-0.963199
36797385	chr22:36797385:G:A	2.24951e-06	-1.23322e-10	-1.34637
36797458	chr22:36797458:C:T	3.91932e-06	-0.791159	-3.57427e-10
36797496	chr22:36797496:A:G	4.9523e-06	-0.557226	-3.57427e-10
36797659	chr22:36797659:G:A	1.96624e-06	-1.48095	-3.57427e-10
36797843	chr22:36797843:C:G	2.2244e-06	-1.23322e-10	-1.35759
36797911	chr22:36797911:G:A	2.61311e-06	-1.23322e-10	-1.19654
36797942	chr22:36797942:C:A	2.08263e-06	-0.445888	-0.977556
36798130	chr22:36798130:C:G	2.59375e-06	-1.23322e-10	-1.20397
36798199	chr22:36798199:C:T	2.34861e-06	-1.23322e-10	-1.30325
36798278	chr22:36798278:A:C	2.80813e-06	-1.23322e-10	-1.12456
36798347	chr22:36798347:T:C	4.10409e-06	-1.23322e-10	-0.745095
36798396	chr22:36798396:T:C	4.67774e-06	-1.23322e-10	-0.614262
36798672	chr22:36798672:A:C	6.3471e-07	-1.26082	-1.35084
36798723	chr22:36798723:A:C	7.38143e-07	-1.48719	-0.973505
36798840	chr22:36798840:A:G	7.88424e-07	-1.39766	-0.997141
36798856	chr22:36798856:T:C	7.57904e-07	-1.42325	-1.01102
36798928	chr22:36798928:C:T	2.21319e-06	-1.23322e-10	-1.36264
36798957	chr22:36798957:G:C	9.43874e-07	-1.05159	-1.16325
36799000	chr22:36799000:C:T	5.60829e-07	-1.54562	-1.1898
36799132	chr22:36799132:A:T	2.30619e-06	-1.23322e-10	-1.32148
36799210	chr22:36799210:G:A	1.05107e-06	-1.01027	-1.097
36799213	chr22:36799213:C:A	1.03474e-06	-1.02246	-1.10047
36799312	chr22:36799312:G:T	1.02781e-06	-1.02481	-1.10483
36799356	chr22:36799356:C:T	6.18706e-06	-1.23322e-10	-0.334618
36799412	chr22:36799412:G:A	4.5435e-07	-1.58345	-1.36251
36799586	chr22:36799586:C:G	1.04647e-06	-0.988352	-1.1233
36799849	chr22:36799849:C:T	1.01964e-06	-1.0061	-1.13153
36799853	chr22:36799853:C:T	1.00253e-06	-1.00955	-1.145
36800404	chr22:36800404:T:C	7.91816e-07	-1.11134	-1.27916
36800636	chr22:36800636:C:T	7.84272e-07	-1.17428	-1.2258
36800827	chr22:36800827:G:A	9.08389e-07	-1.15014	-1.10302
36800942	chr22:36800942:A:G	3.3446e-06	-1.23322e-10	-0.949732
36801288	chr22:36801288:G:A	5.62051e-07	-1.52482	-1.20842
36801435	chr22:36801435:T:C	4.18493e-05	-1.23322e-10	1.577
36801486	chr22:36801486:G:A	5.63489e-07	-1.51437	-1.21632
36801800	chr22:36801800:AAAAC:A	6.53101e-06	-0.280517	-3.57427e-10
36802131	chr22:36802131:T:G	2.27792e-06	-1.23322e-10	-1.33381
36802138	chr22:36802138:A:G	2.23137e-06	-1.23322e-10	-1.35446
36802215	chr22:36802215:T:G	5.80391e-07	-1.52571	-1.17542
36802339	chr22:36802339:G:A	5.89723e-07	-1.49659	-1.18859
36802357	chr22:36802357:C:T	1.4946e-06	-0.405653	-1.34957
36802404	chr22:36802404:T:C	5.92385e-07	-1.4961	-1.18458
36802470	chr22:36802470:G:A	6.07198e-06	-1.23322e-10	-0.353393
36802665	chr22:36802665:G:A	5.95487e-07	-1.43667	-1.23878
36802832	chr22:36802832:C:T	5.88146e-07	-1.51214	-1.17572
36802958	chr22:36802958:C:T	2.60931e-06	-1.23322e-10	-1.19799
36802978	chr22:36802978:C:T	5.80195e-07	-1.33952	-1.36195
36803549	chr22:36803549:T:C	8.25433e-07	-1.12933	-1.2196
36803605	chr22:36803605:G:C	2.23532e-06	-1.23322e-10	-1.35269
36803903	chr22:36803903:T:C	5.49242e-07	-1.53783	-1.21846
36804090	chr22:36804090:G:A	2.02244e-06	-0.156667	-1.29611
36804392	chr22:36804392:A:C	2.33145e-06	-1.23322e-10	-1.31059
36804791	chr22:36804791:G:A	1.65236e-06	-0.330557	-1.32431
36805406	chr22:36805406:A:G	5.72573e-07	-1.52458	-1.19012
36805773	chr22:36805773:C:T	1.86584e-06	-0.172271	-1.36109
36805847	chr22:36805847:T:C	1.49156e-06	-0.409042	-1.34822
36805886	chr22:36805886:G:A	1.24386e-05	-1.23322e-10	0.363727
36806135	chr22:36806135:T:C	5.58132e-07	-1.526	-1.21423
36806275	chr22:36806275:T:C	6.639e-07	-1.45951	-1.10719
36806504	chr22:36806504:C:T	1.20088e-06	-0.614005	-1.36002
36806787	chr22:36806787:G:A	1.23536e-06	-0.603982	-1.34173
36806846	chr22:36806846:C:T	2.53309e-06	-1.23322e-10	-1.22764
36806880	chr22:36806880:C:T	2.35628e-06	-1.23322e-10	-1.3
36807253	chr22:36807253:G:A	1.31637e-06	-0.568734	-1.31347
36807285	chr22:36807285:T:C	2.29481e-06	-1.23322e-10	-1.32643
36807398	chr22:36807398:C:T	2.38392e-06	-1.23322e-10	-1.28833
36808021	chr22:36808021:G:A	5.58252e-07	-1.43169	-1.30834
36808075	chr22:36808075:C:T	3.25356e-06	-1.23322e-10	-0.977328
36808344	chr22:36808344:C:T	2.34648e-06	-1.23322e-10	-1.30416
36808579	chr22:36808579:A:G	2.286e-06	-1.23322e-10	-1.33027
36808863	chr22:36808863:C:T	2.99846e-06	-1.23322e-10	-1.05898
36809106	chr22:36809106:G:A	1.64929e-06	-0.304353	-1.35238
36809263	chr22:36809263:C:T	5.71744e-06	-0.413557	-3.57427e-10
36809430	chr22:36809430:TATA:T	4.67311e-07	-1.60831	-1.30952
36809691	chr22:36809691:C:T	2.21954e-06	-1.23322e-10	-1.35978
36809804	chr22:36809804:G:A	2.65525e-06	-1.23322e-10	-1.18054
36809925	chr22:36809925:T:C	2.54833e-06	-1.23322e-10	-1.22164
36810004	chr22:36810004:C:T	2.22302e-06	-1.23322e-10	-1.35821
36810118	chr22:36810118:T:C	7.62197e-07	-1.13795	-1.29068
36810248	chr22:36810248:C:T	4.6415e-07	-1.61618	-1.30844
36810343	chr22:36810343:C:T	3.05256e-06	-1.23322e-10	-1.0411
36810827	chr22:36810827:C:T	1.08792e-06	-0.72024	-1.35257
36811034	chr22:36811034:G:A	5.67131e-07	-1.44941	-1.27483
36811136	chr22:36811136:G:C	4.52218e-07	-1.61523	-1.33544
36811876	chr22:36811876:C:G	3.27221e-06	-1.23322e-10	-0.971611
36811908	chr22:36811908:C:A	9.76347e-06	0.12157	-3.57427e-10
36812105	chr22:36812105:G:T	5.92265e-07	-1.34313	-1.33775
36812175	chr22:36812175:C:T	3.41899e-06	-1.23322e-10	-0.927732
36812194	chr22:36812194:G:C	3.16011e-06	-1.23322e-10	-1.00647
36812604	chr22:36812604:G:A	5.18086e-07	-1.60503	-1.20966
36812616	chr22:36812616:A:C	5.04095e-07	-1.56151	-1.28056
36812657	chr22:36812657:A:AT	4.95471e-07	-1.61383	-1.2455
36812742	chr22:36812742:A:G	5.21975e-07	-1.46138	-1.34583
36812762	chr22:36812762:T:C	5.15682e-07	-1.47409	-1.34525
36812908	chr22:36812908:A:G	5.37348e-07	-1.43128	-1.3469
36812951	chr22:36812951:G:T	2.59822e-06	-1.23322e-10	-1.20225
36813403	chr22:36813403:C:T	5.73508e-07	-1.37115	-1.34191
36813933	chr22:36813933:C:T	4.63291e-07	-1.61604	-1.31044
36814250	chr22:36814250:G:A	3.02205e-06	-1.23322e-10	-1.05114
36814425	chr22:36814425:G:A	5.49326e-07	-1.57263	-1.18351
36814612	chr22:36814612:T:C	5.72854e-07	-1.36231	-1.35189
36814633	chr22:36814633:T:C	1.29343e-06	-1.39985	-0.49993
36814788	chr22:36814788:T:C	2.76195e-06	-1.23322e-10	-1.14114
36814800	chr22:36814800:A:C	8.75877e-06	-1.23322e-10	0.0129774
36815104	chr22:36815104:C:T	3.4783e-06	-1.23322e-10	-0.910534
36815245	chr22:36815245:G:T	3.95346e-06	-1.23322e-10	-0.782488
36815485	chr22:36815485:G:A	3.62514e-06	-0.869185	-3.57427e-10
36815629	chr22:36815629:A:G	2.25898e-06	-1.23322e-10	-1.34216
36815759	chr22:36815759:G:A	2.03715e-06	-1.44552	-3.57427e-10
36816042	chr22:36816042:ATT:A	4.67689e-07	-1.56337	-1.35366
36816110	chr22:36816110:C:T	4.67736e-07	-1.55853	-1.3584
36816121	chr22:36816121:T:TAG	1.82637e-06	-1.55475	-3.57427e-10
36816291	chr22:36816291:C:T	1.71814e-06	-1.61584	-3.57427e-10
36816901	chr22:36816901:G:T	1.83854e-06	-1.54811	-3.57427e-10
36817196	chr22:36817196:G:T	1.73111e-06	-1.60831	-3.57427e-10
36817342	chr22:36817342:T:C	7.53113e-07	-1.53837	-0.902246
36818135	chr22:36818135:C:A	8.61543e-07	-1.131	-1.17511
36818136	chr22:36818136:T:C	8.6098e-07	-1.13209	-1.17467
36818391	chr22:36818391:G:A	6.04019e-07	-1.60074	-1.06049
36818677	chr22:36818677:C:T	5.32443e-07	-1.43397	-1.35339
36819783	chr22:36819783:C:T	2.30455e-06	-1.32219	-3.57427e-10
36820834	chr22:36820834:C:T	3.70978e-06	-1.23322e-10	-0.846105
36820934	chr22:36820934:C:T	3.25429e-06	-1.23322e-10	-0.977104
36821128	chr22:36821128:C:T	5.50323e-07	-1.4026	-1.35173
36821310	chr22:36821310:A:G	2.45926e-06	-1.25722	-3.57427e-10
36821333	chr22:36821333:G:C	4.17662e-06	-1.23322e-10	-0.727575
36821340	chr22:36821340:G:A	3.15963e-06	-1.23322e-10	-1.00662
36821394	chr22:36821394:C:T	2.25727e-06	-1.23322e-10	-1.34292
36821957	chr22:36821957:G:T	2.56302e-06	-1.23322e-10	-1.21589
36822792	chr22:36822792:C:T	2.27984e-06	-1.23322e-10	-1.33297
36823229	chr22:36823229:A:G	3.9376e-06	-1.23322e-10	-0.786505
36823524	chr22:36823524:T:A	2.64195e-06	-1.23322e-10	-1.18556
36824099	chr22:36824099:G:A	2.22611e-06	-1.23322e-10	-1.35682
36825299	chr22:36825299:C:T	5.67557e-06	-1.23322e-10	-0.420906
36825539	chr22:36825539:T:C	6.94651e-07	-1.16357	-1.35785
36825663	chr22:36825663:C:T	2.86952e-06	-1.23322e-10	-1.10293
36825758	chr22:36825758:T:G	6.68728e-07	-1.19844	-1.36102
36825816	chr22:36825816:G:A	1.78342e-06	-1.17463	-0.403913
36825915	chr22:36825915:A:G	6.51117e-07	-1.22501	-1.36114
36826013	chr22:36826013:G:A	2.24136e-06	-1.23322e-10	-1.35
36826192	chr22:36826192:C:A	6.71203e-07	-1.1941	-1.36167
36826675	chr22:36826675:T:C	2.30802e-06	-1.23322e-10	-1.32069
36826857	chr22:36826857:C:G	3.41674e-06	-1.23322e-10	-0.928391
36826885	chr22:36826885:G:A	5.60099e-07	-1.59304	-1.14368
36827032	chr22:36827032:A:G	3.16709e-06	-1.00427	-3.57427e-10
36827391	chr22:36827391:C:T	5.69634e-07	-1.36587	-1.35397
36827622	chr22:36827622:T:C	6.66258e-07	-1.20448	-1.35867
36827630	chr22:36827630:A:G	6.73364e-07	-1.19377	-1.35878
36827888	chr22:36827888:G:T	6.32592e-07	-1.2558	-1.35921
36828117	chr22:36828117:A:G	4.71547e-07	-1.60654	-1.30227
36828288	chr22:36828288:T:C	6.85238e-07	-1.17754	-1.35753
36828314	chr22:36828314:C:G	6.60732e-07	-1.21123	-1.36025
36828816	chr22:36828816:G:C	2.21262e-06	-1.23322e-10	-1.3629
36828826	chr22:36828826:A:G	6.80941e-07	-1.18383	-1.35753
36828884	chr22:36828884:A:T	2.58092e-06	-1.23322e-10	-1.20893
36828929	chr22:36828929:T:G	2.21705e-06	-1.23322e-10	-1.3609
36829032	chr22:36829032:C:A	2.36525e-06	-1.23322e-10	-1.29619
36829056	chr22:36829056:T:C	6.82015e-07	-1.18303	-1.35676
36829201	chr22:36829201:C:T	2.23669e-06	-1.23322e-10	-1.35208
36829244	chr22:36829244:G:A	5.92888e-07	-1.60554	-1.07429
36829481	chr22:36829481:T:C	2.33215e-06	-1.23322e-10	-1.31029
36829872	chr22:36829872:G:A	2.6165e-06	-1.23322e-10	-1.19524
36829915	chr22:36829915:G:C	3.98306e-06	-1.23322e-10	-0.775028
36830096	chr22:36830096:C:A	2.59115e-06	-1.23322e-10	-1.20498
36830165	chr22:36830165:G:A	6.89919e-07	-1.17073	-1.35753
36830377	chr22:36830377:C:G	2.21714e-06	-1.23322e-10	-1.36086
36830426	chr22:36830426:C:T	2.16676e-06	-1.38385	-3.57427e-10
36830624	chr22:36830624:T:C	2.97315e-06	-1.23322e-10	-1.06746
36830859	chr22:36830859:A:G	2.24788e-06	-1.23322e-10	-1.34709
36831027	chr22:36831027:G:C	2.35198e-06	-1.23322e-10	-1.30182
36831296	chr22:36831296:A:G	4.02667e-06	-1.23322e-10	-0.764138
36831370	chr22:36831370:G:A	2.75787e-06	-1.23322e-10	-1.14262
36831673	chr22:36831673:A:G	2.94668e-06	-1.23322e-10	-1.0764
36831903	chr22:36831903:T:C	6.17566e-07	-1.27757	-1.36148
36831939	chr22:36831939:A:G	1.34519e-06	-1.27416	-0.586386
36832190	chr22:36832190:G:C	2.43035e-06	-1.23322e-10	-1.26904
36832234	chr22:36832234:A:G	1.26968e-06	-1.50249	-0.415826
36832296	chr22:36832296:G:A	1.75932e-06	-1.59215	-3.57427e-10
36832777	chr22:36832777:G:A	2.57825e-06	-1.20997	-3.57427e-10
36833003	chr22:36833003:A:T	3.37107e-06	-1.23322e-10	-0.941849
36833237	chr22:36833237:C:T	2.21724e-06	-1.23322e-10	-1.36081
36833414	chr22:36833414:A:G	5.52202e-07	-1.40363	-1.34729
36833460	chr22:36833460:T:C	3.29944e-06	-0.963323	-3.57427e-10
36833549	chr22:36833549:G:C	2.90834e-06	-1.23322e-10	-1.08949
36833853	chr22:36833853:A:C	4.80918e-07	-1.6126	-1.27653
36833868	chr22:36833868:C:T	2.69328e-06	-1.23322e-10	-1.16632
36833870	chr22:36833870:G:A	3.25128e-06	-1.23322e-10	-0.978029
36834165	chr22:36834165:G:A	8.20433e-07	-1.02395	-1.33105
36835250	chr22:36835250:G:T	3.69279e-06	-1.23322e-10	-0.850696
36835546	chr22:36835546:G:A	3.47568e-05	1.3913	-3.57427e-10
36835613	chr22:36835613:T:G	2.24695e-06	-1.23322e-10	-1.3475
36835629	chr22:36835629:G:A	3.34593e-06	-1.23322e-10	-0.949334
36836925	chr22:36836925:T:A	2.03006e-06	-0.981432	-0.467582
36837169	chr22:36837169:C:T	2.23396e-06	-1.23322e-10	-1.3533
36837269	chr22:36837269:C:G	8.3541e-07	-1.03427	-1.30264
36837705	chr22:36837705:A:G	2.40382e-06	-1.23322e-10	-1.28002
36838200	chr22:36838200:G:T	2.29077e-06	-1.23322e-10	-1.32819
36838569	chr22:36838569:C:T	5.86833e-07	-1.36013	-1.32996
36838743	chr22:36838743:C:T	5.95353e-07	-1.33967	-1.33601
36839306	chr22:36839306:A:G	7.98257e-07	-1.33538	-1.04702
36839589	chr22:36839589:G:A	5.00206e-07	-1.49513	-1.35469
36839655	chr22:36839655:T:C	1.72417e-06	-1.61233	-3.57427e-10
36839749	chr22:36839749:C:T	3.42186e-06	-1.23322e-10	-0.926892
36839952	chr22:36839952:C:G	2.28433e-06	-1.23322e-10	-1.33101
36840168	chr22:36840168:G:A	3.21231e-06	-1.23322e-10	-0.990086
36840279	chr22:36840279:T:A	1.85409e-06	-1.05791	-0.481775
36840584	chr22:36840584:G:T	5.12857e-07	-1.47009	-1.35475
36841148	chr22:36841148:T:G	9.01305e-07	-1.27078	-0.990205
36841337	chr22:36841337:G:T	1.64655e-06	-1.18027	-0.478128
36841407	chr22:36841407:G:T	2.27763e-06	-1.23322e-10	-1.33394
36841574	chr22:36841574:A:G	7.71963e-07	-1.43913	-0.976769
36841742	chr22:36841742:T:C	1.7742e-06	-1.03912	-0.544605
36842039	chr22:36842039:G:A	5.12216e-07	-1.54308	-1.28301
36842365	chr22:36842365:C:T	4.72835e-07	-1.58469	-1.3214
36842487	chr22:36842487:G:A	2.22692e-06	-1.23322e-10	-1.35646
36842609	chr22:36842609:A:T	2.69775e-06	-1.23322e-10	-1.16466
36842948	chr22:36842948:T:C	2.41188e-06	-1.23322e-10	-1.27667
36842970	chr22:36842970:A:G	3.11244e-06	-1.23322e-10	-1.02167
36843366	chr22:36843366:A:G	2.59079e-06	-1.23322e-10	-1.20511
36843404	chr22:36843404:G:A	2.23707e-06	-1.23322e-10	-1.35191
36843509	chr22:36843509:G:A	5.02593e-07	-1.53927	-1.30578
36843755	chr22:36843755:A:G	1.28322e-06	-0.554193	-1.35351
36843871	chr22:36843871:G:A	2.04053e-06	-1.43662	-0.00724427
36844034	chr22:36844034:C:T	2.43118e-06	-1.23322e-10	-1.2687
36844236	chr22:36844236:C:T	5.56692e-06	-1.23322e-10	-0.440235
36844309	chr22:36844309:C:T	2.41307e-06	-1.23322e-10	-1.27618
36844599	chr22:36844599:G:A	2.40952e-06	-1.23322e-10	-1.27765
36844850	chr22:36844850:T:C	2.58694e-06	-1.23322e-10	-1.2066
36845047	chr22:36845047:A:G	2.56906e-06	-1.23322e-10	-1.21354
36845221	chr22:36845221:C:T	4.91045e-06	-1.23322e-10	-0.565711
36845224	chr22:36845224:C:T	2.89757e-06	-1.23322e-10	-1.09321
36845463	chr22:36845463:C:T	5.23361e-06	-1.23322e-10	-0.501976
36845707	chr22:36845707:T:C	3.18592e-06	-1.23322e-10	-0.998336
36845745	chr22:36845745:C:A	5.32305e-07	-1.43716	-1.35046
36845851	chr22:36845851:C:T	5.08078e-07	-1.50694	-1.32726
36846255	chr22:36846255:C:T	3.02076e-06	-1.23322e-10	-1.05157
36846270	chr22:36846270:A:G	2.37271e-06	-1.57708	0.284036
36846280	chr22:36846280:G:A	5.75827e-07	-1.55248	-1.15655
36846391	chr22:36846391:A:G	3.86973e-06	-1.23322e-10	-0.803893
36846433	chr22:36846433:T:C	6.61262e-07	-1.52634	-1.04435
36846469	chr22:36846469:T:G	2.35279e-06	-1.23322e-10	-1.30147
36846582	chr22:36846582:T:C	5.42862e-07	-1.44864	-1.31934
36846716	chr22:36846716:G:A	2.25964e-06	-1.23322e-10	-1.34187
36847177	chr22:36847177:T:C	4.4877e-07	-1.59963	-1.35869
36848197	chr22:36848197:A:T	7.26048e-07	-1.40917	-1.06804
36848245	chr22:36848245:A:G	7.1658e-07	-1.31115	-1.17919
36848407	chr22:36848407:A:G	1.02952e-06	-1.08525	-1.04274
36848493	chr22:36848493:A:G	2.97333e-06	-1.23322e-10	-1.06739
36848514	chr22:36848514:G:T	7.35427e-07	-1.26983	-1.19455
36848978	chr22:36848978:T:C	9.11255e-07	-1.32773	-0.922279
36849152	chr22:36849152:G:A	2.49781e-06	-1.23322e-10	-1.24166
36849183	chr22:36849183:T:C	2.37064e-06	-1.23322e-10	-1.29392
36849199	chr22:36849199:G:A	3.00119e-06	-1.23322e-10	-1.05807
36849360	chr22:36849360:A:G	2.31321e-06	-1.23322e-10	-1.31844
36849452	chr22:36849452:T:C	6.71038e-07	-1.23802	-1.31799
36849662	chr22:36849662:T:C	5.54761e-07	-1.59373	-1.15256
36849808	chr22:36849808:G:A	3.23691e-06	-1.23322e-10	-0.98246
36849912	chr22:36849912:G:A	4.2975e-06	-1.23322e-10	-0.699043
36849978	chr22:36849978:G:A	2.95812e-06	-1.23322e-10	-1.07252
36850067	chr22:36850067:C:G	2.21341e-06	-1.23322e-10	-1.36254
36850106	chr22:36850106:C:T	3.71172e-06	-1.23322e-10	-0.845582
36850287	chr22:36850287:C:T	9.51273e-07	-0.906283	-1.30075
36850368	chr22:36850368:G:C	2.75472e-06	-1.23322e-10	-1.14376
36850402	chr22:36850402:T:C	2.49194e-06	0.104872	-1.34889
36850618	chr22:36850618:A:G	2.25461e-06	-1.23322e-10	-1.3441
36851585	chr22:36851585:G:A	5.12485e-06	-1.23322e-10	-0.522976
36851836	chr22:36851836:C:A	8.08097e-07	-1.61207	-0.758084
36852809	chr22:36852809:A:G	2.29125e-06	-1.23322e-10	-1.32798
36853871	chr22:36853871:G:A	2.47526e-06	-1.23322e-10	-1.25073
36854166	chr22:36854166:G:A	2.2197e-06	-1.23322e-10	-1.35971
36854391	chr22:36854391:G:T	1.48251e-06	-1.29736	-0.465981
36854415	chr22:36854415:T:A	1.52046e-06	-1.29848	-0.439582
36854729	chr22:36854729:G:A	2.18253e-06	-1.0877	-0.28889
36854817	chr22:36854817:C:A	1.57861e-06	-1.42038	-0.280156
36855088	chr22:36855088:C:T	1.95668e-06	-1.48583	-3.57427e-10
36855335	chr22:36855335:T:C	1.44882e-06	-1.47754	-0.308787
36855548	chr22:36855548:C:A	2.30819e-06	-1.23322e-10	-1.32061
36855665	chr22:36855665:G:A	2.79238e-06	-1.23322e-10	-1.13018
36856576	chr22:36856576:C:A	6.93556e-07	-1.54364	-0.979358
36856626	chr22:36856626:G:C	2.6043e-06	-1.23322e-10	-1.19991
36856758	chr22:36856758:G:C	3.17546e-06	-1.23322e-10	-1.00163
36857027	chr22:36857027:T:G	1.92564e-05	-1.23322e-10	0.800764
36857197	chr22:36857197:C:T	1.1791e-06	-0.766469	-1.22586
36857341	chr22:36857341:T:A	1.884e-06	-1.54391	0.0202284
36857511	chr22:36857511:C:T	5.25525e-06	-1.23322e-10	-0.49785
36857530	chr22:36857530:G:A	1.86158e-06	-1.52651	-0.00914088
36857534	chr22:36857534:A:G	1.85608e-06	-1.53766	-0.000949833
36857669	chr22:36857669:G:A	2.28818e-06	-1.23322e-10	-1.32932
36857701	chr22:36857701:G:A	2.48346e-06	-1.23322e-10	-1.24742
36857941	chr22:36857941:G:T	6.58907e-07	-1.56061	-1.01364
36858127	chr22:36858127:T:C	2.81152e-06	-1.23322e-10	-1.12335
36858164	chr22:36858164:G:A	3.6991e-06	-1.23322e-10	-0.848987
36858335	chr22:36858335:C:T	2.63152e-06	-1.23322e-10	-1.18952
36858483	chr22:36858483:G:C	9.89516e-06	0.134968	-3.57427e-10
36858513	chr22:36858513:G:A	2.71872e-06	-1.23322e-10	-1.15692
36859193	chr22:36859193:C:CTCTT	2.17987e-06	-0.0211716	-1.35664
36859421	chr22:36859421:AT:A	3.67686e-06	-1.23322e-10	-0.855019
36859525	chr22:36859525:T:C	3.50809e-06	-1.23322e-10	-0.902006
36859649	chr22:36859649:T:C	5.33654e-06	-1.23322e-10	-0.482499
36859811	chr22:36859811:T:C	9.30519e-07	-1.50382	-0.725274
36860014	chr22:36860014:G:A	3.58217e-06	-1.23322e-10	-0.881109
36860309	chr22:36860309:G:T	1.62376e-06	-0.311521	-1.36081
36860350	chr22:36860350:T:A	1.72699e-06	-1.6107	-3.57427e-10
36860434	chr22:36860434:G:A	3.29005e-06	-0.942278	-0.0238969
36860537	chr22:36860537:A:G	2.60983e-06	-1.23322e-10	-1.19779
36860804	chr22:36860804:G:A	2.46667e-06	-1.18348	-0.070732
36861077	chr22:36861077:C:T	2.55623e-06	-1.23322e-10	-1.21854
36861670	chr22:36861670:C:A	4.59936e-07	-1.58774	-1.346
36861780	chr22:36861780:C:T	6.63978e-07	-1.50076	-1.06583
36861813	chr22:36861813:G:A	6.22624e-07	-1.3187	-1.3122
36862225	chr22:36862225:G:A	4.31128e-06	-1.23322e-10	-0.695842
36862333	chr22:36862333:C:T	4.2845e-06	-1.23322e-10	-0.702074
36862771	chr22:36862771:A:G	2.6493e-06	-1.58094	0.398155
36862802	chr22:36862802:G:A	5.17999e-07	-1.52016	-1.2947
36863231	chr22:36863231:C:T	1.11532e-06	-1.61615	-0.43179
36863266	chr22:36863266:G:A	3.25823e-06	-1.23322e-10	-0.975894
36863297	chr22:36863297:G:A	3.72578e-06	-1.23322e-10	-0.841801
36863492	chr22:36863492:G:A	2.76189e-06	-1.14116	-3.57427e-10
36863879	chr22:36863879:C:T	9.9763e-06	0.143135	-3.57427e-10
36864075	chr22:36864075:C:T	2.23329e-06	-1.23322e-10	-1.3536
36864180	chr22:36864180:GCTGACCTCTGAACCTTGCCCT:G	5.13026e-07	-1.51295	-1.31155
36864432	chr22:36864432:A:G	4.84197e-07	-1.52103	-1.36131
36864451	chr22:36864451:G:A	3.63059e-06	-1.23322e-10	-0.867683
36864771	chr22:36864771:A:G	4.93712e-07	-1.50076	-1.36212
36864847	chr22:36864847:T:C	3.72936e-06	-1.23322e-10	-0.840841
36865041	chr22:36865041:T:C	2.83259e-06	-1.23322e-10	-1.11589
36865658	chr22:36865658:A:C	7.24877e-06	-1.23322e-10	-0.176246
36865686	chr22:36865686:C:T	3.4621e-06	-1.23322e-10	-0.915202
36865920	chr22:36865920:C:T	2.5408e-06	-1.23322e-10	-1.2246
36866391	chr22:36866391:C:G	2.5379e-06	-1.23322e-10	-1.22574
36866489	chr22:36866489:G:A	2.07192e-06	-1.4286	-3.57427e-10
36866727	chr22:36866727:C:T	9.94889e-06	-1.23322e-10	0.140383
36866900	chr22:36866900:C:T	2.77799e-05	-1.23322e-10	1.16724
36867323	chr22:36867323:T:C	2.43649e-06	-1.23322e-10	-1.26652
36867491	chr22:36867491:G:A	3.70645e-06	-1.23322e-10	-0.847002
36867576	chr22:36867576:G:A	1.00464e-06	-0.871912	-1.28053
36867664	chr22:36867664:C:T	3.57593e-06	-0.195589	-0.687264
36867804	chr22:36867804:T:C	8.02349e-07	-1.12429	-1.253
36868024	chr22:36868024:G:A	1.84092e-06	-1.54681	-3.57427e-10
36868404	chr22:36868404:G:A	1.11619e-06	-0.768947	-1.27821
36869019	chr22:36869019:C:G	3.58821e-06	-0.615811	-0.263614
36869130	chr22:36869130:A:C	4.75805e-07	-1.54099	-1.35883
36869272	chr22:36869272:G:A	4.70457e-07	-1.60297	-1.30816
36869301	chr22:36869301:T:C	1.02703e-05	-1.23322e-10	0.17218
36869344	chr22:36869344:T:C	7.43613e-07	-1.0942	-1.35911
36869894	chr22:36869894:G:C	1.16904e-05	-1.23322e-10	0.301689
36869981	chr22:36869981:C:T	3.52122e-06	-0.898271	-3.57427e-10
36870076	chr22:36870076:G:A	7.20374e-06	-1.23322e-10	-0.182477
36870078	chr22:36870078:G:A	5.39306e-06	-1.23322e-10	-0.471965
36870280	chr22:36870280:A:G	4.79879e-07	-1.61376	-1.27754
36870839	chr22:36870839:G:A	5.92917e-06	-1.23322e-10	-0.377193
36870846	chr22:36870846:T:C	2.21261e-06	-1.23322e-10	-1.36291
36870936	chr22:36870936:C:T	1.24683e-05	-1.23322e-10	0.366112
36870937	chr22:36870937:A:G	5.65487e-07	-1.60018	-1.12696
36871120	chr22:36871120:C:A	7.98949e-07	-1.0964	-1.28513
36871200	chr22:36871200:G:A	9.41972e-06	-1.23322e-10	0.085728
36871385	chr22:36871385:C:T	4.80235e-06	-1.23322e-10	-0.587972
36871881	chr22:36871881:G:A	2.44464e-06	-1.23322e-10	-1.26318
36871901	chr22:36871901:C:A	5.05132e-07	-1.49158	-1.34843
36872037	chr22:36872037:A:G	4.805e-07	-1.55884	-1.33116
36872215	chr22:36872215:C:T	5.68787e-07	-1.61527	-1.10605
36872273	chr22:36872273:T:C	2.52548e-06	-1.23322e-10	-1.23064
36873260	chr22:36873260:G:C	2.23434e-06	-1.23322e-10	-1.35313
36873292	chr22:36873292:G:C	5.33491e-07	-1.55278	-1.23261
36873426	chr22:36873426:G:T	5.85348e-06	-1.23322e-10	-0.390041
36873514	chr22:36873514:C:T	1.51912e-06	-0.529123	-1.20982
36873716	chr22:36873716:G:C	5.87392e-07	-1.50278	-1.18636
36873772	chr22:36873772:C:G	3.05045e-06	-1.23322e-10	-1.04179
36873862	chr22:36873862:AAC:A	4.91499e-07	-1.50916	-1.35821
36873903	chr22:36873903:A:G	1.52232e-06	-0.49674	-1.2401
36874083	chr22:36874083:C:T	4.77853e-07	-1.53823	-1.3573
36874401	chr22:36874401:G:T	5.71777e-07	-1.36944	-1.34664
36874971	chr22:36874971:G:C	8.7394e-07	-1.30654	-0.985281
36875147	chr22:36875147:C:T	2.44091e-06	-1.23322e-10	-1.26471
36875265	chr22:36875265:A:G	4.81667e-07	-1.61606	-1.27152
36875456	chr22:36875456:A:G	1.71757e-06	-1.61617	-3.57427e-10
36875639	chr22:36875639:C:A	2.89091e-06	-1.09551	-3.57427e-10
36875760	chr22:36875760:C:T	5.88212e-07	-1.356	-1.33175
36875840	chr22:36875840:T:C	1.83936e-06	-0.347672	-1.19999
36876144	chr22:36876144:G:A	5.84157e-06	-1.23322e-10	-0.392078
36876576	chr22:36876576:C:T	3.17646e-06	-1.23322e-10	-1.00131
36876695	chr22:36876695:G:A	2.21661e-06	-1.23322e-10	-1.3611
36877032	chr22:36877032:T:TGA	8.71845e-07	-1.5355	-0.758725
36877070	chr22:36877070:T:G	3.00773e-06	-1.23322e-10	-1.05589
36877163	chr22:36877163:G:A	2.45289e-06	-1.23322e-10	-1.25981
36877188	chr22:36877188:G:A	3.00702e-06	-1.23322e-10	-1.05613
36877267	chr22:36877267:G:A	4.73454e-06	-1.23322e-10	-0.602194
36877700	chr22:36877700:G:A	5.98634e-07	-1.36052	-1.30966
36877763	chr22:36877763:C:T	5.08668e-07	-1.47104	-1.362
36878305	chr22:36878305:G:A	1.65917e-06	-1.43222	-0.218538
36878352	chr22:36878352:G:C	2.4697e-06	-0.113219	-1.13976
36878418	chr22:36878418:C:T	2.23227e-06	-1.23322e-10	-1.35406
36878651	chr22:36878651:C:T	2.54366e-06	-1.23322e-10	-1.22347
36878763	chr22:36878763:A:G	5.94132e-06	-1.23322e-10	-0.375146
36878963	chr22:36878963:T:C	1.76201e-05	-1.23322e-10	0.711962
36879173	chr22:36879173:C:T	2.24571e-06	-1.23322e-10	-1.34805
36879284	chr22:36879284:ACCT:A	5.79903e-07	-1.35662	-1.34535
36879484	chr22:36879484:A:G	6.85007e-07	-1.20671	-1.32869
36879718	chr22:36879718:T:G	5.95368e-07	-1.31833	-1.35732
36879862	chr22:36879862:C:T	8.6275e-07	-1.58717	-0.717535
36880208	chr22:36880208:T:A	6.01015e-07	-1.61488	-1.05134
36880243	chr22:36880243:C:A	4.75849e-07	-1.54214	-1.35759
36880388	chr22:36880388:C:T	1.36094e-06	-1.19519	-0.653708
36880580	chr22:36880580:G:A	1.73736e-06	-1.60471	-3.57427e-10
36880619	chr22:36880619:C:A	8.64562e-07	-0.942702	-1.35991
36880702	chr22:36880702:G:A	8.17366e-07	-1.03884	-1.3199
36880778	chr22:36880778:C:G	2.22031e-06	-1.23322e-10	-1.35943
36880796	chr22:36880796:A:G	2.98071e-06	-1.23322e-10	-1.06492
36880804	chr22:36880804:G:A	3.65418e-06	-1.23322e-10	-0.861205
36881028	chr22:36881028:C:T	2.64124e-06	-1.18583	-3.57427e-10
36881574	chr22:36881574:A:G	9.03844e-07	-1.38417	-0.874004
36881622	chr22:36881622:A:C	8.98426e-07	-1.2781	-0.98609
36881659	chr22:36881659:G:A	0.000104833	3.41698	-0.921697
36881802	chr22:36881802:C:A	1.63772e-06	-0.30139	-1.36238
36881999	chr22:36881999:T:C	2.65528e-06	-1.18053	-3.57427e-10
36882066	chr22:36882066:C:T	5.96474e-06	-1.23322e-10	-0.371213
36882462	chr22:36882462:T:G	2.2219e-06	-1.23322e-10	-1.35871
36882508	chr22:36882508:G:A	2.21873e-06	-1.23322e-10	-1.36014
36882701	chr22:36882701:T:C	3.1026e-06	-1.23322e-10	-1.02484
36883026	chr22:36883026:G:A	6.35536e-07	-1.24751	-1.36285
36883114	chr22:36883114:G:A	2.17089e-06	-1.38194	-3.57427e-10
36883178	chr22:36883178:T:C	0.00221088	5.54407	-3.57427e-10
36883273	chr22:36883273:C:T	2.21269e-06	-1.23322e-10	-1.36287
36883930	chr22:36883930:A:T	6.26452e-07	-1.29661	-1.32815
36884074	chr22:36884074:TA:T	1.23628e-06	-0.582829	-1.36214
36884152	chr22:36884152:T:C	3.28227e-06	-1.23322e-10	-0.968543
36884172	chr22:36884172:G:A	3.30604e-06	-0.961327	-3.57427e-10
36884319	chr22:36884319:G:A	2.21632e-06	-1.23322e-10	-1.36123
36884340	chr22:36884340:CCTGTTGA:C	6.36138e-07	-1.58962	-1.0198
36884567	chr22:36884567:A:G	4.23412e-06	-1.23322e-10	-0.713903
36884579	chr22:36884579:T:C	2.50407e-06	-1.23322e-10	-1.23916
36884638	chr22:36884638:C:T	2.36081e-06	-1.23322e-10	-1.29807
36885531	chr22:36885531:T:C	6.72392e-06	-1.23322e-10	-0.251407
36885693	chr22:36885693:G:C	2.91282e-06	-1.23322e-10	-1.08796
36885708	chr22:36885708:T:C	2.91204e-06	-1.23322e-10	-1.08822
36885765	chr22:36885765:T:C	3.60124e-06	-0.8758	-3.57427e-10
36886051	chr22:36886051:T:C	9.1932e-07	-1.38815	-0.853045
36886283	chr22:36886283:T:C	2.3596e-06	-1.23322e-10	-1.29858
36886631	chr22:36886631:C:T	8.95868e-07	-1.27501	-0.992029
36886646	chr22:36886646:T:C	3.18391e-06	-1.23322e-10	-0.998967
36886869	chr22:36886869:T:G	2.82955e-06	-1.23322e-10	-1.11696
36887260	chr22:36887260:T:C	3.13721e-06	-1.23322e-10	-1.01374
36887266	chr22:36887266:G:A	2.21911e-06	-1.23322e-10	-1.35997
36887614	chr22:36887614:T:A	3.53391e-06	-1.23322e-10	-0.894673
36887667	chr22:36887667:A:G	6.89644e-06	-1.23322e-10	-0.226072
36887901	chr22:36887901:T:G	1.18133e-05	-1.23322e-10	0.312153
36887978	chr22:36887978:C:T	7.06579e-06	-1.23322e-10	-0.201812
36888177	chr22:36888177:A:G	6.56036e-07	-1.6129	-0.965715
36888574	chr22:36888574:G:A	7.46213e-07	-1.33169	-1.11814
36888700	chr22:36888700:A:G	1.83174e-06	-1.55181	-3.57427e-10
36888701	chr22:36888701:T:C	2.92034e-06	-1.23322e-10	-1.08538
36888841	chr22:36888841:G:A	2.76187e-06	-1.23322e-10	-1.14117
36889497	chr22:36889497:C:T	7.44363e-07	-1.33781	-1.1145
36889585	chr22:36889585:T:C	1.18138e-05	-1.23322e-10	0.312192
36889852	chr22:36889852:G:A	7.56919e-07	-1.22053	-1.21505
36890334	chr22:36890334:GA:G	2.90527e-06	-1.23322e-10	-1.09055
36890523	chr22:36890523:A:T	3.20992e-06	-1.23322e-10	-0.990832
36890619	chr22:36890619:C:T	2.21429e-06	-1.23322e-10	-1.36214
36890823	chr22:36890823:G:A	2.54248e-06	-1.23322e-10	-1.22394
36892050	chr22:36892050:G:T	2.55663e-06	-1.23322e-10	-1.21839
36893143	chr22:36893143:A:G	2.21599e-06	-1.23322e-10	-1.36138
36893755	chr22:36893755:C:G	2.96278e-06	-1.23322e-10	-1.07095
36894293	chr22:36894293:C:T	2.24273e-06	-1.23322e-10	-1.34938
36894505	chr22:36894505:A:T	5.09424e-07	-1.46933	-1.36223
36894720	chr22:36894720:T:C	2.9894e-06	-1.23322e-10	-1.06201
36895125	chr22:36895125:G:A	2.25237e-06	-1.23322e-10	-1.34509
36895587	chr22:36895587:A:T	2.26899e-06	-1.23322e-10	-1.33774
36895747	chr22:36895747:A:G	1.89078e-06	-1.52009	-3.57427e-10
36896278	chr22:36896278:A:G	2.82795e-06	-1.23322e-10	-1.11752
36896353	chr22:36896353:C:A	3.16329e-06	-1.23322e-10	-1.00547
36896390	chr22:36896390:G:A	7.11713e-07	-1.35808	-1.13908
36896415	chr22:36896415:A:G	6.87046e-07	-1.39222	-1.14021
36896539	chr22:36896539:C:T	1.39765e-06	-0.474712	-1.34757
36897313	chr22:36897313:C:T	6.86191e-07	-1.38648	-1.1472
36897738	chr22:36897738:T:C	1.79221e-06	-1.57363	-3.57427e-10
36897868	chr22:36897868:G:A	1.83641e-06	-1.54926	-3.57427e-10
36898527	chr22:36898527:T:C	2.70728e-06	-1.23322e-10	-1.16113
36898538	chr22:36898538:C:T	7.22781e-07	-1.36208	-1.11965
36898910	chr22:36898910:G:A	6.37962e-07	-1.48699	-1.11956
36899016	chr22:36899016:A:G	2.7122e-06	-1.23322e-10	-1.15932
36899682	chr22:36899682:C:T	3.15125e-06	-1.23322e-10	-1.00928
36899785	chr22:36899785:T:C	2.22513e-06	-1.23322e-10	-1.35726
36899810	chr22:36899810:C:T	3.63326e-06	-1.23322e-10	-0.866946
36900087	chr22:36900087:A:G	7.54386e-07	-1.21069	-1.22823
36900118	chr22:36900118:G:A	2.50522e-06	-1.23322e-10	-1.2387
36900271	chr22:36900271:C:T	2.48298e-06	-1.23322e-10	-1.24762
36900303	chr22:36900303:A:T	2.42413e-06	-1.23322e-10	-1.2716
36900435	chr22:36900435:T:A	2.46235e-06	-1.23322e-10	-1.25596
36900457	chr22:36900457:AAAC:A	3.34389e-06	-1.23322e-10	-0.949942
36900494	chr22:36900494:C:T	1.39934e-06	-0.894864	-0.926214
36900630	chr22:36900630:G:A	6.8051e-07	-1.19055	-1.35144
36900764	chr22:36900764:C:T	4.95797e-06	-0.556081	-3.57427e-10
36900771	chr22:36900771:C:A	2.22032e-06	-1.23322e-10	-1.35943
36900889	chr22:36900889:G:A	9.37243e-07	-1.61547	-0.606423
36900957	chr22:36900957:G:A	5.03223e-07	-1.48117	-1.36263
36900961	chr22:36900961:T:C	3.25734e-06	-1.23322e-10	-0.976168
36901248	chr22:36901248:T:A	1.80704e-06	-0.668909	-0.89648
36901483	chr22:36901483:C:G	3.12606e-06	-1.23322e-10	-1.01731
36901519	chr22:36901519:T:C	2.63662e-06	-1.23322e-10	-1.18758
36901883	chr22:36901883:GAC:G	5.00048e-06	-1.23322e-10	-0.547543
36901959	chr22:36901959:C:T	7.0969e-07	-1.38036	-1.11965
36901970	chr22:36901970:G:A	5.10499e-06	-1.23322e-10	-0.52686
36902302	chr22:36902302:A:G	4.94059e-07	-1.60124	-1.26094
36902568	chr22:36902568:C:A	3.35207e-06	-1.23322e-10	-0.9475
36902640	chr22:36902640:A:G	7.04276e-07	-1.20778	-1.29989
36903122	chr22:36903122:T:C	6.62124e-07	-1.47315	-1.09623
36903207	chr22:36903207:G:C	4.50939e-07	-1.60786	-1.34564
36903286	chr22:36903286:A:G	3.03913e-06	-1.23322e-10	-1.04551
36903457	chr22:36903457:A:G	4.85639e-07	-1.52961	-1.34976
36904248	chr22:36904248:A:C	1.0158e-06	-1.56818	-0.573213
36904368	chr22:36904368:A:G	5.41248e-07	-1.4851	-1.28586
36904517	chr22:36904517:A:G	5.10365e-06	-1.23322e-10	-0.527122
36904667	chr22:36904667:T:C	2.40428e-06	-1.23322e-10	-1.27983
36905308	chr22:36905308:C:A	2.42634e-06	-1.23322e-10	-1.27069
36905528	chr22:36905528:G:T	2.21794e-06	-1.23322e-10	-1.3605
36905633	chr22:36905633:A:G	2.82837e-06	-1.23322e-10	-1.11738
36905761	chr22:36905761:C:A	2.82542e-06	-1.23322e-10	-1.11842
36905984	chr22:36905984:T:G	3.01222e-06	-0.250733	-0.803666
36906036	chr22:36906036:T:C	2.21586e-06	-1.23322e-10	-1.36144
36906037	chr22:36906037:G:A	2.34131e-06	-1.23322e-10	-1.30636
36906050	chr22:36906050:G:A	1.13164e-06	-0.673843	-1.35957
36906136	chr22:36906136:A:G	2.54607e-06	-1.23322e-10	-1.22253
36906335	chr22:36906335:A:C	6.45192e-06	-1.23322e-10	-0.292699
36906458	chr22:36906458:A:G	6.04122e-06	-1.23322e-10	-0.358472
36906744	chr22:36906744:AAC:A	8.96142e-07	-0.915934	-1.3508
36906772	chr22:36906772:C:T	5.0907e-06	-1.23322e-10	-0.529662
36906863	chr22:36906863:C:T	1.07666e-06	-1.57322	-0.510002
36906898	chr22:36906898:T:G	3.02196e-06	-1.23322e-10	-1.05117
36907012	chr22:36907012:A:T	3.00738e-06	-1.23322e-10	-1.05601
36907084	chr22:36907084:T:C	1.49826e-06	-1.11326	-0.639511
36907500	chr22:36907500:C:CT	2.33833e-06	-1.23322e-10	-1.30764
36908050	chr22:36908050:T:C	1.01467e-06	-1.21179	-0.930725
36908118	chr22:36908118:G:GTGAACTCA	4.87803e-06	-1.23322e-10	-0.572336
36908196	chr22:36908196:C:T	2.64837e-06	-1.18313	-3.57427e-10
36908367	chr22:36908367:G:C	1.13858e-06	-1.15835	-0.868941
36908368	chr22:36908368:G:A	1.13353e-06	-1.14456	-0.887181
36908408	chr22:36908408:G:A	5.70878e-06	-1.23322e-10	-0.415072
36908456	chr22:36908456:A:G	1.31177e-06	-0.611303	-1.2744
36908822	chr22:36908822:T:A	1.04268e-06	-0.810093	-1.30519
36908876	chr22:36908876:A:G	1.89044e-06	-0.583017	-0.937251
36908922	chr22:36908922:T:A	1.07576e-05	-1.23322e-10	0.218534
36909189	chr22:36909189:G:A	5.24143e-06	-1.23322e-10	-0.500482
36909266	chr22:36909266:G:T	5.84697e-07	-1.33083	-1.36291
36909379	chr22:36909379:G:A	1.18813e-06	-0.635434	-1.34926
36909624	chr22:36909624:G:T	1.09407e-05	-1.23322e-10	0.235409
36909638	chr22:36909638:G:A	1.0436e-06	-1.16747	-0.946929
36909911	chr22:36909911:C:T	5.44897e-06	-1.23322e-10	-0.461651
36910078	chr22:36910078:G:A	5.4501e-06	-1.23322e-10	-0.461444
36910622	chr22:36910622:A:G	6.62439e-07	-1.23421	-1.33469
36910842	chr22:36910842:T:A	2.28171e-06	-1.23322e-10	-1.33215
36910939	chr22:36910939:ACTT:A	5.28898e-06	-1.23322e-10	-0.491453
36911012	chr22:36911012:G:A	3.36607e-06	0.333385	-1.27672
36911206	chr22:36911206:G:A	1.26237e-06	-0.699487	-1.2246
36911324	chr22:36911324:A:G	1.01208e-06	-0.846103	-1.29896
36911462	chr22:36911462:C:T	2.28202e-06	-1.23322e-10	-1.33202
36911506	chr22:36911506:T:A	9.39861e-06	-1.23322e-10	0.083484
36911552	chr22:36911552:G:T	6.38661e-06	-0.302874	-3.57427e-10
36911604	chr22:36911604:C:T	5.45814e-06	-1.23322e-10	-0.45997
36911724	chr22:36911724:G:A	9.39861e-06	-1.23322e-10	0.083484
36911798	chr22:36911798:C:T	1.13696e-06	-0.807367	-1.22135
36911823	chr22:36911823:T:C	1.10072e-06	-0.818989	-1.24213
36912390	chr22:36912390:T:C	7.52809e-06	-1.23322e-10	-0.138437
36912428	chr22:36912428:C:T	3.09901e-06	-1.02599	-3.57427e-10
36912474	chr22:36912474:C:T	8.41067e-07	-1.02313	-1.30703
36912649	chr22:36912649:C:T	4.81163e-07	-1.53059	-1.35803
36912777	chr22:36912777:C:T	1.08817e-06	-0.786139	-1.28644
36912973	chr22:36912973:T:C	2.96614e-06	-1.23322e-10	-1.06982
36913405	chr22:36913405:C:T	9.39356e-07	-1.52049	-0.699145
36913765	chr22:36913765:G:A	1.8276e-06	-0.596774	-0.957298
36913874	chr22:36913874:G:A	2.02838e-06	-0.180377	-1.26946
36913917	chr22:36913917:G:A	1.78636e-06	-1.5769	-3.57427e-10
36913938	chr22:36913938:C:T	2.29072e-06	-1.23322e-10	-1.32821
36914004	chr22:36914004:G:A	1.24026e-06	-0.672175	-1.26958
36914227	chr22:36914227:T:C	5.54894e-06	0.183967	-0.627437
36914272	chr22:36914272:C:G	2.16084e-06	-1.38658	-3.57427e-10
36914429	chr22:36914429:G:T	2.32654e-06	-1.31269	-3.57427e-10
36914713	chr22:36914713:A:AT	6.37777e-07	-1.60532	-1.00152
36914912	chr22:36914912:A:G	8.47626e-06	1.34138	-1.36119
36915177	chr22:36915177:C:T	1.01178e-05	1.42412	-1.2669
36915383	chr22:36915383:A:C	8.71712e-06	1.3711	-1.36288
36915384	chr22:36915384:T:C	3.64083e-06	-1.23322e-10	-0.864867
36915693	chr22:36915693:T:C	2.08139e-06	-1.42404	-3.57427e-10
36915764	chr22:36915764:T:G	1.2211e-05	1.70817	-1.36291
36915816	chr22:36915816:G:A	4.77826e-07	-1.56701	-1.32858
36915835	chr22:36915835:C:T	1.00139e-05	1.50881	-1.36191
36916131	chr22:36916131:T:C	9.62227e-06	1.46874	-1.36174
36916194	chr22:36916194:C:A	1.20835e-06	-1.32615	-0.641676
36916222	chr22:36916222:G:T	1.00284e-05	1.51009	-1.36174
36916259	chr22:36916259:A:G	2.32807e-06	-1.31204	-3.57427e-10
36916519	chr22:36916519:A:G	9.80837e-06	1.48812	-1.36196
36916610	chr22:36916610:C:A	2.47326e-06	-1.23322e-10	-1.25154
36916703	chr22:36916703:C:T	2.12273e-06	-0.56838	-0.835994
36916705	chr22:36916705:A:G	2.98365e-06	-1.23322e-10	-1.06393
36916716	chr22:36916716:G:A	2.37457e-06	-1.23322e-10	-1.29226
36917697	chr22:36917697:G:A	3.70884e-06	-1.23322e-10	-0.846359
36917954	chr22:36917954:A:G	4.26253e-06	-1.05849	0.351276
36917959	chr22:36917959:A:G	4.73904e-07	-1.54699	-1.35684
36917966	chr22:36917966:A:G	8.49809e-06	1.34406	-1.3613
36918143	chr22:36918143:A:C	8.16971e-06	1.27006	-1.32671
36918491	chr22:36918491:C:T	8.12638e-06	1.29982	-1.36178
36918558	chr22:36918558:G:A	7.90212e-07	-1.03038	-1.36215
36918704	chr22:36918704:A:G	2.22419e-06	-1.23322e-10	-1.35769
36918728	chr22:36918728:A:T	7.64014e-06	1.23547	-1.35913
36919199	chr22:36919199:C:T	3.09708e-05	-1.23322e-10	1.27597
36919625	chr22:36919625:G:A	1.0846e-05	1.57457	-1.34784
36919658	chr22:36919658:A:G	7.8412e-06	1.2638	-1.36148
36919691	chr22:36919691:G:A	1.20558e-05	1.68893	-1.35646
36919700	chr22:36919700:C:T	7.97871e-06	1.28122	-1.36152
36919842	chr22:36919842:T:C	2.49831e-06	-1.24146	-3.57427e-10
36919870	chr22:36919870:C:A	8.32165e-06	1.32091	-1.35913
36919925	chr22:36919925:G:A	1.72451e-06	-1.61213	-3.57427e-10
36919946	chr22:36919946:C:T	8.48285e-06	1.33746	-1.3565
36920091	chr22:36920091:G:A	4.78252e-07	-1.56269	-1.332
36920217	chr22:36920217:T:C	9.6376e-06	1.46833	-1.35973
36920249	chr22:36920249:TTAACCTTTTAAAGTAAAAGACAC:T	3.44864e-06	-1.23322e-10	-0.919097
36920346	chr22:36920346:T:G	9.02708e-06	1.40151	-1.35836
36920350	chr22:36920350:C:T	7.35529e-06	-1.23322e-10	-0.161658
36920831	chr22:36920831:A:G	8.57453e-06	1.30517	-1.31345
36920977	chr22:36920977:T:C	2.21384e-06	-1.23322e-10	-1.36235
36921067	chr22:36921067:T:C	8.44333e-06	1.32968	-1.35338
36921216	chr22:36921216:A:G	8.75872e-06	1.3571	-1.34413
36921274	chr22:36921274:GTGTGTGTATA:G	9.1163e-06	1.39559	-1.3426
36921326	chr22:36921326:T:C	4.59792e-07	-1.57151	-1.36255
36921336	chr22:36921336:T:C	2.60879e-06	-1.23322e-10	-1.19819
36921349	chr22:36921349:A:G	1.9143e-06	-0.184101	-1.32363
36921451	chr22:36921451:G:A	9.68055e-06	1.47468	-1.36163
36921487	chr22:36921487:A:G	9.17538e-06	1.40457	-1.34512
36921806	chr22:36921806:T:C	6.74659e-06	1.06768	-1.31572
36921872	chr22:36921872:C:T	9.39001e-07	-0.94088	-1.27914
36921928	chr22:36921928:A:G	8.37374e-06	1.31104	-1.34302
36921991	chr22:36921991:C:T	2.80652e-06	-1.12513	-3.57427e-10
36922079	chr22:36922079:T:G	1.95403e-06	-1.48718	-3.57427e-10
36922133	chr22:36922133:C:T	8.82742e-07	-0.926141	-1.35566
36922276	chr22:36922276:G:A	1.06054e-05	-1.23322e-10	0.204285
36922384	chr22:36922384:C:T	1.14758e-05	1.61836	-1.3352
36922437	chr22:36922437:G:A	1.29721e-06	-1.27286	-0.624
36922473	chr22:36922473:T:C	8.71454e-06	1.35272	-1.34481
36922967	chr22:36922967:G:A	4.09558e-06	0.202423	-0.949593
36923383	chr22:36923383:G:T	1.6743e-05	1.33041	-0.669504
36923547	chr22:36923547:G:C	6.75968e-06	-0.00731347	-0.238789
36923905	chr22:36923905:C:G	5.84617e-06	0.344721	-0.736013
36924030	chr22:36924030:A:G	2.26922e-06	-1.23322e-10	-1.33764
36924292	chr22:36924292:C:T	2.03977e-06	-1.46978	0.0255381
36924313	chr22:36924313:G:A	8.69601e-07	-1.33698	-0.959821
36924372	chr22:36924372:G:A	2.33886e-06	-1.23322e-10	-1.30741
36924386	chr22:36924386:C:T	2.70989e-06	-1.23322e-10	-1.16017
36924518	chr22:36924518:G:A	2.60407e-06	-1.23322e-10	-1.2
36924557	chr22:36924557:T:C	2.5424e-06	-1.23322e-10	-1.22397
36924605	chr22:36924605:C:T	5.7687e-06	-1.23322e-10	-0.404631
36924762	chr22:36924762:G:A	3.10905e-06	-1.23322e-10	-1.02276
36924831	chr22:36924831:T:C	4.41429e-06	-0.923784	0.251553
36925038	chr22:36925038:T:C	7.79289e-07	-1.09738	-1.30908
36925540	chr22:36925540:A:C	5.40557e-06	-1.23322e-10	-0.469647
36925567	chr22:36925567:C:T	2.40913e-06	-1.23322e-10	-1.27781
36925573	chr22:36925573:ACT:A	3.10745e-06	-1.23322e-10	-1.02328
36925740	chr22:36925740:C:G	6.48754e-07	-1.27933	-1.31045
36925741	chr22:36925741:C:A	3.29241e-06	-1.23322e-10	-0.965457
36925818	chr22:36925818:G:A	4.55759e-07	-1.5804	-1.36246
36926488	chr22:36926488:G:A	2.8736e-06	-1.23322e-10	-1.10151
36926778	chr22:36926778:T:G	2.50102e-06	-0.497756	-0.742622
36926884	chr22:36926884:C:T	3.44891e-05	-1.23322e-10	1.38357
36927286	chr22:36927286:G:A	2.87184e-06	-1.23322e-10	-1.10213
36927316	chr22:36927316:G:A	2.5036e-06	-1.23322e-10	-1.23935
36927478	chr22:36927478:AAG:A	2.55673e-06	-0.324462	-0.893886
36927596	chr22:36927596:C:T	2.04139e-06	-0.129223	-1.31423
36927749	chr22:36927749:A:G	4.53871e-06	-1.23322e-10	-0.644434
36927772	chr22:36927772:C:T	2.4663e-06	-1.25436	-3.57427e-10
36927946	chr22:36927946:C:T	9.52877e-07	-1.3723	-0.833051
36928153	chr22:36928153:C:T	2.59118e-06	-1.23322e-10	-1.20496
36928433	chr22:36928433:C:T	4.40858e-06	-1.23322e-10	-0.673526
36928467	chr22:36928467:G:A	3.186e-06	-1.23322e-10	-0.99831
36928548	chr22:36928548:T:C	2.533e-06	-1.23322e-10	-1.22767
36928893	chr22:36928893:C:G	2.3473e-06	-1.23322e-10	-1.30381
36928981	chr22:36928981:C:T	2.07997e-05	-1.23322e-10	0.877862
36929185	chr22:36929185:C:T	2.50405e-06	-1.23322e-10	-1.23917
36929662	chr22:36929662:C:T	3.3854e-06	-1.23322e-10	-0.937606
36929791	chr22:36929791:C:T	3.65034e-06	-1.60537	0.743116
36929930	chr22:36929930:C:T	2.33442e-06	-1.23322e-10	-1.30932
36930401	chr22:36930401:G:C	5.79941e-07	-1.45777	-1.24414
36930933	chr22:36930933:T:C	2.22765e-06	-1.23322e-10	-1.35613
36931665	chr22:36931665:C:T	8.50222e-07	-0.97413	-1.34521
36931937	chr22:36931937:A:G	2.08993e-06	-1.41995	-3.57427e-10
36932009	chr22:36932009:G:A	4.92408e-07	-1.60568	-1.25984
36932221	chr22:36932221:G:A	3.29835e-06	-1.23322e-10	-0.963654
36932334	chr22:36932334:C:T	2.92469e-06	-1.23322e-10	-1.08389
36932346	chr22:36932346:A:T	5.73907e-06	-1.23322e-10	-0.40978
36932383	chr22:36932383:C:T	5.13537e-07	-1.61573	-1.20779
36932457	chr22:36932457:G:A	5.31046e-07	-1.61613	-1.17386
36932704	chr22:36932704:C:T	2.70129e-06	-1.23322e-10	-1.16335
36933069	chr22:36933069:G:C	6.28586e-07	-1.4883	-1.13306
36933297	chr22:36933297:G:A	2.06245e-06	-1.43318	-3.57427e-10
36933391	chr22:36933391:G:A	3.23578e-06	-1.23322e-10	-0.982808
36933406	chr22:36933406:G:A	4.44763e-07	-1.61091	-1.35638
36933410	chr22:36933410:G:C	2.79108e-06	-1.23322e-10	-1.13065
36933594	chr22:36933594:G:A	1.72483e-06	-1.61195	-3.57427e-10
36933634	chr22:36933634:T:C	6.45439e-07	-1.46393	-1.13097
36933819	chr22:36933819:T:C	3.16219e-06	-1.23322e-10	-1.00581
36934032	chr22:36934032:C:T	4.94165e-07	-1.59284	-1.26913
36934040	chr22:36934040:T:C	7.45589e-07	-1.51022	-0.940439
36934137	chr22:36934137:A:G	5.77808e-05	-1.23322e-10	1.89958
36934207	chr22:36934207:A:G	7.76306e-07	-1.61541	-0.794877
36934458	chr22:36934458:T:G	4.96803e-07	-1.58584	-1.2708
36934653	chr22:36934653:G:A	2.41047e-06	-1.23322e-10	-1.27725
36934661	chr22:36934661:AC:A	2.33013e-06	-1.23322e-10	-1.31115
36934679	chr22:36934679:C:T	4.87152e-07	-1.61468	-1.26158
36934737	chr22:36934737:G:C	4.93898e-07	-1.54853	-1.31398
36934769	chr22:36934769:C:G	4.9562e-07	-1.56228	-1.29675
36934838	chr22:36934838:C:T	3.52829e-05	-1.23322e-10	1.40632
36935049	chr22:36935049:C:G	4.17408e-06	-1.23322e-10	-0.728184
36935565	chr22:36935565:G:A	5.45955e-07	-1.42827	-1.33403
36935704	chr22:36935704:A:T	5.56491e-05	-1.23322e-10	1.86199
36935961	chr22:36935961:AG:A	6.94256e-07	-1.51474	-1.00725
36936074	chr22:36936074:G:T	2.93188e-06	-1.23322e-10	-1.08143
36936165	chr22:36936165:A:G	1.9167e-06	-1.50647	-3.57427e-10
36936306	chr22:36936306:C:G	2.87951e-06	-1.23322e-10	-1.09946
36936518	chr22:36936518:C:T	2.48642e-06	-1.23322e-10	-1.24623
36936979	chr22:36936979:G:A	2.29663e-06	-1.23322e-10	-1.32563
36937016	chr22:36937016:G:T	4.59135e-06	0.56311	-1.19601
36937067	chr22:36937067:G:T	8.14428e-06	1.16412	-1.22388
36937325	chr22:36937325:G:A	1.8873e-06	-1.52193	-3.57427e-10
36937364	chr22:36937364:T:G	5.87062e-07	-1.51275	-1.17696
36937404	chr22:36937404:C:T	2.27362e-06	-1.23322e-10	-1.3357
36937752	chr22:36937752:A:G	1.56895e-06	-1.03572	-0.670954
36937762	chr22:36937762:G:A	9.04887e-07	-1.61106	-0.645963
36937894	chr22:36937894:C:T	2.21514e-06	-1.55869	0.19693
36938208	chr22:36938208:G:A	4.87332e-07	-1.61593	-1.25996
36938617	chr22:36938617:G:A	1.87211e-06	-1.53001	-3.57427e-10
36938958	chr22:36938958:G:A	2.59949e-06	-1.23322e-10	-1.20176
36939327	chr22:36939327:T:C	3.03489e-06	-1.23322e-10	-1.0469
36941367	chr22:36941367:C:T	5.22542e-07	-1.47101	-1.33512
36941730	chr22:36941730:A:G	8.49606e-06	-1.10741	1.08993
36941812	chr22:36941812:C:A	2.23054e-06	-1.23322e-10	-1.35483
36942220	chr22:36942220:G:A	2.64958e-06	-1.23322e-10	-1.18268
36942466	chr22:36942466:A:AG	7.32839e-06	0.171573	-0.336895
36942755	chr22:36942755:T:C	4.54681e-07	-1.60108	-1.34416
36942804	chr22:36942804:C:T	2.45429e-06	-1.23322e-10	-1.25924
36942976	chr22:36942976:C:T	4.50722e-05	1.8066	-0.155412
36943153	chr22:36943153:A:G	3.87477e-06	-1.14005	0.337464
36943223	chr22:36943223:C:T	2.62971e-05	-0.993025	2.10541
36943529	chr22:36943529:C:A	1.8971e-06	-1.51675	-3.57427e-10
36943542	chr22:36943542:T:C	2.29657e-06	-1.23322e-10	-1.32566
36943659	chr22:36943659:A:G	2.21562e-06	-1.23322e-10	-1.36154
36943704	chr22:36943704:T:A	1.73256e-06	-1.60748	-3.57427e-10
36943901	chr22:36943901:G:A	2.77543e-06	-1.23322e-10	-1.13627
36944145	chr22:36944145:C:T	5.9035e-06	-0.931315	0.549783
36944387	chr22:36944387:A:G	2.03084e-06	-1.48271	0.0340805
36944432	chr22:36944432:T:C	3.07148e-06	-1.23322e-10	-1.03492
36944549	chr22:36944549:G:T	1.68642e-05	-0.996185	1.6643
36944880	chr22:36944880:C:T	3.052e-06	-1.23322e-10	-1.04128
36945538	chr22:36945538:C:T	3.22397e-06	-0.986466	-3.57427e-10
36945824	chr22:36945824:T:TG	2.29547e-06	-1.23322e-10	-1.32614
36946034	chr22:36946034:T:G	1.98717e-06	-1.46926	-0.00110812
36946090	chr22:36946090:G:A	2.22257e-06	-1.23322e-10	-1.35841
36946121	chr22:36946121:T:C	2.31678e-06	-1.23322e-10	-1.3169
36946243	chr22:36946243:TAAAAGGCATCTTCTTCCGATA:T	4.15427e-05	-0.914858	2.4845
36946832	chr22:36946832:C:T	2.28045e-05	-1.38089	2.35077
36946846	chr22:36946846:T:G	4.69792e-06	-1.57899	0.969036
36947400	chr22:36947400:G:A	1.75893e-06	-1.59237	-3.57427e-10
36947604	chr22:36947604:T:A	3.51429e-06	0.46257	-1.36281
36948004	chr22:36948004:G:A	2.48675e-06	-1.23322e-10	-1.2461
36948085	chr22:36948085:G:A	2.99002e-06	-1.23322e-10	-1.0618
36948819	chr22:36948819:G:A	3.83807e-06	-1.59641	0.784306
36948967	chr22:36948967:A:G	4.86569e-06	-1.28495	0.710086
36949045	chr22:36949045:T:C	4.78131e-07	-1.56668	-1.32827
36949136	chr22:36949136:T:C	6.94306e-06	-1.28135	1.06202
36949212	chr22:36949212:G:C	1.50536e-06	-1.49323	-0.254816
36949270	chr22:36949270:T:C	1.51607e-06	-0.580286	-1.16067
36949276	chr22:36949276:T:C	1.2819e-05	-1.23322e-10	0.393853
36949364	chr22:36949364:G:A	6.0157e-06	-1.23322e-10	-0.362705
36949395	chr22:36949395:T:A	6.04379e-06	-1.35149	0.993442
36949423	chr22:36949423:C:T	6.01898e-06	-1.34565	0.983485
36949562	chr22:36949562:G:A	6.24856e-06	-1.35355	1.02882
36949772	chr22:36949772:G:A	6.19745e-06	-1.38677	1.05383
36949940	chr22:36949940:C:T	5.4045e-06	-1.56972	1.09988
36949955	chr22:36949955:G:A	3.4811e-06	-1.23322e-10	-0.909731
36950188	chr22:36950188:C:T	4.39719e-06	-1.23322e-10	-0.676111
36950297	chr22:36950297:C:T	1.4408e-05	-1.23322e-10	0.510708
36950608	chr22:36950608:G:A	6.13163e-06	-1.37995	1.03633
36950900	chr22:36950900:G:T	2.47159e-06	-1.23322e-10	-1.25222
36950970	chr22:36950970:A:G	6.4426e-06	-1.38849	1.09435
36951038	chr22:36951038:T:C	6.29621e-06	-1.34591	1.02878
36951053	chr22:36951053:G:A	2.60959e-06	-1.23322e-10	-1.19788
36951319	chr22:36951319:G:A	2.97737e-06	-0.0283467	-1.03769
36951323	chr22:36951323:T:A	6.21599e-06	-1.35654	1.02659
36951374	chr22:36951374:T:A	6.33878e-06	-1.34904	1.03865
36951529	chr22:36951529:T:C	3.0608e-06	-1.59218	0.553781
36951638	chr22:36951638:T:G	2.31715e-06	-1.23322e-10	-1.31674
36951790	chr22:36951790:G:T	6.41586e-06	-1.31138	1.01308
36951809	chr22:36951809:C:T	6.22748e-06	-1.4208	1.09269
36951819	chr22:36951819:T:C	6.12456e-06	-1.32403	0.979259
36951918	chr22:36951918:C:T	8.28677e-06	-0.668094	0.625677
36951978	chr22:36951978:C:T	2.67874e-06	-0.264544	-0.907188
36952058	chr22:36952058:G:A	7.08689e-06	-1.23322e-10	-0.198832
36952347	chr22:36952347:A:G	2.30006e-05	-1.23322e-10	0.978444
36952352	chr22:36952352:G:A	6.56211e-06	-1.30802	1.03225
36952543	chr22:36952543:C:G	2.22792e-06	-1.23322e-10	-1.35601
36952617	chr22:36952617:G:A	2.56339e-05	-1.23322e-10	1.08684
36952872	chr22:36952872:G:A	2.34258e-06	-1.23322e-10	-1.30582
36952886	chr22:36952886:T:C	6.88643e-06	-1.38075	1.15323
36953208	chr22:36953208:A:G	9.24281e-07	-0.913076	-1.32274
36953227	chr22:36953227:G:A	2.64826e-06	-1.23322e-10	-1.18317
36953807	chr22:36953807:G:A	2.90474e-06	-1.23322e-10	-1.09073
36953951	chr22:36953951:T:C	1.91092e-06	-1.60634	0.0968512
36954110	chr22:36954110:G:T	9.72656e-07	-1.58349	-0.601312
36954376	chr22:36954376:G:A	5.23418e-07	-1.60255	-1.20191
36954547	chr22:36954547:C:T	3.53516e-06	-1.23322e-10	-0.894319
36955308	chr22:36955308:C:T	2.56872e-06	-1.23322e-10	-1.21367
36955385	chr22:36955385:T:C	3.27953e-05	-1.23322e-10	1.33321
36955498	chr22:36955498:C:T	2.91984e-06	-1.23322e-10	-1.08555
36956888	chr22:36956888:T:A	8.94999e-05	-1.23322e-10	2.33716
36957053	chr22:36957053:C:T	2.60146e-06	-1.23322e-10	-1.201
36957451	chr22:36957451:C:T	5.8751e-07	-1.58722	-1.10172
36957473	chr22:36957473:C:T	7.33531e-06	-1.23322e-10	-0.164378
36958313	chr22:36958313:C:T	5.37006e-07	-1.60211	-1.17672
36958869	chr22:36958869:T:C	4.57989e-07	-1.61138	-1.32661
36958971	chr22:36958971:A:C	2.49694e-06	-1.23322e-10	-1.24201
36959427	chr22:36959427:G:A	5.84543e-07	-1.60239	-1.09161
36959440	chr22:36959440:A:G	7.05789e-06	-0.507318	0.304386
36959554	chr22:36959554:G:A	4.92873e-06	-1.23322e-10	-0.561996
36959665	chr22:36959665:G:A	5.76893e-05	-0.135597	2.03359
36959845	chr22:36959845:A:G	1.74486e-06	-1.6004	-3.57427e-10
36959874	chr22:36959874:C:T	3.10753e-06	-1.23322e-10	-1.02325
36959940	chr22:36959940:C:T	1.21166e-06	-0.882703	-1.08239
36960397	chr22:36960397:A:G	1.1765e-05	-1.23322e-10	0.30805
36960449	chr22:36960449:G:GC	7.4214e-06	-1.23322e-10	-0.15271
36960529	chr22:36960529:T:A	5.35602e-06	-1.23322e-10	-0.478857
36960603	chr22:36960603:A:G	1.74339e-06	-0.304276	-1.29697
36960682	chr22:36960682:C:T	3.04491e-06	-1.23322e-10	-1.04361
36960802	chr22:36960802:G:A	1.14447e-05	-1.23322e-10	0.280446
36960977	chr22:36960977:A:G	5.22542e-06	-1.23322e-10	-0.503543
36961128	chr22:36961128:C:T	4.74286e-07	-1.58633	-1.3167
36961178	chr22:36961178:G:A	6.6223e-07	-1.59348	-0.975744
36961187	chr22:36961187:G:T	3.59041e-05	-1.23322e-10	1.42377
36961836	chr22:36961836:G:A	5.26921e-07	-1.60968	-1.1881
36961916	chr22:36961916:A:G	6.70809e-06	-1.23322e-10	-0.253764
36962034	chr22:36962034:C:G	6.00037e-06	-1.23322e-10	-0.365257
36962041	chr22:36962041:C:T	3.19358e-06	-1.23322e-10	-0.995935
36962138	chr22:36962138:G:T	2.56351e-06	-1.23322e-10	-1.2157
36962357	chr22:36962357:C:T	1.21e-06	-0.927404	-1.03905
36962393	chr22:36962393:A:AAC	4.48223e-07	-1.61528	-1.34426
36962669	chr22:36962669:T:G	4.54906e-07	-1.61252	-1.33222
36962991	chr22:36962991:C:T	3.52245e-05	-1.23322e-10	1.40466
36963225	chr22:36963225:A:T	2.62145e-06	-1.23322e-10	-1.19335
36963448	chr22:36963448:G:A	5.79138e-07	-1.49505	-1.20824
36963575	chr22:36963575:C:T	2.81965e-06	-1.12046	-3.57427e-10
36963580	chr22:36963580:C:T	3.19692e-06	-0.994889	-3.57427e-10
36963798	chr22:36963798:T:C	2.82996e-06	-1.23322e-10	-1.11682
36963902	chr22:36963902:G:A	2.42055e-06	-1.23322e-10	-1.27308
36963913	chr22:36963913:C:T	1.06688e-06	-0.993206	-1.09913
36964055	chr22:36964055:C:T	2.6624e-06	-1.23322e-10	-1.17785
36964370	chr22:36964370:TA:T	5.57735e-07	-1.58353	-1.15741
36964375	chr22:36964375:C:T	6.05138e-07	-1.48543	-1.17395
36964511	chr22:36964511:A:G	1.68586e-06	-1.06547	-0.569331
36964679	chr22:36964679:G:A	3.86348e-05	-1.23322e-10	1.49708
36964832	chr22:36964832:C:T	1.08282e-06	-1.01431	-1.06321
36965192	chr22:36965192:G:A	3.89588e-05	-1.23322e-10	1.50543
36965579	chr22:36965579:A:G	4.34089e-05	-1.23322e-10	1.61359
36965734	chr22:36965734:C:T	1.46424e-06	-1.03507	-0.740674
36965816	chr22:36965816:A:G	1.60284e-06	-0.955713	-0.72959
36965961	chr22:36965961:A:T	1.54026e-06	-0.955238	-0.769891
36965965	chr22:36965965:G:A	1.47462e-06	-0.981739	-0.786937
36965969	chr22:36965969:A:C	1.46126e-06	-0.999984	-0.777796
36966002	chr22:36966002:T:G	1.46927e-06	-1.00087	-0.771444
36966011	chr22:36966011:G:A	1.50683e-06	-0.96423	-0.782843
36966013	chr22:36966013:A:G	1.49423e-06	-0.976549	-0.778918
36966132	chr22:36966132:A:G	1.50173e-06	-0.981074	-0.769383
36966213	chr22:36966213:A:T	1.54168e-06	-0.975708	-0.748497
36966244	chr22:36966244:C:T	1.47594e-06	-1.01342	-0.75436
36966245	chr22:36966245:A:G	1.49864e-06	-0.998157	-0.75436
36966327	chr22:36966327:A:G	1.32766e-06	-1.04112	-0.832537
36966345	chr22:36966345:T:C	1.33456e-06	-1.01499	-0.853488
36966361	chr22:36966361:TTTATTTTA:T	1.40412e-06	-0.969126	-0.848538
36966441	chr22:36966441:C:T	1.31964e-06	-1.02217	-0.857545
36966450	chr22:36966450:C:T	1.33408e-06	-1.01455	-0.854291
36966451	chr22:36966451:C:A	1.34914e-06	-0.996726	-0.860884
36966458	chr22:36966458:A:G	1.30675e-06	-1.04007	-0.849468
36966528	chr22:36966528:C:T	1.33163e-06	-1.03115	-0.839528
36966643	chr22:36966643:G:A	4.75313e-06	-1.23322e-10	-0.598273
36966675	chr22:36966675:T:C	1.37095e-06	-1.0134	-0.828167
36966834	chr22:36966834:G:A	1.355e-06	-1.05211	-0.80117
36967080	chr22:36967080:T:C	1.22721e-06	-1.05883	-0.893499
36967114	chr22:36967114:C:G	1.27339e-06	-1.10585	-0.809548
36967159	chr22:36967159:C:T	1.33271e-06	-1.06598	-0.803883
36967186	chr22:36967186:A:T	7.91413e-05	0.232098	1.98206
36967361	chr22:36967361:G:A	1.43202e-06	-1.09385	-0.70414
36967417	chr22:36967417:A:G	1.51995e-06	-0.959393	-0.779009
36967456	chr22:36967456:C:T	2.59574e-06	-1.23322e-10	-1.2032
36967593	chr22:36967593:G:GC	5.67091e-07	-1.61364	-1.11067
36967740	chr22:36967740:T:C	1.30823e-06	-1.04647	-0.84193
36967773	chr22:36967773:T:TATAC	2.53624e-06	-1.23322e-10	-1.22639
36967857	chr22:36967857:C:G	3.5765e-05	-1.23322e-10	1.41989
36967923	chr22:36967923:G:A	1.47192e-06	-1.04309	-0.727421
36968005	chr22:36968005:C:T	1.27006e-06	-1.08234	-0.835678
36968083	chr22:36968083:C:T	1.46804e-06	-1.04636	-0.726785
36968174	chr22:36968174:A:C	2.81721e-06	-1.23322e-10	-1.12133
36968777	chr22:36968777:T:C	2.26479e-06	-1.23322e-10	-1.3396
36968952	chr22:36968952:T:C	2.85408e-06	-1.23322e-10	-1.10833
36969233	chr22:36969233:C:T	1.3907e-06	-1.42238	-0.404894
36969362	chr22:36969362:T:C	2.21349e-06	-1.23322e-10	-1.36251
36969480	chr22:36969480:G:C	8.10081e-06	-0.0651137	-3.57427e-10
36969708	chr22:36969708:G:A	4.58354e-06	-1.23322e-10	-0.634605
36969885	chr22:36969885:C:T	1.29584e-06	-1.41202	-0.485897
36969920	chr22:36969920:AAAAAAAG:A	2.1713e-06	-1.4764	0.0946486
36969996	chr22:36969996:C:T	4.57465e-06	-1.23322e-10	-0.636548
36970111	chr22:36970111:C:T	6.73676e-06	-1.23322e-10	-0.249498
36970372	chr22:36970372:A:T	5.70903e-06	-1.23322e-10	-0.415029
36970416	chr22:36970416:G:T	2.7248e-06	-1.23322e-10	-1.15468
36970476	chr22:36970476:C:T	3.72292e-06	-1.23322e-10	-0.842569
36970538	chr22:36970538:C:T	3.25279e-06	-1.23322e-10	-0.977565
36970577	chr22:36970577:T:C	5.63294e-07	-1.4226	-1.30843
36970721	chr22:36970721:C:T	1.44482e-05	-1.46653	1.98003
36970785	chr22:36970785:T:C	5.63805e-07	-1.4914	-1.23873
36971267	chr22:36971267:G:A	5.8977e-07	-1.57685	-1.10825
36971270	chr22:36971270:T:C	3.73617e-06	-1.23322e-10	-0.839018
36971324	chr22:36971324:G:T	5.37314e-07	-1.41543	-1.36282
36971359	chr22:36971359:C:T	2.77082e-06	-1.23322e-10	-1.13794
36971495	chr22:36971495:C:T	2.45279e-06	-1.61592	0.356071
36971682	chr22:36971682:C:T	1.2192e-06	-0.710292	-1.2486
36971770	chr22:36971770:G:GT	5.11255e-06	-1.23322e-10	-0.52538
36971887	chr22:36971887:T:C	2.58002e-06	-0.242666	-0.966613
36971974	chr22:36971974:G:A	2.34499e-06	-0.471814	-0.832981
36972055	chr22:36972055:G:A	5.35341e-06	-1.23322e-10	-0.479345
36972071	chr22:36972071:T:C	4.57071e-06	-0.124926	-0.512484
36972210	chr22:36972210:T:C	3.60824e-06	-0.144438	-0.72942
36972214	chr22:36972214:G:A	3.95662e-06	-0.0725742	-0.709114
36972360	chr22:36972360:C:CA	3.16133e-06	-0.165611	-0.840472
36972511	chr22:36972511:T:A	2.73138e-06	-1.23322e-10	-1.15227
36972837	chr22:36972837:C:T	3.03483e-06	-0.0160329	-1.03089
36972929	chr22:36972929:CAAG:C	3.17678e-06	0.0241861	-1.0254
36973047	chr22:36973047:G:C	2.99414e-06	-0.017357	-1.04306
36973255	chr22:36973255:C:T	2.87054e-06	-0.0634059	-1.03917
36973313	chr22:36973313:T:C	2.98456e-06	-0.0320322	-1.03159
36973336	chr22:36973336:A:G	2.82575e-06	-0.0743721	-1.04393
36973424	chr22:36973424:C:A	3.1259e-06	0.0331548	-1.05051
36973616	chr22:36973616:C:T	2.51304e-05	-1.23322e-10	1.067
36973654	chr22:36973654:C:T	2.77537e-06	-1.13629	-3.57427e-10
36973691	chr22:36973691:C:A	5.12344e-06	0.155909	-0.679161
36973713	chr22:36973713:C:A	5.16673e-07	-1.54807	-1.26935
36973839	chr22:36973839:G:A	7.83104e-06	1.14248	-1.24146
36974041	chr22:36974041:T:G	2.93573e-06	-1.23322e-10	-1.08012
36974126	chr22:36974126:G:A	1.42691e-05	1.76999	-1.26898
36974291	chr22:36974291:C:T	2.1976e-05	-1.16429	2.09716
36974392	chr22:36974392:G:C	2.66422e-06	-1.17717	-3.57427e-10
36974640	chr22:36974640:G:A	1.51967e-05	-1.23322e-10	0.564003
36974722	chr22:36974722:A:AG	8.36001e-07	-1.14474	-1.19146
36974947	chr22:36974947:C:T	8.14212e-07	-1.27769	-1.08492
36975068	chr22:36975068:G:A	1.0501e-06	-1.61454	-0.493657
36975156	chr22:36975156:C:T	6.08537e-07	-1.56432	-1.08946
36975157	chr22:36975157:G:A	2.61114e-05	-1.23322e-10	1.10529
36975269	chr22:36975269:C:T	2.53614e-06	-1.22644	-3.57427e-10
36975491	chr22:36975491:G:A	3.29292e-06	-0.965304	-3.57427e-10
36975885	chr22:36975885:A:G	7.8021e-07	-1.19378	-1.21149
36976088	chr22:36976088:T:G	4.50951e-06	-0.346592	-0.304299
36976091	chr22:36976091:T:C	4.75388e-06	-0.314328	-0.283788
36976286	chr22:36976286:G:A	6.88219e-05	3.30384	-1.2294
36976320	chr22:36976320:C:T	4.53886e-06	-0.347836	-0.296567
36976366	chr22:36976366:G:A	4.62755e-06	-0.325784	-0.299267
36976404	chr22:36976404:G:A	2.56156e-06	-1.23322e-10	-1.21646
36976489	chr22:36976489:C:T	2.90767e-06	-1.23322e-10	-1.08973
36976553	chr22:36976553:A:G	2.48715e-06	-1.23322e-10	-1.24594
36976676	chr22:36976676:A:G	5.08126e-07	-1.58231	-1.25179
36976903	chr22:36976903:A:G	5.79132e-07	-1.43114	-1.27216
36977258	chr22:36977258:A:G	1.97139e-06	-1.47834	-3.57427e-10
36977477	chr22:36977477:C:T	6.35582e-07	-1.29997	-1.31032
36977479	chr22:36977479:G:A	5.72445e-06	-0.330203	-0.0821293
36977614	chr22:36977614:T:C	2.21304e-06	-1.23322e-10	-1.36271
36977832	chr22:36977832:G:T	4.65047e-06	-1.23322e-10	-0.62011
36977846	chr22:36977846:G:A	2.26937e-06	-1.23322e-10	-1.33758
36977973	chr22:36977973:T:C	3.9421e-06	-1.23322e-10	-0.785365
36978266	chr22:36978266:T:C	2.44101e-06	-1.23322e-10	-1.26467
36978388	chr22:36978388:G:A	2.26166e-05	-0.418556	1.38016
36978421	chr22:36978421:C:T	3.46559e-06	-1.23322e-10	-0.914193
36978505	chr22:36978505:T:A	3.44579e-06	-1.23322e-10	-0.919923
36978608	chr22:36978608:C:T	2.53245e-05	-1.23322e-10	1.07469
36978710	chr22:36978710:C:T	7.67842e-07	-1.08053	-1.34071
36978735	chr22:36978735:G:A	2.42946e-06	-1.23322e-10	-1.26941
36978861	chr22:36978861:C:A	3.03414e-06	-1.23322e-10	-1.04715
36978893	chr22:36978893:A:G	2.61942e-06	-1.23322e-10	-1.19412
36979050	chr22:36979050:G:A	2.38289e-06	-1.23322e-10	-1.28876
36979076	chr22:36979076:A:G	6.63363e-07	-1.22121	-1.3463
36979098	chr22:36979098:T:C	3.21759e-06	-1.23322e-10	-0.988444
36979234	chr22:36979234:A:T	3.03844e-06	-1.23322e-10	-1.04573
36979255	chr22:36979255:G:A	2.66675e-06	-1.23322e-10	-1.17622
36979462	chr22:36979462:T:C	2.39092e-06	-1.23322e-10	-1.2854
36979627	chr22:36979627:G:A	1.60768e-05	-0.451348	1.07165
36979717	chr22:36979717:A:G	1.60422e-06	-0.520696	-1.16374
36980691	chr22:36980691:G:A	3.11957e-06	-1.23322e-10	-1.01938
36980915	chr22:36980915:G:A	3.068e-06	-1.23322e-10	-1.03605
36981053	chr22:36981053:T:C	6.25537e-06	0.815766	-1.1394
36981083	chr22:36981083:G:A	9.11004e-06	1.26107	-1.20877
36981159	chr22:36981159:G:A	3.71937e-06	-1.23322e-10	-0.843522
36981363	chr22:36981363:C:A	2.42957e-06	-1.23322e-10	-1.26936
36981395	chr22:36981395:CAG:C	1.4955e-05	0.790125	-0.242154
36981566	chr22:36981566:G:A	2.34711e-06	-1.23322e-10	-1.30389
36981658	chr22:36981658:C:CA	2.56759e-06	-1.23322e-10	-1.21411
36982038	chr22:36982038:T:C	3.67977e-06	-1.23322e-10	-0.854228
36982167	chr22:36982167:A:G	4.33134e-06	-0.232381	-0.458819
36982410	chr22:36982410:T:C	0.000237133	4.58104	-1.26949
36982702	chr22:36982702:G:A	4.83601e-06	-0.227517	-0.353471
36982817	chr22:36982817:A:G	5.01087e-07	-1.48571	-1.36234
36983498	chr22:36983498:A:G	1.2341e-06	-0.998361	-0.948373
36983505	chr22:36983505:C:T	2.25094e-06	0.00532388	-1.35105
36983599	chr22:36983599:G:A	4.96074e-07	-1.49549	-1.36261
36983648	chr22:36983648:T:C	1.41863e-05	1.58791	-1.09271
36983722	chr22:36983722:T:G	1.70168e-05	1.74642	-1.0693
36983979	chr22:36983979:T:C	1.18464e-06	-0.999994	-0.987648
36984040	chr22:36984040:C:T	8.65206e-07	-1.28156	-1.02031
36984256	chr22:36984256:A:C	1.08134e-06	-1.11651	-0.962368
36984261	chr22:36984261:A:C	9.58693e-06	-1.23322e-10	0.103323
36984339	chr22:36984339:G:C	4.98451e-07	-1.49057	-1.36276
36984729	chr22:36984729:A:G	2.25561e-06	-1.23322e-10	-1.34366
36985302	chr22:36985302:C:T	3.10944e-06	-0.987557	-0.035079
36985410	chr22:36985410:G:A	1.10549e-06	-1.09006	-0.966734
36985538	chr22:36985538:C:A	2.56796e-06	-1.21396	-3.57427e-10
36985633	chr22:36985633:C:T	1.05952e-06	-1.14492	-0.954338
36985735	chr22:36985735:T:C	2.39392e-06	-1.23322e-10	-1.28415
36986058	chr22:36986058:C:A	2.39392e-06	-1.23322e-10	-1.28415
36986209	chr22:36986209:A:G	1.5623e-05	1.63781	-1.04614
36986271	chr22:36986271:A:G	5.91606e-06	-0.379406	-3.57427e-10
36986277	chr22:36986277:T:C	8.5052e-07	-1.2653	-1.05369
36986444	chr22:36986444:A:G	1.3734e-06	-1.187	-0.652784
36986509	chr22:36986509:G:A	2.37676e-06	-1.23322e-10	-1.29134
36987006	chr22:36987006:C:T	3.51014e-06	0.461086	-1.36251
36987137	chr22:36987137:G:C	2.44594e-06	-1.23322e-10	-1.26265
36987200	chr22:36987200:T:G	1.04682e-05	0.19126	-3.57427e-10
36987244	chr22:36987244:T:C	2.26558e-06	-1.23322e-10	-1.33925
36987362	chr22:36987362:T:C	1.16851e-06	-1.05655	-0.9448
36987436	chr22:36987436:G:A	1.09498e-06	-1.10658	-0.959765
36987574	chr22:36987574:G:A	3.31552e-06	0.404145	-1.36261
36987691	chr22:36987691:C:T	2.3931e-06	-1.23322e-10	-1.28449
36987768	chr22:36987768:G:T	9.63705e-07	-1.13514	-1.05891
36988159	chr22:36988159:A:G	1.32044e-05	1.57123	-1.14776
36988295	chr22:36988295:C:T	3.27382e-06	0.386805	-1.35792
36988658	chr22:36988658:G:A	4.9683e-07	-1.49472	-1.36187
36988893	chr22:36988893:G:A	2.41592e-06	-1.23322e-10	-1.275
36989008	chr22:36989008:C:A	1.23895e-06	-0.937837	-1.00498
36989229	chr22:36989229:C:G	9.43278e-07	-1.1882	-1.02727
36990016	chr22:36990016:G:A	3.29669e-06	0.398561	-1.36272
36990067	chr22:36990067:C:A	1.83248e-06	-1.55141	-3.57427e-10
36990440	chr22:36990440:G:A	2.25716e-06	-1.34297	-3.57427e-10
36990638	chr22:36990638:C:T	9.75572e-06	-1.23322e-10	0.120776
36990753	chr22:36990753:G:A	1.02595e-06	-1.11224	-1.01922
36990879	chr22:36990879:T:C	3.47143e-06	0.450336	-1.36285
36990958	chr22:36990958:G:A	2.39392e-06	-1.23322e-10	-1.28415
36991216	chr22:36991216:T:C	8.72619e-07	-0.935543	-1.35779
36991362	chr22:36991362:T:A	5.46858e-06	-1.23322e-10	-0.458059
36991420	chr22:36991420:C:T	3.06374e-06	0.325178	-1.36262
36991794	chr22:36991794:C:A	8.51766e-07	-1.27052	-1.047
36991824	chr22:36991824:C:A	2.35824e-06	-1.23322e-10	-1.29916
36991896	chr22:36991896:G:A	2.31175e-06	-1.23322e-10	-1.31907
36992999	chr22:36992999:A:C	8.80594e-07	-0.92966	-1.35458
36993486	chr22:36993486:A:G	2.47198e-06	-1.13465	-0.117411
36993845	chr22:36993845:A:T	2.39208e-06	-1.23322e-10	-1.28491
36993957	chr22:36993957:A:C	4.91804e-07	-1.50772	-1.35904
36994100	chr22:36994100:A:G	5.50129e-06	-0.452095	-3.57427e-10
36994293	chr22:36994293:C:T	1.02642e-06	-1.12278	-1.00822
36994694	chr22:36994694:A:G	1.50183e-06	-0.687653	-1.06274
36994826	chr22:36994826:T:C	2.21332e-06	-1.23322e-10	-1.36259
36995117	chr22:36995117:A:G	7.25891e-06	-0.174848	-3.57427e-10
36995230	chr22:36995230:G:A	2.21362e-06	-1.23322e-10	-1.36245
36995594	chr22:36995594:C:T	1.02136e-06	-1.10385	-1.0321
36995956	chr22:36995956:G:T	9.70331e-07	-1.13992	-1.04727
36996235	chr22:36996235:AT:A	2.87463e-06	-1.00346	-0.0976936
36996380	chr22:36996380:G:A	2.36455e-06	-1.23322e-10	-1.29649
36996435	chr22:36996435:C:T	2.34761e-06	-1.23322e-10	-1.30368
36996558	chr22:36996558:T:A	2.34647e-06	-1.23322e-10	-1.30417
36996982	chr22:36996982:T:A	2.30322e-06	-1.23322e-10	-1.32277
36996991	chr22:36996991:A:G	6.67927e-06	-0.258069	-3.57427e-10
36997407	chr22:36997407:A:G	2.25414e-06	-1.23322e-10	-1.34431
36997545	chr22:36997545:A:T	1.05849e-05	0.202347	-3.57427e-10
36997546	chr22:36997546:A:C	2.21775e-06	-1.23322e-10	-1.36058
36997966	chr22:36997966:A:G	1.46035e-05	0.524184	-3.57427e-10
36998253	chr22:36998253:G:A	8.70846e-07	-1.15977	-1.13559
36998282	chr22:36998282:C:T	1.58426e-05	1.7223	-1.11667
36998294	chr22:36998294:T:C	1.04113e-06	-1.16147	-0.955303
36998350	chr22:36998350:C:T	1.06459e-06	-1.14833	-0.946157
36998467	chr22:36998467:A:G	1.07944e-06	-1.134	-0.946627
36998679	chr22:36998679:A:G	1.05859e-06	-1.16207	-0.938067
36998690	chr22:36998690:T:C	1.04069e-06	-1.18482	-0.932376
36998736	chr22:36998736:A:T	9.32406e-07	-1.2634	-0.963668
36998806	chr22:36998806:C:T	6.96253e-07	-1.35514	-1.16398
36998978	chr22:36998978:G:A	3.35438e-06	0.411192	-1.358
36999253	chr22:36999253:T:C	2.33409e-06	-1.23322e-10	-1.30946
36999293	chr22:36999293:G:C	1.03092e-06	-1.03879	-1.08784
36999346	chr22:36999346:G:T	6.33515e-05	-1.23322e-10	1.99162
36999430	chr22:36999430:T:A	2.39509e-05	1.55526	-0.536334
36999983	chr22:36999983:G:C	2.3439e-06	-1.23322e-10	-1.30526
37000012	chr22:37000012:A:G	6.4699e-06	-1.23322e-10	-0.289917
37000205	chr22:37000205:G:T	6.73681e-06	-0.249491	-3.57427e-10
37000262	chr22:37000262:A:G	1.93969e-05	1.46172	-0.653687
37000316	chr22:37000316:C:T	1.23823e-05	-1.23322e-10	0.359189
37000376	chr22:37000376:C:T	1.0957e-06	-1.22418	-0.841504
37000470	chr22:37000470:C:G	2.34578e-06	-1.23322e-10	-1.30446
37001098	chr22:37001098:C:A	2.25977e-06	-1.23322e-10	-1.34181
37001509	chr22:37001509:T:C	6.38417e-05	2.50208	-0.50275
37001835	chr22:37001835:A:G	2.65092e-06	-1.23322e-10	-1.18217
37002154	chr22:37002154:C:T	1.30823e-06	-0.952147	-0.936252
37002160	chr22:37002160:C:A	1.4321e-06	-0.914098	-0.883837
37002600	chr22:37002600:C:T	2.24371e-06	-1.23322e-10	-1.34895
37003053	chr22:37003053:G:A	5.33816e-06	-1.23322e-10	-0.482197
37003193	chr22:37003193:T:A	2.07063e-05	-1.23322e-10	0.873361
37003293	chr22:37003293:C:T	1.58879e-06	-1.2479	-0.446201
37004103	chr22:37004103:A:C	6.93355e-07	-1.38516	-1.13813
37004157	chr22:37004157:C:T	1.07167e-05	0.214724	-3.57427e-10
37004462	chr22:37004462:C:A	1.32163e-06	-1.23591	-0.642303
37004549	chr22:37004549:G:A	2.74399e-06	-1.23322e-10	-1.14767
37004746	chr22:37004746:A:G	1.8633e-05	1.47343	-0.705573
37004837	chr22:37004837:A:G	0.000116242	2.52399	0.0746095
37004839	chr22:37004839:C:T	7.87346e-06	-1.23322e-10	-0.0935801
37004916	chr22:37004916:G:A	3.35514e-05	1.79491	-0.438911
37004935	chr22:37004935:G:A	4.50659e-06	-0.804774	0.153237
37004983	chr22:37004983:C:T	2.2755e-06	-1.23322e-10	-1.33488
37005060	chr22:37005060:G:A	3.57629e-05	1.84855	-0.428713
37005089	chr22:37005089:A:G	2.22112e-06	-1.23322e-10	-1.35907
37005166	chr22:37005166:G:T	2.25273e-06	-1.23322e-10	-1.34494
37005218	chr22:37005218:G:A	3.7347e-05	1.91995	-0.456778
37005284	chr22:37005284:CCA:C	2.39403e-06	-1.23322e-10	-1.2841
37005323	chr22:37005323:G:A	3.76467e-05	1.88309	-0.411924
37005437	chr22:37005437:G:A	2.39473e-06	-1.23322e-10	-1.28381
37005469	chr22:37005469:G:A	1.28505e-06	-1.2712	-0.63508
37005477	chr22:37005477:C:T	2.04846e-05	1.38709	-0.524492
37005491	chr22:37005491:G:A	2.57192e-05	1.52472	-0.434559
37005593	chr22:37005593:T:C	5.00022e-06	-1.23322e-10	-0.547596
37005688	chr22:37005688:G:A	7.53216e-07	-1.08521	-1.35527
37005751	chr22:37005751:G:T	1.68443e-05	1.51546	-0.848525
37006125	chr22:37006125:C:G	2.27005e-06	-1.23322e-10	-1.33727
37006341	chr22:37006341:C:A	9.3275e-07	-1.36129	-0.865405
37006580	chr22:37006580:G:C	2.31181e-06	-1.23322e-10	-1.31905
37006739	chr22:37006739:G:T	3.48872e-05	1.83363	-0.438587
37006752	chr22:37006752:A:G	2.20386e-06	-1.36687	-3.57427e-10
37006778	chr22:37006778:T:C	1.57638e-05	0.964873	-0.364232
37006973	chr22:37006973:G:T	2.2625e-06	-1.23322e-10	-1.34061
37007261	chr22:37007261:C:T	2.62826e-05	1.51949	-0.407662
37007378	chr22:37007378:C:T	2.44075e-06	-1.23322e-10	-1.26477
37007807	chr22:37007807:A:G	2.21348e-06	-1.23322e-10	-1.36251
37008026	chr22:37008026:T:A	2.21371e-06	-1.23322e-10	-1.36241
37008055	chr22:37008055:C:T	2.39361e-06	-1.23322e-10	-1.28427
37008126	chr22:37008126:A:C	4.52795e-07	-1.5865	-1.36289
37008140	chr22:37008140:A:G	2.39424e-06	-1.23322e-10	-1.28401
37008208	chr22:37008208:G:A	1.74381e-05	1.67877	-0.977195
37008368	chr22:37008368:G:C	1.30376e-06	-0.753502	-1.13832
37008529	chr22:37008529:T:C	2.23044e-06	-1.23322e-10	-1.35488
37008795	chr22:37008795:C:T	6.36566e-06	-1.23322e-10	-0.30616
37008796	chr22:37008796:G:A	1.79663e-05	1.71922	-0.987795
37008871	chr22:37008871:C:T	2.91246e-06	-1.08808	-3.57427e-10
37009285	chr22:37009285:G:A	2.28585e-06	-1.23322e-10	-1.33034
37009367	chr22:37009367:G:T	1.24765e-05	-0.666606	1.03338
37009376	chr22:37009376:G:A	6.44819e-05	2.67126	-0.661957
37009400	chr22:37009400:G:A	8.9276e-05	2.78925	-0.454598
37009589	chr22:37009589:C:T	6.77199e-05	2.73715	-0.678849
37009630	chr22:37009630:C:T	9.63057e-06	-0.365005	0.472869
37009870	chr22:37009870:A:C	3.70839e-05	2.25607	-0.799967
37010216	chr22:37010216:T:G	1.60567e-05	1.32697	-0.707922
37010360	chr22:37010360:G:T	1.99136e-05	1.75864	-0.924309
37010737	chr22:37010737:C:T	3.97741e-06	-1.23322e-10	-0.776446
37010814	chr22:37010814:G:A	1.94696e-06	-1.49081	-3.57427e-10
37011023	chr22:37011023:C:T	3.15381e-06	-1.00847	-3.57427e-10
37011068	chr22:37011068:G:C	2.54303e-06	-1.22372	-3.57427e-10
37011255	chr22:37011255:G:A	3.68066e-06	-1.23322e-10	-0.853986
37011486	chr22:37011486:T:C	5.09733e-05	2.52264	-0.748416
37011913	chr22:37011913:A:C	6.32747e-07	-1.52812	-1.08665
37012094	chr22:37012094:T:C	2.1384e-05	1.75208	-0.846513
37012173	chr22:37012173:C:T	2.28952e-06	-1.23322e-10	-1.32874
37012175	chr22:37012175:C:T	4.68726e-06	-0.61223	-3.57427e-10
37012189	chr22:37012189:A:G	3.72534e-05	2.46019	-0.999525
37012429	chr22:37012429:T:C	2.98805e-06	-1.06246	-3.57427e-10
37012470	chr22:37012470:C:T	3.6061e-06	0.473156	-1.34761
37012598	chr22:37012598:T:C	2.34897e-06	-1.3031	-3.57427e-10
37012618	chr22:37012618:A:G	2.21511e-06	-1.23322e-10	-1.36177
37012678	chr22:37012678:T:C	1.23476e-05	0.68541	-0.329022
37012788	chr22:37012788:G:A	7.06469e-07	-1.15739	-1.34717
37012806	chr22:37012806:G:A	1.9704e-06	-1.47884	-3.57427e-10
37013037	chr22:37013037:C:T	3.92048e-06	0.271569	-1.06243
37013185	chr22:37013185:G:A	7.98498e-06	0.319972	-0.399488
37013278	chr22:37013278:T:C	9.62995e-06	0.972132	-0.864332
37013438	chr22:37013438:A:C	4.98471e-07	-1.53605	-1.31724
37013534	chr22:37013534:GACT:G	2.44051e-06	-1.23322e-10	-1.26487
37013535	chr22:37013535:A:G	1.25154e-05	0.483263	-0.113378
37013540	chr22:37013540:A:T	2.4791e-06	-1.23322e-10	-1.24918
37014148	chr22:37014148:G:A	2.96345e-06	-1.07072	-3.57427e-10
37014168	chr22:37014168:C:T	1.70325e-05	-0.188143	0.866186
37014327	chr22:37014327:A:G	0.0012013	0.788898	4.14518
37014365	chr22:37014365:G:A	6.22985e-06	-1.23322e-10	-0.327726
37014505	chr22:37014505:C:T	2.32601e-06	-1.23322e-10	-1.31292
37014926	chr22:37014926:T:C	2.05719e-06	-0.0736993	-1.36204
37015139	chr22:37015139:T:A	1.55642e-05	1.94438	-1.35649
37015149	chr22:37015149:T:C	1.69422e-05	2.02791	-1.35518
37015166	chr22:37015166:C:T	1.80472e-05	2.00083	-1.26491
37015467	chr22:37015467:AG:A	2.46002e-06	-1.23322e-10	-1.25691
37015541	chr22:37015541:A:G	3.63229e-05	2.66729	-1.23192
37015633	chr22:37015633:G:A	3.55851e-06	-0.887737	-3.57427e-10
37015662	chr22:37015662:T:A	4.85772e-06	-0.107579	-0.468929
37015692	chr22:37015692:T:G	1.72498e-06	-1.61186	-3.57427e-10
37015739	chr22:37015739:A:G	2.99133e-06	-1.23322e-10	-1.06136
37016092	chr22:37016092:T:C	2.88225e-05	2.54667	-1.34259
37016103	chr22:37016103:C:T	1.35491e-05	-0.771663	1.22091
37016133	chr22:37016133:G:A	2.68028e-06	-1.23322e-10	-1.17116
37017566	chr22:37017566:T:C	2.18652e-06	-0.0522286	-1.32254
37018427	chr22:37018427:T:G	2.21434e-06	-1.23322e-10	-1.36212
37019259	chr22:37019259:T:C	2.22715e-06	-1.23322e-10	-1.35635
37019355	chr22:37019355:A:G	2.21373e-06	-1.23322e-10	-1.3624
37019520	chr22:37019520:G:C	2.79969e-06	-1.23322e-10	-1.12757
37019922	chr22:37019922:C:T	3.69589e-06	-1.23322e-10	-0.849855
37020090	chr22:37020090:A:C	3.55236e-06	-0.889464	-3.57427e-10
37020372	chr22:37020372:C:T	2.21277e-06	-1.23322e-10	-1.36283
37020759	chr22:37020759:A:T	0.000148948	3.16837	-0.321848
37020762	chr22:37020762:G:A	1.86358e-06	-0.465562	-1.06902
37020783	chr22:37020783:C:T	2.97905e-06	-1.06547	-3.57427e-10
37021156	chr22:37021156:T:C	8.65129e-05	2.7001	-0.396881
37021285	chr22:37021285:C:T	1.74346e-05	0.70138	-3.57427e-10
37022220	chr22:37022220:G:A	3.18328e-06	0.14657	-1.14574
37023179	chr22:37023179:T:G	0.000113045	2.90191	-0.331203
37023234	chr22:37023234:C:T	9.18913e-07	-1.57093	-0.670713
37023301	chr22:37023301:T:C	5.18767e-07	-1.46062	-1.35276
37023444	chr22:37023444:G:A	2.21924e-06	-1.23322e-10	-1.35991
37023496	chr22:37023496:T:C	2.99666e-06	-1.05958	-3.57427e-10
37023541	chr22:37023541:A:G	7.88724e-07	-1.58528	-0.809135
37023544	chr22:37023544:G:A	2.98928e-06	-1.23322e-10	-1.06204
37024849	chr22:37024849:C:T	8.41444e-07	-1.54944	-0.780278
37025428	chr22:37025428:T:C	3.02776e-06	0.209938	-1.25919
37025557	chr22:37025557:A:T	1.95887e-06	-1.48471	-3.57427e-10
37025563	chr22:37025563:A:C	8.08099e-07	-1.01972	-1.35043
37025621	chr22:37025621:G:A	1.71402e-06	-0.567737	-1.0505
37025661	chr22:37025661:A:G	9.07065e-05	2.86131	-0.510762
37025929	chr22:37025929:G:T	2.27767e-06	-1.23322e-10	-1.33392
37026349	chr22:37026349:C:G	5.56584e-07	-1.58596	-1.15705
37026497	chr22:37026497:T:C	2.4907e-06	-1.23322e-10	-1.24451
37027006	chr22:37027006:A:G	5.62986e-06	-1.23322e-10	-0.428994
37027039	chr22:37027039:G:A	8.05015e-07	-1.54263	-0.831345
37027053	chr22:37027053:A:G	5.55541e-07	-1.60057	-1.14432
37027097	chr22:37027097:C:T	5.34654e-06	-1.23322e-10	-0.480628
37027101	chr22:37027101:T:C	5.22081e-07	-1.48712	-1.31989
37027113	chr22:37027113:C:T	1.89118e-06	-1.51988	-3.57427e-10
37027445	chr22:37027445:T:G	3.46772e-06	-0.543899	-0.369681
37028104	chr22:37028104:A:G	5.32231e-06	-1.23322e-10	-0.48517
37028386	chr22:37028386:A:G	1.52773e-05	0.569288	-3.57427e-10
37028808	chr22:37028808:A:T	2.45791e-06	-1.23322e-10	-1.25777
37028950	chr22:37028950:G:A	2.61983e-06	0.0377748	-1.23174
37028990	chr22:37028990:G:A	1.00883e-05	0.967642	-0.81334
37029160	chr22:37029160:G:A	1.57662e-06	-0.836351	-0.865441
37029161	chr22:37029161:G:A	1.57782e-06	-0.835596	-0.865441
37029550	chr22:37029550:G:A	2.25666e-06	-1.23322e-10	-1.34319
37029762	chr22:37029762:G:A	4.44765e-06	-1.23322e-10	-0.664703
37031429	chr22:37031429:C:A	1.07722e-05	-1.23322e-10	0.219886
37031542	chr22:37031542:C:T	1.05988e-06	-0.801883	-1.29704
37031552	chr22:37031552:C:T	1.00469e-06	-0.797212	-1.35519
37032335	chr22:37032335:G:C	4.46287e-06	-1.23322e-10	-0.661285
37032368	chr22:37032368:A:C	2.23172e-06	-1.23322e-10	-1.3543
37032558	chr22:37032558:A:G	2.29764e-05	1.53462	-0.55723
37032677	chr22:37032677:A:G	4.18923e-06	-1.23322e-10	-0.72456
37033079	chr22:37033079:A:G	6.7236e-06	-1.23322e-10	-0.251455
37033088	chr22:37033088:C:T	2.17269e-05	1.75926	-0.837784
37033511	chr22:37033511:C:G	4.31307e-06	-1.28437	0.588944
37033764	chr22:37033764:A:G	2.40919e-06	-1.27779	-3.57427e-10
37034068	chr22:37034068:C:T	2.21446e-06	-1.23322e-10	-1.36207
37035004	chr22:37035004:A:G	1.58888e-06	-1.29894	-0.395114
37035142	chr22:37035142:C:T	2.25766e-06	-1.23322e-10	-1.34275
37035712	chr22:37035712:T:G	7.73468e-06	-1.23322e-10	-0.111363
37035831	chr22:37035831:T:C	1.80648e-05	1.63976	-0.902878
37035840	chr22:37035840:G:A	3.00136e-06	-1.05801	-3.57427e-10
37036203	chr22:37036203:G:A	1.96087e-05	1.62966	-0.810768
37036381	chr22:37036381:C:T	0.000128264	1.52222	1.17479
37036470	chr22:37036470:A:T	1.49822e-06	-1.25421	-0.498588
37036592	chr22:37036592:A:G	3.76162e-05	1.47036	-3.57427e-10
37036653	chr22:37036653:C:A	1.92258e-06	-1.50341	-3.57427e-10
37036796	chr22:37036796:GT:G	1.41364e-06	-1.29953	-0.511378
37037079	chr22:37037079:C:T	3.06054e-06	-1.03849	-3.57427e-10
37038017	chr22:37038017:A:G	2.21486e-06	-1.23322e-10	-1.36189
37038563	chr22:37038563:G:A	3.86452e-06	-1.23322e-10	-0.805239
37038733	chr22:37038733:A:G	8.0772e-05	1.36299	0.871563
37038910	chr22:37038910:G:T	1.20754e-05	-1.23322e-10	0.33409
37039403	chr22:37039403:T:A	1.61136e-05	1.36991	-0.747321
37039860	chr22:37039860:A:G	1.89765e-06	-0.318427	-1.19803
37039881	chr22:37039881:A:G	1.00589e-05	-1.23322e-10	0.15138
37040303	chr22:37040303:G:A	9.44086e-05	1.3544	1.03615
37040308	chr22:37040308:T:C	2.54473e-05	1.53642	-0.456889
37040535	chr22:37040535:A:G	2.24976e-06	-1.23322e-10	-1.34625
37041132	chr22:37041132:G:A	6.23265e-06	-0.327275	-3.57427e-10
37041314	chr22:37041314:G:A	2.07887e-05	1.39318	-0.515844
37041647	chr22:37041647:T:C	4.09348e-06	-1.23322e-10	-0.747682
37041951	chr22:37041951:A:T	2.78571e-06	-1.23322e-10	-1.13257
37042076	chr22:37042076:A:C	2.23091e-06	-1.23322e-10	-1.35467
37042257	chr22:37042257:G:A	3.58742e-06	-0.879644	-3.57427e-10
37042279	chr22:37042279:C:T	2.73168e-06	-1.23322e-10	-1.15216
37042280	chr22:37042280:G:A	5.86788e-05	1.915	-3.57427e-10
37042870	chr22:37042870:T:C	6.25091e-07	-1.59419	-1.03274
37042914	chr22:37042914:T:C	7.07144e-05	1.4315	0.670068
37042993	chr22:37042993:A:G	4.91956e-07	-1.58298	-1.28346
37043039	chr22:37043039:A:G	2.58843e-06	-1.20603	-3.57427e-10
37043281	chr22:37043281:A:C	1.69431e-05	0.672785	-3.57427e-10
37043661	chr22:37043661:G:C	7.62094e-05	1.38508	0.791331
37043862	chr22:37043862:G:A	2.95962e-06	-1.23322e-10	-1.07202
37043956	chr22:37043956:G:A	9.91523e-06	-1.23322e-10	0.136994
37044150	chr22:37044150:A:G	1.08919e-05	-1.23322e-10	0.230944
37044277	chr22:37044277:G:A	2.67693e-06	-1.23322e-10	-1.17241
37044325	chr22:37044325:G:A	2.99047e-06	-1.23322e-10	-1.06165
37045992	chr22:37045992:G:A	2.63462e-06	-1.23322e-10	-1.18834
37046086	chr22:37046086:AAG:A	1.50051e-05	0.551314	-3.57427e-10
37046215	chr22:37046215:A:G	2.16667e-06	-1.38389	-3.57427e-10
37046299	chr22:37046299:T:C	6.74373e-05	2.05412	-3.57427e-10
37046313	chr22:37046313:T:C	1.05384e-05	-1.23322e-10	0.197943
37046975	chr22:37046975:G:T	5.03681e-06	-1.23322e-10	-0.540305
37047832	chr22:37047832:G:C	3.72584e-06	-1.23322e-10	-0.841787
37049183	chr22:37049183:C:T	6.06762e-06	-1.23322e-10	-0.354111
37049379	chr22:37049379:A:G	6.46935e-06	-1.23322e-10	-0.290002
37049380	chr22:37049380:T:G	2.24263e-06	-1.23322e-10	-1.34943
37049455	chr22:37049455:C:A	3.38308e-06	-1.23322e-10	-0.938292
37049628	chr22:37049628:T:C	0.000836825	4.80419	-0.231648
37049764	chr22:37049764:G:C	2.35837e-06	-1.23322e-10	-1.29911
37049791	chr22:37049791:G:A	4.35145e-06	-1.23322e-10	-0.686569
37049953	chr22:37049953:A:T	2.72043e-06	-1.15629	-3.57427e-10
37050094	chr22:37050094:C:G	1.88494e-06	-1.52318	-3.57427e-10
37050359	chr22:37050359:C:A	2.43293e-06	-1.23322e-10	-1.26798
37050742	chr22:37050742:C:A	2.40288e-06	-1.23322e-10	-1.28041
37051006	chr22:37051006:G:C	5.73959e-07	-1.56228	-1.15
37051279	chr22:37051279:C:T	4.32648e-06	-1.23322e-10	-0.692324
37051293	chr22:37051293:A:G	2.63085e-06	-1.23322e-10	-1.18977
37051399	chr22:37051399:GAA:G	2.57967e-06	-1.23322e-10	-1.20942
37051414	chr22:37051414:T:C	4.3376e-06	-1.23322e-10	-0.689756
37051428	chr22:37051428:C:T	2.60548e-06	-1.23322e-10	-1.19946
37051501	chr22:37051501:A:G	2.22342e-06	-1.23322e-10	-1.35803
37051520	chr22:37051520:G:A	3.07895e-06	-1.23322e-10	-1.03249
37052370	chr22:37052370:G:T	2.22286e-06	-1.23322e-10	-1.35828
37052612	chr22:37052612:C:T	3.36115e-06	-1.23322e-10	-0.944795
37052654	chr22:37052654:C:T	1.32464e-05	0.426644	-3.57427e-10
37052657	chr22:37052657:T:G	5.16358e-06	-1.23322e-10	-0.515447
37053295	chr22:37053295:C:T	1.36396e-05	0.455903	-3.57427e-10
37053355	chr22:37053355:A:G	3.07704e-06	-1.23322e-10	-1.03311
37053360	chr22:37053360:C:T	2.50473e-06	-1.23322e-10	-1.2389
37053568	chr22:37053568:T:C	7.249e-07	-1.60392	-0.874883
37054275	chr22:37054275:G:T	3.38263e-06	-1.23322e-10	-0.938423
37054355	chr22:37054355:G:A	4.42942e-06	-0.668809	-3.57427e-10
37054458	chr22:37054458:C:T	3.26206e-06	-1.23322e-10	-0.974719
37054650	chr22:37054650:G:C	1.36887e-05	0.459495	-3.57427e-10
37054777	chr22:37054777:C:T	2.90175e-06	-1.23322e-10	-1.09177
37055615	chr22:37055615:A:G	2.26297e-06	-1.3404	-3.57427e-10
37056095	chr22:37056095:C:T	3.37828e-06	-1.23322e-10	-0.93971
37056244	chr22:37056244:C:T	5.19682e-06	-1.23322e-10	-0.509031
37056675	chr22:37056675:T:A	6.25987e-06	-1.23322e-10	-0.322919
37057059	chr22:37057059:C:T	2.21587e-06	-1.23322e-10	-1.36143
37057219	chr22:37057219:A:G	4.43202e-07	-1.60828	-1.36253
37057412	chr22:37057412:C:T	5.95718e-07	-1.60848	-1.06659
37057799	chr22:37057799:G:A	2.55673e-06	-1.23322e-10	-1.21835
37057967	chr22:37057967:C:T	5.32459e-06	-1.23322e-10	-0.484742
37058106	chr22:37058106:T:C	1.36265e-05	-1.23322e-10	0.454938
37058209	chr22:37058209:G:A	2.48765e-06	-1.23322e-10	-1.24574
37058300	chr22:37058300:G:A	4.47031e-06	-1.23322e-10	-0.65962
37058589	chr22:37058589:G:A	2.11096e-05	-1.23322e-10	0.892649
37058775	chr22:37058775:C:T	6.62929e-06	-1.23322e-10	-0.26558
37059200	chr22:37059200:G:A	5.01564e-06	-1.23322e-10	-0.544516
37059263	chr22:37059263:C:T	2.49362e-06	-1.23322e-10	-1.24334
37059834	chr22:37059834:T:C	1.7931e-06	-1.57313	-3.57427e-10
37060614	chr22:37060614:T:C	1.85257e-05	-1.23322e-10	0.762079
37061018	chr22:37061018:C:A	4.21989e-06	-1.23322e-10	-0.717268
37061467	chr22:37061467:A:G	1.33077e-05	-1.23322e-10	0.431263
37061830	chr22:37061830:G:GC	2.64905e-06	-1.23322e-10	-1.18288
37061895	chr22:37061895:G:A	1.42892e-05	0.502425	-3.57427e-10
37062237	chr22:37062237:G:GCCT	1.93694e-06	-1.49597	-3.57427e-10
37062546	chr22:37062546:C:T	1.78355e-06	-1.57847	-3.57427e-10
37062726	chr22:37062726:CT:C	1.50282e-05	-1.23322e-10	0.552852
37063010	chr22:37063010:C:T	2.26023e-06	-1.23322e-10	-1.34161
37063051	chr22:37063051:G:A	2.64111e-06	-1.23322e-10	-1.18588
37063419	chr22:37063419:C:G	2.33177e-06	-1.23322e-10	-1.31045
37063471	chr22:37063471:C:T	2.2493e-06	-1.23322e-10	-1.34646
37063491	chr22:37063491:C:A	2.65018e-06	-1.23322e-10	-1.18245
37063499	chr22:37063499:G:A	3.26881e-06	-1.23322e-10	-0.97265
37063552	chr22:37063552:G:A	2.91322e-06	-1.23322e-10	-1.08782
37063630	chr22:37063630:A:C	1.50086e-05	-1.23322e-10	0.551545
37063714	chr22:37063714:C:T	2.26112e-06	-1.23322e-10	-1.34122
37063788	chr22:37063788:C:T	2.37618e-06	-1.23322e-10	-1.29158
37063957	chr22:37063957:G:T	3.10799e-06	-1.23322e-10	-1.0231
37064013	chr22:37064013:C:CCAA	1.31759e-05	-1.23322e-10	0.421309
37064244	chr22:37064244:C:T	5.14461e-06	-1.23322e-10	-0.519128
37064409	chr22:37064409:C:T	0.017842	6.84074	0.791496
37064510	chr22:37064510:G:A	2.3879e-06	-0.251938	-1.03473
37064609	chr22:37064609:G:A	2.54874e-06	-1.23322e-10	-1.22148
37064727	chr22:37064727:T:TAACA	1.92883e-06	-1.50017	-3.57427e-10
37064756	chr22:37064756:C:T	1.60505e-05	-1.23322e-10	0.618664
37064835	chr22:37064835:G:T	1.24342e-05	0.36337	-3.57427e-10
37064862	chr22:37064862:TCA:T	1.30552e-05	0.41211	-3.57427e-10
37064981	chr22:37064981:C:A	2.37117e-06	-1.23322e-10	-1.29369
37065208	chr22:37065208:C:T	4.58554e-06	-1.23322e-10	-0.634169
37065500	chr22:37065500:G:C	2.07944e-06	-1.42498	-3.57427e-10
37065534	chr22:37065534:A:G	2.54217e-06	-1.23322e-10	-1.22406
37065994	chr22:37065994:G:A	2.30765e-06	-1.23322e-10	-1.32085
37066170	chr22:37066170:G:A	2.46452e-06	-1.23322e-10	-1.25508
37066318	chr22:37066318:C:G	2.83631e-06	-1.23322e-10	-1.11458
37066573	chr22:37066573:G:A	5.97816e-06	-1.23322e-10	-0.368966
37066592	chr22:37066592:C:G	5.46942e-06	-0.212678	-0.245227
37066773	chr22:37066773:G:A	3.70291e-06	-1.59294	0.744983
37067339	chr22:37067339:A:G	5.14216e-06	-1.23322e-10	-0.519604
37067410	chr22:37067410:C:T	2.26835e-05	1.56051	-0.595953
37067604	chr22:37067604:A:G	5.80783e-06	-1.23322e-10	-0.39787
37067969	chr22:37067969:T:C	5.29399e-06	-1.23322e-10	-0.490506
37068361	chr22:37068361:C:T	6.65034e-06	-1.23322e-10	-0.262409
37068573	chr22:37068573:G:C	2.2144e-06	-1.23322e-10	-1.36209
37068584	chr22:37068584:T:C	0.000635783	5.53762	-1.23984
37068684	chr22:37068684:G:A	2.73923e-06	-1.23322e-10	-1.1494
37069112	chr22:37069112:G:A	5.47684e-06	-1.23322e-10	-0.45655
37069438	chr22:37069438:C:T	6.66756e-06	-1.23322e-10	-0.259824
37069794	chr22:37069794:G:T	5.04124e-06	-1.23322e-10	-0.539426
37070453	chr22:37070453:A:G	4.23309e-06	-1.23322e-10	-0.714146
37070890	chr22:37070890:G:A	2.78648e-06	-1.23322e-10	-1.1323
37070952	chr22:37070952:G:A	2.28916e-06	-1.23322e-10	-1.32889
37070961	chr22:37070961:C:T	3.31141e-06	-1.23322e-10	-0.959702
37071230	chr22:37071230:C:T	0.00014665	3.05691	-0.225943
37071314	chr22:37071314:G:C	0.000658828	5.53243	-1.19905
37073781	chr22:37073781:G:A	2.32536e-06	-0.104727	-1.20848
37074001	chr22:37074001:C:A	0.16638	9.62864	0.236314
37074045	chr22:37074045:G:A	1.71808e-06	-1.61587	-3.57427e-10
37074184	chr22:37074184:T:C	0.31855	10.0525	0.461908
37074496	chr22:37074496:C:T	7.57433e-05	3.07112	-0.900846
37074564	chr22:37074564:G:A	0.166166	9.61061	0.253055
37074600	chr22:37074600:G:A	2.34165e-06	-1.30622	-3.57427e-10
37075345	chr22:37075345:G:A	3.96129e-05	2.65342	-1.13135
37075468	chr22:37075468:C:T	8.17688e-06	1.29996	-1.35573
37075763	chr22:37075763:A:G	4.66084e-05	1.6847	-3.57427e-10
37075966	chr22:37075966:G:A	5.42905e-06	-1.23322e-10	-0.465313
37076427	chr22:37076427:C:T	2.07681e-05	-1.23322e-10	0.87634
37076597	chr22:37076597:C:T	3.815e-06	-1.23322e-10	-0.818138
37076795	chr22:37076795:TG:T	4.93443e-06	-1.23322e-10	-0.56084
37076815	chr22:37076815:T:C	1.32511e-05	0.705151	-0.278147
37077067	chr22:37077067:G:T	2.72697e-06	-1.23322e-10	-1.15389
37077097	chr22:37077097:G:A	5.49352e-06	-1.23322e-10	-0.453509
37077200	chr22:37077200:A:AT	3.45886e-05	1.38645	-3.57427e-10
37077813	chr22:37077813:G:A	2.23088e-06	-1.23322e-10	-1.35468
37077954	chr22:37077954:G:A	2.3223e-06	-1.23322e-10	-1.31452
37078039	chr22:37078039:G:A	2.25856e-06	0.00497375	-1.34732
37078058	chr22:37078058:G:C	2.87205e-06	-1.23322e-10	-1.10205
37078115	chr22:37078115:G:T	3.0355e-05	1.25588	-3.57427e-10
37078116	chr22:37078116:G:T	3.03038e-05	1.2542	-3.57427e-10
37078481	chr22:37078481:G:A	2.01165e-06	-1.45812	-3.57427e-10
37078627	chr22:37078627:T:C	4.58302e-06	-0.63472	-3.57427e-10
37078633	chr22:37078633:C:T	2.33122e-06	-1.31068	-3.57427e-10
37078697	chr22:37078697:GAGGAA:G	1.71927e-06	-1.61518	-3.57427e-10
37078790	chr22:37078790:GA:G	4.65415e-07	-1.5998	-1.32211
37079346	chr22:37079346:T:C	2.27624e-06	-1.23322e-10	-1.33455
37080153	chr22:37080153:A:G	7.01704e-07	-1.38922	-1.1221
37080263	chr22:37080263:A:C	2.3549e-06	-1.30058	-3.57427e-10
37080466	chr22:37080466:G:T	2.54332e-06	-1.23322e-10	-1.22361
37080529	chr22:37080529:T:A	4.05118e-05	1.55564	-0.0111273
37080623	chr22:37080623:C:T	5.70086e-06	-1.23322e-10	-0.41646
37080639	chr22:37080639:G:A	3.12103e-06	-1.23322e-10	-1.01891
37080927	chr22:37080927:C:T	6.34557e-05	1.63127	0.361996
37081692	chr22:37081692:C:T	6.09056e-07	-1.46299	-1.18993
37081862	chr22:37081862:G:A	2.21489e-06	-1.23322e-10	-1.36187
37081930	chr22:37081930:T:C	9.60406e-07	-1.16667	-1.03081
37082621	chr22:37082621:GC:G	2.40027e-06	-1.23322e-10	-1.2815
37082707	chr22:37082707:G:A	1.97579e-05	-1.23322e-10	0.826478
37082735	chr22:37082735:A:G	6.24364e-06	1.03471	-1.36022
37083308	chr22:37083308:C:T	3.37461e-06	-0.940799	-3.57427e-10
37083588	chr22:37083588:G:A	4.90222e-07	-1.52937	-1.3406
37083633	chr22:37083633:C:T	2.4185e-06	-1.23322e-10	-1.27393
37083824	chr22:37083824:T:C	3.40792e-06	-0.930977	-3.57427e-10
37083901	chr22:37083901:G:A	4.63859e-06	-1.23322e-10	-0.622667
37083994	chr22:37083994:C:T	2.38385e-06	-1.23322e-10	-1.28836
37084094	chr22:37084094:A:AAGCCGGGGCC	2.27965e-06	-1.23322e-10	-1.33306
37084115	chr22:37084115:C:T	7.14721e-05	1.65024	0.461991
37084141	chr22:37084141:A:G	8.59996e-05	1.90478	0.392485
37084565	chr22:37084565:C:T	5.9914e-07	-1.30789	-1.36145
37084757	chr22:37084757:C:T	1.2459e-06	-1.16483	-0.772387
37085001	chr22:37085001:G:C	4.6818e-07	-1.55809	-1.35789
37085303	chr22:37085303:G:T	4.88884e-07	-1.51015	-1.36255
37085766	chr22:37085766:G:A	2.5514e-06	-1.23322e-10	-1.22044
37086606	chr22:37086606:A:G	2.72258e-06	-1.23322e-10	-1.1555
37086824	chr22:37086824:G:A	1.19456e-05	1.68063	-1.35735
37086917	chr22:37086917:G:A	3.88814e-05	-1.23322e-10	1.50344
37087296	chr22:37087296:A:G	2.27048e-06	-1.23322e-10	-1.33709
37087440	chr22:37087440:C:T	3.48186e-05	1.39307	-3.57427e-10
37087441	chr22:37087441:A:G	2.83509e-06	-0.422318	-0.692685
37087651	chr22:37087651:A:G	1.30767e-06	-0.526124	-1.36271
37087719	chr22:37087719:C:T	2.90138e-05	1.21069	-3.57427e-10
37088390	chr22:37088390:C:G	8.29147e-06	-1.23322e-10	-0.0418505
37088808	chr22:37088808:G:A	2.7632e-06	-1.14069	-3.57427e-10
37088904	chr22:37088904:G:A	1.69115e-06	-1.3102	-0.321469
37088928	chr22:37088928:C:T	9.19343e-06	-1.23322e-10	0.061411
37089153	chr22:37089153:T:C	1.7799e-06	-1.26208	-0.318438
37089436	chr22:37089436:A:G	2.21709e-06	-1.23322e-10	-1.36088
37089506	chr22:37089506:G:A	2.61566e-06	-1.23322e-10	-1.19556
37089555	chr22:37089555:T:C	3.02446e-06	-1.23322e-10	-1.05034
37089684	chr22:37089684:T:C	2.03612e-06	-1.18786	-0.258174
37090007	chr22:37090007:A:G	7.92655e-06	-1.23322e-10	-0.0868593
37090165	chr22:37090165:T:C	1.61971e-06	-0.328554	-1.34628
37090276	chr22:37090276:G:A	7.86699e-06	-1.23322e-10	-0.0944027
37090647	chr22:37090647:G:A	2.21271e-06	-1.23322e-10	-1.36286
37090711	chr22:37090711:C:G	2.45481e-06	-1.23322e-10	-1.25903
37090775	chr22:37090775:GA:G	2.37804e-06	-1.23322e-10	-1.2908
37090777	chr22:37090777:T:G	2.38402e-06	-1.23322e-10	-1.28829
37091076	chr22:37091076:A:G	2.23664e-06	-1.23322e-10	-1.3521
37091251	chr22:37091251:T:C	3.87319e-06	-1.23322e-10	-0.802999
37091340	chr22:37091340:G:A	2.36495e-06	-1.23322e-10	-1.29632
37091472	chr22:37091472:AGGAG:A	2.21814e-06	-1.23322e-10	-1.36041
37091489	chr22:37091489:C:T	1.33765e-06	-0.617677	-1.24848
37091583	chr22:37091583:G:A	2.30267e-05	-1.23322e-10	0.979576
37091619	chr22:37091619:A:G	1.27824e-06	-0.79704	-1.11455
37091770	chr22:37091770:A:G	6.15284e-07	-1.28234	-1.3604
37091827	chr22:37091827:G:C	1.99152e-05	-1.23322e-10	0.834407
37092377	chr22:37092377:C:T	2.50551e-06	-1.23322e-10	-1.23858
37092534	chr22:37092534:C:T	1.5406e-06	-0.526645	-1.19826
37092810	chr22:37092810:A:T	1.40511e-06	-0.661109	-1.15586
37092853	chr22:37092853:A:C	2.22588e-06	-1.23322e-10	-1.35692
37092941	chr22:37092941:A:G	1.36404e-06	-0.671609	-1.17502
37092945	chr22:37092945:C:T	2.37604e-06	-1.23322e-10	-1.29164
37093395	chr22:37093395:T:C	5.92814e-06	-0.377367	-3.57427e-10
37093840	chr22:37093840:C:T	1.21421e-06	-0.698558	-1.26443
37093965	chr22:37093965:A:G	1.24214e-06	-0.933062	-1.00718
37093993	chr22:37093993:A:G	1.39111e-06	-0.780493	-1.04648
37094356	chr22:37094356:A:G	1.49037e-06	-0.738215	-1.01984
37094633	chr22:37094633:A:T	2.25673e-06	-1.23322e-10	-1.34316
37094651	chr22:37094651:A:G	1.34522e-06	-0.670439	-1.19008
37094652	chr22:37094652:C:T	1.30752e-06	-0.698867	-1.19008
37094706	chr22:37094706:C:T	2.71587e-06	-1.23322e-10	-1.15797
37094975	chr22:37094975:G:A	2.24502e-06	-1.23322e-10	-1.34836
37095100	chr22:37095100:A:G	1.32709e-06	-0.690605	-1.18349
37095111	chr22:37095111:G:A	3.13046e-05	-1.23322e-10	1.28669
37095164	chr22:37095164:C:T	2.81036e-06	-1.23322e-10	-1.12376
37095205	chr22:37095205:A:G	2.38941e-06	-1.23322e-10	-1.28603
37095369	chr22:37095369:C:G	2.66747e-06	-1.23322e-10	-1.17595
37095615	chr22:37095615:CAAAT:C	9.74336e-06	-1.23322e-10	0.119509
37095837	chr22:37095837:G:A	3.5938e-06	-0.877868	-3.57427e-10
37095973	chr22:37095973:G:A	9.76994e-06	-1.23322e-10	0.122233
37096209	chr22:37096209:G:A	6.13452e-06	-1.23322e-10	-0.343146
37096398	chr22:37096398:G:A	5.2283e-06	-1.23322e-10	-0.502991
37096410	chr22:37096410:C:T	1.67298e-05	-1.23322e-10	0.660115
37096417	chr22:37096417:T:C	2.25948e-06	-1.23322e-10	-1.34194
37096545	chr22:37096545:C:T	1.32718e-06	-0.679972	-1.19405
37096662	chr22:37096662:G:A	5.31803e-06	-1.23322e-10	-0.485975
37096747	chr22:37096747:C:T	2.26054e-06	-1.23322e-10	-1.34147
37096874	chr22:37096874:G:A	2.27379e-06	-1.23322e-10	-1.33563
37097008	chr22:37097008:C:T	3.89158e-05	1.50432	-3.57427e-10
37097097	chr22:37097097:T:TAC	6.90316e-07	-1.2077	-1.31999
37097132	chr22:37097132:A:G	3.27746e-05	1.33258	-3.57427e-10
37097138	chr22:37097138:G:A	8.93318e-06	1.06793	-1.03524
37097666	chr22:37097666:G:A	3.64012e-06	0.391593	-1.25665
37098278	chr22:37098278:T:C	9.62784e-06	1.35121	-1.24363
37098380	chr22:37098380:T:C	6.49677e-06	0.926823	-1.2126
37098774	chr22:37098774:A:G	9.52392e-06	1.34012	-1.24339
37098875	chr22:37098875:G:A	9.82574e-07	-0.933525	-1.24113
37098981	chr22:37098981:C:T	2.38027e-06	-1.23322e-10	-1.28986
37099011	chr22:37099011:T:C	1.33694e-06	-0.544036	-1.32266
37099296	chr22:37099296:T:C	5.94087e-06	-1.23322e-10	-0.375222
37099510	chr22:37099510:C:T	9.84589e-06	1.35506	-1.22509
37099586	chr22:37099586:A:C	2.21834e-06	-1.23322e-10	-1.36032
37099595	chr22:37099595:G:A	9.13869e-06	1.28709	-1.23165
37099752	chr22:37099752:A:C	2.21379e-06	-1.23322e-10	-1.36237
37100087	chr22:37100087:C:T	1.01617e-06	-0.894479	-1.24655
37100243	chr22:37100243:G:A	1.16683e-06	-0.712916	-1.28987
37100420	chr22:37100420:A:T	1.00128e-06	-0.902311	-1.25349
37100807	chr22:37100807:C:T	3.86944e-06	0.0815786	-0.885546
37101803	chr22:37101803:T:C	2.01925e-05	-1.23322e-10	0.848234
37102284	chr22:37102284:G:A	6.01623e-06	-1.23322e-10	-0.362617
37102536	chr22:37102536:G:A	8.38253e-06	-1.23322e-10	-0.0309277
37102624	chr22:37102624:G:A	2.75135e-06	-1.23322e-10	-1.14499
37102691	chr22:37102691:G:A	7.15058e-07	-1.1782	-1.31426
37102788	chr22:37102788:A:T	7.03817e-06	-1.23322e-10	-0.205729
37102979	chr22:37102979:G:A	1.29681e-06	-0.963705	-0.933466
37103006	chr22:37103006:C:T	3.37006e-06	-0.341624	-0.600524
37103346	chr22:37103346:C:T	1.5783e-06	-0.469256	-1.23147
37103652	chr22:37103652:A:G	9.89078e-07	-0.972505	-1.19555
37103659	chr22:37103659:C:T	1.00657e-06	-1.0128	-1.13773
37104053	chr22:37104053:A:C	2.22069e-06	-1.23322e-10	-1.35926
37104332	chr22:37104332:C:T	2.09807e-05	-1.23322e-10	0.886528
37104544	chr22:37104544:T:C	2.29049e-06	-1.23322e-10	-1.32831
37104603	chr22:37104603:A:G	3.21515e-06	-0.479391	-0.509812
37104830	chr22:37104830:G:A	2.22652e-06	-1.23322e-10	-1.35664
37105030	chr22:37105030:A:G	1.63245e-06	-1.61416	-0.052832
37105158	chr22:37105158:A:G	5.40557e-06	-1.23322e-10	-0.469648
37105269	chr22:37105269:C:A	2.78148e-06	-1.23322e-10	-1.1341
37105724	chr22:37105724:T:C	2.51503e-06	-1.23322e-10	-1.23479
37105810	chr22:37105810:C:T	4.9379e-06	-1.23322e-10	-0.560138
37105861	chr22:37105861:C:T	1.16237e-06	-0.971483	-1.03513
37105865	chr22:37105865:G:T	1.87532e-05	-1.23322e-10	0.774289
37105932	chr22:37105932:G:A	3.73115e-06	-1.23322e-10	-0.840361
37106018	chr22:37106018:G:A	2.74841e-06	-1.23322e-10	-1.14605
37106155	chr22:37106155:AAGGCACAGAG:A	5.51162e-06	-1.44848	0.998263
37106372	chr22:37106372:C:T	3.07433e-06	-1.23322e-10	-1.03399
37106375	chr22:37106375:G:T	2.76546e-06	-1.23322e-10	-1.13987
37106383	chr22:37106383:T:C	7.2574e-07	-1.19666	-1.28098
37106601	chr22:37106601:G:A	2.311e-06	-1.23322e-10	-1.3194
37106954	chr22:37106954:A:G	2.50692e-06	-1.23802	-3.57427e-10
37106985	chr22:37106985:C:T	2.53981e-06	-1.23322e-10	-1.22499
37107093	chr22:37107093:C:G	1.83887e-06	-1.54792	-3.57427e-10
37107125	chr22:37107125:T:C	1.55396e-06	-1.08391	-0.632357
37107291	chr22:37107291:C:A	2.72267e-06	-1.23322e-10	-1.15546
37107404	chr22:37107404:C:T	3.05087e-06	-1.23322e-10	-1.04165
37107628	chr22:37107628:A:G	4.85996e-07	-1.51582	-1.36281
37107719	chr22:37107719:C:T	1.75158e-06	-1.59656	-3.57427e-10
37107975	chr22:37107975:T:C	2.6049e-06	-1.23322e-10	-1.19968
37108117	chr22:37108117:A:C	1.1195e-06	-0.927488	-1.11671
37108352	chr22:37108352:A:G	2.05245e-05	-1.23322e-10	0.864543
37108383	chr22:37108383:T:C	2.43924e-06	-1.23322e-10	-1.26539
37108472	chr22:37108472:C:A	2.41774e-06	-0.114339	-1.15991
37108646	chr22:37108646:A:T	1.47987e-05	-1.23322e-10	0.537465
37108763	chr22:37108763:C:T	2.35637e-06	-1.23322e-10	-1.29995
37108855	chr22:37108855:T:C	2.76827e-06	-1.23322e-10	-1.13886
37108944	chr22:37108944:A:G	2.25267e-06	-1.23322e-10	-1.34496
37110478	chr22:37110478:C:T	2.55926e-06	-1.23322e-10	-1.21736
37110640	chr22:37110640:T:C	1.30303e-06	-0.892127	-1.00026
37110673	chr22:37110673:G:T	1.17536e-06	-0.889172	-1.10633
37110807	chr22:37110807:C:T	1.3627e-06	-0.869544	-0.978062
37110822	chr22:37110822:C:T	5.75045e-07	-1.54312	-1.16727
37110832	chr22:37110832:G:A	2.24964e-06	-1.23322e-10	-1.34631
37110836	chr22:37110836:A:G	1.42063e-06	-0.824447	-0.981532
37110952	chr22:37110952:T:C	1.41846e-06	-0.793807	-1.0137
37110979	chr22:37110979:G:A	5.2461e-07	-1.49482	-1.30736
37111124	chr22:37111124:TTATG:T	8.60457e-05	-1.23322e-10	2.2978
37111169	chr22:37111169:G:GT	1.43312e-06	-1.0389	-0.758326
37111210	chr22:37111210:A:G	1.50589e-06	-0.602507	-1.14519
37111598	chr22:37111598:T:G	2.48647e-06	-1.23322e-10	-1.24621
37112068	chr22:37112068:G:A	2.31914e-06	-1.23322e-10	-1.31588
37112384	chr22:37112384:G:C	1.36904e-06	-0.696302	-1.14667
37112548	chr22:37112548:C:G	1.99475e-06	-1.46656	-3.57427e-10
37112574	chr22:37112574:C:T	1.18099e-05	-1.23322e-10	0.311861
37113047	chr22:37113047:C:T	6.86692e-07	-1.54622	-0.986726
37113084	chr22:37113084:T:C	9.26499e-07	-0.870622	-1.3628
37113139	chr22:37113139:T:C	5.8315e-07	-1.52801	-1.16838
37113166	chr22:37113166:G:A	1.109e-05	-1.23322e-10	0.248962
37113283	chr22:37113283:C:T	2.3048e-06	-1.23322e-10	-1.32208
37113530	chr22:37113530:T:C	2.28204e-06	-1.23322e-10	-1.33201
37113557	chr22:37113557:T:C	2.32629e-06	-1.23322e-10	-1.3128
37113627	chr22:37113627:C:T	6.82796e-05	-1.23322e-10	2.06653
37113925	chr22:37113925:A:C	1.55904e-06	-0.752966	-0.960042
37114032	chr22:37114032:C:T	2.24309e-06	-1.50928	0.16006
37114058	chr22:37114058:A:C	0.000111097	-1.23322e-10	2.55333
37114225	chr22:37114225:G:A	2.32082e-06	-1.23322e-10	-1.31516
37114681	chr22:37114681:T:C	2.33976e-06	-1.23322e-10	-1.30703
37114842	chr22:37114842:A:G	2.33222e-06	-1.23322e-10	-1.31026
37115116	chr22:37115116:C:G	1.34308e-06	-0.698019	-1.1641
37115402	chr22:37115402:T:C	1.30282e-06	-0.731195	-1.16135
37115525	chr22:37115525:C:T	2.72335e-06	-1.23322e-10	-1.15522
37115578	chr22:37115578:G:A	3.43928e-06	0.11964	-1.04145
37115597	chr22:37115597:G:A	3.20558e-06	0.0668156	-1.059
37115624	chr22:37115624:G:A	5.18868e-07	-1.50029	-1.3129
37115681	chr22:37115681:C:T	3.32014e-06	-1.23322e-10	-0.957071
37116219	chr22:37116219:C:T	5.24567e-06	-1.23322e-10	-0.499674
37116395	chr22:37116395:T:C	2.53882e-06	0.0873401	-1.31272
37116504	chr22:37116504:G:A	3.1464e-06	0.120089	-1.13091
37116571	chr22:37116571:C:T	2.99323e-06	0.0779571	-1.13868
37116606	chr22:37116606:A:G	2.2273e-06	-1.209	-0.147286
37116740	chr22:37116740:T:C	3.30776e-05	-1.23322e-10	1.34178
37116831	chr22:37116831:A:G	1.6252e-06	-0.924845	-0.7466
37116973	chr22:37116973:C:T	1.82641e-06	-1.55473	-3.57427e-10
37117021	chr22:37117021:C:A	2.30566e-06	-1.23322e-10	-1.32171
37117027	chr22:37117027:G:A	2.18572e-06	-0.198483	-1.17665
37117343	chr22:37117343:A:C	3.08599e-06	-1.23322e-10	-1.03021
37117721	chr22:37117721:G:A	1.72531e-06	-1.61167	-3.57427e-10
37117982	chr22:37117982:G:C	1.05524e-06	-1.33653	-0.766786
37118138	chr22:37118138:G:A	1.78215e-06	-1.57926	-3.57427e-10
37118186	chr22:37118186:C:T	2.20899e-06	-0.531719	-0.832822
37118299	chr22:37118299:G:A	0.000169236	3.89377	-0.919548
37118770	chr22:37118770:C:T	3.35744e-06	-1.23322e-10	-0.945899
37118947	chr22:37118947:C:T	2.24684e-06	-1.23322e-10	-1.34755
37119139	chr22:37119139:G:A	3.40645e-06	-1.23322e-10	-0.931408
37119263	chr22:37119263:T:A	5.33539e-06	-1.23322e-10	-0.482716
37119579	chr22:37119579:G:A	2.56089e-06	-1.23322e-10	-1.21672
37119975	chr22:37119975:A:G	5.76708e-07	-1.34802	-1.35948
37120330	chr22:37120330:C:T	1.62688e-06	-1.36582	-0.304598
37120528	chr22:37120528:C:G	4.97633e-07	-1.61166	-1.24331
37120666	chr22:37120666:G:A	1.32597e-05	-1.23322e-10	0.427653
37120706	chr22:37120706:G:A	1.28426e-05	1.49273	-1.09704
37120754	chr22:37120754:A:T	6.42002e-06	-1.23322e-10	-0.297657
37120946	chr22:37120946:T:A	8.77858e-07	-1.48619	-0.801162
37121082	chr22:37121082:C:T	2.24013e-06	-1.23322e-10	-1.35054
37121087	chr22:37121087:C:A	2.93517e-06	-1.23322e-10	-1.08031
37122573	chr22:37122573:A:G	3.86729e-06	-1.23322e-10	-0.804525
37122592	chr22:37122592:T:C	4.69009e-07	-1.56292	-1.35129
37122701	chr22:37122701:A:ACTC	3.77733e-05	2.40597	-0.931448
37123094	chr22:37123094:TG:T	2.25181e-06	-1.23322e-10	-1.34534
37123396	chr22:37123396:A:G	3.6064e-06	-1.23322e-10	-0.874367
37123405	chr22:37123405:TG:T	2.39628e-06	-1.23322e-10	-1.28316
37123442	chr22:37123442:T:A	2.2495e-06	-1.23322e-10	-1.34637
37123627	chr22:37123627:G:A	4.15675e-05	2.6181	-1.04786
37123693	chr22:37123693:T:A	2.49217e-06	-1.23322e-10	-1.24392
37123824	chr22:37123824:T:C	3.19556e-05	2.46567	-1.1584
37124132	chr22:37124132:T:G	2.7149e-05	2.32845	-1.18419
37124185	chr22:37124185:A:G	3.67611e-05	2.63422	-1.18685
37124706	chr22:37124706:C:G	3.60105e-06	-1.23322e-10	-0.875852
37124717	chr22:37124717:A:C	2.21417e-06	-1.23322e-10	-1.3622
37125171	chr22:37125171:C:T	1.27707e-06	-1.5681	-0.34441
37125323	chr22:37125323:G:A	2.4097e-06	-1.23322e-10	-1.27758
37125438	chr22:37125438:G:A	4.50215e-06	-1.23322e-10	-0.652523
37125622	chr22:37125622:G:A	2.43046e-06	-1.23322e-10	-1.269
37125762	chr22:37125762:C:T	2.21903e-06	-1.23322e-10	-1.36001
37125957	chr22:37125957:T:C	2.26391e-06	-1.23322e-10	-1.33999
37126988	chr22:37126988:T:C	5.36858e-06	-1.23322e-10	-0.476514
37127207	chr22:37127207:G:GCC	3.10938e-06	-1.23322e-10	-1.02265
37127232	chr22:37127232:A:G	3.10545e-06	-1.23322e-10	-1.02392
37127280	chr22:37127280:G:A	2.26122e-06	-1.23322e-10	-1.34117
37127391	chr22:37127391:A:C	2.28857e-06	-1.23322e-10	-1.32915
37127561	chr22:37127561:G:A	2.44617e-06	-1.23322e-10	-1.26255
37127584	chr22:37127584:T:C	2.21432e-06	-1.23322e-10	-1.36213
37127652	chr22:37127652:T:G	6.1729e-06	-1.23322e-10	-0.336908
37127724	chr22:37127724:G:T	2.2138e-06	-1.23322e-10	-1.36237
37128004	chr22:37128004:G:A	3.15012e-06	-1.23322e-10	-1.00964
37128052	chr22:37128052:G:A	1.88162e-05	-1.23322e-10	0.777639
37128348	chr22:37128348:G:A	3.37267e-06	-1.23322e-10	-0.941373
37128443	chr22:37128443:C:T	2.22042e-06	-1.23322e-10	-1.35938
37128950	chr22:37128950:C:T	1.90241e-06	-1.51395	-3.57427e-10
37129100	chr22:37129100:G:A	2.22007e-06	-1.23322e-10	-1.35954
37129168	chr22:37129168:T:C	1.37538e-06	-1.44577	-0.392578
37129280	chr22:37129280:T:C	6.95467e-07	-1.53307	-0.987183
37129311	chr22:37129311:A:T	3.50075e-06	-1.23322e-10	-0.9041
37129330	chr22:37129330:T:C	5.74e-07	-1.55615	-1.15605
37129555	chr22:37129555:A:AG	4.22691e-06	-1.23322e-10	-0.715608
37129618	chr22:37129618:A:G	2.21395e-06	-1.23322e-10	-1.3623
37129726	chr22:37129726:C:A	2.07599e-06	-1.42664	-3.57427e-10
37129840	chr22:37129840:T:C	1.26027e-06	-1.51168	-0.414073
37130319	chr22:37130319:A:G	7.9094e-06	-0.0119476	-0.0770782
37130459	chr22:37130459:G:A	2.4393e-06	-1.23322e-10	-1.26537
37130914	chr22:37130914:C:T	2.645e-05	-1.23322e-10	1.11818
37130923	chr22:37130923:T:C	2.7468e-06	-1.23322e-10	-1.14664
37131769	chr22:37131769:C:T	4.56206e-06	-1.23322e-10	-0.639304
37131778	chr22:37131778:C:T	2.22273e-06	-1.23322e-10	-1.35834
37131886	chr22:37131886:A:G	7.5412e-07	-1.59705	-0.842229
37131976	chr22:37131976:T:C	7.66411e-07	-1.56746	-0.855658
37131986	chr22:37131986:A:G	4.87975e-07	-1.55439	-1.32018
37132000	chr22:37132000:C:G	3.10772e-06	-1.23322e-10	-1.02319
37132038	chr22:37132038:A:G	1.9378e-06	-1.49552	-3.57427e-10
37132194	chr22:37132194:A:T	3.1843e-06	-1.23322e-10	-0.998845
37132312	chr22:37132312:G:C	2.49898e-06	-1.23322e-10	-1.2412
37132322	chr22:37132322:T:G	7.88514e-07	-1.54539	-0.849294
37132508	chr22:37132508:G:T	2.31937e-06	-1.23322e-10	-1.31578
37132530	chr22:37132530:A:G	2.95175e-06	-1.23322e-10	-1.07468
37132536	chr22:37132536:A:G	6.05027e-07	-1.60869	-1.05087
37132566	chr22:37132566:G:A	5.35095e-07	-1.477	-1.30539
37132652	chr22:37132652:T:G	2.85664e-06	-1.23322e-10	-1.10743
37133308	chr22:37133308:C:T	7.902e-07	-1.0483	-1.34424
37133392	chr22:37133392:G:A	1.92186e-06	-1.50378	-3.57427e-10
37133684	chr22:37133684:G:A	1.02915e-06	-1.46401	-0.664335
37133758	chr22:37133758:A:G	4.77665e-07	-1.56285	-1.33308
37133844	chr22:37133844:C:T	3.58662e-05	1.42272	-3.57427e-10
37133882	chr22:37133882:C:T	3.05686e-06	-1.23322e-10	-1.03969
37133987	chr22:37133987:A:G	0.000811272	-1.23322e-10	4.54153
37134043	chr22:37134043:C:T	4.79816e-06	-0.197036	-0.39181
37134196	chr22:37134196:A:T	2.36715e-06	-1.23322e-10	-1.29539
37134203	chr22:37134203:T:C	2.37102e-06	-1.23322e-10	-1.29376
37134292	chr22:37134292:A:G	9.40649e-07	-1.04548	-1.17279
37135050	chr22:37135050:C:T	3.70414e-06	-1.23322e-10	-0.847627
37135281	chr22:37135281:C:T	3.27502e-06	-1.23322e-10	-0.970754
37135335	chr22:37135335:C:T	2.23416e-06	-1.23322e-10	-1.35321
37135793	chr22:37135793:G:A	2.83563e-06	-1.23322e-10	-1.11482
37135994	chr22:37135994:A:C	2.21324e-06	-1.23322e-10	-1.36262
37136021	chr22:37136021:C:G	1.94505e-05	-1.23322e-10	0.810796
37136022	chr22:37136022:C:T	2.52921e-06	-1.23322e-10	-1.22917
37136030	chr22:37136030:C:G	2.59069e-06	-1.23322e-10	-1.20515
37136086	chr22:37136086:G:A	1.78561e-06	-1.57732	-3.57427e-10
37136132	chr22:37136132:A:G	7.25443e-07	-1.1155	-1.36255
37136181	chr22:37136181:G:A	2.28204e-06	-1.23322e-10	-1.33201
37136215	chr22:37136215:C:T	2.21953e-06	-1.23322e-10	-1.35978
37136401	chr22:37136401:G:A	7.44251e-07	-1.09039	-1.36206
37136659	chr22:37136659:C:T	4.85403e-07	-1.52011	-1.35975
37136725	chr22:37136725:G:A	3.7393e-05	1.4644	-3.57427e-10
37136762	chr22:37136762:G:C	9.12336e-06	-1.23322e-10	0.0537603
37136923	chr22:37136923:G:C	6.33311e-06	-1.23322e-10	-0.311286
37137028	chr22:37137028:C:T	9.41081e-07	-1.19672	-1.02108
37137103	chr22:37137103:T:C	2.68509e-06	-1.23322e-10	-1.16936
37137278	chr22:37137278:G:A	6.65967e-06	-1.23322e-10	-0.261008
37137490	chr22:37137490:G:C	1.09733e-05	1.38418	-1.14579
37137524	chr22:37137524:C:T	8.97048e-06	-1.23322e-10	0.0368618
37137746	chr22:37137746:C:G	5.54357e-07	-1.49997	-1.24705
37137994	chr22:37137994:G:A	1.45283e-06	-1.57932	-0.204241
37138499	chr22:37138499:G:C	2.23956e-06	-1.23322e-10	-1.3508
37138907	chr22:37138907:G:A	6.28099e-07	-1.57541	-1.04673
37138936	chr22:37138936:C:T	2.6851e-05	2.3526	-1.21938
37139030	chr22:37139030:A:G	5.94684e-05	-1.23322e-10	1.92837
37139431	chr22:37139431:C:T	1.65728e-06	-1.00721	-0.644691
37139454	chr22:37139454:G:A	5.33216e-07	-1.42723	-1.35868
37139457	chr22:37139457:G:A	6.63529e-06	-1.23322e-10	-0.264676
37139739	chr22:37139739:G:A	2.24047e-06	-1.23322e-10	-1.35039
37139908	chr22:37139908:A:G	4.53772e-07	-1.59268	-1.35456
37141023	chr22:37141023:G:A	4.90958e-07	-1.5203	-1.34817
37141214	chr22:37141214:T:C	2.31849e-06	-1.23322e-10	-1.31616
37141368	chr22:37141368:C:A	2.23091e-06	-1.23322e-10	-1.35467
37141474	chr22:37141474:T:C	5.67032e-07	-1.46375	-1.26067
37141806	chr22:37141806:G:A	7.20352e-06	-1.23322e-10	-0.182508
37142100	chr22:37142100:G:A	2.27181e-06	-1.23322e-10	-1.3365
37142227	chr22:37142227:C:T	5.92379e-06	-1.23322e-10	-0.378102
37142288	chr22:37142288:T:C	2.14778e-06	-0.0297839	-1.36286
37142468	chr22:37142468:G:A	4.17582e-06	-1.23322e-10	-0.727767
37143157	chr22:37143157:C:G	7.43087e-07	-1.11009	-1.34392
37143604	chr22:37143604:C:T	3.64976e-06	-1.23322e-10	-0.862416
37143908	chr22:37143908:TGTGTGTGTGTGC:T	2.36137e-06	-1.23322e-10	-1.29783
37144029	chr22:37144029:G:C	2.25223e-06	-1.23322e-10	-1.34516
37144061	chr22:37144061:C:T	3.79202e-06	-1.23322e-10	-0.824179
37144082	chr22:37144082:C:T	2.3103e-06	-1.23322e-10	-1.3197
37144145	chr22:37144145:G:C	3.3291e-06	-1.23322e-10	-0.954375
37144520	chr22:37144520:G:A	1.78882e-06	-1.57552	-3.57427e-10
37144685	chr22:37144685:A:G	3.41582e-06	-0.194654	-0.734007
37144729	chr22:37144729:G:A	2.26365e-06	-1.3401	-3.57427e-10
37145088	chr22:37145088:C:CT	7.10241e-06	-0.572369	0.375725
37145182	chr22:37145182:C:G	3.0637e-06	-1.23322e-10	-1.03745
37145226	chr22:37145226:C:T	3.61178e-06	-1.23322e-10	-0.872877
37145740	chr22:37145740:G:A	2.25165e-06	-1.23322e-10	-1.34541
37145772	chr22:37145772:A:G	1.57588e-05	-0.59138	1.1917
37145791	chr22:37145791:G:C	1.86093e-06	-0.767438	-0.768563
37145834	chr22:37145834:A:T	3.93369e-06	-0.602462	-0.185037
37145981	chr22:37145981:C:T	2.24483e-06	-1.23322e-10	-1.34845
37146161	chr22:37146161:G:A	5.34862e-06	-0.447282	-0.0329581
37146390	chr22:37146390:C:A	2.51114e-06	-1.23322e-10	-1.23634
37146691	chr22:37146691:G:A	2.62445e-06	-1.19221	-3.57427e-10
37146722	chr22:37146722:G:A	4.1095e-06	-0.590577	-0.153198
37146759	chr22:37146759:T:G	2.43951e-06	-1.23322e-10	-1.26528
37146821	chr22:37146821:A:T	2.37485e-06	-1.23322e-10	-1.29214
37147116	chr22:37147116:G:A	4.50939e-07	-1.59649	-1.35701
37147133	chr22:37147133:G:A	5.06432e-07	-1.47485	-1.3626
37147280	chr22:37147280:G:A	2.2128e-06	-1.23322e-10	-1.36282
37147316	chr22:37147316:T:C	2.21544e-06	-1.23322e-10	-1.36163
37147383	chr22:37147383:A:G	2.89176e-06	-1.23322e-10	-1.09521
37147894	chr22:37147894:G:A	3.2678e-06	-1.23322e-10	-0.97296
37147993	chr22:37147993:C:T	2.68073e-06	-1.23322e-10	-1.17099
37148067	chr22:37148067:A:G	3.14736e-06	-1.23322e-10	-1.01051
37148151	chr22:37148151:G:A	1.72609e-06	-1.61122	-3.57427e-10
37148293	chr22:37148293:C:T	3.85994e-06	-1.23322e-10	-0.806427
37148405	chr22:37148405:A:C	1.41799e-05	-1.23322e-10	0.49475
37148446	chr22:37148446:G:A	5.3067e-07	-1.48534	-1.30535
37148562	chr22:37148562:G:A	5.4605e-06	-1.15737	0.697836
37148770	chr22:37148770:G:A	5.87182e-07	-1.55218	-1.13732
37148877	chr22:37148877:C:T	4.70728e-06	-1.05567	0.4477
37149138	chr22:37149138:G:A	1.06532e-05	-1.23322e-10	0.208782
37149253	chr22:37149253:C:T	3.43897e-05	1.38068	-3.57427e-10
37149465	chr22:37149465:T:A	9.19222e-07	-1.49688	-0.74443
37149520	chr22:37149520:G:A	1.07066e-05	-1.23322e-10	0.21378
37149666	chr22:37149666:A:C	1.04607e-05	-1.23322e-10	0.190549
37149757	chr22:37149757:T:C	3.62777e-06	-1.23322e-10	-0.868459
37149852	chr22:37149852:G:A	2.27583e-06	-1.23322e-10	-1.33473
37150229	chr22:37150229:A:G	1.54928e-05	-1.23322e-10	0.583295
37151340	chr22:37151340:C:A	8.16607e-06	-1.23322e-10	-0.0570898
37151454	chr22:37151454:G:T	3.73312e-06	-1.23322e-10	-0.839834
37152140	chr22:37152140:G:A	3.58993e-06	-1.23322e-10	-0.878945
37152272	chr22:37152272:G:C	5.43452e-06	-1.23322e-10	-0.464306
37152684	chr22:37152684:C:G	5.11807e-06	-1.23322e-10	-0.5243
37152842	chr22:37152842:C:G	2.41556e-06	-1.23322e-10	-1.27515
37153276	chr22:37153276:G:A	2.73289e-06	-1.23322e-10	-1.15172
37153461	chr22:37153461:AT:A	1.46691e-05	-1.23322e-10	0.528664
37153925	chr22:37153925:C:T	4.74678e-06	-1.23322e-10	-0.599611
37153947	chr22:37153947:T:C	3.04242e-06	-1.23322e-10	-1.04442
37154291	chr22:37154291:G:A	2.67432e-06	-1.23322e-10	-1.17338
37154492	chr22:37154492:T:C	8.10034e-06	-1.23322e-10	-0.0651718
37154959	chr22:37154959:A:G	2.78438e-06	-1.23322e-10	-1.13305
37155270	chr22:37155270:G:T	3.60001e-06	-1.57887	0.702732
37155331	chr22:37155331:C:T	2.32704e-06	-1.23322e-10	-1.31248
37155407	chr22:37155407:G:A	3.76612e-06	-1.23322e-10	-0.831031
37155567	chr22:37155567:A:G	5.53782e-06	-1.40003	0.95455
37155908	chr22:37155908:C:T	5.59829e-06	-1.23322e-10	-0.434617
37156197	chr22:37156197:A:G	5.1112e-06	-1.58524	1.0596
37156266	chr22:37156266:T:G	3.71169e-06	-1.23322e-10	-0.84559
37156279	chr22:37156279:G:A	2.31515e-06	-1.23322e-10	-1.31761
37156769	chr22:37156769:G:A	4.3431e-06	-0.688489	-3.57427e-10
37157077	chr22:37157077:TCTGACCCTCCGCCCAGTCCCC:T	4.52596e-06	-1.23322e-10	-0.647247
37157182	chr22:37157182:A:G	2.2402e-06	-1.23322e-10	-1.35051
37157382	chr22:37157382:G:A	3.56932e-06	-1.23322e-10	-0.884703
37157579	chr22:37157579:A:G	2.33842e-06	-1.4775	0.169903
37157685	chr22:37157685:A:C	2.28792e-06	-1.41083	0.0813998
37158659	chr22:37158659:A:G	6.14461e-07	-1.28131	-1.36277
37158799	chr22:37158799:C:G	5.78352e-06	-1.47857	1.07651
37158827	chr22:37158827:G:A	4.18594e-06	-1.23322e-10	-0.725347
37159006	chr22:37159006:T:C	1.10336e-06	-1.30714	-0.751581
37159126	chr22:37159126:G:A	2.25013e-06	-1.23322e-10	-1.34609
37159545	chr22:37159545:G:T	5.47074e-07	-1.59754	-1.16271
37159726	chr22:37159726:G:A	3.38936e-06	-1.51794	0.581504
37159792	chr22:37159792:G:C	2.47857e-06	-1.23322e-10	-1.2494
37159878	chr22:37159878:G:C	1.34475e-05	-1.23322e-10	0.441716
37160370	chr22:37160370:C:T	2.46536e-06	-1.23322e-10	-1.25474
37160405	chr22:37160405:T:C	3.21041e-06	-1.23322e-10	-0.990681
37160445	chr22:37160445:C:T	2.35563e-06	-1.23322e-10	-1.30027
37160469	chr22:37160469:G:A	2.21877e-06	-1.23322e-10	-1.36013
37160847	chr22:37160847:AAAAC:A	1.72797e-06	-1.61013	-3.57427e-10
37160879	chr22:37160879:C:A	2.28321e-06	-1.23322e-10	-1.3315
37160971	chr22:37160971:A:G	2.1344e-06	-1.54283	0.143934
37161274	chr22:37161274:A:T	2.35318e-06	-1.23322e-10	-1.30131
37161645	chr22:37161645:G:C	2.48172e-06	-1.23322e-10	-1.24813
37161876	chr22:37161876:A:G	8.58866e-07	-1.11571	-1.19351
37161923	chr22:37161923:G:A	4.71245e-06	-1.23322e-10	-0.60687
37162239	chr22:37162239:C:T	2.86079e-06	-1.53704	0.431057
37162316	chr22:37162316:G:A	4.4313e-07	-1.61436	-1.35661
37162375	chr22:37162375:C:T	3.06107e-06	-1.23322e-10	-1.03831
37162900	chr22:37162900:C:T	3.86154e-06	-1.23322e-10	-0.80601
37163278	chr22:37163278:C:A	2.56687e-06	-1.23322e-10	-1.21439
37163354	chr22:37163354:T:C	0.0175773	7.61728	-3.57427e-10
37163592	chr22:37163592:T:A	2.27567e-06	-1.23322e-10	-1.3348
37163679	chr22:37163679:C:A	3.3432e-05	1.35244	-3.57427e-10
37163691	chr22:37163691:G:A	7.93386e-06	-1.23322e-10	-0.0859384
37163761	chr22:37163761:G:T	2.17087e-06	-0.762775	-0.619174
37163785	chr22:37163785:A:G	2.7035e-06	-1.23322e-10	-1.16253
37163831	chr22:37163831:G:A	2.39443e-06	-1.23322e-10	-1.28393
37164064	chr22:37164064:G:A	5.74809e-06	-0.794509	0.386299
37164082	chr22:37164082:C:T	2.06663e-06	-1.43116	-3.57427e-10
37164398	chr22:37164398:G:C	2.66316e-06	-1.23322e-10	-1.17756
37164516	chr22:37164516:G:A	1.98283e-06	-1.47255	-3.57427e-10
37164552	chr22:37164552:C:T	7.6514e-07	-1.06628	-1.35849
37164711	chr22:37164711:C:T	4.86584e-07	-1.59792	-1.27951
37165112	chr22:37165112:A:T	1.25728e-05	1.52016	-1.1457
37165157	chr22:37165157:C:T	4.82229e-06	-1.23322e-10	-0.583828
37165677	chr22:37165677:T:A	2.24412e-06	-1.23322e-10	-1.34876
37166071	chr22:37166071:A:G	1.89694e-06	-0.706617	-0.810219
37166106	chr22:37166106:C:T	1.11164e-06	-0.692307	-1.35894
37166427	chr22:37166427:G:A	9.79764e-07	-0.821739	-1.35578
37166557	chr22:37166557:C:T	6.06683e-06	-1.23322e-10	-0.354242
37166893	chr22:37166893:G:T	2.42762e-06	-1.23322e-10	-1.27017
37167201	chr22:37167201:C:T	3.84558e-06	-1.23322e-10	-0.810154
37167260	chr22:37167260:C:T	2.5342e-06	-1.23322e-10	-1.2272
37167365	chr22:37167365:G:A	1.00777e-06	-0.863547	-1.28579
37167474	chr22:37167474:G:A	1.00809e-06	-0.856683	-1.29234
37167493	chr22:37167493:T:C	9.44883e-06	-1.23322e-10	0.0888136
37167578	chr22:37167578:C:G	3.39475e-06	-1.23322e-10	-0.934848
37167747	chr22:37167747:T:C	2.45556e-06	-1.23322e-10	-1.25872
37168437	chr22:37168437:G:A	5.6417e-07	-1.39847	-1.33101
37168783	chr22:37168783:T:C	2.64961e-06	-1.23322e-10	-1.18267
37168971	chr22:37168971:G:A	5.59562e-06	-1.23322e-10	-0.435094
37169375	chr22:37169375:A:G	2.21855e-06	-1.23322e-10	-1.36022
37169452	chr22:37169452:C:T	1.29946e-05	1.49782	-1.09036
37169909	chr22:37169909:T:C	2.30122e-06	-1.23322e-10	-1.32364
37169917	chr22:37169917:A:G	1.21641e-06	-0.812334	-1.14884
37170152	chr22:37170152:G:A	2.58778e-06	-1.23322e-10	-1.20628
37170171	chr22:37170171:G:A	5.22373e-07	-1.55282	-1.25363
37170216	chr22:37170216:A:G	6.56502e-07	-1.61007	-0.96784
37170453	chr22:37170453:G:A	4.90609e-06	-1.23322e-10	-0.5666
37170530	chr22:37170530:G:A	3.2561e-06	-1.23322e-10	-0.976549
37170851	chr22:37170851:C:A	2.74246e-06	-1.23322e-10	-1.14822
37170990	chr22:37170990:T:G	5.304e-07	-1.61187	-1.17934
37171136	chr22:37171136:C:T	1.04271e-05	-1.23322e-10	0.187332
37171250	chr22:37171250:T:C	3.00757e-05	1.97562	-0.728977
37171445	chr22:37171445:A:C	2.99472e-06	-1.23322e-10	-1.06023
37171450	chr22:37171450:G:A	1.32097e-06	-0.863154	-1.01556
37171497	chr22:37171497:A:G	6.86858e-06	-1.23322e-10	-0.23012
37171787	chr22:37171787:G:A	5.95072e-06	0.989317	-1.36288
37171803	chr22:37171803:A:T	4.75576e-07	-1.61527	-1.28504
37172363	chr22:37172363:G:A	3.36588e-06	-1.23322e-10	-0.943388
37172384	chr22:37172384:C:T	2.77368e-06	-1.23322e-10	-1.1369
37172468	chr22:37172468:A:G	2.21277e-06	-1.23322e-10	-1.36283
37172630	chr22:37172630:C:T	5.84398e-07	-1.52183	-1.17242
37172775	chr22:37172775:T:C	2.56683e-06	-1.23322e-10	-1.21441
37173256	chr22:37173256:A:T	3.3571e-06	-1.23322e-10	-0.945999
37173621	chr22:37173621:A:C	1.71827e-06	-0.440405	-1.17535
37173970	chr22:37173970:T:C	1.63265e-06	-0.308906	-1.35797
37174369	chr22:37174369:G:A	2.82643e-06	-1.23322e-10	-1.11806
37174744	chr22:37174744:C:T	3.70085e-06	0.510428	-1.35894
37174974	chr22:37174974:G:A	4.99186e-06	0.601655	-1.15092
37175275	chr22:37175275:C:T	2.26436e-06	-1.23322e-10	-1.33978
37175352	chr22:37175352:C:T	7.03077e-06	-1.23322e-10	-0.206781
37175457	chr22:37175457:A:G	1.13665e-05	1.1944	-0.920805
37176065	chr22:37176065:C:T	3.49571e-06	-1.23322e-10	-0.90554
37176086	chr22:37176086:G:A	3.06501e-06	-1.23322e-10	-1.03703
37176196	chr22:37176196:A:G	5.75939e-07	-1.4379	-1.27093
37176317	chr22:37176317:C:T	6.54982e-07	-1.57922	-1.001
37176887	chr22:37176887:G:T	7.94388e-06	-1.23322e-10	-0.0846758
37176959	chr22:37176959:ATGT:A	9.68464e-07	-0.84368	-1.34544
37177389	chr22:37177389:G:A	8.70552e-07	-1.2598	-1.03591
37177596	chr22:37177596:G:A	0.000191946	4.44139	-1.34125
37177664	chr22:37177664:G:A	2.21323e-06	-1.23322e-10	-1.36263
37177674	chr22:37177674:T:C	2.36534e-06	-1.23322e-10	-1.29615
37177754	chr22:37177754:G:T	5.6356e-07	-1.3843	-1.34626
37177763	chr22:37177763:T:C	4.00389e-06	-1.23322e-10	-0.769812
37177807	chr22:37177807:C:T	7.12123e-07	-1.13575	-1.36083
37177880	chr22:37177880:A:G	2.94246e-06	-1.23322e-10	-1.07783
37177950	chr22:37177950:C:T	2.27294e-06	-1.23322e-10	-1.33601
37177977	chr22:37177977:G:A	2.25303e-06	-1.23322e-10	-1.3448
37178224	chr22:37178224:C:T	1.26722e-06	-0.601827	-1.31842
37178594	chr22:37178594:G:A	1.17722e-06	-0.760886	-1.23304
37178743	chr22:37178743:C:G	1.09597e-05	0.237148	-3.57427e-10
37178947	chr22:37178947:C:T	3.8721e-06	-1.23322e-10	-0.80328
37178968	chr22:37178968:G:A	3.86404e-06	-1.23322e-10	-0.805364
37179358	chr22:37179358:C:T	4.05536e-06	-0.0516075	-0.705431
37179429	chr22:37179429:G:A	5.66104e-07	-1.36431	-1.36175
37179611	chr22:37179611:A:G	2.23125e-06	-1.23322e-10	-1.35451
37179655	chr22:37179655:A:G	2.24808e-06	-1.23322e-10	-1.347
37179763	chr22:37179763:C:T	5.58795e-06	-0.436465	-3.57427e-10
37179810	chr22:37179810:C:T	3.36192e-06	-1.23322e-10	-0.944566
37179891	chr22:37179891:A:G	6.55255e-07	-1.24742	-1.33238
37179895	chr22:37179895:G:A	2.72389e-06	-1.23322e-10	-1.15502
37179937	chr22:37179937:G:A	2.2869e-06	-1.23322e-10	-1.32988
37179987	chr22:37179987:G:A	2.58483e-06	-1.23322e-10	-1.20742
37180019	chr22:37180019:C:A	5.71318e-06	-0.854834	0.440532
37180109	chr22:37180109:G:A	3.76167e-06	-1.23322e-10	-0.832214
37180151	chr22:37180151:G:A	2.28134e-06	-1.23322e-10	-1.33231
37180445	chr22:37180445:G:A	2.57817e-06	-1.23322e-10	-1.21
37180446	chr22:37180446:A:G	2.13118e-06	-0.718446	-0.681955
37181012	chr22:37181012:C:T	4.24618e-06	-0.711058	-3.57427e-10
37181105	chr22:37181105:A:T	5.72993e-07	-1.3522	-1.36176
37181203	chr22:37181203:C:G	2.30827e-06	-1.23322e-10	-1.32058
37181214	chr22:37181214:G:A	1.73253e-06	-1.6075	-3.57427e-10
37181298	chr22:37181298:C:T	2.25378e-06	-1.23322e-10	-1.34447
37181697	chr22:37181697:A:T	5.28117e-07	-1.43355	-1.36197
37181832	chr22:37181832:A:G	2.33635e-06	-0.437115	-0.871372
37181943	chr22:37181943:C:T	2.2967e-06	-1.23322e-10	-1.3256
37182051	chr22:37182051:A:C	2.30448e-06	-1.23322e-10	-1.32222
37182174	chr22:37182174:T:C	6.41873e-07	-1.43669	-1.16375
37182348	chr22:37182348:C:T	4.5303e-07	-1.58687	-1.362
37182612	chr22:37182612:G:A	2.39973e-06	-1.23322e-10	-1.28172
37182767	chr22:37182767:G:A	5.92102e-07	-1.45028	-1.23088
37182812	chr22:37182812:C:T	2.03989e-06	-0.765321	-0.678862
37182836	chr22:37182836:GAGA:G	2.50185e-06	-1.23322e-10	-1.24005
37183018	chr22:37183018:T:C	2.26246e-06	-1.23322e-10	-1.34063
37183763	chr22:37183763:C:T	4.77442e-07	-1.56252	-1.33386
37184038	chr22:37184038:C:G	2.4497e-06	-1.23322e-10	-1.26111
37184143	chr22:37184143:G:T	2.46777e-06	-1.23322e-10	-1.25376
37184294	chr22:37184294:G:A	4.68465e-07	-1.55368	-1.36169
37184603	chr22:37184603:G:A	2.22068e-06	-1.23322e-10	-1.35926
37184697	chr22:37184697:C:T	5.34732e-06	-1.23322e-10	-0.480482
37184985	chr22:37184985:C:T	7.80274e-05	-1.23322e-10	2.19998
37185140	chr22:37185140:C:T	1.99723e-06	-1.46532	-3.57427e-10
37185343	chr22:37185343:C:T	1.5345e-06	-1.38358	-0.345294
37185445	chr22:37185445:C:A	8.15774e-07	-1.13912	-1.22158
37185537	chr22:37185537:G:A	2.32235e-06	-1.23322e-10	-1.3145
37185637	chr22:37185637:C:T	1.08202e-06	-1.42556	-0.652692
37186126	chr22:37186126:C:T	1.12423e-06	-1.58047	-0.459511
37186165	chr22:37186165:G:A	7.4465e-07	-1.57202	-0.879901
37186594	chr22:37186594:G:A	1.80634e-06	-1.56577	-3.57427e-10
37186613	chr22:37186613:C:G	3.05003e-06	-1.23322e-10	-1.04193
37187056	chr22:37187056:T:A	1.33729e-06	-1.58652	-0.279915
37187274	chr22:37187274:CCTGT:C	1.1432e-06	-1.59966	-0.423587
37187380	chr22:37187380:T:G	3.06148e-06	-1.03818	-3.57427e-10
37187538	chr22:37187538:TC:T	8.79106e-07	-1.57505	-0.71088
37187654	chr22:37187654:G:A	2.33403e-06	-1.23322e-10	-1.30948
37188544	chr22:37188544:C:T	2.33723e-06	-1.23322e-10	-1.30811
37188617	chr22:37188617:T:C	5.03462e-06	-1.23322e-10	-0.54074
37189056	chr22:37189056:T:C	3.04296e-06	0.139597	-1.18384
37189198	chr22:37189198:G:A	1.80494e-06	-1.56655	-3.57427e-10
37189696	chr22:37189696:T:C	7.10527e-07	-1.16598	-1.33285
37189882	chr22:37189882:T:C	1.39506e-06	-1.19393	-0.630211
37189960	chr22:37189960:G:A	2.99621e-06	-0.0670355	-0.992693
37189978	chr22:37189978:C:T	2.9683e-06	-1.06909	-3.57427e-10
37190042	chr22:37190042:C:T	2.21378e-06	-1.23322e-10	-1.36237
37190060	chr22:37190060:T:G	3.55937e-06	-1.23322e-10	-0.887493
37190632	chr22:37190632:A:C	6.85109e-07	-1.21784	-1.31741
37190671	chr22:37190671:T:C	2.25962e-06	-1.23322e-10	-1.34188
37190852	chr22:37190852:T:C	4.72049e-07	-1.59318	-1.31457
37190866	chr22:37190866:G:A	5.71485e-06	-1.23322e-10	-0.41401
37190921	chr22:37190921:T:A	4.97469e-07	-1.56515	-1.29015
37191071	chr22:37191071:A:C	7.13171e-07	-1.16274	-1.33237
37191665	chr22:37191665:T:A	5.12853e-06	-1.17591	0.653649
37191973	chr22:37191973:T:C	4.93554e-07	-1.55554	-1.30766
37192036	chr22:37192036:CTTTAA:C	4.9254e-07	-1.548	-1.31726
37192297	chr22:37192297:TA:T	2.25967e-06	-1.23322e-10	-1.34186
37192453	chr22:37192453:TC:T	2.82986e-06	-0.150295	-0.966554
37192526	chr22:37192526:G:T	5.06074e-07	-1.5664	-1.27175
37192780	chr22:37192780:A:G	6.11715e-07	-1.29672	-1.35185
37193028	chr22:37193028:C:A	2.54239e-06	0.0640984	-1.28807
37193042	chr22:37193042:A:G	2.87979e-06	-1.23322e-10	-1.09936
37193213	chr22:37193213:G:A	3.27624e-06	-1.23322e-10	-0.970381
37193304	chr22:37193304:T:A	2.38498e-06	-1.23322e-10	-1.28789
37193312	chr22:37193312:C:T	2.81763e-06	-1.23322e-10	-1.12118
37193440	chr22:37193440:CAAG:C	3.86545e-06	-1.23322e-10	-0.804999
37193478	chr22:37193478:A:G	5.95863e-07	-1.31568	-1.35914
37193597	chr22:37193597:T:C	2.21848e-06	-1.23322e-10	-1.36026
37193647	chr22:37193647:C:T	2.62424e-06	-1.23322e-10	-1.19229
37193829	chr22:37193829:A:G	7.32644e-07	-1.15472	-1.31345
37194163	chr22:37194163:A:C	4.91559e-07	-1.5768	-1.29045
37194262	chr22:37194262:C:G	4.98931e-07	-1.57261	-1.27976
37194352	chr22:37194352:A:G	5.27076e-06	-1.23322e-10	-0.494903
37194509	chr22:37194509:C:A	6.52154e-07	-1.23383	-1.35072
37194571	chr22:37194571:G:A	2.24923e-06	-1.23322e-10	-1.34649
37194654	chr22:37194654:T:C	2.21306e-06	-1.23322e-10	-1.3627
37194678	chr22:37194678:T:C	4.87086e-07	-1.59112	-1.28527
37194704	chr22:37194704:C:T	8.17762e-06	-1.23322e-10	-0.0556762
37194862	chr22:37194862:CAGAAAAGAT:C	2.82206e-06	-1.23322e-10	-1.11961
37194972	chr22:37194972:ATCAATAGTTCAGGAGG:A	2.82062e-06	-1.23322e-10	-1.12012
37195221	chr22:37195221:T:C	4.92951e-07	-1.58593	-1.27849
37195250	chr22:37195250:T:G	6.60265e-07	-1.24857	-1.32362
37195257	chr22:37195257:C:A	3.03214e-06	-1.23322e-10	-1.04781
37195278	chr22:37195278:G:A	6.64177e-07	-1.24109	-1.3252
37196066	chr22:37196066:T:C	6.93181e-07	-1.19342	-1.33013
37196464	chr22:37196464:T:G	8.95792e-07	-1.58741	-0.679716
37197040	chr22:37197040:G:A	1.03557e-06	-1.58923	-0.532896
37197051	chr22:37197051:A:G	7.46011e-07	-1.13411	-1.31598
37197116	chr22:37197116:C:T	6.08679e-07	-1.41754	-1.236
37197459	chr22:37197459:G:A	5.00182e-06	-1.23322e-10	-0.547277
37197548	chr22:37197548:G:A	3.085e-06	-1.23322e-10	-1.03053
37197624	chr22:37197624:T:C	3.21089e-06	-1.23322e-10	-0.99053
37198152	chr22:37198152:G:A	2.22843e-06	-1.23322e-10	-1.35578
37198244	chr22:37198244:C:A	2.21654e-06	-1.23322e-10	-1.36113
37198270	chr22:37198270:C:T	3.31275e-06	-1.23322e-10	-0.959299
37198426	chr22:37198426:G:A	2.35612e-06	-1.23322e-10	-1.30006
37198431	chr22:37198431:GGT:G	2.22416e-06	-1.23322e-10	-1.3577
37198476	chr22:37198476:C:G	2.21541e-06	-1.23322e-10	-1.36164
37198501	chr22:37198501:T:C	3.68169e-06	-0.853706	-3.57427e-10
37198536	chr22:37198536:C:CATA	2.21362e-06	-1.23322e-10	-1.36245
37198565	chr22:37198565:C:G	2.36954e-06	-1.23322e-10	-1.29438
37198621	chr22:37198621:GAAGACGC:G	2.21289e-06	-1.23322e-10	-1.36278
37198762	chr22:37198762:C:T	2.21388e-06	-1.23322e-10	-1.36233
37198916	chr22:37198916:A:C	2.38672e-06	-1.23322e-10	-1.28716
37198928	chr22:37198928:G:A	2.31818e-06	-1.23322e-10	-1.3163
37199116	chr22:37199116:C:T	2.68441e-06	0.12392	-1.29354
37199363	chr22:37199363:C:T	2.39745e-06	-1.23322e-10	-1.28267
37199446	chr22:37199446:G:A	4.70558e-07	-1.58411	-1.3268
37199569	chr22:37199569:G:C	3.18133e-06	-1.23322e-10	-0.999778
37199575	chr22:37199575:C:T	2.32623e-06	-1.23322e-10	-1.31283
37199876	chr22:37199876:C:T	2.99853e-06	-0.504658	-0.554297
37200194	chr22:37200194:G:A	7.97666e-07	-1.53259	-0.850553
37200293	chr22:37200293:A:G	1.19038e-06	-0.665433	-1.31737
37200356	chr22:37200356:C:T	1.42248e-06	-0.716898	-1.08778
37200504	chr22:37200504:G:A	2.21924e-06	-1.23322e-10	-1.35991
37200639	chr22:37200639:G:A	1.80738e-06	-1.5652	-3.57427e-10
37200697	chr22:37200697:A:G	2.26682e-06	-1.23322e-10	-1.3387
37200703	chr22:37200703:G:C	2.21313e-06	-1.23322e-10	-1.36267
37200777	chr22:37200777:A:ATGGCCAG	2.22049e-06	-1.23322e-10	-1.35935
37200789	chr22:37200789:G:A	2.22008e-06	-1.23322e-10	-1.35954
37200815	chr22:37200815:C:T	1.13188e-06	-0.78047	-1.25273
37201393	chr22:37201393:G:A	3.81093e-06	-0.819203	-3.57427e-10
37201653	chr22:37201653:G:A	2.16239e-06	-1.38586	-3.57427e-10
37201722	chr22:37201722:A:G	2.64085e-06	-1.23322e-10	-1.18598
37202222	chr22:37202222:G:C	3.11602e-06	-1.23322e-10	-1.02052
37202360	chr22:37202360:G:C	6.48462e-07	-1.3731	-1.21713
37202396	chr22:37202396:T:G	2.2644e-06	-1.23322e-10	-1.33977
37202547	chr22:37202547:G:A	2.2127e-06	-1.23322e-10	-1.36286
37202550	chr22:37202550:G:A	3.20721e-06	-1.23322e-10	-0.991675
37202587	chr22:37202587:G:A	9.5338e-07	-1.37586	-0.828957
37202652	chr22:37202652:C:A	2.33542e-06	-1.23322e-10	-1.30889
37202786	chr22:37202786:G:A	2.36714e-06	-1.23322e-10	-1.2954
37203418	chr22:37203418:C:T	4.66211e-06	-0.617611	-3.57427e-10
37203532	chr22:37203532:A:G	1.01987e-06	-1.07617	-1.06123
37203624	chr22:37203624:C:A	2.24402e-06	-1.23322e-10	-1.34881
37203666	chr22:37203666:G:A	5.57743e-07	-1.54304	-1.19789
37203762	chr22:37203762:C:A	1.07566e-06	-1.26327	-0.820865
37203873	chr22:37203873:TTC:T	3.56163e-06	-1.23322e-10	-0.886859
37203971	chr22:37203971:G:C	1.43083e-06	-1.18789	-0.610931
37204014	chr22:37204014:T:C	5.37784e-06	-1.23322e-10	-0.474791
37204251	chr22:37204251:C:G	2.27803e-06	-1.23322e-10	-1.33377
37204309	chr22:37204309:G:T	5.39268e-06	-1.23322e-10	-0.472036
37204314	chr22:37204314:A:C	4.19455e-06	-1.23322e-10	-0.723292
37204397	chr22:37204397:C:T	2.26743e-06	-1.23322e-10	-1.33843
37204398	chr22:37204398:C:T	2.26743e-06	-1.23322e-10	-1.33843
37204405	chr22:37204405:C:T	2.50982e-06	-1.23322e-10	-1.23687
37204523	chr22:37204523:C:A	8.2131e-07	-1.50597	-0.847959
37204605	chr22:37204605:G:A	2.82594e-06	-1.23322e-10	-1.11824
37204861	chr22:37204861:A:G	2.31434e-06	-1.23322e-10	-1.31795
37205001	chr22:37205001:G:A	5.18119e-06	-0.512044	-3.57427e-10
37205266	chr22:37205266:A:G	8.38799e-07	-1.53971	-0.79315
37206091	chr22:37206091:G:A	5.43029e-07	-1.42478	-1.34289
37206208	chr22:37206208:T:C	2.21691e-06	-1.23322e-10	-1.36097
37206264	chr22:37206264:C:T	2.22291e-06	-1.23322e-10	-1.35826
37206563	chr22:37206563:C:T	2.29537e-06	-1.23322e-10	-1.32618
37206572	chr22:37206572:C:G	2.30418e-06	-1.23322e-10	-1.32235
37207012	chr22:37207012:C:T	5.87575e-07	-1.32644	-1.36239
37207351	chr22:37207351:C:T	5.72613e-07	-1.35362	-1.361
37207694	chr22:37207694:G:A	3.59787e-06	-1.23322e-10	-0.876737
37207705	chr22:37207705:C:T	6.22825e-07	-1.30991	-1.32066
37207706	chr22:37207706:G:A	4.56924e-06	-0.00733842	-0.630393
37208409	chr22:37208409:T:C	2.21323e-06	-1.23322e-10	-1.36263
37208528	chr22:37208528:C:A	5.66611e-06	0.769027	-1.1916
37209114	chr22:37209114:A:G	2.16638e-06	-1.38402	-3.57427e-10
37209484	chr22:37209484:A:G	1.67412e-06	-1.00375	-0.638046
37209537	chr22:37209537:T:G	2.66758e-06	-1.23322e-10	-1.17591
37209757	chr22:37209757:C:T	6.37113e-07	-1.24558	-1.3623
37209874	chr22:37209874:C:T	5.74387e-06	-1.23322e-10	-0.408944
37210211	chr22:37210211:G:A	2.31408e-06	-1.23322e-10	-1.31806
37210376	chr22:37210376:C:G	4.42412e-06	-1.23322e-10	-0.670006
37210421	chr22:37210421:C:A	5.45094e-06	-1.23322e-10	-0.461291
37210790	chr22:37210790:C:T	3.5525e-06	-1.23322e-10	-0.889427
37211148	chr22:37211148:G:A	2.21515e-06	-1.23322e-10	-1.36176
37211338	chr22:37211338:C:T	9.24422e-07	-0.994155	-1.24151
37211487	chr22:37211487:G:A	4.88973e-06	-1.23322e-10	-0.569941
37211661	chr22:37211661:C:A	5.41411e-06	-1.23322e-10	-0.468069
37212061	chr22:37212061:G:A	2.73769e-06	-1.23322e-10	-1.14996
37212464	chr22:37212464:G:A	2.64923e-06	-1.23322e-10	-1.18281
37212671	chr22:37212671:C:T	1.19606e-06	-1.06826	-0.909789
37212765	chr22:37212765:G:A	3.85299e-06	-1.23322e-10	-0.808228
37212928	chr22:37212928:A:G	6.32513e-06	-1.23322e-10	-0.312547
37213008	chr22:37213008:T:C	1.0462e-06	-1.53789	-0.574018
37213254	chr22:37213254:A:G	1.11326e-06	-1.00146	-1.04833
37213257	chr22:37213257:C:A	3.55815e-06	-1.23322e-10	-0.887838
37213302	chr22:37213302:T:C	7.44313e-07	-1.37671	-1.07566
37213437	chr22:37213437:C:A	1.57838e-06	-0.876915	-0.823767
37213514	chr22:37213514:G:A	2.39416e-06	-1.28405	-3.57427e-10
37213612	chr22:37213612:G:A	2.1822e-05	0.925841	-3.57427e-10
37214379	chr22:37214379:A:G	8.03528e-07	-1.25843	-1.11739
37214527	chr22:37214527:G:A	4.88501e-06	-1.23322e-10	-0.570906
37214664	chr22:37214664:C:T	3.02388e-06	-1.23322e-10	-1.05054
37214799	chr22:37214799:C:G	1.45271e-06	-1.08398	-0.699671
37214848	chr22:37214848:G:A	3.31602e-06	-1.23322e-10	-0.958314
37214916	chr22:37214916:C:G	2.21443e-06	-1.23322e-10	-1.36208
37215100	chr22:37215100:A:G	2.59578e-06	-1.23322e-10	-1.20319
37215180	chr22:37215180:C:T	1.66866e-06	-1.45518	-0.189874
37215352	chr22:37215352:G:C	8.30939e-07	-1.6154	-0.726872
37215356	chr22:37215356:A:G	8.40575e-07	-1.61565	-0.715098
37215429	chr22:37215429:G:A	8.27363e-07	-1.61601	-0.730581
37215431	chr22:37215431:A:G	8.38204e-07	-1.61616	-0.717409
37215472	chr22:37215472:A:G	8.25156e-07	-1.6161	-0.733165
37215511	chr22:37215511:G:A	4.40013e-06	0.257186	-0.932629
37215644	chr22:37215644:T:G	6.58195e-07	-1.23862	-1.33671
37215767	chr22:37215767:T:C	2.82829e-06	-1.29368	0.176274
37215822	chr22:37215822:G:T	3.26009e-06	-1.25885	0.283526
37215911	chr22:37215911:C:G	8.14834e-07	-1.10036	-1.26149
37215947	chr22:37215947:C:T	2.01475e-06	-1.26722	-0.189359
37216002	chr22:37216002:C:A	1.36385e-06	-1.23735	-0.609419
37216012	chr22:37216012:A:AT	2.09746e-06	-1.2531	-0.163248
37216144	chr22:37216144:C:T	3.036e-06	-1.23322e-10	-1.04654
37216548	chr22:37216548:G:A	3.49059e-06	-1.23322e-10	-0.907006
37216627	chr22:37216627:T:C	5.83861e-06	-1.23322e-10	-0.392586
37216870	chr22:37216870:G:A	8.55249e-07	-1.52147	-0.791974
37217119	chr22:37217119:T:C	1.04024e-06	-1.14992	-0.9677
37217269	chr22:37217269:C:T	9.14917e-07	-1.21392	-1.03208
37217298	chr22:37217298:C:T	1.95568e-05	-1.23322e-10	0.816245
37217324	chr22:37217324:TTA:T	9.77497e-07	-1.1773	-1.00254
37217666	chr22:37217666:C:T	3.43183e-06	-1.23322e-10	-0.923983
37217720	chr22:37217720:C:CAG	9.96681e-07	-1.16443	-0.995968
37218168	chr22:37218168:A:G	8.00015e-07	-1.25246	-1.12774
37218385	chr22:37218385:G:A	4.41709e-07	-1.6127	-1.36148
37218462	chr22:37218462:G:A	4.63048e-06	0.460599	-1.08502
37218788	chr22:37218788:A:G	2.21275e-06	-1.23322e-10	-1.36284
37219163	chr22:37219163:C:T	2.56801e-06	-1.23322e-10	-1.21395
37219186	chr22:37219186:C:G	4.65825e-06	-1.23322e-10	-0.618437
37219265	chr22:37219265:T:C	2.52195e-06	-1.23322e-10	-1.23205
37219277	chr22:37219277:A:G	9.78717e-06	-1.23322e-10	0.123995
37219316	chr22:37219316:G:A	3.21405e-06	-1.0056	0.0160507
37219328	chr22:37219328:G:A	4.64202e-06	-1.23322e-10	-0.621928
37219385	chr22:37219385:A:G	4.35519e-05	-1.31104	2.92792
37219530	chr22:37219530:A:G	2.98873e-06	-1.23322e-10	-1.06223
37219587	chr22:37219587:G:A	3.30691e-06	-1.23322e-10	-0.961064
37219642	chr22:37219642:C:T	3.72421e-06	-1.16199	0.319768
37219922	chr22:37219922:C:T	2.22323e-06	-1.23322e-10	-1.35812
37220038	chr22:37220038:A:G	4.34884e-06	-1.23322e-10	-0.687168
37220377	chr22:37220377:C:T	2.56053e-06	-1.23322e-10	-1.21686
37220591	chr22:37220591:C:T	2.23515e-06	-1.23322e-10	-1.35277
37220597	chr22:37220597:G:A	1.67008e-06	-0.940435	-0.70377
37220642	chr22:37220642:A:C	2.56053e-06	-1.23322e-10	-1.21686
37221076	chr22:37221076:G:A	1.72158e-05	-1.23322e-10	0.68875
37221310	chr22:37221310:T:C	2.33579e-06	-1.23322e-10	-1.30873
37221723	chr22:37221723:G:T	5.07493e-06	-1.23322e-10	-0.532765
37221777	chr22:37221777:G:A	3.38179e-06	-1.23322e-10	-0.938673
37222038	chr22:37222038:A:G	4.65768e-06	-0.948173	0.329613
37222096	chr22:37222096:T:C	8.84359e-06	-0.88993	0.912546
37222176	chr22:37222176:T:G	8.98068e-06	-1.23322e-10	0.0379979
37222253	chr22:37222253:A:G	4.99413e-06	-1.23322e-10	-0.548814
37222597	chr22:37222597:T:C	2.0948e-06	-0.996991	-0.42063
37222760	chr22:37222760:C:T	2.33723e-06	-1.23322e-10	-1.30811
37222762	chr22:37222762:G:A	5.09483e-06	-1.23322e-10	-0.528852
37222794	chr22:37222794:G:A	4.67912e-06	-0.955499	0.341531
37222889	chr22:37222889:C:T	2.38454e-06	-1.23322e-10	-1.28807
37222893	chr22:37222893:C:T	1.4828e-05	-1.14918	1.68862
37222898	chr22:37222898:C:T	4.96637e-06	-0.981185	0.426796
37222960	chr22:37222960:A:G	4.75199e-06	-0.968277	0.369762
37222981	chr22:37222981:C:T	1.47018e-06	-1.12153	-0.650157
37223072	chr22:37223072:G:A	2.30526e-06	-1.32188	-3.57427e-10
37223151	chr22:37223151:C:T	1.7287e-06	-1.60971	-3.57427e-10
37223245	chr22:37223245:C:T	6.00563e-06	-1.19783	0.833449
37223250	chr22:37223250:A:G	4.45209e-06	-0.949146	0.285442
37223293	chr22:37223293:G:T	4.76088e-06	-0.956082	0.359438
37223299	chr22:37223299:G:A	4.06679e-06	-1.23322e-10	-0.754223
37223415	chr22:37223415:T:C	4.76767e-06	-0.944205	0.348986
37223437	chr22:37223437:G:A	4.73771e-06	-0.946595	0.345073
37223503	chr22:37223503:A:G	4.68494e-06	-0.961071	0.348347
37223536	chr22:37223536:C:T	2.41887e-06	-0.0189995	-1.25478
37223913	chr22:37223913:C:A	2.31227e-06	-1.23322e-10	-1.31885
37224010	chr22:37224010:T:G	4.70328e-06	-1.0017	0.392883
37224113	chr22:37224113:A:G	2.27025e-06	-1.23322e-10	-1.33719
37224314	chr22:37224314:G:T	2.68806e-06	-1.23322e-10	-1.16826
37224359	chr22:37224359:A:G	2.68908e-06	-1.23322e-10	-1.16788
37224432	chr22:37224432:G:A	1.41504e-06	-1.10029	-0.709632
37224492	chr22:37224492:C:G	2.21268e-06	-1.23322e-10	-1.36287
37224493	chr22:37224493:A:C	1.29203e-06	-1.1147	-0.786164
37224731	chr22:37224731:G:A	5.37089e-06	-1.23322e-10	-0.476085
37224749	chr22:37224749:T:G	5.01578e-06	-1.00264	0.458155
37224768	chr22:37224768:C:A	3.52974e-06	-1.23322e-10	-0.895854
37224828	chr22:37224828:G:A	7.56002e-06	0.528338	-0.662542
37224877	chr22:37224877:G:A	4.7534e-06	-1.0181	0.419884
37224895	chr22:37224895:G:A	4.78561e-06	-1.01856	0.427093
37225069	chr22:37225069:C:G	7.73447e-07	-1.59058	-0.823395
37225089	chr22:37225089:GCCCTGAACTTGAACTTGGAAGGATGAAA:G	4.54358e-06	-1.03601	0.392646
37225229	chr22:37225229:A:C	4.63497e-06	-1.06999	0.446543
37225242	chr22:37225242:T:C	5.38784e-06	-1.23322e-10	-0.472932
37225318	chr22:37225318:C:G	7.75097e-06	0.537891	-0.647151
37225405	chr22:37225405:C:G	3.96126e-06	-0.116476	-0.664039
37225684	chr22:37225684:A:C	4.11796e-06	-1.23322e-10	-0.741719
37225764	chr22:37225764:G:A	2.74054e-06	-1.23322e-10	-1.14892
37225788	chr22:37225788:T:C	2.55822e-06	-1.23322e-10	-1.21777
37225793	chr22:37225793:C:A	5.92109e-06	-1.23322e-10	-0.378557
37225989	chr22:37225989:T:C	3.02124e-06	-1.56967	0.518264
37226270	chr22:37226270:C:A	1.03658e-06	-1.07919	-1.04197
37226337	chr22:37226337:C:T	3.72489e-06	-1.23322e-10	-0.84204
37226550	chr22:37226550:A:T	1.01999e-06	-1.07724	-1.06005
37226619	chr22:37226619:A:G	2.48928e-06	-1.23322e-10	-1.24508
37226821	chr22:37226821:C:A	3.3126e-06	-1.23322e-10	-0.959343
37226854	chr22:37226854:T:C	2.24727e-06	-1.23322e-10	-1.34736
37227741	chr22:37227741:G:A	2.31491e-06	-1.23322e-10	-1.31771
37228009	chr22:37228009:T:C	9.78215e-07	-1.14882	-1.03029
37228158	chr22:37228158:C:G	2.8401e-06	-1.23322e-10	-1.11324
37228163	chr22:37228163:G:A	2.61495e-06	-1.23322e-10	-1.19583
37228355	chr22:37228355:AC:A	1.56565e-06	-0.985468	-0.723311
37228525	chr22:37228525:G:T	2.22532e-06	-1.23322e-10	-1.35718
37228657	chr22:37228657:C:T	0.00910811	6.95984	-3.57427e-10
37228959	chr22:37228959:A:G	2.13856e-06	-0.294083	-1.10286
37229037	chr22:37229037:A:G	9.97571e-07	-1.08846	-1.07105
37229237	chr22:37229237:G:A	2.88886e-06	0.154302	-1.25052
37229260	chr22:37229260:AG:A	0.000577531	4.57133	-0.36965
37229379	chr22:37229379:A:G	1.28869e-06	-0.718162	-1.18529
37229422	chr22:37229422:G:A	2.26864e-06	-1.23322e-10	-1.3379
37229604	chr22:37229604:T:C	8.68396e-07	-1.14068	-1.1575
37229806	chr22:37229806:T:C	5.84108e-06	-1.23322e-10	-0.392162
37229886	chr22:37229886:G:A	8.80748e-06	-1.23322e-10	0.0185236
37229988	chr22:37229988:TAGA:T	2.5062e-06	-1.23322e-10	-1.23831
37230062	chr22:37230062:A:G	1.34275e-06	-0.832358	-1.03
37230371	chr22:37230371:C:T	3.50756e-06	-0.902157	-3.57427e-10
37230464	chr22:37230464:C:CAG	2.21337e-06	-1.23322e-10	-1.36256
37230512	chr22:37230512:G:A	2.88962e-06	-1.23322e-10	-1.09595
37230727	chr22:37230727:G:A	5.19828e-06	-1.23322e-10	-0.50875
37230979	chr22:37230979:C:A	0.00618208	6.57233	-3.57427e-10
37231194	chr22:37231194:T:C	1.57593e-06	-0.495046	-1.20718
37231457	chr22:37231457:T:C	3.60358e-06	-1.23322e-10	-0.875151
37231571	chr22:37231571:C:T	2.21313e-06	-1.23322e-10	-1.36267
37231572	chr22:37231572:G:A	0.00802571	6.83333	-3.57427e-10
37231805	chr22:37231805:G:A	1.62015e-06	-0.489112	-1.18545
37231968	chr22:37231968:G:A	2.23622e-06	-1.23322e-10	-1.35229
37232013	chr22:37232013:A:AG	1.51016e-06	-0.449753	-1.29511
37232105	chr22:37232105:A:G	5.45036e-07	-1.41485	-1.34913
37232471	chr22:37232471:C:A	2.29195e-06	-1.23322e-10	-1.32767
37232619	chr22:37232619:G:C	3.62073e-06	-1.23322e-10	-0.870402
37232953	chr22:37232953:T:G	2.92691e-06	-0.522039	-0.561092
37232962	chr22:37232962:C:T	3.36279e-06	-1.23322e-10	-0.944308
37233103	chr22:37233103:T:A	4.62192e-07	-1.56599	-1.36286
37233249	chr22:37233249:C:T	2.25443e-06	-1.23322e-10	-1.34418
37233281	chr22:37233281:TG:T	2.70491e-06	-0.23728	-0.92473
37233286	chr22:37233286:G:T	8.33675e-06	-1.23322e-10	-0.0364045
37233527	chr22:37233527:C:T	2.25772e-06	-1.23322e-10	-1.34272
37234004	chr22:37234004:G:A	3.31883e-06	-1.23322e-10	-0.957465
37234039	chr22:37234039:A:G	2.65787e-06	-1.17955	-3.57427e-10
37234228	chr22:37234228:G:A	2.695e-06	-1.23322e-10	-1.16568
37234239	chr22:37234239:A:G	3.16811e-06	-1.00394	-3.57427e-10
37234278	chr22:37234278:A:C	5.53352e-06	-0.574912	0.128659
37234443	chr22:37234443:T:C	5.32808e-06	-0.598476	0.114388
37234523	chr22:37234523:G:C	2.22556e-06	-1.23322e-10	-1.35707
37234557	chr22:37234557:C:T	5.83847e-07	-1.55583	-1.13936
37234822	chr22:37234822:C:T	3.3662e-06	-0.672737	-0.270555
37234907	chr22:37234907:C:T	6.03738e-06	-1.23322e-10	-0.359107
37234968	chr22:37234968:C:T	6.2329e-07	-1.36311	-1.26671
37235318	chr22:37235318:A:G	2.67305e-06	-1.17386	-3.57427e-10
37236255	chr22:37236255:G:A	4.67144e-06	-0.615611	-3.57427e-10
37236411	chr22:37236411:A:G	2.33386e-06	-1.23322e-10	-1.30956
37236456	chr22:37236456:G:T	9.49409e-06	-1.23322e-10	0.0935918
37236898	chr22:37236898:T:G	1.3184e-06	-0.52778	-1.35288
37237050	chr22:37237050:G:A	6.24104e-06	-1.23322e-10	-0.32593
37237310	chr22:37237310:A:G	8.4292e-05	1.9907	0.286507
37237521	chr22:37237521:G:A	2.54068e-06	-1.23322e-10	-1.22465
37237735	chr22:37237735:G:A	7.22037e-07	-1.61458	-0.86818
37237778	chr22:37237778:C:T	2.53363e-06	-1.23322e-10	-1.22743
37237811	chr22:37237811:C:T	2.04794e-06	-0.0779476	-1.3623
37238130	chr22:37238130:G:A	1.20598e-05	-1.23322e-10	0.332799
37238256	chr22:37238256:A:T	2.21832e-06	-1.23322e-10	-1.36033
37238293	chr22:37238293:G:A	2.30804e-06	-1.23322e-10	-1.32068
37238370	chr22:37238370:G:A	5.00917e-06	-1.23322e-10	-0.545807
37238708	chr22:37238708:G:A	6.52447e-06	-1.23322e-10	-0.281519
37238796	chr22:37238796:G:A	4.26294e-06	-0.707118	-3.57427e-10
37238812	chr22:37238812:G:A	1.84632e-06	-0.1868	-1.35708
37239015	chr22:37239015:A:G	1.16808e-06	-0.69948	-1.30224
37239195	chr22:37239195:G:T	5.36311e-06	-1.23322e-10	-0.477533
37239274	chr22:37239274:C:G	4.09031e-06	-0.748458	-3.57427e-10
37239388	chr22:37239388:A:G	1.47461e-06	-0.535302	-1.23338
37239415	chr22:37239415:C:T	5.96164e-06	-1.23322e-10	-0.371732
37239906	chr22:37239906:G:A	5.68926e-06	-1.23322e-10	-0.418498
37239995	chr22:37239995:G:A	1.86904e-05	-1.23322e-10	0.770932
37240543	chr22:37240543:TC:T	2.61883e-06	-0.172026	-1.02233
37240762	chr22:37240762:C:T	5.52387e-06	-1.23322e-10	-0.447999
37240909	chr22:37240909:G:C	1.56414e-06	-0.991051	-0.718691
37241312	chr22:37241312:T:C	2.60576e-06	-1.23322e-10	-1.19935
37241567	chr22:37241567:A:G	2.21705e-06	-1.23322e-10	-1.3609
37241801	chr22:37241801:C:A	0.000150311	0.0370772	2.81855
37242181	chr22:37242181:C:G	0.00182406	5.35174	-3.57427e-10
37242249	chr22:37242249:G:A	2.80671e-05	2.51866	-1.34115
37242256	chr22:37242256:A:T	0.000280994	-1.39943	4.88069
37242393	chr22:37242393:A:G	5.24185e-06	-1.23322e-10	-0.500403
37242581	chr22:37242581:C:A	0.00209526	5.49036	-3.57427e-10
37242794	chr22:37242794:A:G	8.00931e-06	-1.23322e-10	-0.0764728
37242873	chr22:37242873:T:C	9.30093e-06	-1.23322e-10	0.0730366
37242920	chr22:37242920:T:C	6.66311e-06	-1.43787	1.17737
37243008	chr22:37243008:G:GT	2.39101e-05	-1.30771	2.32494
37243047	chr22:37243047:T:C	3.19728e-06	0.360011	-1.35479
37243469	chr22:37243469:A:C	1.75331e-06	-1.59557	-3.57427e-10
37243851	chr22:37243851:G:A	0.000273029	-1.23322e-10	3.4525
37243917	chr22:37243917:G:A	2.24598e-06	-1.23322e-10	-1.34793
37243948	chr22:37243948:C:A	2.65701e-06	-1.23322e-10	-1.17988
37243986	chr22:37243986:T:A	5.28783e-06	-1.23322e-10	-0.49167
37244418	chr22:37244418:C:A	3.60601e-06	-1.23322e-10	-0.874476
37244631	chr22:37244631:T:C	5.10376e-07	-1.52891	-1.30078
37244838	chr22:37244838:G:T	6.09938e-07	-1.28904	-1.36244
37244915	chr22:37244915:G:A	6.21452e-07	-1.30448	-1.32829
37244999	chr22:37244999:C:T	2.39135e-06	-1.23322e-10	-1.28522
37245228	chr22:37245228:G:A	5.06507e-07	-1.54884	-1.28846
37245284	chr22:37245284:C:T	1.41595e-05	-1.23322e-10	0.493305
37245370	chr22:37245370:T:C	9.07469e-07	-0.891742	-1.36243
37245400	chr22:37245400:T:C	7.9436e-06	1.25112	-1.33584
37245524	chr22:37245524:T:G	7.80174e-06	-1.23322e-10	-0.102731
37245584	chr22:37245584:A:G	5.68889e-07	-1.53526	-1.18589
37245843	chr22:37245843:A:G	7.23691e-06	-1.23322e-10	-0.177883
37245956	chr22:37245956:G:A	9.86404e-07	-0.814797	-1.35597
37246042	chr22:37246042:C:T	0.000528187	-1.23322e-10	4.11237
37246161	chr22:37246161:G:A	1.03709e-06	-0.765557	-1.3551
37246169	chr22:37246169:A:G	3.21303e-06	-1.23322e-10	-0.989862
37246174	chr22:37246174:G:A	9.66704e-07	-0.834638	-1.3563
37246274	chr22:37246274:C:T	1.01166e-06	-0.791382	-1.3541
37246308	chr22:37246308:T:A	1.03277e-06	-0.769662	-1.35517
37246376	chr22:37246376:G:A	1.01179e-06	-0.784925	-1.36043
37246510	chr22:37246510:C:G	2.66012e-06	-1.23322e-10	-1.17871
37246581	chr22:37246581:A:C	2.38221e-06	-1.23322e-10	-1.28905
37246666	chr22:37246666:T:C	6.32945e-06	-1.23322e-10	-0.311865
37246759	chr22:37246759:TA:T	5.65846e-06	-1.23322e-10	-0.423925
37246829	chr22:37246829:G:A	5.45078e-07	-1.56517	-1.19874
37246885	chr22:37246885:G:C	1.02275e-06	-0.773151	-1.36143
37246904	chr22:37246904:T:C	1.51327e-06	-0.760659	-0.982148
37246989	chr22:37246989:G:A	1.06364e-06	-0.741303	-1.35407
37246991	chr22:37246991:T:G	1.22243e-06	-0.60509	-1.35115
37247003	chr22:37247003:T:C	1.46254e-05	1.69946	-1.17377
37247020	chr22:37247020:A:G	1.17318e-06	-0.795511	-1.20185
37247153	chr22:37247153:G:A	7.49803e-07	-1.08879	-1.35623
37247193	chr22:37247193:G:A	5.96012e-07	-1.59936	-1.07522
37247226	chr22:37247226:A:G	2.27713e-06	-1.23322e-10	-1.33416
37247424	chr22:37247424:A:G	3.31256e-06	-0.381244	-0.578112
37247524	chr22:37247524:G:A	1.91746e-05	1.77311	-0.976596
37247806	chr22:37247806:G:A	9.602e-07	-0.859255	-1.33844
37248021	chr22:37248021:G:A	0.000302131	-1.23322e-10	3.55378
37248075	chr22:37248075:T:C	6.65547e-07	-1.2589	-1.30533
37248163	chr22:37248163:C:G	4.80685e-06	-1.23322e-10	-0.587035
37248202	chr22:37248202:C:T	3.4802e-06	-1.23322e-10	-0.909988
37248672	chr22:37248672:T:A	2.5731e-06	-1.23322e-10	-1.21197
37248784	chr22:37248784:G:A	4.77501e-06	-1.23322e-10	-0.593683
37249016	chr22:37249016:A:C	6.33909e-06	-1.23322e-10	-0.310342
37249046	chr22:37249046:C:T	8.50576e-06	-0.0163345	-3.57427e-10
37249190	chr22:37249190:A:G	2.21348e-06	-0.474961	-0.887551
37249228	chr22:37249228:A:C	2.27704e-06	-1.23322e-10	-1.3342
37249743	chr22:37249743:T:C	2.01984e-06	-0.284019	-1.17004
37250005	chr22:37250005:T:C	7.63283e-06	-1.23322e-10	-0.124619
37250091	chr22:37250091:G:C	2.26811e-06	-0.584814	-0.753318
37250142	chr22:37250142:C:A	6.44719e-06	-1.23322e-10	-0.293433
37250160	chr22:37250160:C:A	6.36552e-06	-1.23322e-10	-0.306182
37250252	chr22:37250252:A:C	1.52971e-06	-0.370392	-1.36161
37250424	chr22:37250424:A:G	4.16996e-06	-1.23322e-10	-0.72917
37250766	chr22:37250766:T:C	7.26357e-06	-1.23322e-10	-0.174206
37250928	chr22:37250928:T:A	8.15767e-06	-1.23322e-10	-0.0581196
37251532	chr22:37251532:A:G	2.91709e-06	-0.387595	-0.698896
37251600	chr22:37251600:C:T	7.29468e-06	-1.23322e-10	-0.169933
37251606	chr22:37251606:AACTC:A	3.77467e-06	-1.23322e-10	-0.828766
37252111	chr22:37252111:T:G	2.93698e-06	-1.23322e-10	-1.0797
37252139	chr22:37252139:T:G	2.41867e-06	-1.23322e-10	-1.27386
37252153	chr22:37252153:G:A	3.1796e-06	-1.23322e-10	-1.00032
37252363	chr22:37252363:T:C	3.2442e-06	-0.980208	-3.57427e-10
37252570	chr22:37252570:C:T	2.38556e-06	-1.23322e-10	-1.28764
37252574	chr22:37252574:G:C	2.38643e-06	-1.23322e-10	-1.28728
37252642	chr22:37252642:T:C	1.43056e-06	-0.522471	-1.27654
37252859	chr22:37252859:G:C	3.26551e-06	-1.23322e-10	-0.973661
37253130	chr22:37253130:A:G	3.1848e-06	-1.23322e-10	-0.99869
37253230	chr22:37253230:A:G	2.51807e-05	1.71954	-0.650537
37253454	chr22:37253454:T:C	2.00661e-06	-0.202917	-1.25771
37253489	chr22:37253489:G:A	1.75892e-06	-1.59238	-3.57427e-10
37253606	chr22:37253606:T:C	1.18124e-06	-0.977395	-1.01312
37253666	chr22:37253666:T:C	2.94311e-06	0.00752425	-1.08514
37253922	chr22:37253922:A:G	2.59013e-06	-1.23322e-10	-1.20537
37254244	chr22:37254244:C:T	3.71187e-06	-1.23322e-10	-0.845543
37254280	chr22:37254280:A:G	1.02846e-05	0.149112	0.0244534
37254328	chr22:37254328:T:C	3.72844e-06	-1.23322e-10	-0.841088
37254558	chr22:37254558:A:G	2.56391e-06	-1.23322e-10	-1.21554
37254642	chr22:37254642:C:A	2.40018e-06	-1.23322e-10	-1.28154
37255012	chr22:37255012:T:C	3.27392e-06	-1.23322e-10	-0.971088
37255245	chr22:37255245:A:G	2.44381e-06	-1.23322e-10	-1.26352
37255411	chr22:37255411:T:C	4.68977e-06	-1.23322e-10	-0.611693
37255445	chr22:37255445:T:C	4.54638e-06	-1.23322e-10	-0.642746
37255725	chr22:37255725:A:G	2.23149e-06	-1.23322e-10	-1.35441
37256006	chr22:37256006:C:T	6.38433e-06	-1.23322e-10	-0.303231
37256024	chr22:37256024:G:A	7.00123e-06	-1.23322e-10	-0.210991
37256079	chr22:37256079:T:C	2.3684e-06	-1.23322e-10	-1.29486
37256217	chr22:37256217:C:A	2.70557e-06	0.114624	-1.27639
37256272	chr22:37256272:C:G	2.22159e-06	-1.23322e-10	-1.35885
37256442	chr22:37256442:C:A	8.60286e-06	-1.23322e-10	-0.00498323
37256698	chr22:37256698:C:T	0.000173163	-1.23322e-10	2.99715
37256722	chr22:37256722:T:C	1.5663e-06	-0.5382	-1.17016
37257380	chr22:37257380:C:T	4.31277e-06	-1.23322e-10	-0.695497
37257517	chr22:37257517:T:C	9.40182e-07	-0.883785	-1.33497
37257942	chr22:37257942:A:G	2.92642e-06	-1.23322e-10	-1.0833
37257956	chr22:37257956:C:T	3.0627e-06	-1.23322e-10	-1.03778
37257988	chr22:37257988:T:C	3.46539e-06	-1.23322e-10	-0.914252
37258025	chr22:37258025:T:C	2.58166e-06	-1.23322e-10	-1.20864
37258287	chr22:37258287:CT:C	4.42182e-06	-1.23322e-10	-0.670525
37258453	chr22:37258453:G:A	1.06386e-06	-1.19578	-0.899389
37258807	chr22:37258807:C:T	2.23391e-06	-1.23322e-10	-1.35332
37258819	chr22:37258819:C:G	3.41987e-06	-1.23322e-10	-0.927475
37258912	chr22:37258912:C:T	4.00691e-06	-1.23322e-10	-0.769056
37258934	chr22:37258934:T:G	4.00138e-06	-1.23322e-10	-0.770438
37259055	chr22:37259055:G:A	2.36941e-06	-1.23322e-10	-1.29444
37259085	chr22:37259085:C:T	1.39663e-06	-1.19015	-0.63286
37259279	chr22:37259279:A:G	0.000142814	-1.23322e-10	2.80446
37259690	chr22:37259690:C:T	3.88338e-06	-1.23322e-10	-0.800371
37260013	chr22:37260013:T:C	2.31246e-06	-1.23322e-10	-1.31877
37260146	chr22:37260146:A:C	0.000109516	-1.23322e-10	2.53899
37260334	chr22:37260334:C:T	6.54858e-07	-1.47088	-1.10953
37260602	chr22:37260602:C:G	3.18853e-06	0.0556529	-1.05317
37261080	chr22:37261080:C:A	2.35149e-06	-1.23322e-10	-1.30203
37261206	chr22:37261206:A:G	7.51036e-05	-1.23322e-10	2.16179
37261499	chr22:37261499:C:T	1.8884e-06	-1.35073	-0.170617
37262403	chr22:37262403:T:A	1.17974e-05	-1.23322e-10	0.310805
37262417	chr22:37262417:C:T	1.12644e-06	-1.61615	-0.421859
37262467	chr22:37262467:G:T	8.11017e-06	-1.23322e-10	-0.0639585
37262606	chr22:37262606:G:A	4.17532e-06	-1.23322e-10	-0.727886
37262659	chr22:37262659:A:G	7.86044e-07	-1.03515	-1.36267
37262754	chr22:37262754:C:T	2.60164e-06	-1.23322e-10	-1.20094
37262764	chr22:37262764:T:A	4.39894e-07	-1.61618	-1.36212
37262984	chr22:37262984:G:A	2.77103e-06	-1.23322e-10	-1.13786
37263015	chr22:37263015:A:G	2.80828e-06	-1.61377	0.489261
37263183	chr22:37263183:G:A	8.47931e-05	0.443422	1.83971
37263247	chr22:37263247:C:T	9.90136e-07	-0.815019	-1.35197
37263266	chr22:37263266:A:C	4.21546e-06	-0.693166	-0.0251534
37263289	chr22:37263289:C:A	2.37963e-06	-1.23322e-10	-1.29013
37263371	chr22:37263371:G:A	1.36319e-06	-0.517031	-1.33022
37263380	chr22:37263380:T:C	1.42458e-06	-0.493073	-1.31013
37263445	chr22:37263445:C:T	4.19879e-06	-0.722282	-3.57427e-10
37263519	chr22:37263519:G:C	2.80872e-06	-0.0407255	-1.08362
37263528	chr22:37263528:T:C	3.16656e-06	-1.23322e-10	-1.00443
37263625	chr22:37263625:G:A	5.80489e-06	-0.398377	-3.57427e-10
37263696	chr22:37263696:T:C	1.58346e-06	-0.460416	-1.23705
37263731	chr22:37263731:G:C	5.05695e-06	-1.23322e-10	-0.536314
37263871	chr22:37263871:G:A	5.65024e-06	-1.23322e-10	-0.42538
37264031	chr22:37264031:A:C	0.000127001	-1.23322e-10	2.68711
37264087	chr22:37264087:G:T	0.000127001	-1.23322e-10	2.68711
37264137	chr22:37264137:C:T	3.01309e-06	0.0235171	-1.07763
37264214	chr22:37264214:A:G	1.58827e-06	-0.468709	-1.22572
37264246	chr22:37264246:C:T	4.39208e-05	-1.23322e-10	1.62531
37264540	chr22:37264540:C:G	5.65069e-06	-1.23322e-10	-0.4253
37264661	chr22:37264661:C:A	1.7896e-06	-1.57508	-3.57427e-10
37265247	chr22:37265247:C:A	9.18497e-07	-1.61547	-0.626625
37265373	chr22:37265373:G:A	3.63881e-06	-1.23322e-10	-0.86542
37265578	chr22:37265578:G:A	2.01094e-06	-1.61139	0.152914
37265749	chr22:37265749:A:G	2.75755e-06	-1.23322e-10	-1.14273
37265795	chr22:37265795:C:T	2.44133e-06	-1.23322e-10	-1.26453
37265830	chr22:37265830:A:G	2.32263e-06	-1.23322e-10	-1.31438
37266395	chr22:37266395:T:C	6.52165e-07	-1.48107	-1.10347
37266683	chr22:37266683:C:T	2.32468e-06	-1.23322e-10	-1.31349
37267349	chr22:37267349:T:C	2.79193e-06	-1.09575	-0.034591
37267355	chr22:37267355:G:A	2.2211e-06	-1.23322e-10	-1.35908
37267649	chr22:37267649:A:G	5.1008e-05	-1.23322e-10	1.7749
37267678	chr22:37267678:T:G	2.21619e-06	-1.23322e-10	-1.36129
37267834	chr22:37267834:G:T	5.05405e-06	-1.23322e-10	-0.536887
37267932	chr22:37267932:C:G	1.04327e-05	-1.23322e-10	0.187872
37267947	chr22:37267947:C:T	4.48141e-07	-1.60944	-1.35028
37268169	chr22:37268169:G:A	5.51191e-07	-1.40065	-1.3521
37268198	chr22:37268198:T:C	1.10102e-05	-1.23322e-10	0.241746
37268282	chr22:37268282:C:T	2.24049e-06	-1.23322e-10	-1.35038
37268352	chr22:37268352:A:G	2.7659e-06	-0.0313796	-1.10833
37268581	chr22:37268581:C:T	2.46985e-06	-1.23322e-10	-1.25292
37268582	chr22:37268582:A:G	6.727e-07	-1.33434	-1.2192
37268702	chr22:37268702:G:A	2.21778e-06	-1.23322e-10	-1.36057
37269284	chr22:37269284:T:C	6.61055e-06	-0.195317	-0.0730942
37269338	chr22:37269338:C:T	7.36871e-06	-0.258908	0.0990734
37269384	chr22:37269384:AG:A	5.34795e-07	-1.60379	-1.17916
37269391	chr22:37269391:G:A	1.17013e-05	-1.23322e-10	0.302625
37269739	chr22:37269739:T:G	3.94512e-06	-0.0816885	-0.70291
37269806	chr22:37269806:A:G	2.64693e-06	-1.52914	0.345467
37270135	chr22:37270135:A:G	2.26903e-06	-1.23322e-10	-1.33773
37270476	chr22:37270476:A:T	3.26233e-06	-1.25743	0.282799
37270745	chr22:37270745:C:T	5.35668e-07	-1.61616	-1.16516
37270831	chr22:37270831:G:A	2.15872e-06	-0.436596	-0.950965
37271595	chr22:37271595:T:G	1.04814e-05	-0.370757	0.563281
37271795	chr22:37271795:C:T	3.47399e-06	-1.23322e-10	-0.911774
37272042	chr22:37272042:G:A	2.46597e-06	-0.453999	-0.800494
37272690	chr22:37272690:T:C	2.13317e-06	-1.53102	0.13155
37273280	chr22:37273280:C:T	1.25962e-05	-1.57889	1.95521
37273730	chr22:37273730:G:A	2.32598e-06	-1.23322e-10	-1.31294
37273773	chr22:37273773:A:G	2.83488e-06	-1.23322e-10	-1.11508
37274589	chr22:37274589:C:T	2.22903e-06	-1.23322e-10	-1.35551
37274642	chr22:37274642:T:C	2.27248e-06	-1.23322e-10	-1.33621
37275230	chr22:37275230:T:C	5.54164e-05	-1.23322e-10	1.8578
37275636	chr22:37275636:C:T	6.35341e-07	-1.39171	-1.21896
37275855	chr22:37275855:G:A	6.00461e-07	-1.61258	-1.05456
37275876	chr22:37275876:G:A	2.70567e-06	-1.23322e-10	-1.16173
37276256	chr22:37276256:G:C	3.92568e-06	-1.23322e-10	-0.789538
37276407	chr22:37276407:G:A	1.48522e-06	-1.44798	-0.313536
37276728	chr22:37276728:A:G	6.48419e-07	-1.22764	-1.36265
37277066	chr22:37277066:C:T	1.80737e-06	-1.61047	0.0452623
37277228	chr22:37277228:G:T	2.22604e-06	-1.23322e-10	-1.35685
37277399	chr22:37277399:C:T	5.36006e-07	-1.4708	-1.30989
37277633	chr22:37277633:C:T	2.54976e-06	-1.23322e-10	-1.22108
37277717	chr22:37277717:T:TG	2.39705e-06	-1.23322e-10	-1.28284
37277732	chr22:37277732:T:C	2.23887e-06	-1.23322e-10	-1.3511
37277740	chr22:37277740:G:A	6.94597e-07	-1.40442	-1.11708
37278044	chr22:37278044:A:G	2.40992e-06	-1.23322e-10	-1.27748
37278170	chr22:37278170:A:G	2.64665e-06	-1.23322e-10	-1.18378
37278224	chr22:37278224:G:A	2.24895e-06	-1.23322e-10	-1.34662
37278324	chr22:37278324:A:G	3.47513e-05	-1.23322e-10	1.39114
37278506	chr22:37278506:G:A	7.92329e-07	-1.0466	-1.34326
37278649	chr22:37278649:G:A	1.09987e-06	-0.70345	-1.35843
37278719	chr22:37278719:C:T	1.93149e-05	-1.23322e-10	0.803801
37278927	chr22:37278927:C:A	1.08932e-05	-1.23322e-10	0.231061
37278947	chr22:37278947:C:T	2.21931e-06	-1.23322e-10	-1.35988
37279649	chr22:37279649:G:A	6.4075e-06	-1.23322e-10	-0.299609
37279756	chr22:37279756:G:A	5.81279e-06	-1.23322e-10	-0.397017
37280038	chr22:37280038:A:T	5.55648e-06	-1.23322e-10	-0.442112
37280243	chr22:37280243:C:G	4.49738e-06	-1.23322e-10	-0.653582
37280419	chr22:37280419:C:T	2.19835e-06	-1.36937	-3.57427e-10
37280626	chr22:37280626:C:G	5.9412e-07	-1.4467	-1.23105
37280770	chr22:37280770:T:C	4.93191e-06	-1.23322e-10	-0.561351
37281258	chr22:37281258:A:C	2.19498e-05	-1.23322e-10	0.93168
37281360	chr22:37281360:C:T	4.74691e-06	-1.23322e-10	-0.599583
37281363	chr22:37281363:T:C	1.54655e-06	-0.436965	-1.28409
37281449	chr22:37281449:C:T	1.64971e-06	-0.635997	-1.02048
37281908	chr22:37281908:C:A	5.36832e-07	-1.61564	-1.1635
37281941	chr22:37281941:G:A	3.19892e-06	-1.23322e-10	-0.994266
37282337	chr22:37282337:A:G	1.33179e-06	-0.538932	-1.33162
37282354	chr22:37282354:ACT:A	2.48422e-06	-1.24712	-3.57427e-10
37282490	chr22:37282490:T:C	1.77615e-06	-1.58263	-3.57427e-10
37282510	chr22:37282510:A:G	2.7345e-06	-0.0873711	-1.06376
37282773	chr22:37282773:C:T	4.71426e-06	0.663942	-1.27043
37282796	chr22:37282796:C:T	3.90801e-06	0.516133	-1.31018
37283186	chr22:37283186:T:TAG	1.5923e-06	-0.599823	-1.09208
37283349	chr22:37283349:T:A	3.75062e-06	-0.21365	-0.621508
37283602	chr22:37283602:C:G	1.76965e-05	-1.23322e-10	0.716291
37283665	chr22:37283665:G:T	1.32091e-06	-0.52009	-1.35867
37283666	chr22:37283666:A:T	1.34e-06	-0.503652	-1.36076
37283813	chr22:37283813:T:C	5.2119e-06	-0.268647	-0.237485
37283831	chr22:37283831:C:T	9.22807e-06	0.065172	-3.57427e-10
37283905	chr22:37283905:T:C	2.21686e-06	-1.36099	-3.57427e-10
37283907	chr22:37283907:C:T	7.58491e-06	1.09737	-1.22828
37283911	chr22:37283911:C:T	4.12897e-06	-1.23322e-10	-0.73905
37284086	chr22:37284086:G:A	5.64646e-07	-1.39841	-1.33023
37284173	chr22:37284173:G:A	3.73894e-06	-1.23322e-10	-0.838277
37284206	chr22:37284206:C:T	3.00287e-06	-1.23322e-10	-1.05751
37284380	chr22:37284380:G:A	2.52147e-06	-1.23322e-10	-1.23223
37284667	chr22:37284667:C:T	2.35876e-05	-1.23322e-10	1.00364
37284759	chr22:37284759:G:A	2.8845e-06	-1.23322e-10	-1.09772
37284957	chr22:37284957:G:A	8.34324e-07	-1.23971	-1.0985
37285374	chr22:37285374:A:G	2.2852e-06	-1.23322e-10	-1.33062
37285397	chr22:37285397:T:G	3.23169e-06	-1.23322e-10	-0.984074
37285648	chr22:37285648:T:C	8.93948e-06	-1.23322e-10	0.0334
37285703	chr22:37285703:A:G	2.23006e-06	-1.23322e-10	-1.35505
37285848	chr22:37285848:C:T	2.4865e-06	-1.23322e-10	-1.2462
37285870	chr22:37285870:AC:A	2.22537e-06	-1.23322e-10	-1.35715
37285945	chr22:37285945:G:A	5.64541e-06	-1.13378	0.707541
37286330	chr22:37286330:A:G	4.97743e-07	-1.59123	-1.26352
37286533	chr22:37286533:C:T	2.58371e-06	-1.23322e-10	-1.20785
37286658	chr22:37286658:G:A	4.73542e-07	-1.5692	-1.3354
37286703	chr22:37286703:G:C	2.0777e-05	-1.23322e-10	0.876767
37286784	chr22:37286784:A:G	1.31708e-06	-0.994326	-0.887336
37286790	chr22:37286790:G:A	2.50726e-06	-1.23322e-10	-1.23789
37286923	chr22:37286923:C:T	1.27076e-06	-0.923946	-0.993515
37286929	chr22:37286929:C:T	2.32708e-06	-1.23322e-10	-1.31246
37286969	chr22:37286969:A:G	1.28342e-06	-0.835827	-1.07172
37287177	chr22:37287177:A:G	1.22867e-06	-0.923819	-1.02733
37287239	chr22:37287239:G:C	1.26147e-06	-0.878839	-1.04596
37287335	chr22:37287335:T:C	1.19917e-06	-0.94658	-1.02887
37287352	chr22:37287352:C:A	1.05763e-06	-1.44575	-0.655302
37287642	chr22:37287642:C:T	8.8575e-07	-1.05222	-1.22618
37287898	chr22:37287898:T:C	1.3195e-06	-0.731285	-1.14854
37288148	chr22:37288148:C:T	1.32496e-06	-0.901434	-0.974263
37288410	chr22:37288410:CA:C	2.2464e-06	-1.23322e-10	-1.34775
37288510	chr22:37288510:T:G	2.2646e-06	-1.23322e-10	-1.33968
37289344	chr22:37289344:G:A	1.11778e-05	-1.23322e-10	0.256852
37289359	chr22:37289359:T:C	2.52544e-06	-0.764408	-0.466257
37289597	chr22:37289597:G:C	4.71192e-06	-1.23322e-10	-0.606982
37289698	chr22:37289698:G:A	1.68585e-06	-0.860049	-0.774761
37289855	chr22:37289855:G:A	1.65119e-06	-0.843772	-0.811808
37289872	chr22:37289872:G:A	2.38997e-06	-1.23322e-10	-1.2858
37290072	chr22:37290072:C:G	1.17627e-06	-1.02224	-0.972488
37290081	chr22:37290081:G:A	3.18232e-06	-1.23322e-10	-0.999466
37290224	chr22:37290224:C:T	2.31852e-06	-1.23322e-10	-1.31615
37290251	chr22:37290251:A:C	2.28478e-06	-1.23322e-10	-1.33081
37290669	chr22:37290669:T:C	7.88483e-07	-1.04626	-1.34846
37290741	chr22:37290741:C:T	4.71192e-06	-1.23322e-10	-0.606982
37290861	chr22:37290861:G:A	1.74284e-06	-1.60156	-3.57427e-10
37290946	chr22:37290946:G:T	7.41355e-07	-1.57898	-0.877374
37291222	chr22:37291222:TGGATAGGTGG:T	3.08271e-06	-1.23322e-10	-1.03127
37291381	chr22:37291381:C:T	1.74739e-05	-1.23322e-10	0.70363
37291435	chr22:37291435:A:G	2.50777e-06	-1.23322e-10	-1.23768
37291464	chr22:37291464:C:T	2.2776e-06	-1.23322e-10	-1.33396
37291807	chr22:37291807:A:G	2.90569e-06	-1.23322e-10	-1.09041
37291882	chr22:37291882:A:G	2.35132e-06	-1.23322e-10	-1.3021
37292063	chr22:37292063:C:T	5.56662e-07	-1.38232	-1.36056
37292275	chr22:37292275:G:A	8.16716e-06	-1.23322e-10	-0.0569567
37292515	chr22:37292515:A:C	3.59617e-06	-1.23322e-10	-0.877208
37293065	chr22:37293065:A:G	2.2208e-06	-1.23322e-10	-1.35921
37293092	chr22:37293092:A:G	1.83322e-06	-1.551	-3.57427e-10
37293334	chr22:37293334:G:A	2.22114e-06	-1.23322e-10	-1.35906
37293364	chr22:37293364:T:C	2.49174e-06	-1.2441	-3.57427e-10
37293387	chr22:37293387:A:G	1.23423e-05	-1.23322e-10	0.355951
37293393	chr22:37293393:AC:A	1.67018e-06	-1.25682	-0.387323
37293895	chr22:37293895:C:T	3.40871e-06	-1.23322e-10	-0.930745
37294035	chr22:37294035:A:G	2.28625e-06	-1.23322e-10	-1.33017
37294642	chr22:37294642:G:T	2.32301e-06	-1.23322e-10	-1.31421
37294945	chr22:37294945:C:T	4.43001e-06	-1.23322e-10	-0.668676
37295099	chr22:37295099:G:A	1.73522e-06	-1.60594	-3.57427e-10
37295274	chr22:37295274:T:G	1.46524e-06	-0.632984	-1.14207
37295287	chr22:37295287:A:T	2.27222e-06	-1.23322e-10	-1.33632
37295553	chr22:37295553:C:T	2.6253e-06	-1.23322e-10	-1.19188
37295577	chr22:37295577:A:G	2.41268e-06	-0.218564	-1.05777
37295866	chr22:37295866:A:G	1.86615e-06	-0.397146	-1.13605
37295983	chr22:37295983:G:A	3.46166e-06	-1.23322e-10	-0.91533
37296051	chr22:37296051:A:G	5.44853e-06	-1.23322e-10	-0.461731
37296395	chr22:37296395:G:C	8.00377e-06	-1.23322e-10	-0.0771654
37296669	chr22:37296669:G:A	2.76942e-06	-1.23322e-10	-1.13844
37296778	chr22:37296778:C:T	2.22788e-06	-1.23322e-10	-1.35603
37296796	chr22:37296796:C:T	1.7651e-06	-1.58887	-3.57427e-10
37296933	chr22:37296933:C:G	1.60697e-05	-1.51124	2.1311
37296970	chr22:37296970:G:A	2.5763e-06	-0.336029	-0.874694
37297058	chr22:37297058:A:C	2.22599e-06	-1.23322e-10	-1.35688
37297373	chr22:37297373:A:G	3.02897e-06	-1.23322e-10	-1.04886
37297455	chr22:37297455:C:T	3.97877e-06	-1.23322e-10	-0.776105
37297591	chr22:37297591:C:T	1.80399e-05	-1.23322e-10	0.735511
37297648	chr22:37297648:A:C	1.84604e-05	-1.23322e-10	0.758551
37297720	chr22:37297720:A:C	3.13481e-06	-1.23322e-10	-1.01451
37297923	chr22:37297923:A:T	8.45881e-06	-1.23322e-10	-0.021869
37298182	chr22:37298182:C:T	2.22346e-06	-1.23322e-10	-1.35801
37298236	chr22:37298236:A:G	1.50755e-06	-0.598251	-1.14834
37298354	chr22:37298354:G:A	1.63856e-05	-1.23322e-10	0.639323
37298367	chr22:37298367:C:T	2.22625e-06	-1.23322e-10	-1.35676
37298690	chr22:37298690:G:C	2.03708e-06	-1.44556	-3.57427e-10
37298931	chr22:37298931:A:G	2.92411e-06	-1.53971	0.45562
37299017	chr22:37299017:G:A	2.56724e-06	-1.23322e-10	-1.21424
37299215	chr22:37299215:T:C	2.12198e-06	-0.623986	-0.780744
37299371	chr22:37299371:C:T	2.29733e-06	-1.23322e-10	-1.32533
37299666	chr22:37299666:T:C	2.30638e-06	-1.23322e-10	-1.3214
37299818	chr22:37299818:A:G	3.02777e-06	-1.23322e-10	-1.04925
37300514	chr22:37300514:A:G	1.18525e-06	-0.624253	-1.36287
37300529	chr22:37300529:C:T	4.07686e-06	-0.75175	-3.57427e-10
37300616	chr22:37300616:G:A	3.56627e-05	-1.23322e-10	1.41703
37300865	chr22:37300865:G:A	3.01708e-05	-1.23322e-10	1.2498
37301233	chr22:37301233:C:T	1.2423e-05	0.36247	-3.57427e-10
37301440	chr22:37301440:C:T	2.34229e-06	-1.23322e-10	-1.30595
37302219	chr22:37302219:T:C	4.49261e-06	-1.23322e-10	-0.654644
37302626	chr22:37302626:A:G	5.59996e-07	-1.49231	-1.2446
37302792	chr22:37302792:G:A	4.04218e-06	-1.23322e-10	-0.760294
37303027	chr22:37303027:G:A	2.21516e-06	-1.23322e-10	-1.36175
37303118	chr22:37303118:GGCCTCAAAGCCCAA:G	2.51643e-06	-1.23322e-10	-1.23424
37303127	chr22:37303127:G:A	1.95606e-06	-0.14124	-1.34491
37303221	chr22:37303221:G:C	2.7567e-06	-1.23322e-10	-1.14304
37303336	chr22:37303336:T:C	1.59832e-06	-0.596025	-1.0921
37303435	chr22:37303435:C:T	0.000102713	2.47486	-3.57427e-10
37303765	chr22:37303765:A:G	1.68851e-06	-0.551592	-1.08164
37304136	chr22:37304136:T:C	1.42568e-06	-0.635519	-1.16691
37304559	chr22:37304559:G:A	3.99769e-06	-1.23322e-10	-0.771361
37305166	chr22:37305166:T:C	2.49964e-06	-1.23322e-10	-1.24093
37305332	chr22:37305332:G:A	8.35019e-07	-1.58366	-0.753714
37306047	chr22:37306047:C:T	5.5879e-06	-1.23322e-10	-0.436473
37306243	chr22:37306243:TC:T	2.32803e-06	-1.23322e-10	-1.31206
37306706	chr22:37306706:G:A	2.26886e-06	-1.4869	0.149104
37306861	chr22:37306861:T:C	9.59896e-06	0.104577	-3.57427e-10
37307430	chr22:37307430:C:T	4.56309e-06	-0.639077	-3.57427e-10
37307488	chr22:37307488:C:T	3.43266e-06	-0.153232	-0.77051
37307522	chr22:37307522:G:A	2.3472e-06	-1.23322e-10	-1.30385
37307832	chr22:37307832:T:C	3.52094e-06	-1.23322e-10	-0.89835
37307908	chr22:37307908:A:G	4.85849e-06	-1.23322e-10	-0.57635
37307916	chr22:37307916:C:T	2.42589e-06	-1.27088	-3.57427e-10
37308041	chr22:37308041:C:T	3.58397e-06	-1.23322e-10	-0.880605
37308048	chr22:37308048:GACCCC:G	4.80933e-07	-1.52657	-1.36253
37308249	chr22:37308249:C:T	2.21326e-06	-1.23322e-10	-1.36261
37308255	chr22:37308255:T:G	2.34904e-06	-1.23322e-10	-1.30307
37308354	chr22:37308354:T:G	2.2593e-06	-1.23322e-10	-1.34202
37308461	chr22:37308461:TAA:T	1.04748e-06	-1.38672	-0.72397
37308586	chr22:37308586:A:G	7.6242e-07	-1.53624	-0.892092
37308611	chr22:37308611:TG:T	3.53531e-06	-0.894276	-3.57427e-10
37308623	chr22:37308623:T:C	2.21933e-06	-1.35987	-3.57427e-10
37308626	chr22:37308626:ATGTC:A	2.21698e-06	-1.23322e-10	-1.36093
37308747	chr22:37308747:T:C	3.47198e-06	-1.23322e-10	-0.912352
37308768	chr22:37308768:G:A	3.51709e-06	-1.23322e-10	-0.899445
37308835	chr22:37308835:TAA:T	2.37875e-06	-1.23322e-10	-1.2905
37308871	chr22:37308871:TGC:T	3.83742e-06	-0.968108	0.155831
37308888	chr22:37308888:G:A	2.2172e-06	-1.23322e-10	-1.36083
37309898	chr22:37309898:G:GAC	2.37481e-06	-1.23322e-10	-1.29216
37310183	chr22:37310183:C:T	9.12796e-06	-1.23322e-10	0.0542649
37310908	chr22:37310908:C:T	2.27951e-06	-1.23322e-10	-1.33312
37311099	chr22:37311099:C:T	8.48237e-06	-1.61604	1.59695
37311328	chr22:37311328:A:G	2.54918e-06	-1.23322e-10	-1.2213
37311753	chr22:37311753:C:T	2.32411e-06	-1.23322e-10	-1.31374
37311859	chr22:37311859:CAG:C	1.64002e-06	-0.570739	-1.09163
37311921	chr22:37311921:C:T	2.84477e-06	-0.537238	-0.574357
37311941	chr22:37311941:G:A	5.3407e-06	-1.59409	1.11237
37311963	chr22:37311963:T:C	1.51754e-06	-0.634023	-1.10597
37312347	chr22:37312347:C:T	3.55633e-06	-0.88835	-3.57427e-10
37312606	chr22:37312606:C:T	5.36729e-06	-1.5329	1.05614
37313016	chr22:37313016:T:C	7.1207e-06	-1.23322e-10	-0.194072
37313232	chr22:37313232:T:G	2.2141e-06	-1.23322e-10	-1.36223
37313298	chr22:37313298:T:C	2.27164e-06	-1.23322e-10	-1.33657
37313495	chr22:37313495:T:C	2.67118e-06	-1.23322e-10	-1.17456
37313579	chr22:37313579:C:T	3.14454e-06	-1.23322e-10	-1.01141
37314090	chr22:37314090:C:T	8.21732e-06	0.979403	-1.03024
37314136	chr22:37314136:G:A	8.39828e-06	0.958593	-0.987644
37314254	chr22:37314254:G:A	8.90243e-06	1.01832	-0.989075
37314473	chr22:37314473:T:C	9.96595e-06	1.03135	-0.889251
37314658	chr22:37314658:T:C	2.21278e-06	-1.23322e-10	-1.36283
37314694	chr22:37314694:G:A	6.18497e-06	-1.56751	1.23256
37314798	chr22:37314798:C:T	3.79953e-06	0.469195	-1.2914
37314799	chr22:37314799:C:T	2.24911e-06	-1.23322e-10	-1.34654
37314802	chr22:37314802:C:A	1.92413e-06	-1.5026	-3.57427e-10
37314910	chr22:37314910:C:T	3.12893e-06	-1.23322e-10	-1.01639
37315037	chr22:37315037:C:G	8.70268e-06	1.06259	-1.05604
37315252	chr22:37315252:CAT:C	3.39735e-06	-1.23322e-10	-0.934083
37315316	chr22:37315316:AAGAG:A	3.16491e-06	-1.23322e-10	-1.00495
37315333	chr22:37315333:C:T	2.2137e-06	-1.23322e-10	-1.36241
37315411	chr22:37315411:G:A	4.13743e-06	-1.23322e-10	-0.737003
37315646	chr22:37315646:G:A	2.22784e-06	-1.23322e-10	-1.35604
37315753	chr22:37315753:C:G	1.26517e-05	1.22445	-0.843739
37315941	chr22:37315941:G:A	1.03388e-06	-1.45888	-0.664876
37315981	chr22:37315981:A:G	6.27135e-06	1.01402	-1.33511
37316371	chr22:37316371:C:T	7.96621e-06	1.0782	-1.16007
37316920	chr22:37316920:C:A	4.1719e-06	-1.23322e-10	-0.728705
37316991	chr22:37316991:C:T	5.54372e-06	-1.23322e-10	-0.444411
37317007	chr22:37317007:C:A	7.28703e-06	-0.170981	-3.57427e-10
37317085	chr22:37317085:A:T	2.44669e-06	-1.23322e-10	-1.26234
37317205	chr22:37317205:A:G	3.76604e-06	0.45095	-1.282
37317233	chr22:37317233:C:A	2.44273e-06	-1.23322e-10	-1.26396
37317234	chr22:37317234:G:A	2.68476e-06	-1.23322e-10	-1.16949
37317571	chr22:37317571:G:A	2.21349e-06	-1.23322e-10	-1.36251
37317588	chr22:37317588:T:C	3.73478e-06	0.402593	-1.24198
37317641	chr22:37317641:C:T	3.17638e-06	0.261192	-1.26253
37317772	chr22:37317772:G:A	3.46912e-06	0.312368	-1.22554
37317791	chr22:37317791:G:T	3.24858e-06	-1.23322e-10	-0.978858
37317959	chr22:37317959:A:G	2.35009e-06	-1.23322e-10	-1.30263
37317982	chr22:37317982:G:A	2.35732e-06	-1.23322e-10	-1.29955
37318135	chr22:37318135:C:T	1.4168e-05	-1.60723	2.10114
37318178	chr22:37318178:C:T	2.22629e-06	-1.23322e-10	-1.35674
37318370	chr22:37318370:G:A	2.21268e-06	-1.23322e-10	-1.36287
37318385	chr22:37318385:A:G	5.95328e-06	-0.373136	-3.57427e-10
37318612	chr22:37318612:G:A	2.55824e-06	-1.23322e-10	-1.21776
37319064	chr22:37319064:G:A	0.000455431	1.20883	2.75534
37319314	chr22:37319314:C:T	3.10507e-06	-1.23322e-10	-1.02404
37319357	chr22:37319357:G:C	2.78048e-06	-1.13445	-3.57427e-10
37319426	chr22:37319426:G:A	9.34525e-06	-1.23322e-10	0.0777907
37319503	chr22:37319503:G:A	7.08785e-06	1.04865	-1.24735
37319585	chr22:37319585:A:G	2.96283e-06	-1.23322e-10	-1.07093
37319704	chr22:37319704:C:T	3.94082e-06	-1.23322e-10	-0.785689
37320045	chr22:37320045:C:T	2.22723e-06	-1.23322e-10	-1.35632
37320067	chr22:37320067:G:A	3.34477e-06	-1.23322e-10	-0.949679
37320089	chr22:37320089:A:G	7.79443e-06	-0.0176782	-0.0859905
37320102	chr22:37320102:C:T	2.75273e-06	-1.23322e-10	-1.14449
37320289	chr22:37320289:T:C	5.59654e-06	-1.23322e-10	-0.434928
37320379	chr22:37320379:G:C	6.08293e-07	-1.4572	-1.19698
37320419	chr22:37320419:G:A	2.45759e-06	-1.23322e-10	-1.2579
37320596	chr22:37320596:C:T	1.67458e-05	1.65498	-0.993909
37320668	chr22:37320668:G:A	1.65356e-05	-1.23322e-10	0.648436
37320884	chr22:37320884:T:C	3.16678e-06	-1.23322e-10	-1.00436
37321215	chr22:37321215:G:A	3.56799e-06	-1.23322e-10	-0.885074
37321272	chr22:37321272:A:G	5.05397e-07	-1.57351	-1.26598
37321325	chr22:37321325:G:A	2.96058e-06	-1.23322e-10	-1.07169
37321379	chr22:37321379:A:G	4.63815e-07	-1.56273	-1.36262
37321662	chr22:37321662:C:A	2.9762e-06	-1.23322e-10	-1.06643
37321669	chr22:37321669:A:G	2.41192e-06	-1.23322e-10	-1.27665
37321778	chr22:37321778:A:T	3.20853e-06	-0.896622	-0.094642
37321905	chr22:37321905:T:C	7.16038e-07	-1.57002	-0.921076
37322022	chr22:37322022:C:G	2.21273e-06	-1.23322e-10	-1.36285
37322084	chr22:37322084:G:A	3.64171e-06	-1.23322e-10	-0.864625
37322383	chr22:37322383:G:A	7.34823e-06	-1.23322e-10	-0.162619
37322773	chr22:37322773:C:G	2.61957e-06	-1.23322e-10	-1.19407
37322821	chr22:37322821:T:G	3.42192e-06	-1.23322e-10	-0.926877
37322866	chr22:37322866:A:G	1.05199e-05	-0.295503	0.491692
37323428	chr22:37323428:A:G	1.02631e-05	-0.343605	0.51508
37323465	chr22:37323465:C:T	6.50256e-06	-1.23322e-10	-0.284881
37324221	chr22:37324221:T:C	2.91252e-06	-1.23322e-10	-1.08806
37324251	chr22:37324251:C:T	1.0774e-05	-0.382907	0.602966
37325017	chr22:37325017:A:G	2.40508e-06	-1.23322e-10	-1.27949
37325109	chr22:37325109:G:T	2.54685e-06	-1.23322e-10	-1.22222
37325207	chr22:37325207:C:T	4.28704e-06	-1.23322e-10	-0.701481
37325523	chr22:37325523:AG:A	4.8037e-06	-0.0569817	-0.530709
37325533	chr22:37325533:C:T	3.34884e-06	-1.23322e-10	-0.948465
37325555	chr22:37325555:C:A	3.56823e-06	-1.23322e-10	-0.885008
37325942	chr22:37325942:G:C	2.56096e-06	-1.23322e-10	-1.21669
37326005	chr22:37326005:G:A	3.73789e-06	-1.23322e-10	-0.838556
37326131	chr22:37326131:T:C	3.08009e-06	-1.23322e-10	-1.03212
37326309	chr22:37326309:C:T	7.74546e-06	-1.23322e-10	-0.109971
37326438	chr22:37326438:T:C	4.48757e-06	-0.0859896	-0.569777
37326597	chr22:37326597:G:A	2.62819e-06	-1.19078	-3.57427e-10
37326613	chr22:37326613:C:T	1.22285e-06	-0.980961	-0.974934
37326632	chr22:37326632:G:A	2.27611e-06	-1.23322e-10	-1.33461
37326849	chr22:37326849:A:G	4.82979e-07	-1.54901	-1.33585
37326996	chr22:37326996:C:T	2.2406e-06	-1.23322e-10	-1.35034
37327078	chr22:37327078:C:T	2.24288e-06	-1.23322e-10	-1.34932
37327083	chr22:37327083:T:C	3.29123e-06	-0.150299	-0.815518
37327091	chr22:37327091:T:C	2.48698e-06	-1.23322e-10	-1.24601
37327651	chr22:37327651:C:T	3.00994e-06	-1.23322e-10	-1.05516
37328096	chr22:37328096:T:C	3.05104e-06	-1.23322e-10	-1.04159
37328258	chr22:37328258:C:A	2.93789e-06	-1.23322e-10	-1.07939
37328429	chr22:37328429:C:T	2.12613e-06	-1.40277	-3.57427e-10
37328744	chr22:37328744:T:C	4.21506e-06	-1.23322e-10	-0.718413
37328850	chr22:37328850:G:A	6.07855e-07	-1.29226	-1.36264
37329391	chr22:37329391:G:C	8.14553e-07	-1.38131	-0.980886
37329836	chr22:37329836:T:C	3.07947e-06	-1.23322e-10	-1.03232
37329840	chr22:37329840:T:C	3.02666e-06	-1.23322e-10	-1.04962
37329983	chr22:37329983:G:C	6.09666e-07	-1.59573	-1.05619
37330068	chr22:37330068:T:C	3.75142e-06	0.403511	-1.23846
37330134	chr22:37330134:CTCCTCCCTAAT:C	6.22098e-07	-1.59922	-1.03251
37330296	chr22:37330296:G:A	3.21059e-06	-1.23322e-10	-0.990623
37330324	chr22:37330324:T:TCA	3.77174e-06	-1.23322e-10	-0.829541
37330619	chr22:37330619:T:C	8.447e-07	-1.59112	-0.734729
37330886	chr22:37330886:A:G	2.58034e-06	-1.23322e-10	-1.20915
37330933	chr22:37330933:T:C	6.37111e-06	0.270878	-0.576182
37331165	chr22:37331165:G:A	2.77884e-06	-1.23322e-10	-1.13504
37331198	chr22:37331198:A:G	2.85603e-06	-1.23322e-10	-1.10765
37331275	chr22:37331275:C:T	7.41257e-06	0.428269	-0.582169
37331288	chr22:37331288:G:C	5.9704e-07	-1.3994	-1.27345
37331411	chr22:37331411:C:G	1.02553e-06	-0.880836	-1.25103
37331527	chr22:37331527:C:T	7.87495e-06	-1.23322e-10	-0.0933906
37331759	chr22:37331759:G:T	1.40731e-05	0.48719	-3.57427e-10
37331813	chr22:37331813:A:C	2.79692e-06	-1.12856	-3.57427e-10
37332213	chr22:37332213:T:C	6.98527e-07	-1.61618	-0.899678
37332450	chr22:37332450:T:C	8.74438e-07	-1.00274	-1.28851
37332851	chr22:37332851:C:T	2.46888e-06	-1.23322e-10	-1.25331
37332980	chr22:37332980:C:G	7.83948e-06	-0.0979051	-3.57427e-10
37333956	chr22:37333956:G:A	1.14892e-05	0.857612	-0.573282
37334361	chr22:37334361:C:T	2.23989e-06	-1.23322e-10	-1.35065
37334392	chr22:37334392:C:T	9.96548e-07	-0.807018	-1.35352
37334450	chr22:37334450:C:T	2.90168e-06	-1.09179	-3.57427e-10
37334458	chr22:37334458:G:A	2.22034e-06	-1.23322e-10	-1.35942
37334516	chr22:37334516:G:A	1.00131e-06	-0.816598	-1.33917
37334668	chr22:37334668:C:T	2.28924e-06	-1.23322e-10	-1.32886
37334714	chr22:37334714:G:A	5.32499e-07	-1.53848	-1.24878
37334843	chr22:37334843:G:A	2.5152e-06	-1.23322e-10	-1.23472
37334844	chr22:37334844:C:A	2.53023e-06	-1.23322e-10	-1.22877
37335397	chr22:37335397:C:T	7.91797e-06	-0.087943	-3.57427e-10
37335422	chr22:37335422:C:A	2.67688e-06	-1.23322e-10	-1.17243
37335917	chr22:37335917:C:T	5.01736e-06	-1.23322e-10	-0.544173
37336080	chr22:37336080:C:T	9.13238e-07	-0.895371	-1.35247
37336586	chr22:37336586:GC:G	1.18875e-05	0.919063	-0.600653
37336595	chr22:37336595:G:T	2.21364e-06	-1.23322e-10	-1.36244
37336871	chr22:37336871:C:T	2.74898e-06	-1.23322e-10	-1.14585
37337364	chr22:37337364:C:A	1.19474e-05	0.812254	-0.488814
37337808	chr22:37337808:C:T	9.36105e-07	-0.89306	-1.33005
37338059	chr22:37338059:G:T	1.1114e-06	-0.923893	-1.12756
37338124	chr22:37338124:C:T	4.75952e-06	-1.23322e-10	-0.59693
37338189	chr22:37338189:C:T	3.19889e-06	-1.23322e-10	-0.994273
37338400	chr22:37338400:G:A	2.21772e-06	-1.23322e-10	-1.3606
37338411	chr22:37338411:T:G	1.04743e-06	-0.803174	-1.30756
37338438	chr22:37338438:C:T	2.8488e-06	-1.23322e-10	-1.11018
37338493	chr22:37338493:C:T	1.42586e-06	-0.703397	-1.09891
37338767	chr22:37338767:A:C	5.56483e-06	-1.23322e-10	-0.440611
37338883	chr22:37338883:C:T	1.45854e-06	-0.765208	-1.01443
37339103	chr22:37339103:C:T	2.72371e-06	-1.23322e-10	-1.15508
37339928	chr22:37339928:G:A	4.93023e-07	-1.54798	-1.3163
37340627	chr22:37340627:G:A	2.68907e-06	-1.23322e-10	-1.16788
37340649	chr22:37340649:A:T	2.26135e-06	-1.23322e-10	-1.34112
37340809	chr22:37340809:G:A	1.01513e-06	-0.844314	-1.29775
37341103	chr22:37341103:T:G	1.39255e-05	0.833999	-0.357355
37341127	chr22:37341127:A:G	2.70173e-06	-1.23322e-10	-1.16318
37341162	chr22:37341162:G:A	3.72982e-06	-1.23322e-10	-0.840717
37341235	chr22:37341235:G:A	1.25034e-05	0.36892	-3.57427e-10
37341382	chr22:37341382:C:T	2.08427e-05	1.13382	-0.253896
37341453	chr22:37341453:G:A	4.46165e-06	-1.23322e-10	-0.661559
37341457	chr22:37341457:A:AGAG	1.27137e-05	1.23711	-0.851511
37341562	chr22:37341562:G:A	1.54948e-05	1.01915	-0.435728
37341707	chr22:37341707:G:A	1.04954e-05	-1.23322e-10	0.193855
37342353	chr22:37342353:C:T	1.40601e-06	-1.04816	-0.768165
37342580	chr22:37342580:G:A	1.10189e-06	-0.715876	-1.34417
37342616	chr22:37342616:AT:A	1.10861e-06	-0.709911	-1.34406
37342619	chr22:37342619:C:T	1.12712e-06	-0.693358	-1.34406
37342650	chr22:37342650:C:G	5.60779e-06	-1.23322e-10	-0.432921
37342651	chr22:37342651:TG:T	5.29819e-06	-1.23322e-10	-0.489712
37342893	chr22:37342893:C:T	3.34618e-06	-1.23322e-10	-0.949257
37342910	chr22:37342910:A:G	5.12649e-07	-1.48658	-1.33866
37342988	chr22:37342988:C:T	1.48154e-06	-0.804717	-0.959281
37343041	chr22:37343041:A:G	2.54729e-06	-1.23322e-10	-1.22205
37343264	chr22:37343264:C:T	2.4297e-06	-1.23322e-10	-1.26931
37343283	chr22:37343283:G:A	1.55628e-06	-0.707723	-1.00706
37343287	chr22:37343287:C:A	3.99085e-06	-1.23322e-10	-0.773074
37343604	chr22:37343604:G:A	5.7723e-06	0.79971	-1.20372
37344281	chr22:37344281:A:G	8.38749e-06	0.314367	-0.344704
37344310	chr22:37344310:A:ACACAAGT	2.52695e-06	-1.23322e-10	-1.23006
37344330	chr22:37344330:G:C	3.94926e-06	0.377773	-1.16132
37344734	chr22:37344734:G:A	2.4639e-06	-1.23322e-10	-1.25533
37344805	chr22:37344805:C:T	2.2741e-06	-1.23322e-10	-1.33549
37344812	chr22:37344812:C:T	7.35721e-07	-1.40704	-1.05694
37344814	chr22:37344814:T:C	2.528e-06	-1.23322e-10	-1.22965
37344881	chr22:37344881:G:A	2.39248e-06	-1.23322e-10	-1.28475
37344949	chr22:37344949:C:T	5.73975e-07	-1.41936	-1.29289
37345011	chr22:37345011:G:C	1.27488e-06	-0.618689	-1.29554
37345050	chr22:37345050:G:A	2.57275e-06	-1.23322e-10	-1.2121
37345184	chr22:37345184:G:A	4.31234e-06	0.435101	-1.1307
37345417	chr22:37345417:A:G	2.11034e-06	-0.22808	-1.18215
37345574	chr22:37345574:G:A	1.07496e-06	-1.08021	-1.00459
37345636	chr22:37345636:C:A	1.25031e-05	-1.23322e-10	0.368896
37345699	chr22:37345699:C:T	2.86691e-06	-1.23322e-10	-1.10384
37346027	chr22:37346027:G:A	3.55882e-06	-0.887648	-3.57427e-10
37346231	chr22:37346231:G:A	2.27439e-06	-1.23322e-10	-1.33536
37346563	chr22:37346563:A:G	2.61984e-06	-1.23322e-10	-1.19397
37346773	chr22:37346773:C:T	2.89722e-06	-1.23322e-10	-1.09333
37346896	chr22:37346896:G:A	6.05763e-07	-1.57111	-1.08723
37346898	chr22:37346898:G:A	1.24302e-05	0.545846	-0.182794
37346991	chr22:37346991:T:A	1.01041e-06	-1.2627	-0.884018
37347269	chr22:37347269:A:G	2.63603e-06	0.0975045	-1.28531
37348185	chr22:37348185:G:A	9.9475e-07	-1.26905	-0.893292
37348191	chr22:37348191:T:A	3.09765e-06	0.140154	-1.16659
37348507	chr22:37348507:G:A	3.17248e-06	-1.23322e-10	-1.00256
37348625	chr22:37348625:A:G	3.13821e-06	-1.23322e-10	-1.01343
37348807	chr22:37348807:C:T	3.19567e-06	-1.23322e-10	-0.995281
37348815	chr22:37348815:G:A	3.76426e-06	-1.23322e-10	-0.831526
37349060	chr22:37349060:T:C	2.39902e-06	-1.23322e-10	-1.28202
37349079	chr22:37349079:C:T	2.33777e-06	-1.23322e-10	-1.30788
37349127	chr22:37349127:C:T	3.66224e-06	-1.23322e-10	-0.859003
37349250	chr22:37349250:T:C	3.2196e-06	-1.23322e-10	-0.987821
37349255	chr22:37349255:A:G	2.37308e-06	-1.23322e-10	-1.29289
37349519	chr22:37349519:T:C	2.34565e-06	-1.23322e-10	-1.30451
37349694	chr22:37349694:C:T	5.28433e-06	-1.23322e-10	-0.492333
37350135	chr22:37350135:C:T	2.25675e-06	-1.23322e-10	-1.34315
37350364	chr22:37350364:T:TA	2.43641e-06	-1.23322e-10	-1.26655
37350402	chr22:37350402:G:A	4.98745e-06	-1.23322e-10	-0.550152
37350537	chr22:37350537:T:C	2.43972e-06	-1.23322e-10	-1.2652
37350551	chr22:37350551:C:T	2.36063e-06	-1.23322e-10	-1.29815
37350658	chr22:37350658:C:T	5.59647e-06	-1.23322e-10	-0.434942
37350688	chr22:37350688:G:T	2.66037e-06	-1.23322e-10	-1.17861
37350707	chr22:37350707:G:C	2.69901e-06	-1.23322e-10	-1.16419
37350783	chr22:37350783:G:A	2.67686e-06	-1.23322e-10	-1.17243
37350912	chr22:37350912:A:G	4.01371e-06	-1.23322e-10	-0.767362
37350961	chr22:37350961:C:A	2.24095e-06	-1.23322e-10	-1.35018
37351217	chr22:37351217:T:C	4.68654e-06	-1.23322e-10	-0.612382
37351447	chr22:37351447:G:C	3.41971e-06	-1.23322e-10	-0.927523
37351700	chr22:37351700:T:C	3.8503e-06	-1.23322e-10	-0.808927
37351790	chr22:37351790:G:A	2.37131e-06	-1.23322e-10	-1.29363
37351942	chr22:37351942:C:T	2.26294e-06	-1.23322e-10	-1.34041
37351943	chr22:37351943:G:A	2.78967e-06	-1.23322e-10	-1.13115
37351950	chr22:37351950:T:C	2.22367e-06	-1.23322e-10	-1.35792
37352051	chr22:37352051:C:T	3.08042e-06	-1.23322e-10	-1.03201
37352204	chr22:37352204:T:G	3.0265e-06	-1.23322e-10	-1.04967
37352343	chr22:37352343:C:T	3.09919e-06	-1.23322e-10	-1.02594
37352795	chr22:37352795:T:C	2.53855e-06	-1.23322e-10	-1.22548
37352919	chr22:37352919:G:C	2.50358e-06	-1.23322e-10	-1.23936
37353290	chr22:37353290:G:T	3.48522e-06	-1.23322e-10	-0.908547
37353558	chr22:37353558:A:C	1.31431e-05	-1.23322e-10	0.418821
37353573	chr22:37353573:C:T	3.91287e-06	-1.23322e-10	-0.792806
37353906	chr22:37353906:C:G	2.81982e-06	-1.23322e-10	-1.1204
37354130	chr22:37354130:C:T	2.62056e-06	0.166692	-1.36038
37354307	chr22:37354307:T:C	1.18436e-06	-0.754607	-1.23326
37354540	chr22:37354540:AAG:A	2.21264e-06	-1.23322e-10	-1.36289
37354778	chr22:37354778:A:G	1.82454e-06	-1.55575	-3.57427e-10
37355246	chr22:37355246:G:A	2.24475e-06	-1.23322e-10	-1.34849
37355327	chr22:37355327:G:A	1.95131e-06	-1.48858	-3.57427e-10
37355411	chr22:37355411:C:T	2.32609e-06	-1.23322e-10	-1.31289
37355473	chr22:37355473:G:C	2.21382e-06	-1.23322e-10	-1.36236
37355508	chr22:37355508:T:G	2.89704e-06	-1.23322e-10	-1.09339
37355606	chr22:37355606:T:TC	8.6903e-06	1.34452	-1.33939
37355627	chr22:37355627:G:A	2.10523e-06	-0.492849	-0.919806
37355658	chr22:37355658:A:G	2.22219e-06	-0.45397	-0.904616
37355905	chr22:37355905:A:C	1.34006e-06	-0.577922	-1.28644
37356120	chr22:37356120:G:A	1.8373e-06	-0.404549	-1.14423
37356406	chr22:37356406:G:A	2.34396e-06	-1.23322e-10	-1.30524
37356467	chr22:37356467:TA:T	5.14416e-07	-1.4758	-1.346
37356548	chr22:37356548:G:A	2.28332e-06	-1.23322e-10	-1.33145
37356612	chr22:37356612:T:C	7.18017e-06	0.756746	-0.942501
37356657	chr22:37356657:C:T	8.97521e-06	0.99546	-0.958072
37356984	chr22:37356984:C:A	2.29808e-06	-1.23322e-10	-1.325
37357273	chr22:37357273:C:T	7.14732e-07	-1.13104	-1.36188
37357283	chr22:37357283:C:T	3.88184e-06	0.477421	-1.27819
37357340	chr22:37357340:G:C	4.1267e-06	0.548688	-1.28829
37357641	chr22:37357641:T:A	2.35946e-06	-1.23322e-10	-1.29864
37357681	chr22:37357681:C:T	7.38854e-06	-1.23322e-10	-0.157147
37357890	chr22:37357890:C:T	2.23425e-06	-1.23322e-10	-1.35317
37357959	chr22:37357959:C:A	6.40035e-07	-1.44469	-1.15862
37358135	chr22:37358135:G:A	6.62931e-06	1.07573	-1.3413
37358293	chr22:37358293:T:C	2.33807e-06	-1.23322e-10	-1.30775
37358486	chr22:37358486:C:T	1.22376e-05	-1.23322e-10	0.347439
37358894	chr22:37358894:G:A	1.09108e-05	-1.23322e-10	0.232677
37358942	chr22:37358942:G:A	1.7112e-06	-0.516011	-1.10388
37358973	chr22:37358973:C:T	3.11913e-06	-1.23322e-10	-1.01952
37358981	chr22:37358981:C:T	1.11831e-06	-1.61618	-0.429079
37358982	chr22:37358982:G:A	3.63574e-06	-0.866264	-3.57427e-10
37359168	chr22:37359168:C:T	2.35355e-06	-1.23322e-10	-1.30115
37359183	chr22:37359183:T:C	3.30741e-06	0.39876	-1.35967
37359283	chr22:37359283:C:T	4.42646e-07	-1.61459	-1.35747
37359377	chr22:37359377:CT:C	4.26201e-06	-0.114959	-0.592376
37359403	chr22:37359403:A:G	4.52947e-07	-1.59886	-1.3502
37359564	chr22:37359564:C:T	4.40358e-07	-1.61446	-1.36278
37359651	chr22:37359651:G:A	2.64938e-06	-0.525645	-0.657108
37359672	chr22:37359672:C:T	4.73596e-07	-1.58646	-1.31802
37359936	chr22:37359936:C:A	4.45444e-07	-1.60315	-1.36262
37359953	chr22:37359953:G:A	3.1901e-06	-1.23322e-10	-0.997026
37360031	chr22:37360031:G:A	4.7464e-06	-1.23322e-10	-0.599692
37360391	chr22:37360391:T:C	1.75206e-06	-1.59629	-3.57427e-10
37360540	chr22:37360540:C:T	2.028e-06	-1.45003	-3.57427e-10
37361059	chr22:37361059:A:G	2.67159e-06	-0.648813	-0.525592
37361089	chr22:37361089:C:G	3.55962e-06	-0.887425	-3.57427e-10
37361316	chr22:37361316:A:G	7.62401e-06	-0.662115	0.53634
37361529	chr22:37361529:A:G	5.57985e-07	-1.49177	-1.24873
37361758	chr22:37361758:A:G	6.07964e-07	-1.60052	-1.0542
37361848	chr22:37361848:A:G	2.21731e-06	-0.0314384	-1.32935
37362078	chr22:37362078:C:T	4.91481e-07	-1.57515	-1.29226
37362098	chr22:37362098:A:G	8.93386e-06	-1.23322e-10	0.0327713
37362232	chr22:37362232:T:C	2.54727e-06	-1.22206	-3.57427e-10
37362270	chr22:37362270:C:T	1.39534e-06	-0.466978	-1.35696
37362374	chr22:37362374:C:T	6.50604e-07	-1.60066	-0.986274
37362653	chr22:37362653:C:T	2.83338e-06	-1.23322e-10	-1.11561
37362761	chr22:37362761:G:A	2.83286e-06	-1.23322e-10	-1.11579
37362923	chr22:37362923:C:A	2.44326e-06	-1.23322e-10	-1.26374
37362982	chr22:37362982:C:A	2.19942e-06	-0.105655	-1.26323
37363226	chr22:37363226:G:T	7.50765e-06	-1.23322e-10	-0.141155
37363657	chr22:37363657:C:T	8.21488e-07	-1.60383	-0.74989
37363692	chr22:37363692:C:A	6.65306e-07	-1.61002	-0.954567
37363706	chr22:37363706:C:T	1.39596e-06	-0.461823	-1.36168
37363708	chr22:37363708:G:A	2.43788e-06	-1.23322e-10	-1.26595
37363897	chr22:37363897:A:G	1.30043e-06	-0.642901	-1.25148
37364000	chr22:37364000:G:GTC	3.83423e-06	-1.23322e-10	-0.813108
37364122	chr22:37364122:A:G	7.14374e-07	-1.60598	-0.887449
37364369	chr22:37364369:G:A	3.80199e-06	-1.23322e-10	-0.821554
37364674	chr22:37364674:G:A	5.79922e-06	-1.23322e-10	-0.399355
37365210	chr22:37365210:TC:T	6.19275e-07	-1.60145	-1.03483
37365348	chr22:37365348:T:C	1.62639e-06	-0.310212	-1.3605
37365377	chr22:37365377:G:C	3.73621e-06	-1.23322e-10	-0.839005
37365413	chr22:37365413:A:C	1.54893e-06	-0.35852	-1.36099
37365666	chr22:37365666:G:C	4.07767e-06	-1.23322e-10	-0.751551
37365703	chr22:37365703:A:C	5.07764e-07	-1.51299	-1.32182
37365748	chr22:37365748:G:T	3.96764e-06	-1.23322e-10	-0.778905
37365773	chr22:37365773:T:C	1.91713e-06	-0.181612	-1.32464
37365942	chr22:37365942:TTGAGCACTTACGAATAAAC:T	3.94791e-06	-1.23322e-10	-0.783891
37366007	chr22:37366007:T:C	2.9731e-06	-1.23322e-10	-1.06747
37366819	chr22:37366819:C:T	8.45574e-07	-1.59584	-0.728976
37366862	chr22:37366862:G:A	2.87956e-06	-1.23322e-10	-1.09944
37366958	chr22:37366958:G:C	4.21646e-06	-1.23322e-10	-0.718081
37366979	chr22:37366979:G:A	2.84845e-06	-0.19491	-0.915392
37367623	chr22:37367623:C:T	2.95324e-06	-1.23322e-10	-1.07417
37367802	chr22:37367802:G:A	5.07534e-07	-1.47254	-1.36273
37367822	chr22:37367822:G:A	5.04808e-07	-1.53661	-1.30404
37368100	chr22:37368100:G:C	7.58202e-06	-1.23322e-10	-0.131298
37368114	chr22:37368114:C:A	2.45451e-06	-1.23322e-10	-1.25915
37368173	chr22:37368173:C:T	2.74861e-06	-1.23322e-10	-1.14598
37368213	chr22:37368213:T:C	4.55891e-07	-1.61255	-1.33003
37368310	chr22:37368310:C:T	3.20875e-06	-1.23322e-10	-0.991196
37368363	chr22:37368363:T:G	1.29527e-05	-1.23322e-10	0.404228
37368383	chr22:37368383:G:A	9.29335e-07	-1.37375	-0.856613
37368474	chr22:37368474:G:C	6.54598e-06	-1.23322e-10	-0.278227
37368527	chr22:37368527:C:G	4.44635e-06	0.568737	-1.23373
37368854	chr22:37368854:C:T	8.26519e-07	-1.07391	-1.2737
37369002	chr22:37369002:T:C	3.36467e-06	-1.23322e-10	-0.943749
37369903	chr22:37369903:T:C	2.80997e-06	-1.23322e-10	-1.1239
37370088	chr22:37370088:G:A	3.15753e-06	-1.23322e-10	-1.00729
37370156	chr22:37370156:T:C	7.53169e-07	-1.08024	-1.36031
37370284	chr22:37370284:G:A	2.95692e-06	-1.23322e-10	-1.07293
37370431	chr22:37370431:G:T	4.04701e-06	-0.7591	-3.57427e-10
37370542	chr22:37370542:G:A	2.4496e-06	-1.23322e-10	-1.26115
37370625	chr22:37370625:G:A	5.17898e-06	-1.23322e-10	-0.512469
37370653	chr22:37370653:A:G	4.97567e-07	-1.4997	-1.3554
37370769	chr22:37370769:C:T	7.11045e-07	-1.40192	-1.09618
37370968	chr22:37370968:G:A	2.21396e-06	-1.23322e-10	-1.3623
37372556	chr22:37372556:C:T	2.86493e-06	-1.23322e-10	-1.10453
37372692	chr22:37372692:C:T	2.33072e-06	-1.23322e-10	-1.3109
37374068	chr22:37374068:G:A	1.07261e-05	-1.23322e-10	0.215601
37374317	chr22:37374317:A:G	1.48575e-06	-0.972059	-0.789098
37374750	chr22:37374750:G:T	2.79535e-06	-1.23322e-10	-1.12912
37375118	chr22:37375118:G:A	5.63647e-07	-1.52536	-1.20504
37375659	chr22:37375659:C:T	3.22627e-06	-1.23322e-10	-0.98575
37375945	chr22:37375945:A:G	7.81659e-07	-1.51963	-0.883783
37376067	chr22:37376067:G:A	9.2286e-06	-1.23322e-10	0.0652298
37376142	chr22:37376142:A:G	2.65358e-06	-1.23322e-10	-1.18117
37376829	chr22:37376829:G:T	5.2145e-07	-1.55112	-1.2571
37377470	chr22:37377470:A:G	2.56408e-06	-1.23322e-10	-1.21548
37377486	chr22:37377486:A:T	6.48398e-06	-1.23322e-10	-0.287743
37377672	chr22:37377672:C:T	2.24464e-06	-1.23322e-10	-1.34853
37377967	chr22:37377967:G:A	2.26701e-06	-1.23322e-10	-1.33862
37378003	chr22:37378003:C:T	2.11843e-06	-1.4064	-3.57427e-10
37378153	chr22:37378153:G:A	2.21269e-06	-1.23322e-10	-1.36287
37378238	chr22:37378238:G:T	4.32345e-06	-1.23322e-10	-0.693025
37378318	chr22:37378318:G:A	4.55607e-07	-1.58761	-1.35559
37378527	chr22:37378527:A:G	2.22574e-06	-1.23322e-10	-1.35699
37378861	chr22:37378861:T:C	4.4901e-07	-1.61339	-1.3444
37379023	chr22:37379023:C:T	7.04473e-07	-1.44119	-1.06619
37379188	chr22:37379188:T:G	1.07841e-06	-1.55396	-0.527625
37379218	chr22:37379218:A:G	1.3405e-06	-1.59365	-0.270379
37379850	chr22:37379850:C:T	4.59373e-07	-1.60699	-1.32798
37380485	chr22:37380485:C:G	2.82182e-06	-1.11969	-3.57427e-10
37380991	chr22:37380991:A:G	7.3062e-07	-1.51682	-0.954123
37381320	chr22:37381320:CT:C	4.63361e-07	-1.57416	-1.35217
37381743	chr22:37381743:C:T	2.99638e-06	-1.23322e-10	-1.05967
37381883	chr22:37381883:G:A	7.22387e-06	-1.23322e-10	-0.179686
37382055	chr22:37382055:T:C	6.23706e-07	-1.40593	-1.22322
37382330	chr22:37382330:T:C	7.05879e-06	-1.23322e-10	-0.202803
37382433	chr22:37382433:C:T	4.761e-07	-1.58459	-1.31462
37382612	chr22:37382612:C:T	2.86132e-06	-1.23322e-10	-1.10579
37382616	chr22:37382616:C:G	4.60641e-07	-1.58836	-1.34385
37382931	chr22:37382931:T:C	3.11788e-06	-1.23322e-10	-1.01993
37383179	chr22:37383179:G:A	4.78968e-07	-1.58415	-1.30905
37383341	chr22:37383341:G:A	4.73048e-07	-1.59457	-1.31107
37383362	chr22:37383362:G:A	6.91171e-06	-1.23322e-10	-0.223861
37383681	chr22:37383681:G:A	4.71133e-06	-1.23322e-10	-0.607108
37385169	chr22:37385169:C:T	5.31021e-06	-1.23322e-10	-0.487445
37385170	chr22:37385170:G:A	2.54054e-06	-1.23322e-10	-1.2247
37385220	chr22:37385220:G:A	4.08174e-06	-1.23322e-10	-0.750555
37385329	chr22:37385329:A:G	4.7621e-07	-1.53908	-1.35989
37385393	chr22:37385393:T:C	2.24522e-06	-1.23322e-10	-1.34828
37385551	chr22:37385551:G:A	4.97346e-07	-1.60527	-1.25028
37385733	chr22:37385733:G:T	9.20831e-06	-1.23322e-10	0.0630286
37386146	chr22:37386146:C:T	3.06728e-06	-1.03629	-3.57427e-10
37386216	chr22:37386216:A:G	1.0766e-06	-0.742034	-1.34124
37386898	chr22:37386898:G:T	4.72922e-07	-1.56072	-1.34519
37387106	chr22:37387106:T:C	2.7558e-06	-1.23322e-10	-1.14337
37387311	chr22:37387311:G:A	4.58511e-07	-1.57397	-1.36288
37387363	chr22:37387363:T:C	8.19298e-06	-1.23322e-10	-0.0538
37388121	chr22:37388121:C:T	7.18755e-07	-1.25039	-1.23692
37388189	chr22:37388189:G:T	6.09575e-07	-1.32841	-1.32366
37388477	chr22:37388477:A:C	2.21357e-06	-1.23322e-10	-1.36247
37388483	chr22:37388483:G:A	2.35872e-06	-1.23322e-10	-1.29896
37389600	chr22:37389600:C:T	2.3769e-06	-1.23322e-10	-1.29128
37389729	chr22:37389729:C:A	2.35197e-06	-1.23322e-10	-1.30182
37389988	chr22:37389988:C:T	5.22532e-06	-1.23322e-10	-0.503561
37390049	chr22:37390049:T:A	2.89064e-06	-1.23322e-10	-1.0956
37390175	chr22:37390175:G:C	2.43675e-06	-1.23322e-10	-1.26641
37390670	chr22:37390670:G:C	1.88177e-06	-1.21916	-0.305704
37391181	chr22:37391181:G:A	7.95251e-07	-1.60954	-0.776639
37391273	chr22:37391273:G:A	4.81862e-06	-1.23322e-10	-0.58459
37391285	chr22:37391285:A:G	5.94634e-07	-1.61573	-1.06115
37392166	chr22:37392166:T:A	5.8892e-07	-1.46273	-1.22381
37392466	chr22:37392466:C:T	2.74383e-06	-1.23322e-10	-1.14772
37392600	chr22:37392600:A:G	6.84738e-07	-1.30932	-1.22648
37392607	chr22:37392607:C:T	2.43817e-06	-1.23322e-10	-1.26583
37392684	chr22:37392684:A:T	6.28643e-06	-1.23322e-10	-0.318684
37392812	chr22:37392812:T:A	2.8484e-06	-1.23322e-10	-1.11032
37393267	chr22:37393267:G:A	2.8249e-06	-1.23322e-10	-1.11861
37393502	chr22:37393502:G:A	8.76981e-07	-1.12597	-1.16237
37393672	chr22:37393672:G:C	2.29701e-06	-1.23322e-10	-1.32547
37393676	chr22:37393676:T:C	3.9881e-06	-1.23322e-10	-0.773763
37393739	chr22:37393739:C:T	2.40529e-06	-1.23322e-10	-1.27941
37393778	chr22:37393778:G:A	3.27685e-06	-1.23322e-10	-0.970195
37394060	chr22:37394060:C:T	1.25799e-06	-1.21764	-0.709921
37394164	chr22:37394164:G:A	2.2802e-06	-1.23322e-10	-1.33282
37394228	chr22:37394228:C:T	2.29489e-06	-1.23322e-10	-1.32639
37394378	chr22:37394378:T:C	2.47939e-06	-1.23322e-10	-1.24906
37394562	chr22:37394562:C:T	3.03473e-06	-1.04696	-3.57427e-10
37394592	chr22:37394592:G:A	3.08011e-06	-1.23322e-10	-1.03211
37394649	chr22:37394649:C:T	2.74521e-06	-1.23322e-10	-1.14722
37394778	chr22:37394778:A:G	2.23524e-06	-1.23322e-10	-1.35273
37394933	chr22:37394933:T:C	3.06044e-06	-1.23322e-10	-1.03852
37395048	chr22:37395048:T:C	2.27507e-06	-1.23322e-10	-1.33507
37395422	chr22:37395422:G:C	3.05343e-06	-1.23322e-10	-1.04081
37395482	chr22:37395482:T:C	2.23734e-06	-1.23322e-10	-1.35179
37395545	chr22:37395545:C:G	2.22153e-06	-1.23322e-10	-1.35888
37395613	chr22:37395613:C:T	2.22557e-06	-1.23322e-10	-1.35706
37395752	chr22:37395752:G:A	2.45678e-06	-1.23322e-10	-1.25822
37395806	chr22:37395806:C:T	2.47018e-06	-1.23322e-10	-1.25279
37395856	chr22:37395856:G:A	2.32043e-06	-0.990168	-0.325158
37396267	chr22:37396267:G:A	2.42805e-06	-1.23322e-10	-1.26999
37396351	chr22:37396351:C:T	2.2271e-06	-1.23322e-10	-1.35638
37396373	chr22:37396373:G:A	3.46715e-06	-1.23322e-10	-0.913745
37396454	chr22:37396454:G:A	2.29e-06	-1.23322e-10	-1.32852
37396473	chr22:37396473:C:T	1.08582e-06	-1.21914	-0.855601
37396537	chr22:37396537:C:T	1.34671e-06	-1.08991	-0.769507
37396550	chr22:37396550:A:G	1.24312e-06	-1.18176	-0.757696
37396599	chr22:37396599:G:A	1.18263e-06	-1.10388	-0.885453
37396635	chr22:37396635:G:A	2.26738e-06	-1.23322e-10	-1.33845
37396947	chr22:37396947:T:G	2.61728e-06	-1.23322e-10	-1.19494
37397040	chr22:37397040:C:G	1.38326e-06	-1.30024	-0.532402
37397126	chr22:37397126:C:T	1.9254e-06	-1.1392	-0.36274
37397156	chr22:37397156:A:C	2.77378e-06	-1.23322e-10	-1.13687
37397240	chr22:37397240:C:T	4.27338e-06	-1.4375	0.732824
37397290	chr22:37397290:G:A	1.86036e-06	-1.34319	-0.193124
37397475	chr22:37397475:C:T	6.60393e-06	-0.975092	0.705679
37397510	chr22:37397510:A:T	2.39997e-06	-1.30052	0.0189005
37397695	chr22:37397695:C:A	2.44237e-06	-1.23322e-10	-1.26411
37397787	chr22:37397787:GGA:G	2.28558e-06	-0.77489	-0.555566
37397799	chr22:37397799:G:GT	2.22276e-06	-1.23322e-10	-1.35833
37397800	chr22:37397800:C:T	2.22301e-06	-1.23322e-10	-1.35822
37397882	chr22:37397882:T:C	2.35725e-06	0.0239819	-1.32356
37397907	chr22:37397907:C:CCT	2.40755e-06	0.0239933	-1.30246
37398025	chr22:37398025:A:G	6.5388e-06	-1.23322e-10	-0.279324
37398056	chr22:37398056:C:T	4.40084e-06	0.672813	-1.34809
37398229	chr22:37398229:T:C	2.85728e-06	-0.996367	-0.110842
37398253	chr22:37398253:A:C	5.58349e-06	0.603512	-1.04078
37398563	chr22:37398563:G:A	5.85586e-06	0.586111	-0.975747
37398582	chr22:37398582:C:T	6.10005e-06	0.513293	-0.862073
37398635	chr22:37398635:T:A	4.06858e-06	-1.23322e-10	-0.753785
37398668	chr22:37398668:T:G	2.53909e-06	0.0562395	-1.28151
37398764	chr22:37398764:CAT:C	2.03993e-06	-0.111739	-1.33242
37398800	chr22:37398800:C:T	2.26616e-06	-1.23322e-10	-1.33899
37398811	chr22:37398811:G:A	9.69451e-06	1.34495	-1.23046
37398814	chr22:37398814:C:T	4.60979e-06	0.401341	-1.03024
37398963	chr22:37398963:C:T	2.38731e-06	-1.23322e-10	-1.28691
37398990	chr22:37398990:A:G	2.43819e-06	-1.23322e-10	-1.26582
37399189	chr22:37399189:G:A	1.17466e-05	1.66471	-1.35823
37399243	chr22:37399243:A:G	2.38163e-05	2.1109	-1.09761
37399557	chr22:37399557:C:T	3.41402e-06	-1.23322e-10	-0.929189
37399716	chr22:37399716:A:G	5.64565e-07	-1.40695	-1.32183
37399727	chr22:37399727:C:T	1.93712e-06	-0.227517	-1.26836
37400094	chr22:37400094:A:G	1.85993e-05	-1.23322e-10	0.766047
37400116	chr22:37400116:A:G	3.32121e-06	-1.23322e-10	-0.956747
37400121	chr22:37400121:A:C	3.39101e-06	-1.23322e-10	-0.93595
37400695	chr22:37400695:C:T	2.50489e-06	-1.23322e-10	-1.23883
37400774	chr22:37400774:G:A	5.72891e-07	-1.37927	-1.33486
37400992	chr22:37400992:G:A	2.21544e-05	2.02203	-1.08107
37401098	chr22:37401098:A:G	5.29045e-05	3.07761	-1.2662
37401345	chr22:37401345:A:G	5.66189e-06	0.339771	-0.763092
37401422	chr22:37401422:TC:T	1.6171e-05	1.89419	-1.26805
37401522	chr22:37401522:A:G	4.31054e-06	-1.23322e-10	-0.696015
37401674	chr22:37401674:C:T	2.3566e-06	-1.23322e-10	-1.29986
37401760	chr22:37401760:T:C	4.59862e-05	2.91905	-1.24779
37401883	chr22:37401883:C:T	5.69666e-06	-1.23322e-10	-0.417197
37401988	chr22:37401988:A:G	3.42146e-06	-1.23322e-10	-0.92701
37402227	chr22:37402227:G:A	3.32822e-06	-1.23322e-10	-0.954639
37402361	chr22:37402361:T:C	2.31673e-06	-1.23322e-10	-1.31692
37402604	chr22:37402604:G:T	5.43663e-05	3.19298	-1.35432
37402659	chr22:37402659:A:G	3.99702e-06	-1.23322e-10	-0.771528
37402915	chr22:37402915:G:A	9.62221e-05	3.77144	-1.36186
37402964	chr22:37402964:T:A	3.18799e-06	-1.23322e-10	-0.997686
37403021	chr22:37403021:T:C	7.61941e-06	-1.23322e-10	-0.126378
37403096	chr22:37403096:CCAA:C	3.01802e-06	-1.23322e-10	-1.05248
37403329	chr22:37403329:A:G	4.21455e-05	2.86505	-1.281
37403817	chr22:37403817:G:A	1.5588e-05	1.61148	-1.02206
37403960	chr22:37403960:A:G	1.34764e-06	-0.694556	-1.16417
37404129	chr22:37404129:G:A	1.67289e-05	1.88653	-1.22647
37404135	chr22:37404135:C:T	1.0582e-06	-1.1425	-0.958007
37404359	chr22:37404359:G:C	2.37994e-06	-1.29	-3.57427e-10
37404383	chr22:37404383:G:A	2.33447e-06	-1.23322e-10	-1.30929
37404597	chr22:37404597:C:A	2.52113e-06	-1.23322e-10	-1.23237
37404783	chr22:37404783:T:C	5.26444e-05	3.15886	-1.35237
37404784	chr22:37404784:G:A	5.44764e-05	3.19473	-1.35404
37405129	chr22:37405129:C:G	6.60373e-05	3.37261	-1.33947
37405538	chr22:37405538:C:T	3.07869e-06	-1.23322e-10	-1.03257
37405721	chr22:37405721:G:C	1.79666e-05	1.66077	-0.92933
37406043	chr22:37406043:G:A	2.03146e-05	1.97395	-1.11969
37406307	chr22:37406307:G:A	1.41654e-05	1.57964	-1.08592
37406354	chr22:37406354:G:A	3.20906e-06	-1.23322e-10	-0.991099
37406450	chr22:37406450:A:G	2.52128e-06	-1.23322e-10	-1.23231
37407184	chr22:37407184:T:TC	1.07558e-06	-1.10987	-0.974352
37407820	chr22:37407820:G:A	4.79423e-06	-1.23322e-10	-0.589665
37408136	chr22:37408136:G:A	2.22328e-06	-0.907731	-0.450362
37408682	chr22:37408682:G:A	3.64625e-06	-1.23322e-10	-0.863377
37409040	chr22:37409040:G:C	2.30862e-06	-1.23322e-10	-1.32043
37409163	chr22:37409163:C:T	2.21915e-06	-1.23322e-10	-1.35996
37409404	chr22:37409404:C:G	2.23583e-06	-1.23322e-10	-1.35247
37409450	chr22:37409450:C:T	2.99866e-06	-1.23322e-10	-1.05891
37409487	chr22:37409487:G:A	2.21284e-06	-1.23322e-10	-1.3628
37409677	chr22:37409677:A:G	2.79199e-06	-0.406373	-0.723949
37409725	chr22:37409725:T:G	1.29661e-06	-0.778986	-1.11834
37409835	chr22:37409835:G:A	3.17795e-05	1.65831	-0.356568
37410237	chr22:37410237:C:T	3.64078e-05	2.5311	-1.0934
37410245	chr22:37410245:C:T	2.21443e-06	-1.23322e-10	-1.36208
37410308	chr22:37410308:G:A	2.38632e-06	-1.23322e-10	-1.28733
37410422	chr22:37410422:G:A	2.42275e-06	-1.23322e-10	-1.27217
37410448	chr22:37410448:G:T	6.04981e-06	-1.23322e-10	-0.357051
37410831	chr22:37410831:A:G	4.16962e-06	-0.0053146	-0.723938
37410880	chr22:37410880:A:G	4.45346e-06	0.0796219	-0.743018
37411062	chr22:37411062:G:A	4.19853e-06	0.0475959	-0.76994
37411070	chr22:37411070:A:G	4.10756e-06	0.00857914	-0.752827
37411079	chr22:37411079:A:G	1.55873e-05	-1.23322e-10	0.589377
37411264	chr22:37411264:A:C	3.79452e-06	-0.0750448	-0.748475
37411405	chr22:37411405:TG:T	6.41361e-06	-0.526506	0.227851
37411417	chr22:37411417:G:C	1.49336e-06	-1.14793	-0.608123
37411469	chr22:37411469:G:A	2.03701e-06	-1.44559	-3.57427e-10
37411710	chr22:37411710:A:C	2.49477e-06	-1.23322e-10	-1.24288
37412173	chr22:37412173:G:C	5.08965e-07	-1.48171	-1.35074
37412309	chr22:37412309:G:A	4.9693e-07	-1.49364	-1.36274
37412845	chr22:37412845:A:G	4.86058e-07	-1.52927	-1.34924
37412872	chr22:37412872:T:C	0.000356534	5.08211	-1.36276
37412952	chr22:37412952:T:C	6.93309e-07	-1.5095	-1.01385
37413097	chr22:37413097:G:A	1.1474e-05	-1.23322e-10	0.283003
37413199	chr22:37413199:G:A	3.12142e-05	1.45126	-0.16746
37413396	chr22:37413396:G:A	2.80955e-05	1.17853	-3.57427e-10
37413439	chr22:37413439:G:A	7.41086e-05	2.04821	0.100245
37413463	chr22:37413463:G:A	2.24099e-06	-1.23322e-10	-1.35016
37413563	chr22:37413563:C:A	5.76977e-07	-1.61159	-1.09544
37413612	chr22:37413612:TG:T	3.31386e-06	-1.23322e-10	-0.958965
37413616	chr22:37413616:G:A	4.56232e-07	-1.59465	-1.34718
37413732	chr22:37413732:G:A	0.000338319	4.9952	-1.32829
37413960	chr22:37413960:G:A	4.12963e-06	-1.23322e-10	-0.738891
37414044	chr22:37414044:T:A	4.87508e-06	-1.23322e-10	-0.572941
37414136	chr22:37414136:T:C	2.78059e-06	-0.151596	-0.98282
37414257	chr22:37414257:T:G	3.70122e-06	-1.23322e-10	-0.848415
37414329	chr22:37414329:G:A	3.78096e-06	-1.23322e-10	-0.827101
37414417	chr22:37414417:C:G	2.72328e-06	-0.2286	-0.926642
37414452	chr22:37414452:A:T	2.83604e-06	-0.128071	-0.986599
37414653	chr22:37414653:G:A	3.82007e-06	-0.154987	-0.661823
37414668	chr22:37414668:C:A	4.57764e-05	1.22014	0.44655
37414738	chr22:37414738:A:G	2.04474e-06	-0.232161	-1.20965
37414807	chr22:37414807:C:G	3.75763e-06	-1.23322e-10	-0.833289
37415200	chr22:37415200:T:G	0.000154473	4.23511	-1.35217
37415737	chr22:37415737:T:C	1.20643e-05	1.39057	-1.05739
37415790	chr22:37415790:A:G	1.35744e-05	0.237884	0.213226
37415833	chr22:37415833:G:A	3.72174e-05	0.98254	0.477158
37416105	chr22:37416105:G:A	2.61287e-06	-1.23322e-10	-1.19663
37416131	chr22:37416131:G:A	1.62811e-05	1.00397	-0.371045
37416240	chr22:37416240:G:A	2.3216e-06	-1.23322e-10	-1.31482
37416456	chr22:37416456:C:T	1.86643e-06	-1.53305	-3.57427e-10
37416710	chr22:37416710:C:G	2.3561e-06	-1.23322e-10	-1.30007
37416872	chr22:37416872:A:G	4.27467e-06	-1.19806	0.493686
37417392	chr22:37417392:A:T	4.09124e-06	-1.23322e-10	-0.748231
37417567	chr22:37417567:C:T	3.13452e-06	-1.23322e-10	-1.0146
37418316	chr22:37418316:T:C	5.42832e-06	-1.23322e-10	-0.465447
37418524	chr22:37418524:G:C	3.50955e-06	-1.23322e-10	-0.901589
37419000	chr22:37419000:A:G	7.07567e-05	3.32761	-1.22544
37419075	chr22:37419075:G:A	2.58664e-06	-1.20672	-3.57427e-10
37420056	chr22:37420056:C:A	1.29745e-06	-0.994	-0.90268
37420708	chr22:37420708:AG:A	0.000123414	3.93198	-1.27351
37420794	chr22:37420794:A:G	1.2922e-05	1.50641	-1.10456
37420824	chr22:37420824:T:A	1.56532e-05	1.50173	-0.908135
37420899	chr22:37420899:G:A	5.44945e-05	1.33301	0.50801
37421633	chr22:37421633:G:A	3.69895e-05	-1.23322e-10	1.45356
37421823	chr22:37421823:G:A	2.46921e-06	-1.23322e-10	-1.25318
37421848	chr22:37421848:C:A	4.4727e-06	-1.23322e-10	-0.659086
37421973	chr22:37421973:G:T	1.94472e-05	1.72972	-0.919099
37422435	chr22:37422435:A:G	1.34781e-05	1.80317	-1.35918
37422983	chr22:37422983:G:A	2.23565e-06	-1.23322e-10	-1.35254
37423376	chr22:37423376:A:C	2.34929e-06	-1.23322e-10	-1.30296
37424039	chr22:37424039:G:A	5.90653e-06	0.942593	-1.32361
37424377	chr22:37424377:T:C	1.29962e-06	-0.89057	-1.00443
37424630	chr22:37424630:G:A	7.74834e-06	-0.1096	-3.57427e-10
37424713	chr22:37424713:A:AGACAGC	6.46127e-06	-1.23322e-10	-0.291252
37424776	chr22:37424776:C:T	5.69689e-06	-0.093042	-0.324116
37425587	chr22:37425587:GC:G	6.60018e-07	-1.20968	-1.36289
37426178	chr22:37426178:C:T	1.03824e-05	-0.812367	0.995398
37426288	chr22:37426288:C:T	2.50961e-06	-1.23322e-10	-1.23695
37426338	chr22:37426338:A:G	1.37547e-06	-0.840021	-0.998259
37426797	chr22:37426797:C:G	2.43962e-06	-1.26524	-3.57427e-10
37427068	chr22:37427068:C:A	4.69782e-05	-1.23322e-10	1.69261
37427122	chr22:37427122:G:A	7.82695e-06	-1.23322e-10	-0.0995053
37427592	chr22:37427592:G:GTCCGTCTT	3.54313e-06	-0.892067	-3.57427e-10
37428231	chr22:37428231:G:A	1.30366e-06	-1.23319	-0.658715
37428278	chr22:37428278:C:G	1.21397e-06	-1.41774	-0.545442
37428490	chr22:37428490:A:G	2.33672e-06	-1.23322e-10	-1.30833
37429148	chr22:37429148:G:A	1.16751e-06	-0.691163	-1.31104
37429495	chr22:37429495:G:A	3.86688e-06	-1.23322e-10	-0.804629
37430575	chr22:37430575:C:T	1.20923e-06	-0.881	-1.08609
37430730	chr22:37430730:GT:G	5.92554e-06	-1.23322e-10	-0.377806
37430915	chr22:37430915:A:C	4.36327e-06	-0.471689	-0.212168
37431160	chr22:37431160:C:T	3.60831e-06	-0.418535	-0.455304
37431854	chr22:37431854:ATTCT:A	7.7788e-06	-1.23322e-10	-0.105676
37431961	chr22:37431961:G:C	2.59241e-06	-1.23322e-10	-1.20449
37432178	chr22:37432178:T:C	2.43305e-06	-1.23322e-10	-1.26793
37432581	chr22:37432581:G:C	1.10427e-05	-1.23322e-10	0.244688
37432908	chr22:37432908:C:A	2.22229e-06	-1.23322e-10	-1.35854
37433326	chr22:37433326:G:A	3.71803e-06	-1.34379	0.499907
37433756	chr22:37433756:C:T	2.84025e-05	-1.23322e-10	1.1894
37433899	chr22:37433899:G:GGCTGCCATTTGGATCTGAGCACCCTTGCAGGGAGCTCTGGAATTC	2.10763e-06	-0.974027	-0.437489
37434045	chr22:37434045:C:A	4.49411e-07	-1.59411	-1.36278
37434187	chr22:37434187:T:A	3.16945e-06	-1.23322e-10	-1.00352
37434707	chr22:37434707:G:A	2.66217e-06	-1.48665	0.308717
37434992	chr22:37434992:C:T	3.05657e-06	-1.03978	-3.57427e-10
37435058	chr22:37435058:T:C	2.87716e-06	0.101594	-1.20187
37435125	chr22:37435125:G:C	9.99091e-06	-1.23322e-10	0.144598
37435576	chr22:37435576:G:T	3.28402e-06	-1.23322e-10	-0.968009
37435622	chr22:37435622:G:C	1.23629e-06	-0.935367	-1.00959
37435658	chr22:37435658:G:T	3.71417e-06	-1.44084	0.595917
37435670	chr22:37435670:G:A	9.59398e-06	-1.23322e-10	0.104058
37436048	chr22:37436048:G:C	9.43619e-06	-1.23322e-10	0.0874746
37436056	chr22:37436056:C:G	2.99577e-06	-1.45696	0.397081
37436378	chr22:37436378:C:T	3.06726e-06	-1.23322e-10	-1.03629
37436738	chr22:37436738:T:C	5.89742e-06	-1.23322e-10	-0.382564
37436975	chr22:37436975:A:G	2.62592e-06	-1.23322e-10	-1.19165
37437080	chr22:37437080:G:A	3.50598e-06	-1.23322e-10	-0.902607
37437557	chr22:37437557:A:G	3.50721e-06	-1.23322e-10	-0.902258
37437598	chr22:37437598:G:A	2.75666e-06	-1.23322e-10	-1.14306
37437713	chr22:37437713:T:C	7.40781e-07	-1.60088	-0.856252
37437927	chr22:37437927:G:A	3.41568e-06	-0.928702	-3.57427e-10
37438530	chr22:37438530:A:G	3.35888e-06	-1.23322e-10	-0.945469
37438990	chr22:37438990:A:T	6.9933e-06	-0.212125	-3.57427e-10
37439435	chr22:37439435:G:A	1.76706e-06	-1.58776	-3.57427e-10
37439541	chr22:37439541:G:A	0.0233464	7.00845	0.892671
37439687	chr22:37439687:A:G	2.58271e-06	-1.23322e-10	-1.20824
37439699	chr22:37439699:C:T	1.90005e-06	-1.5152	-3.57427e-10
37439893	chr22:37439893:T:G	2.23037e-06	-1.23322e-10	-1.35491
37439925	chr22:37439925:G:A	2.76852e-06	-1.23322e-10	-1.13877
37440018	chr22:37440018:G:A	2.58539e-06	-1.23322e-10	-1.2072
37440029	chr22:37440029:T:C	2.65691e-05	2.0552	-0.932526
37440142	chr22:37440142:C:T	2.61961e-06	-1.23322e-10	-1.19405
37440257	chr22:37440257:A:G	9.78554e-07	-0.950974	-1.22778
37440259	chr22:37440259:T:A	2.56233e-06	-1.23322e-10	-1.21616
37440784	chr22:37440784:G:T	1.50716e-05	0.555733	-3.57427e-10
37441077	chr22:37441077:C:T	3.05108e-06	-1.23322e-10	-1.04158
37441591	chr22:37441591:C:T	3.18365e-06	-1.23322e-10	-0.999051
37441598	chr22:37441598:A:C	3.22454e-06	-1.23322e-10	-0.986286
37441630	chr22:37441630:G:A	2.36348e-06	-1.23322e-10	-1.29694
37441690	chr22:37441690:G:A	3.00296e-06	-1.23322e-10	-1.05748
37442381	chr22:37442381:G:A	3.1343e-06	-1.23322e-10	-1.01467
37442429	chr22:37442429:C:T	3.12544e-06	-1.23322e-10	-1.0175
37442594	chr22:37442594:T:C	2.36785e-06	-1.23322e-10	-1.29509
37442797	chr22:37442797:A:G	2.35503e-06	-1.23322e-10	-1.30053
37443046	chr22:37443046:T:C	2.25361e-06	-1.23322e-10	-1.34454
37443281	chr22:37443281:A:G	1.62199e-05	-1.23322e-10	0.629161
37443485	chr22:37443485:C:T	1.02339e-06	-0.827834	-1.30612
37444012	chr22:37444012:C:T	9.43788e-06	1.17851	-1.09086
37444207	chr22:37444207:C:T	3.15475e-06	-1.23322e-10	-1.00817
37444222	chr22:37444222:T:C	1.24434e-05	-1.23322e-10	0.364109
37444612	chr22:37444612:T:C	1.48422e-05	-1.23322e-10	0.540397
37444736	chr22:37444736:C:A	2.26852e-06	-1.23322e-10	-1.33795
37444920	chr22:37444920:A:G	2.31412e-06	-1.23322e-10	-1.31805
37445439	chr22:37445439:T:A	8.54734e-06	0.861553	-0.87301
37445814	chr22:37445814:G:A	2.62941e-06	-1.23322e-10	-1.19032
37446107	chr22:37446107:A:G	6.06988e-06	-1.23322e-10	-0.353739
37446253	chr22:37446253:A:C	1.10156e-06	-1.25705	-0.803301
37446890	chr22:37446890:C:G	2.3829e-06	-1.23322e-10	-1.28876
37446979	chr22:37446979:G:A	2.81973e-06	-1.23322e-10	-1.12044
37447056	chr22:37447056:G:A	2.72729e-06	-1.23322e-10	-1.15377
37447098	chr22:37447098:C:T	3.18073e-06	-1.23322e-10	-0.999967
37447202	chr22:37447202:C:T	0.00129845	3.53397	1.47788
37447504	chr22:37447504:G:A	4.01279e-06	-1.23322e-10	-0.767591
37447611	chr22:37447611:C:A	1.74596e-05	-1.23322e-10	0.702814
37447704	chr22:37447704:C:A	5.1248e-07	-1.56794	-1.25763
37447931	chr22:37447931:T:C	5.47699e-06	-1.23322e-10	-0.456522
37448007	chr22:37448007:G:A	2.22371e-06	-1.23322e-10	-1.3579
37448086	chr22:37448086:C:T	2.31562e-06	-1.23322e-10	-1.3174
37448593	chr22:37448593:GA:G	0.0191599	6.27799	1.42551
37448813	chr22:37448813:C:T	0.006149	3.69411	2.87286
37449035	chr22:37449035:G:A	2.16113e-06	-0.161231	-1.22522
37449079	chr22:37449079:C:T	9.86179e-07	-0.819298	-1.3517
37449505	chr22:37449505:A:G	6.97771e-06	-1.23322e-10	-0.214357
37449576	chr22:37449576:C:T	4.1196e-05	0.00954428	1.55172
37449603	chr22:37449603:G:A	2.30748e-06	-1.23322e-10	-1.32092
37449695	chr22:37449695:T:C	2.89303e-06	-0.569223	-0.525551
37450054	chr22:37450054:T:C	4.40277e-06	-1.23322e-10	-0.674843
37450245	chr22:37450245:A:G	2.21265e-06	-1.23322e-10	-1.36289
37450411	chr22:37450411:A:G	0.000851065	5.72488	-1.13547
37450578	chr22:37450578:C:G	3.54751e-06	-1.23322e-10	-0.890832
37450709	chr22:37450709:C:T	2.84929e-06	-1.23322e-10	-1.11001
37451152	chr22:37451152:G:A	5.94241e-06	-1.23322e-10	-0.374963
37451429	chr22:37451429:G:A	0.00187415	6.5859	-1.20707
37451807	chr22:37451807:C:T	1.26619e-05	0.381517	-3.57427e-10
37452037	chr22:37452037:A:C	2.58473e-06	-1.23322e-10	-1.20746
37452981	chr22:37452981:A:C	0.000533561	5.47475	-1.35226
37453066	chr22:37453066:A:G	3.04954e-06	-1.23322e-10	-1.04209
37453391	chr22:37453391:T:C	3.57466e-06	-1.23322e-10	-0.883207
37453939	chr22:37453939:C:T	2.21578e-06	-1.23322e-10	-1.36147
37455370	chr22:37455370:C:T	3.31072e-06	-1.23322e-10	-0.959912
37455738	chr22:37455738:T:A	2.66922e-06	-1.23322e-10	-1.17529
37455890	chr22:37455890:G:A	2.69962e-06	-1.23322e-10	-1.16396
37455891	chr22:37455891:G:A	2.28623e-06	-1.23322e-10	-1.33017
37456448	chr22:37456448:C:T	7.39886e-07	-1.4146	-1.04374
37456550	chr22:37456550:G:C	2.28623e-06	-1.23322e-10	-1.33017
37456665	chr22:37456665:C:T	8.81941e-07	-0.934116	-1.34859
37456688	chr22:37456688:C:T	2.77192e-06	-1.23322e-10	-1.13754
37457025	chr22:37457025:G:A	2.98931e-06	-1.23322e-10	-1.06203
37457507	chr22:37457507:C:T	2.98931e-06	-1.23322e-10	-1.06203
37457661	chr22:37457661:A:T	1.22214e-05	1.68584	-1.33973
37457665	chr22:37457665:A:G	2.98332e-06	-1.23322e-10	-1.06404
37457720	chr22:37457720:CTG:C	1.45201e-05	0.518454	-3.57427e-10
37457780	chr22:37457780:A:ATTGCG	3.00265e-06	-1.23322e-10	-1.05758
37458340	chr22:37458340:A:G	5.93708e-06	-1.23322e-10	-0.37586
37458378	chr22:37458378:A:G	3.98981e-06	-1.23322e-10	-0.773335
37459479	chr22:37459479:A:G	6.42832e-06	-1.23322e-10	-0.296365
37460024	chr22:37460024:A:G	6.28143e-06	-1.23322e-10	-0.319479
37460237	chr22:37460237:C:T	3.32509e-05	2.70265	-1.35564
37460425	chr22:37460425:G:A	2.98771e-06	-1.23322e-10	-1.06257
37461168	chr22:37461168:T:C	3.79795e-06	-1.23322e-10	-0.822615
37461241	chr22:37461241:A:G	0.0280272	9.34324	-1.25939
37461581	chr22:37461581:C:T	0.000685714	5.38319	-1.00981
37462046	chr22:37462046:C:T	1.77222e-06	-1.58484	-3.57427e-10
37462059	chr22:37462059:C:T	0.0170486	8.59394	-1.00719
37462316	chr22:37462316:T:C	3.76899e-06	-0.830272	-3.57427e-10
37462356	chr22:37462356:G:A	2.49238e-06	-1.23322e-10	-1.24384
37462398	chr22:37462398:A:G	2.97911e-06	-1.23322e-10	-1.06545
37462599	chr22:37462599:T:C	2.86349e-06	-1.10504	-3.57427e-10
37462719	chr22:37462719:G:A	3.42538e-06	-1.23322e-10	-0.925865
37462746	chr22:37462746:C:T	3.36055e-06	-1.23322e-10	-0.944972
37462764	chr22:37462764:C:T	3.8567e-06	-1.23322e-10	-0.807266
37462777	chr22:37462777:C:T	2.94179e-06	-1.07806	-3.57427e-10
37463010	chr22:37463010:T:G	3.82201e-06	-1.23322e-10	-0.816301
37463011	chr22:37463011:T:C	3.82009e-06	-1.23322e-10	-0.816803
37463140	chr22:37463140:C:CCAG	3.02473e-06	-1.23322e-10	-1.05026
37463386	chr22:37463386:G:A	3.73021e-06	-1.23322e-10	-0.840614
37463811	chr22:37463811:T:G	3.73409e-06	-1.23322e-10	-0.839575
37464016	chr22:37464016:C:T	2.66573e-06	-1.1766	-3.57427e-10
37464129	chr22:37464129:C:T	3.52639e-06	-1.23322e-10	-0.896803
37465168	chr22:37465168:C:T	2.79964e-06	-1.23322e-10	-1.12759
37465247	chr22:37465247:A:T	2.94842e-06	-1.23322e-10	-1.07581
37465994	chr22:37465994:C:T	4.21021e-06	-1.23322e-10	-0.719566
37465995	chr22:37465995:A:G	4.11125e-06	-1.23322e-10	-0.743351
37466890	chr22:37466890:G:A	3.84557e-06	-1.23322e-10	-0.810156
37467013	chr22:37467013:A:G	2.06172e-05	0.869047	-3.57427e-10
37467315	chr22:37467315:C:T	3.97062e-06	-1.23322e-10	-0.778155
37467421	chr22:37467421:T:C	0.0233015	9.08193	-1.18274
37467605	chr22:37467605:C:T	3.56153e-06	-1.23322e-10	-0.886887
37468073	chr22:37468073:A:G	2.7154e-06	-1.23322e-10	-1.15814
37468837	chr22:37468837:C:T	9.946e-06	-1.23322e-10	0.140093
37469019	chr22:37469019:G:A	8.23736e-07	-0.994806	-1.35618
37469196	chr22:37469196:T:A	3.45384e-06	-1.23322e-10	-0.917592
37469522	chr22:37469522:C:T	1.71829e-06	-1.61575	-3.57427e-10
37470025	chr22:37470025:G:A	1.78819e-06	-1.57587	-3.57427e-10
37470770	chr22:37470770:C:G	3.87989e-06	-1.23322e-10	-0.801271
37471508	chr22:37471508:C:T	2.2545e-06	-1.23322e-10	-1.34415
37471747	chr22:37471747:T:C	2.25507e-06	-1.23322e-10	-1.3439
37473093	chr22:37473093:G:A	1.58435e-06	-0.476277	-1.22062
37473442	chr22:37473442:A:G	2.58599e-06	-1.35585	0.148882
37473513	chr22:37473513:TTGGGCTGCCTCAAA:T	6.08158e-06	-0.351812	-3.57427e-10
37473661	chr22:37473661:T:C	1.11358e-05	-1.23322e-10	0.253084
37473919	chr22:37473919:G:A	3.65934e-06	-1.23322e-10	-0.859795
37474016	chr22:37474016:G:A	2.21475e-06	-1.23322e-10	-1.36194
37474390	chr22:37474390:T:C	3.65934e-06	-1.23322e-10	-0.859795
37474732	chr22:37474732:C:T	3.13803e-06	-1.23322e-10	-1.01348
37474733	chr22:37474733:G:A	1.59138e-06	-0.405794	-1.28668
37475130	chr22:37475130:G:C	3.28868e-06	-1.23322e-10	-0.966591
37475247	chr22:37475247:A:C	4.2756e-06	-1.23322e-10	-0.704154
37475385	chr22:37475385:G:A	8.62713e-06	-1.23322e-10	-0.00216552
37475853	chr22:37475853:T:C	1.39451e-05	-1.23322e-10	0.478051
37476086	chr22:37476086:T:C	4.41535e-06	-1.23322e-10	-0.671991
37476224	chr22:37476224:G:A	2.47298e-05	1.05093	-3.57427e-10
37476537	chr22:37476537:C:A	4.55335e-06	-1.23322e-10	-0.641214
37476714	chr22:37476714:A:G	3.69021e-06	-1.23322e-10	-0.851393
37478796	chr22:37478796:A:G	2.24312e-06	-1.23322e-10	-1.34921
37478973	chr22:37478973:C:G	1.21905e-05	-1.23322e-10	0.34358
37479288	chr22:37479288:C:T	2.30396e-06	-1.23322e-10	-1.32245
37479408	chr22:37479408:A:G	1.47831e-05	-1.23322e-10	0.536409
37479578	chr22:37479578:A:G	4.98605e-06	-1.23322e-10	-0.550433
37479799	chr22:37479799:T:C	1.23662e-05	-1.23322e-10	0.357893
37479919	chr22:37479919:G:A	6.21532e-06	-1.32683	0.996768
37479929	chr22:37479929:A:G	1.50554e-05	-1.23322e-10	0.554662
37479952	chr22:37479952:G:A	4.32808e-06	-0.691983	3.05285e-05
37480157	chr22:37480157:C:A	3.23995e-06	-1.23322e-10	-0.981519
37480604	chr22:37480604:C:T	3.24379e-06	-1.23322e-10	-0.980335
37481139	chr22:37481139:G:A	2.11963e-06	-1.40584	-3.57427e-10
37481971	chr22:37481971:T:C	2.43355e-06	-1.23322e-10	-1.26773
37482394	chr22:37482394:T:C	6.12716e-06	-0.344346	-3.57427e-10
37482407	chr22:37482407:C:T	3.39133e-06	-1.23322e-10	-0.935857
37482559	chr22:37482559:T:C	8.86193e-06	-1.23322e-10	0.0246867
37482813	chr22:37482813:T:C	8.26607e-06	-1.23322e-10	-0.0449181
37482831	chr22:37482831:G:A	3.11596e-06	-1.23322e-10	-1.02054
37483186	chr22:37483186:G:A	9.85223e-06	-1.23322e-10	0.13062
37483241	chr22:37483241:G:A	1.54294e-05	0.579197	-3.57427e-10
37483520	chr22:37483520:G:A	2.34624e-05	2.35824	-1.35992
37483552	chr22:37483552:A:G	5.01633e-05	-1.23322e-10	1.75821
37483834	chr22:37483834:G:A	4.38272e-06	-1.23322e-10	-0.679409
37483864	chr22:37483864:G:C	2.51512e-06	-1.23322e-10	-1.23476
37484135	chr22:37484135:G:A	8.02653e-06	-1.23322e-10	-0.0743249
37484630	chr22:37484630:G:C	1.59406e-05	1.96645	-1.35465
37485080	chr22:37485080:G:A	1.58442e-05	1.79801	-1.19229
37485173	chr22:37485173:G:A	2.39646e-06	0.0790183	-1.3621
37485177	chr22:37485177:G:A	2.25137e-06	-1.23322e-10	-1.34554
37485404	chr22:37485404:C:T	1.93256e-05	2.16532	-1.36096
37485687	chr22:37485687:G:C	9.1992e-06	-1.23322e-10	0.0620389
37485804	chr22:37485804:G:A	1.68802e-05	1.88048	-1.21141
37486111	chr22:37486111:A:C	3.47525e-06	-1.23322e-10	-0.911411
37486693	chr22:37486693:C:T	2.68745e-05	2.43251	-1.29841
37486950	chr22:37486950:G:A	2.62474e-05	2.39412	-1.28363
37487820	chr22:37487820:T:C	2.08976e-05	2.14598	-1.26342
37488676	chr22:37488676:G:A	1.31274e-05	-1.23322e-10	0.417621
37488969	chr22:37488969:G:C	2.28246e-06	-1.23322e-10	-1.33182
37490012	chr22:37490012:A:G	1.77636e-06	-1.58251	-3.57427e-10
37490266	chr22:37490266:G:A	2.83561e-06	-1.23322e-10	-1.11482
37490461	chr22:37490461:G:A	4.21374e-06	-1.23322e-10	-0.718727
37490491	chr22:37490491:A:G	1.99535e-06	-1.46626	-3.57427e-10
37490591	chr22:37490591:C:T	3.55053e-06	-0.889982	-3.57427e-10
37490726	chr22:37490726:G:A	3.27437e-06	-1.23322e-10	-0.970953
37492232	chr22:37492232:C:T	1.40023e-06	-0.501981	-1.31846
37492582	chr22:37492582:G:T	3.54162e-06	-1.23322e-10	-0.892492
37492987	chr22:37492987:T:C	1.03987e-05	1.53244	-1.34784
37493007	chr22:37493007:C:T	2.22129e-05	2.28854	-1.34494
37493339	chr22:37493339:T:G	4.49265e-05	2.20771	-0.559755
37493694	chr22:37493694:C:A	6.36289e-06	-1.23322e-10	-0.306596
37495703	chr22:37495703:C:A	0.00025514	4.31239	-0.927651
37496083	chr22:37496083:A:T	7.89453e-05	2.70813	-0.496448
37496363	chr22:37496363:A:G	3.70443e-05	2.57318	-1.11814
37496730	chr22:37496730:C:T	3.63811e-06	-1.23322e-10	-0.865613
37497281	chr22:37497281:T:C	3.88537e-06	-1.23322e-10	-0.799858
37497351	chr22:37497351:T:G	8.75465e-07	-1.02129	-1.26879
37497499	chr22:37497499:C:T	6.83864e-06	-1.23322e-10	-0.234488
37497635	chr22:37497635:A:G	0.00011364	2.85173	-0.275765
37497720	chr22:37497720:C:T	2.63245e-06	-1.23322e-10	-1.18916
37498042	chr22:37498042:T:C	7.81989e-05	-1.23322e-10	2.20218
37498413	chr22:37498413:A:G	0.000351638	4.6336	-0.928075
37498580	chr22:37498580:C:A	3.13887e-06	-1.23322e-10	-1.01322
37498585	chr22:37498585:C:T	1.32879e-05	-0.438947	0.868723
37498803	chr22:37498803:C:T	2.21288e-06	-1.23322e-10	-1.36278
37498944	chr22:37498944:GA:G	2.83615e-06	-1.23322e-10	-1.11463
37499016	chr22:37499016:G:A	2.85276e-06	-1.23322e-10	-1.10879
37499262	chr22:37499262:C:G	4.07396e-06	-1.23322e-10	-0.752462
37499334	chr22:37499334:T:C	4.06469e-06	-1.23322e-10	-0.754741
37499391	chr22:37499391:G:A	0.00014705	-1.23322e-10	2.83369
37499886	chr22:37499886:G:A	3.38003e-06	-1.23322e-10	-0.939192
37499908	chr22:37499908:T:G	0.000221422	4.49794	-1.25495
37499947	chr22:37499947:A:G	0.000167428	2.19777	0.765704
37500065	chr22:37500065:G:A	2.23437e-06	-1.23322e-10	-1.35312
37500273	chr22:37500273:C:T	3.99586e-06	-1.23322e-10	-0.771818
37500359	chr22:37500359:C:T	3.01726e-06	-1.23322e-10	-1.05273
37500742	chr22:37500742:T:C	0.10499	10.0735	-0.668921
37500802	chr22:37500802:A:G	0.000156057	2.22216	0.670984
37500986	chr22:37500986:C:G	3.99995e-06	-1.23322e-10	-0.770796
37501201	chr22:37501201:C:T	0.000255877	4.07027	-0.682649
37501558	chr22:37501558:G:A	3.09361e-06	-1.23322e-10	-1.02774
37501711	chr22:37501711:T:C	6.89136e-06	-0.118422	-0.108388
37502095	chr22:37502095:A:G	2.21262e-06	-1.23322e-10	-1.3629
37502404	chr22:37502404:A:G	0.00837311	7.62913	-0.753426
37502737	chr22:37502737:G:A	1.50448e-05	0.553952	-3.57427e-10
37502822	chr22:37502822:C:T	5.72183e-06	-0.271611	-0.141177
37502889	chr22:37502889:A:G	0.00624247	7.47597	-0.893919
37503094	chr22:37503094:A:G	0.00272547	6.42301	-0.669688
37503235	chr22:37503235:A:G	3.08035e-06	-1.23322e-10	-1.03203
37503362	chr22:37503362:G:T	0.000165263	-1.23322e-10	2.95046
37503797	chr22:37503797:C:T	1.74338e-05	0.701332	-3.57427e-10
37503918	chr22:37503918:T:C	0.000265824	4.0581	-0.632349
37503989	chr22:37503989:G:A	0.000249129	4.00302	-0.642129
37503999	chr22:37503999:T:C	0.000302864	4.13187	-0.575667
37504105	chr22:37504105:T:A	2.44787e-06	-1.23322e-10	-1.26186
37504269	chr22:37504269:A:G	0.000314895	4.16571	-0.570551
37504279	chr22:37504279:T:C	4.27152e-05	-1.23322e-10	1.59748
37504458	chr22:37504458:C:G	1.39539e-05	0.645726	-0.167048
37504600	chr22:37504600:G:A	0.000284679	4.07051	-0.576221
37504755	chr22:37504755:G:A	0.000272087	4.02527	-0.576221
37506115	chr22:37506115:G:A	8.60068e-06	-1.23322e-10	-0.00523639
37506228	chr22:37506228:A:C	9.60604e-07	-1.00535	-1.19192
37506493	chr22:37506493:C:T	2.04684e-05	2.15333	-1.29152
37506557	chr22:37506557:G:A	2.22481e-06	-1.23322e-10	-1.35741
37506705	chr22:37506705:C:T	3.85361e-05	-1.23322e-10	1.49452
37506919	chr22:37506919:G:A	6.34063e-05	2.97999	-0.987508
37507330	chr22:37507330:G:C	6.43389e-05	-1.23322e-10	2.00709
37507702	chr22:37507702:G:A	1.73666e-05	-1.23322e-10	0.697469
37507729	chr22:37507729:G:A	2.97602e-06	-1.23322e-10	-1.06649
37507871	chr22:37507871:A:G	6.42976e-05	-1.23322e-10	2.00645
37507876	chr22:37507876:C:T	4.93922e-06	-1.23322e-10	-0.55987
37508120	chr22:37508120:A:G	4.49653e-06	-1.23322e-10	-0.653771
37508244	chr22:37508244:T:C	3.85821e-06	0.314696	-1.12157
37508427	chr22:37508427:C:T	8.10699e-06	-0.0643507	-3.57427e-10
37508688	chr22:37508688:G:A	4.08257e-05	1.55223	-3.57427e-10
37508755	chr22:37508755:AC:A	2.83666e-06	-1.23322e-10	-1.11445
37508807	chr22:37508807:G:A	2.83206e-06	-1.23322e-10	-1.11607
37508950	chr22:37508950:C:G	3.87164e-06	0.435641	-1.23904
37509101	chr22:37509101:G:A	2.37812e-06	-1.23322e-10	-1.29077
37509122	chr22:37509122:C:T	7.07752e-05	-1.23322e-10	2.10243
37509155	chr22:37509155:C:T	2.27714e-06	-1.23322e-10	-1.33416
37509166	chr22:37509166:A:G	0.000579343	5.00435	-0.799534
37509278	chr22:37509278:C:A	6.28995e-05	1.49296	0.491497
37510036	chr22:37510036:G:A	4.28327e-06	-1.23322e-10	-0.70236
37510255	chr22:37510255:C:T	2.07241e-06	-1.51572	0.0873493
37510486	chr22:37510486:G:A	3.93718e-05	2.48927	-0.973298
37510598	chr22:37510598:A:T	9.99867e-06	-1.23322e-10	0.145375
37510880	chr22:37510880:G:A	7.15245e-07	-1.12986	-1.36235
37510909	chr22:37510909:C:T	2.42265e-06	-1.23322e-10	-1.27222
37511062	chr22:37511062:G:A	7.35292e-07	-1.10925	-1.35532
37511229	chr22:37511229:C:T	2.22062e-06	-1.23322e-10	-1.35929
37511303	chr22:37511303:A:C	4.62067e-07	-1.58745	-1.34168
37511585	chr22:37511585:C:CA	2.42406e-06	-1.23322e-10	-1.27163
37511706	chr22:37511706:G:A	5.98492e-06	-1.23322e-10	-0.367835
37512183	chr22:37512183:T:G	7.07469e-07	-1.15264	-1.3505
37512218	chr22:37512218:A:G	9.9205e-07	-1.59569	-0.569365
37512370	chr22:37512370:A:G	1.1335e-05	-1.23322e-10	0.270821
37512484	chr22:37512484:C:T	4.84232e-06	-1.23322e-10	-0.579683
37512603	chr22:37512603:G:C	1.07277e-06	-0.735573	-1.35126
37512922	chr22:37512922:G:C	3.3481e-05	-1.23322e-10	1.3539
37512969	chr22:37512969:T:C	7.77161e-07	-1.05545	-1.35373
37513008	chr22:37513008:A:G	2.2993e-05	1.71719	-0.739076
37513199	chr22:37513199:C:T	2.04875e-06	-0.590525	-0.849324
37513532	chr22:37513532:G:A	1.84459e-06	-0.910868	-0.63395
37514348	chr22:37514348:G:A	7.70598e-07	-1.06358	-1.35409
37514388	chr22:37514388:A:G	1.96753e-05	0.779138	0.0431508
37514584	chr22:37514584:G:A	7.83338e-07	-1.0465	-1.35477
37514706	chr22:37514706:G:A	1.72345e-06	-1.61275	-3.57427e-10
37514708	chr22:37514708:G:A	1.89419e-06	-0.888585	-0.629702
37514796	chr22:37514796:C:T	1.68394e-05	1.68849	-1.02185
37514797	chr22:37514797:T:G	1.68984e-05	1.7017	-1.03156
37514988	chr22:37514988:G:A	2.45752e-06	-1.23322e-10	-1.25792
37515168	chr22:37515168:T:C	4.29367e-06	-1.23322e-10	-0.699935
37515183	chr22:37515183:T:G	7.5394e-07	-1.10605	-1.33347
37515371	chr22:37515371:G:A	1.42208e-05	0.522036	-0.0244107
37515761	chr22:37515761:C:T	7.94015e-06	-1.23322e-10	-0.0851451
37515763	chr22:37515763:T:C	1.79509e-06	-0.739713	-0.83231
37515767	chr22:37515767:C:T	9.73635e-06	-1.23322e-10	0.118789
37515873	chr22:37515873:A:G	4.5063e-05	-1.59858	3.24956
37516465	chr22:37516465:CAGGAGTTATA:C	2.95428e-06	-1.23322e-10	-1.07382
37516590	chr22:37516590:G:A	4.06958e-05	-1.61539	3.16444
37516714	chr22:37516714:C:A	2.64692e-05	-1.60068	2.71958
37516747	chr22:37516747:T:G	2.95494e-06	-1.23322e-10	-1.0736
37516799	chr22:37516799:G:A	3.01162e-06	-1.23322e-10	-1.0546
37517377	chr22:37517377:C:T	2.63963e-06	-1.23322e-10	-1.18644
37517929	chr22:37517929:A:C	5.6202e-06	-1.56701	1.1363
37518261	chr22:37518261:G:A	5.84605e-06	-1.55326	1.16195
37518334	chr22:37518334:C:T	9.21613e-06	-1.23322e-10	0.0638779
37518519	chr22:37518519:G:A	9.05571e-07	-1.39302	-0.863247
37518627	chr22:37518627:C:T	4.08096e-05	-1.60322	3.15506
37519093	chr22:37519093:A:G	2.77841e-06	-1.58859	0.453392
37519138	chr22:37519138:C:T	4.65488e-05	-1.60272	3.28614
37519535	chr22:37519535:T:C	2.50789e-06	-1.5927	0.355068
37519908	chr22:37519908:T:C	2.40306e-06	-1.61581	0.335474
37519936	chr22:37519936:AG:A	1.01426e-05	-1.593	1.75267
37520098	chr22:37520098:T:C	2.51564e-06	-1.23455	-3.57427e-10
37520106	chr22:37520106:T:C	0.000551521	4.1556	-3.57427e-10
37520165	chr22:37520165:A:G	2.91905e-06	-1.23322e-10	-1.08582
37520179	chr22:37520179:G:A	1.53471e-06	-1.61431	-0.11443
37520850	chr22:37520850:G:A	3.22643e-06	-1.23322e-10	-0.985702
37521134	chr22:37521134:T:C	3.06552e-06	-1.23322e-10	-1.03686
37521501	chr22:37521501:G:A	1.84282e-06	-1.54578	-3.57427e-10
37522109	chr22:37522109:G:A	1.28332e-06	-1.14202	-0.765606
37522429	chr22:37522429:C:T	1.63882e-05	-1.5965	2.23599
37522465	chr22:37522465:T:C	8.74997e-07	-1.29961	-0.990999
37522483	chr22:37522483:G:A	1.4544e-06	-1.60962	-0.172864
37523197	chr22:37523197:G:C	4.951e-06	-1.23322e-10	-0.557488
37523239	chr22:37523239:C:A	1.6016e-05	1.95183	-1.33532
37523367	chr22:37523367:T:G	8.86266e-07	-1.35706	-0.920756
37523671	chr22:37523671:G:A	2.25194e-06	-1.23322e-10	-1.34529
37523882	chr22:37523882:G:C	1.1963e-06	-1.04327	-0.934573
37524081	chr22:37524081:G:A	6.81594e-07	-1.28126	-1.25914
37524090	chr22:37524090:T:C	1.33033e-06	-1.42411	-0.447544
37524240	chr22:37524240:A:G	3.07653e-06	-1.23322e-10	-1.03328
37524312	chr22:37524312:ACCACACCCACCTAATTT:A	2.25559e-05	-1.23322e-10	0.958918
37524340	chr22:37524340:A:G	3.91939e-06	-1.23322e-10	-0.791142
37524360	chr22:37524360:A:G	4.03048e-06	-1.23322e-10	-0.763192
37524379	chr22:37524379:C:T	1.49943e-06	-1.61596	-0.136026
37524451	chr22:37524451:T:C	1.5578e-06	-1.60077	-0.113035
37524776	chr22:37524776:C:T	2.03491e-06	-1.44663	-3.57427e-10
37524957	chr22:37524957:T:C	2.81157e-06	-1.23322e-10	-1.12334
37525065	chr22:37525065:C:T	3.93516e-06	-1.23322e-10	-0.787126
37525418	chr22:37525418:G:A	8.30313e-07	-1.57386	-0.769176
37525427	chr22:37525427:C:T	2.46993e-06	-1.25289	-3.57427e-10
37525532	chr22:37525532:C:T	6.76167e-06	-1.23322e-10	-0.245808
37525668	chr22:37525668:C:T	1.22269e-06	-1.48626	-0.469766
37526017	chr22:37526017:G:C	1.27299e-05	-1.23322e-10	0.386874
37526166	chr22:37526166:G:A	2.78679e-06	-1.23322e-10	-1.13219
37526254	chr22:37526254:C:T	4.69276e-07	-1.60471	-1.30893
37526407	chr22:37526407:T:C	1.78439e-06	-1.40294	-0.17506
37526477	chr22:37526477:T:C	1.27361e-06	-1.44475	-0.470477
37526611	chr22:37526611:G:A	3.36727e-06	-1.23322e-10	-0.942976
37526713	chr22:37526713:G:A	4.81865e-07	-1.53196	-1.35521
37526862	chr22:37526862:C:T	2.23122e-06	-1.23322e-10	-1.35453
37526910	chr22:37526910:C:T	6.21739e-06	-1.23322e-10	-0.329728
37526916	chr22:37526916:C:T	6.52166e-06	-1.23322e-10	-0.281949
37527090	chr22:37527090:G:T	2.63873e-06	-1.23322e-10	-1.18678
37527169	chr22:37527169:G:A	1.13983e-05	-1.23322e-10	0.276386
37527418	chr22:37527418:T:C	1.84275e-06	-1.61605	0.0702312
37527430	chr22:37527430:T:C	6.72848e-07	-1.41538	-1.13793
37527528	chr22:37527528:G:A	2.70132e-06	-1.23322e-10	-1.16334
37527597	chr22:37527597:T:C	4.03224e-05	-1.23322e-10	1.53983
37527658	chr22:37527658:G:C	4.26945e-06	-1.23322e-10	-0.705592
37528034	chr22:37528034:G:A	3.47303e-06	-1.23322e-10	-0.912051
37528535	chr22:37528535:C:T	6.8329e-07	-1.43451	-1.1034
37528551	chr22:37528551:T:C	6.3278e-06	-1.23322e-10	-0.312125
37529288	chr22:37529288:C:T	6.10886e-06	-1.5079	1.16056
37529463	chr22:37529463:G:A	6.29596e-06	-1.23322e-10	-0.31717
37529487	chr22:37529487:C:T	7.66131e-07	-1.61395	-0.809534
37529518	chr22:37529518:G:A	5.07772e-06	-1.23322e-10	-0.532215
37529609	chr22:37529609:A:G	5.347e-07	-1.61401	-1.16911
37529695	chr22:37529695:T:C	5.0871e-07	-1.61133	-1.22163
37529751	chr22:37529751:A:C	5.32992e-06	-1.23322e-10	-0.483741
37530040	chr22:37530040:A:G	5.77123e-07	-1.61446	-1.09232
37530122	chr22:37530122:C:T	7.77218e-06	-1.56314	1.45661
37530181	chr22:37530181:C:T	4.19353e-06	-1.23322e-10	-0.723535
37530461	chr22:37530461:G:A	9.16752e-06	-1.23322e-10	0.0585888
37530563	chr22:37530563:G:A	4.28677e-06	-1.56836	0.866816
37530752	chr22:37530752:C:T	6.23545e-07	-1.61413	-1.01528
37530980	chr22:37530980:T:C	5.10828e-06	-1.23322e-10	-0.526216
37531000	chr22:37531000:A:T	3.07136e-06	-1.42862	0.393663
37531392	chr22:37531392:A:C	2.63818e-06	-1.23322e-10	-1.18699
37531638	chr22:37531638:A:C	2.9426e-06	-1.5071	0.429317
37531661	chr22:37531661:A:G	6.12587e-07	-1.33952	-1.30762
37532086	chr22:37532086:G:A	5.43624e-07	-1.61618	-1.15039
37532179	chr22:37532179:A:C	5.86777e-07	-1.6113	-1.07889
37532245	chr22:37532245:A:C	6.5249e-07	-1.61099	-0.973045
37532398	chr22:37532398:T:A	2.21282e-06	-1.23322e-10	-1.36281
37532501	chr22:37532501:A:AAAACTGCAAAGCCATG	7.23121e-07	-1.61617	-0.865086
37532966	chr22:37532966:A:G	2.51749e-06	-1.48948	0.255664
37533096	chr22:37533096:C:T	4.34978e-06	0.3656	-1.05255
37533329	chr22:37533329:A:T	1.14189e-05	-1.23322e-10	0.278189
37533921	chr22:37533921:A:C	9.61565e-07	-1.61518	-0.581088
37534706	chr22:37534706:G:A	8.31591e-06	-1.23322e-10	-0.038907
37534760	chr22:37534760:C:A	2.266e-06	-1.23322e-10	-1.33906
37535590	chr22:37535590:C:T	5.45533e-07	-1.61605	-1.14702
37535795	chr22:37535795:A:G	3.09469e-06	-1.23322e-10	-1.02739
37535839	chr22:37535839:T:C	1.67453e-06	-1.52518	-0.11636
37535897	chr22:37535897:G:A	5.28481e-07	-1.61619	-1.17864
37535930	chr22:37535930:G:A	4.44121e-07	-1.60751	-1.36123
37535963	chr22:37535963:C:T	4.66435e-06	-1.23322e-10	-0.617128
37536011	chr22:37536011:G:A	8.23552e-07	-1.54948	-0.801725
37536053	chr22:37536053:C:T	4.95975e-07	-1.54725	-1.31106
37536144	chr22:37536144:C:A	2.03204e-06	-1.43629	-0.0117493
37536171	chr22:37536171:G:A	2.07692e-06	-1.43644	0.0102489
37536544	chr22:37536544:G:A	3.45935e-06	-1.23322e-10	-0.915998
37536685	chr22:37536685:C:T	1.85058e-06	-1.45056	-0.0910199
37536694	chr22:37536694:G:A	3.79747e-06	-1.23322e-10	-0.822742
37536740	chr22:37536740:G:A	2.21816e-06	-1.23322e-10	-1.3604
37536780	chr22:37536780:G:C	3.27754e-06	-1.23322e-10	-0.969983
37536853	chr22:37536853:G:A	2.68463e-06	-1.23322e-10	-1.16954
37536867	chr22:37536867:G:A	3.28085e-06	-1.23322e-10	-0.968976
37537555	chr22:37537555:T:A	5.32829e-07	-1.56263	-1.224
37537661	chr22:37537661:C:T	8.79253e-07	-1.54018	-0.745585
37537795	chr22:37537795:C:T	5.06768e-07	-1.60794	-1.22884
37537920	chr22:37537920:CA:C	3.68744e-06	-1.23322e-10	-0.852147
37538006	chr22:37538006:G:A	4.47717e-07	-1.61516	-1.34552
37538075	chr22:37538075:G:A	5.90915e-07	-1.54509	-1.13807
37538106	chr22:37538106:G:C	9.26085e-06	-1.23322e-10	0.0687177
37538236	chr22:37538236:A:G	5.94474e-06	-1.23322e-10	-0.37457
37538267	chr22:37538267:C:G	6.67528e-06	-1.23322e-10	-0.258667
37538718	chr22:37538718:G:A	1.14484e-06	-1.57185	-0.449965
37539405	chr22:37539405:G:A	0.000918669	-0.638413	5.30426
37539601	chr22:37539601:C:T	2.31106e-06	-1.23322e-10	-1.31937
37539779	chr22:37539779:G:A	2.7976e-06	-1.23322e-10	-1.12831
37539865	chr22:37539865:C:T	2.77578e-06	-1.23322e-10	-1.13615
37539938	chr22:37539938:G:A	2.37813e-06	-0.758375	-0.532389
37541347	chr22:37541347:G:A	2.95688e-06	-1.07294	-3.57427e-10
37541812	chr22:37541812:T:A	2.60191e-06	-1.23322e-10	-1.20083
37541822	chr22:37541822:C:G	9.55317e-07	-1.28888	-0.913913
37542004	chr22:37542004:C:T	9.00661e-06	-1.23322e-10	0.0408806
37542798	chr22:37542798:T:C	6.42579e-07	-1.2431	-1.35624
37543436	chr22:37543436:C:T	2.28493e-06	-1.23322e-10	-1.33074
37543485	chr22:37543485:C:T	2.2274e-06	-1.23322e-10	-1.35624
37543752	chr22:37543752:T:A	1.47138e-06	-0.44734	-1.32354
37543873	chr22:37543873:G:A	1.85153e-05	0.761518	-3.57427e-10
37543989	chr22:37543989:A:G	3.32898e-06	-1.23322e-10	-0.954413
37544212	chr22:37544212:G:A	2.37488e-06	-1.23322e-10	-1.29213
37544844	chr22:37544844:G:T	4.82645e-06	-1.23322e-10	-0.582967
37545385	chr22:37545385:ACTCCCTAAAAC:A	2.26565e-06	-1.23322e-10	-1.33922
37546405	chr22:37546405:C:T	6.60169e-07	-1.26464	-1.3077
37546580	chr22:37546580:C:T	3.47661e-06	-1.23322e-10	-0.911019
37546689	chr22:37546689:T:A	2.24592e-06	-1.23322e-10	-1.34796
37547037	chr22:37547037:G:A	8.19343e-06	-1.23322e-10	-0.0537445
37547292	chr22:37547292:G:A	2.00089e-06	-0.179281	-1.2842
37547474	chr22:37547474:G:A	3.09506e-06	-1.02727	-3.57427e-10
37547683	chr22:37547683:G:A	2.23697e-06	-1.23322e-10	-1.35196
37547936	chr22:37547936:G:C	5.41925e-06	-1.23322e-10	-0.467119
37548402	chr22:37548402:A:C	2.74505e-06	0.165915	-1.31319
37548413	chr22:37548413:T:G	2.37657e-06	-1.23322e-10	-1.29142
37548462	chr22:37548462:C:T	5.00137e-06	-1.23322e-10	-0.547366
37548668	chr22:37548668:C:T	2.38012e-06	-1.23322e-10	-1.28993
37548699	chr22:37548699:A:C	3.24977e-06	-1.23322e-10	-0.978494
37548791	chr22:37548791:A:G	2.05099e-06	-0.160048	-1.27871
37548949	chr22:37548949:T:G	2.87721e-06	-1.23322e-10	-1.10026
37549135	chr22:37549135:C:T	1.57581e-06	-0.762288	-0.94002
37549945	chr22:37549945:C:T	1.33938e-06	-0.791338	-1.07353
37550024	chr22:37550024:A:G	2.00117e-06	-0.149943	-1.3134
37550061	chr22:37550061:T:C	6.95224e-07	-1.61483	-0.905764
37550376	chr22:37550376:A:G	2.92527e-06	-1.23322e-10	-1.08369
37550846	chr22:37550846:A:C	2.22774e-06	-1.23322e-10	-1.35609
37550933	chr22:37550933:A:G	2.33805e-06	-0.00252251	-1.30524
37551018	chr22:37551018:G:A	2.31945e-06	-1.23322e-10	-1.31575
37551090	chr22:37551090:G:GC	3.12808e-06	-1.23322e-10	-1.01666
37551184	chr22:37551184:GTCT:G	2.32104e-06	-1.23322e-10	-1.31506
37551362	chr22:37551362:A:T	9.24332e-07	-1.28688	-0.948883
37552646	chr22:37552646:C:T	8.72437e-06	-1.23322e-10	0.00904306
37552868	chr22:37552868:A:G	4.49872e-07	-1.61158	-1.34429
37552884	chr22:37552884:G:A	3.21982e-06	-1.23322e-10	-0.987754
37553313	chr22:37553313:G:A	4.41558e-06	-1.20785	0.535909
37553367	chr22:37553367:G:T	2.09049e-06	-1.41968	-3.57427e-10
37553567	chr22:37553567:G:A	2.1055e-05	-1.23322e-10	0.890058
37553652	chr22:37553652:T:G	4.88041e-06	-1.23322e-10	-0.571849
37553810	chr22:37553810:A:G	2.08912e-06	-1.42034	-3.57427e-10
37554261	chr22:37554261:G:A	2.25171e-06	-1.23322e-10	-1.34539
37554420	chr22:37554420:G:A	2.6627e-06	-1.23322e-10	-1.17774
37554523	chr22:37554523:G:A	1.85283e-06	-0.616854	-0.923511
37554543	chr22:37554543:G:A	3.40248e-05	2.08693	-0.716916
37554639	chr22:37554639:A:G	3.02627e-06	-1.04975	-3.57427e-10
37554649	chr22:37554649:A:G	5.18993e-06	-0.503384	-0.00697421
37555444	chr22:37555444:A:G	3.02539e-06	-0.436652	-0.613386
37555569	chr22:37555569:A:G	1.25624e-05	-1.23322e-10	0.37363
37555574	chr22:37555574:T:C	1.99766e-06	-1.4651	-3.57427e-10
37556440	chr22:37556440:G:A	2.51611e-06	-1.23322e-10	-1.23436
37556456	chr22:37556456:G:A	2.57339e-06	-1.23322e-10	-1.21185
37556731	chr22:37556731:T:A	2.57757e-06	-1.23322e-10	-1.21023
37556768	chr22:37556768:C:G	4.92229e-06	-1.23322e-10	-0.563304
37556772	chr22:37556772:C:T	1.21898e-06	-0.948593	-1.01047
37557060	chr22:37557060:A:G	9.95931e-07	-1.00119	-1.15996
37557417	chr22:37557417:G:A	1.28908e-06	-0.605464	-1.29769
37557850	chr22:37557850:T:C	2.45393e-06	-1.23322e-10	-1.25938
37557856	chr22:37557856:A:G	3.45855e-06	-1.23322e-10	-0.916228
37558602	chr22:37558602:C:A	2.65513e-06	-1.23322e-10	-1.18058
37559924	chr22:37559924:C:T	2.5897e-06	-1.23322e-10	-1.20554
37560833	chr22:37560833:A:C	2.61398e-06	0.00494302	-1.20115
37561176	chr22:37561176:T:C	1.9941e-05	-1.23322e-10	0.835698
37562261	chr22:37562261:A:G	1.56637e-06	-0.513492	-1.19482
37562305	chr22:37562305:A:G	1.85719e-06	-0.533164	-1.00485
37562448	chr22:37562448:G:C	4.4634e-06	-1.23322e-10	-0.661166
37562935	chr22:37562935:C:G	3.41364e-06	-1.23322e-10	-0.929297
37562938	chr22:37562938:T:G	3.21642e-06	-1.23322e-10	-0.988809
37563207	chr22:37563207:T:C	9.48358e-06	-0.857909	0.950393
37563348	chr22:37563348:C:T	3.56337e-06	-1.23322e-10	-0.886372
37563505	chr22:37563505:G:A	1.68427e-06	-0.761041	-0.874701
37563527	chr22:37563527:G:A	3.43232e-06	-1.23322e-10	-0.923842
37563940	chr22:37563940:G:A	4.04593e-06	-1.23322e-10	-0.759366
37564044	chr22:37564044:A:G	2.90323e-05	0.462189	0.749142
37564334	chr22:37564334:C:T	5.2544e-06	-1.23322e-10	-0.498012
37564358	chr22:37564358:G:A	1.45647e-05	1.8362	-1.31467
37564718	chr22:37564718:G:T	1.01027e-06	-1.29429	-0.852563
37564741	chr22:37564741:CT:C	1.52008e-06	-1.267	-0.471311
37564818	chr22:37564818:G:A	5.80998e-07	-1.52661	-1.17348
37565019	chr22:37565019:C:T	1.23948e-06	-1.1486	-0.79379
37565062	chr22:37565062:G:A	2.5388e-06	-1.23322e-10	-1.22539
37565084	chr22:37565084:G:A	2.13017e-06	-0.0379666	-1.36291
37565211	chr22:37565211:A:G	6.74088e-07	-1.61615	-0.935324
37565259	chr22:37565259:C:T	3.71978e-06	-0.843414	-3.57427e-10
37565379	chr22:37565379:A:T	4.0838e-06	-1.23322e-10	-0.75005
37565728	chr22:37565728:C:T	2.44897e-06	-1.23322e-10	-1.26141
37565840	chr22:37565840:G:A	1.46123e-06	-0.771321	-1.00648
37566576	chr22:37566576:G:A	2.21752e-06	-1.23322e-10	-1.36069
37566639	chr22:37566639:G:A	1.72733e-06	-1.6105	-3.57427e-10
```
