## Supplementary material for "Characterization of shared and ancestry-specific signals driving complex traits using multi-ancestry fine-mapping": susiex_nc2.cs80.cs

```
CS_ID	SNP	BP	REF_ALLELE	ALT_ALLELE	REF_FRQ	BETA	SE	-LOG10P	CS_PIP	OVRL_PIP
1	chr22:37074184:T:C	37074184	C,C	T,T	1,1	inf,inf	inf,inf	6.08188,1.3175	0.472862	0.472863
1	chr22:37074001:C:A	37074001	A,A	C,C	1,1	inf,inf	inf,inf	5.88278,1.19166	0.22137	0.221371
1	chr22:37074564:G:A	37074564	A,A	G,G	1,1	inf,inf	inf,inf	5.87431,1.20107	0.221142	0.221143
2	chr22:37500742:T:C	37500742	C,C	T,T	1,1	-inf,-inf	inf,inf	6.0917,0.651748	0.395869	0.39587
2	chr22:37461241:A:G	37461241	G,G	A,A	1,1	-inf,inf	inf,inf	5.74859,0.195264	0.0909508	0.0909527
2	chr22:37467421:T:C	37467421	C,C	T,T	1,1	-inf,inf	inf,inf	5.62561,0.271939	0.072388	0.07239
2	chr22:37439541:G:A	37439541	A,A	G,G	1,1	-inf,inf	inf,inf	4.64534,1.55256	0.0645189	0.0647182
2	chr22:37462059:C:T	37462059	T,T	C,C	1,1	-inf,inf	inf,inf	5.39565,0.416868	0.0480883	0.0480904
2	chr22:37448593:GA:G	37448593	G,G	GA,GA	1,1	-inf,inf	inf,inf	4.29769,1.83642	0.044924	0.0449402
2	chr22:37163354:T:C	37163354	C,NA	T,NA	1,NA	inf,NA	inf,NA	4.93409,NA	0.0442153	0.0525569
2	chr22:37228657:C:T	37228657	T,NA	C,NA	1,NA	-inf,NA	inf,NA	4.62225,NA	0.0266559	0.0294344
2	chr22:37231572:G:A	37231572	A,NA	G,NA	1,NA	-inf,NA	inf,NA	4.56212,NA	0.0236108	0.0260889
```
