## Supplementary material for "Characterization of shared and ancestry-specific signals driving complex traits using multi-ancestry fine-mapping": susiex_nc2.cs80.snp

```
BP	SNP	PIP(CS1)	LogBF(CS1,Pop1)	LogBF(CS1,Pop2)	PIP(CS2)	LogBF(CS2,Pop1)	LogBF(CS2,Pop2)
36567840	chr22:36567840:T:G	5.17431e-07	-1.61175	-1.271	1.22847e-06	-1.61258	-1.2518
36567976	chr22:36567976:A:G	4.9996e-06	-1.23322e-10	-0.614516	1.09988e-05	-1.23322e-10	-0.672369
36568175	chr22:36568175:A:C	1.90894e-06	-1.57732	-3.57427e-10	4.28294e-06	-1.61552	-3.57427e-10
36568312	chr22:36568312:T:C	4.98163e-07	-1.61342	-1.30728	1.36028e-06	-1.61618	-1.14629
36568319	chr22:36568319:TG:T	2.40303e-06	-1.23322e-10	-1.34714	5.56496e-06	-1.23322e-10	-1.35366
36568441	chr22:36568441:G:A	1.08445e-05	-1.23322e-10	0.159789	2.21129e-05	-1.23322e-10	0.0260081
36568507	chr22:36568507:C:T	1.84053e-06	-1.61382	-3.57427e-10	4.33394e-06	-1.60368	-3.57427e-10
36568729	chr22:36568729:G:A	1.84283e-06	-1.61257	-3.57427e-10	4.32494e-06	-1.60576	-3.57427e-10
36568817	chr22:36568817:A:G	2.92662e-06	-1.23322e-10	-1.15002	7.19997e-06	-1.23322e-10	-1.09608
36569237	chr22:36569237:T:C	9.67643e-07	-1.47101	-0.785755	3.18597e-06	-1.48164	-0.429762
36569264	chr22:36569264:A:C	2.74091e-06	-1.23322e-10	-1.21558	6.70696e-06	-1.23322e-10	-1.16701
36569445	chr22:36569445:C:G	8.88727e-07	-1.5129	-0.828943	2.88639e-06	-1.52022	-0.489929
36569642	chr22:36569642:C:A	6.96031e-06	-1.23322e-10	-0.283648	1.74999e-05	-1.23322e-10	-0.207959
36569674	chr22:36569674:G:A	3.02595e-06	-1.23322e-10	-1.11665	7.46831e-06	-1.23322e-10	-1.05949
36569830	chr22:36569830:G:A	8.87676e-06	-1.23322e-10	-0.0404368	2.23982e-05	-1.23322e-10	0.0388259
36569837	chr22:36569837:G:A	6.77264e-06	-1.23322e-10	-0.310981	1.70119e-05	-1.23322e-10	-0.236241
36569839	chr22:36569839:C:T	2.51074e-06	-1.23322e-10	-1.3033	5.9284e-06	-1.23322e-10	-1.2904
36570073	chr22:36570073:T:C	6.76747e-06	-1.23322e-10	-0.311745	1.6999e-05	-1.23322e-10	-0.237
36570120	chr22:36570120:G:A	1.83601e-06	-1.61628	-3.57427e-10	4.3954e-06	-1.5896	-3.57427e-10
36570162	chr22:36570162:C:T	7.23457e-07	-1.47572	-1.07187	1.88712e-06	-1.45825	-0.97685
36570371	chr22:36570371:T:C	4.51215e-06	-1.23322e-10	-0.7171	1.00236e-05	-1.23322e-10	-0.765214
36570382	chr22:36570382:G:A	2.725e-06	-1.2214	-3.57427e-10	6.41628e-06	-1.21132	-3.57427e-10
36570436	chr22:36570436:C:T	2.40646e-06	-1.23322e-10	-1.34572	5.62853e-06	-1.23322e-10	-1.34231
36570544	chr22:36570544:G:C	3.45124e-06	-1.23322e-10	-0.98514	8.60958e-06	-1.23322e-10	-0.917279
36570875	chr22:36570875:G:C	2.999e-06	-1.23322e-10	-1.12559	7.17436e-06	-1.23322e-10	-1.09964
36571013	chr22:36571013:C:A	3.27893e-06	-1.23322e-10	-1.03636	7.56736e-06	-1.23322e-10	-1.04631
36571278	chr22:36571278:G:A	8.51568e-07	-1.61457	-0.769977	1.95601e-06	-1.61593	-0.783313
36571436	chr22:36571436:G:A	2.86368e-06	-1.23322e-10	-1.17176	7.01515e-06	-1.23322e-10	-1.12208
36571511	chr22:36571511:T:C	1.83681e-06	-1.61584	-3.57427e-10	4.42849e-06	-1.5821	-3.57427e-10
36571792	chr22:36571792:G:A	8.47825e-07	-1.61033	-0.778624	1.93944e-06	-1.61603	-0.791721
36571827	chr22:36571827:G:A	1.70193e-06	-1.40575	-0.286366	4.97282e-06	-1.39518	-0.070983
36571917	chr22:36571917:A:G	5.93341e-06	-1.23322e-10	-0.443273	1.559e-05	-1.23322e-10	-0.323526
36572559	chr22:36572559:C:T	2.70684e-06	-1.23322e-10	-1.22809	6.58814e-06	-1.23322e-10	-1.18488
36572571	chr22:36572571:G:A	4.2211e-06	-0.783777	-3.57427e-10	1.00225e-05	-0.765318	-3.57427e-10
36572653	chr22:36572653:G:C	2.52546e-06	-1.23322e-10	-1.29745	5.97945e-06	-1.23322e-10	-1.28183
36573027	chr22:36573027:G:A	1.83659e-06	-1.61596	-3.57427e-10	4.42252e-06	-1.58344	-3.57427e-10
36573087	chr22:36573087:A:G	1.95599e-06	-0.194218	-1.35876	6.6119e-06	0.161375	-1.34266
36573322	chr22:36573322:C:G	2.6918e-06	-1.23322e-10	-1.23366	6.56112e-06	-1.23322e-10	-1.18899
36573332	chr22:36573332:A:ATTG	2.71746e-06	-1.23322e-10	-1.22417	6.2091e-06	-1.23322e-10	-1.24414
36573484	chr22:36573484:A:G	2.59559e-06	-1.23322e-10	-1.27006	5.79816e-06	-1.23322e-10	-1.31261
36573552	chr22:36573552:G:A	1.80785e-06	-1.00463	-0.627107	5.40043e-06	-0.859887	-0.52379
36573636	chr22:36573636:T:G	6.70348e-07	-1.27414	-1.34969	1.97878e-06	-1.10438	-1.2833
36573885	chr22:36573885:G:A	5.42401e-07	-1.51788	-1.31774	1.32027e-06	-1.50992	-1.28241
36574240	chr22:36574240:T:C	5.61863e-07	-1.48229	-1.31808	1.22061e-06	-1.50943	-1.36138
36574686	chr22:36574686:G:T	1.667e-05	-1.23322e-10	0.589737	4.19899e-05	-1.23322e-10	0.667273
36574865	chr22:36574865:C:T	4.40369e-06	-0.220184	-0.521246	1.17959e-05	-0.070921	-0.531483
36575153	chr22:36575153:G:T	1.73434e-05	-1.23322e-10	0.629341	4.37188e-05	-1.23322e-10	0.707623
36575336	chr22:36575336:T:C	2.48851e-06	-1.23322e-10	-1.31219	5.8828e-06	-1.23322e-10	-1.29812
36575381	chr22:36575381:C:T	2.63591e-06	-1.23322e-10	-1.25465	5.86456e-06	-1.23322e-10	-1.30123
36575502	chr22:36575502:G:A	5.72815e-07	-1.46139	-1.31968	1.43961e-06	-1.37572	-1.33006
36575910	chr22:36575910:A:C	1.08221e-06	-0.927448	-1.21742	2.25255e-06	-1.03672	-1.22137
36575917	chr22:36575917:A:C	2.46939e-06	-1.23322e-10	-1.3199	5.83147e-06	-1.23322e-10	-1.30689
36576277	chr22:36576277:T:G	2.79152e-06	-1.23322e-10	-1.19729	6.64094e-06	-1.23322e-10	-1.1769
36576354	chr22:36576354:A:C	2.69797e-06	0.128858	-1.36023	6.24334e-06	0.120279	-1.35892
36576623	chr22:36576623:A:G	1.05488e-05	-1.23322e-10	0.132144	2.41393e-05	-1.23322e-10	0.113688
36577078	chr22:36577078:C:T	7.91248e-06	-1.23322e-10	-0.155432	1.7118e-05	-1.23322e-10	-0.230023
36577120	chr22:36577120:A:G	2.98021e-06	-1.23322e-10	-1.13188	7.11688e-06	-1.23322e-10	-1.10769
36577126	chr22:36577126:A:G	1.10481e-05	-1.23322e-10	0.178388	2.34819e-05	-1.23322e-10	0.0860755
36577329	chr22:36577329:C:T	1.5864e-05	-1.23322e-10	0.54018	3.16389e-05	-1.23322e-10	0.384233
36577418	chr22:36577418:G:A	1.85224e-06	-1.60748	-3.57427e-10	4.33965e-06	-1.60236	-3.57427e-10
36577612	chr22:36577612:C:T	1.39732e-05	1.72091	-1.30764	3.24296e-05	1.71475	-1.30584
36577615	chr22:36577615:G:A	5.10882e-06	0.618934	-1.21184	1.32076e-05	0.687683	-1.17704
36577836	chr22:36577836:T:C	9.52149e-06	-1.23322e-10	0.0296784	2.36714e-05	-1.23322e-10	0.094112
36577901	chr22:36577901:G:A	5.14066e-07	-1.5377	-1.35157	1.20573e-06	-1.5274	-1.35567
36578106	chr22:36578106:C:A	7.66627e-06	1.1059	-1.29294	1.75192e-05	1.08569	-1.29255
36578280	chr22:36578280:C:T	4.83401e-06	-1.23322e-10	-0.648196	1.22215e-05	-1.23322e-10	-0.566955
36578485	chr22:36578485:G:A	5.2733e-06	-0.121113	-0.440104	1.1206e-05	0.01108	-0.66479
36578846	chr22:36578846:G:T	6.88622e-07	-1.5013	-1.09563	1.59263e-06	-1.48946	-1.11531
36579788	chr22:36579788:C:T	4.13436e-06	-1.23322e-10	-0.80454	9.22195e-06	-1.23322e-10	-0.848568
36580283	chr22:36580283:G:A	1.11637e-05	-1.23322e-10	0.188791	2.77008e-05	-1.23322e-10	0.251308
36580287	chr22:36580287:T:C	4.89366e-06	-1.23322e-10	-0.635933	1.08029e-05	-1.23322e-10	-0.690338
36580669	chr22:36580669:C:A	2.046e-05	-1.23322e-10	0.7946	4.27699e-05	-1.23322e-10	0.68568
36580928	chr22:36580928:T:C	5.12388e-06	0.770058	-1.36002	1.43066e-05	0.94837	-1.3578
36580965	chr22:36580965:A:G	6.57427e-07	-1.38653	-1.25676	1.54014e-06	-1.36803	-1.27026
36581503	chr22:36581503:C:T	4.06485e-06	-1.23322e-10	-0.821497	9.31349e-06	-1.23322e-10	-0.838691
36581532	chr22:36581532:T:C	2.58099e-06	-1.23322e-10	-1.2757	6.14301e-06	-1.23322e-10	-1.25484
36581648	chr22:36581648:A:C	2.36633e-06	-1.23322e-10	-1.36253	5.52724e-06	-1.23322e-10	-1.36047
36582138	chr22:36582138:T:C	4.66243e-06	-1.23322e-10	-0.684336	1.21169e-05	-1.23322e-10	-0.575552
36582143	chr22:36582143:C:T	5.58492e-07	-1.45343	-1.35296	1.35951e-06	-1.40123	-1.3618
36582213	chr22:36582213:G:T	1.71015e-05	1.61109	-0.995796	4.61174e-05	1.85216	-1.09113
36582278	chr22:36582278:A:G	7.14132e-06	-1.23322e-10	-0.257975	2.01646e-05	-1.23322e-10	-0.0662256
36582409	chr22:36582409:TC:T	3.68257e-06	-1.23322e-10	-0.920263	8.13137e-06	-1.23322e-10	-0.974426
36582482	chr22:36582482:T:C	6.30799e-07	-1.46584	-1.2188	1.60365e-06	-1.42953	-1.16834
36582693	chr22:36582693:G:A	2.50164e-06	-0.774295	-0.532631	8.10786e-06	-0.771782	-0.20554
36583275	chr22:36583275:A:G	2.53776e-06	-1.23322e-10	-1.29259	6.1043e-06	-1.23322e-10	-1.26116
36583441	chr22:36583441:A:AG	2.36631e-06	-1.23322e-10	-1.36254	5.51439e-06	-1.23322e-10	-1.36279
36583442	chr22:36583442:A:G	2.14734e-06	-1.45964	-3.57427e-10	4.74827e-06	-1.51237	-3.57427e-10
36583522	chr22:36583522:A:G	1.9922e-06	-1.53463	-3.57427e-10	4.34757e-06	-1.60054	-3.57427e-10
36583761	chr22:36583761:A:G	2.14251e-06	-1.4619	-3.57427e-10	4.51654e-06	-1.56241	-3.57427e-10
36583958	chr22:36583958:C:A	3.05679e-06	-1.23322e-10	-1.10651	7.54725e-06	-1.23322e-10	-1.04897
36584055	chr22:36584055:G:A	7.14605e-07	-1.31093	-1.24897	1.61657e-06	-1.31685	-1.273
36584259	chr22:36584259:C:T	2.38188e-06	-1.23322e-10	-1.35598	5.56384e-06	-1.23322e-10	-1.35387
36584782	chr22:36584782:G:A	2.05787e-06	-1.5022	-3.57427e-10	4.70397e-06	-1.52175	-3.57427e-10
36584904	chr22:36584904:C:T	6.71974e-07	-1.40588	-1.21553	1.58061e-06	-1.29803	-1.31431
36585038	chr22:36585038:C:T	7.06159e-07	-1.575	-0.996785	1.62741e-06	-1.49316	-1.09
36585188	chr22:36585188:C:T	4.68563e-06	-1.23322e-10	-0.679373	1.14859e-05	-1.23322e-10	-0.629039
36585209	chr22:36585209:T:C	7.98886e-07	-1.35745	-1.09096	1.78288e-06	-1.24923	-1.24269
36585360	chr22:36585360:A:G	5.0608e-07	-1.54203	-1.36291	1.12155e-06	-1.61581	-1.33963
36585409	chr22:36585409:G:A	3.27232e-06	-1.23322e-10	-1.03837	7.06851e-06	-1.23322e-10	-1.11451
36586005	chr22:36586005:A:G	1.79022e-06	-1.49802	-0.143519	3.82319e-06	-1.52839	-0.200679
36586331	chr22:36586331:T:C	1.92332e-06	-1.56982	-3.57427e-10	4.49542e-06	-1.56709	-3.57427e-10
36586628	chr22:36586628:G:A	8.21314e-07	-1.10657	-1.31415	1.92709e-06	-1.12982	-1.28432
36586730	chr22:36586730:C:CT	5.72865e-07	-1.56384	-1.21714	1.31946e-06	-1.53626	-1.25667
36586958	chr22:36586958:T:TC	2.49921e-06	-1.23322e-10	-1.3079	5.62697e-06	-1.23322e-10	-1.34258
36586959	chr22:36586959:T:C	1.97794e-06	-1.54182	-3.57427e-10	4.37329e-06	-1.59464	-3.57427e-10
36586986	chr22:36586986:T:C	2.50377e-06	-1.23322e-10	-1.30607	5.62893e-06	-1.23322e-10	-1.34224
36587214	chr22:36587214:T:C	2.74068e-06	-1.23322e-10	-1.21567	6.67802e-06	-1.23322e-10	-1.17133
36587279	chr22:36587279:A:G	2.4612e-06	-1.23322e-10	-1.32322	5.67282e-06	-1.23322e-10	-1.33447
36587381	chr22:36587381:G:A	6.93481e-07	-1.33112	-1.25879	1.66689e-06	-1.21811	-1.34108
36587781	chr22:36587781:T:C	3.15949e-06	-1.23322e-10	-1.07346	7.83361e-06	-1.23322e-10	-1.01173
36587789	chr22:36587789:C:T	2.95601e-06	-1.23322e-10	-1.14003	6.77095e-06	-1.23322e-10	-1.15751
36587914	chr22:36587914:A:G	9.25302e-07	-1.35395	-0.947557	2.37445e-06	-1.29383	-0.911556
36588000	chr22:36588000:C:G	2.80639e-06	-1.23322e-10	-1.19197	6.8597e-06	-1.23322e-10	-1.14449
36588049	chr22:36588049:C:T	2.83565e-06	-1.53697	0.355368	6.01701e-06	-1.45893	0.18337
36588150	chr22:36588150:G:A	1.07416e-06	-1.39248	-0.75985	2.33713e-06	-1.38722	-0.834008
36588185	chr22:36588185:G:A	2.50367e-06	-1.23322e-10	-1.30612	5.869e-06	-1.23322e-10	-1.30047
36588605	chr22:36588605:G:A	2.96544e-06	-1.23322e-10	-1.13685	6.62498e-06	-1.23322e-10	-1.17931
36588827	chr22:36588827:C:A	2.34647e-06	-1.37096	-3.57427e-10	5.5162e-06	-1.36247	-3.57427e-10
36588849	chr22:36588849:C:T	2.78518e-06	-1.23322e-10	-1.19956	6.17347e-06	-1.23322e-10	-1.24989
36588871	chr22:36588871:C:T	2.77829e-06	-1.52943	0.327397	5.93228e-06	-1.44847	0.158727
36589121	chr22:36589121:G:A	2.51643e-06	-1.23322e-10	-1.30103	5.64525e-06	-1.23322e-10	-1.33934
36589262	chr22:36589262:T:C	4.51602e-06	-0.716242	-3.57427e-10	1.06831e-05	-0.701488	-3.57427e-10
36589338	chr22:36589338:A:C	8.83861e-06	-1.23322e-10	-0.0447437	2.23794e-05	-1.23322e-10	0.0379837
36589452	chr22:36589452:C:T	2.64183e-06	-0.266893	-0.985509	6.44708e-06	-0.111328	-1.0952
36589453	chr22:36589453:G:A	8.62447e-06	-1.23322e-10	-0.0692697	2.18004e-05	-1.23322e-10	0.0117749
36589824	chr22:36589824:T:C	2.58275e-06	-1.23322e-10	-1.27502	5.74107e-06	-1.23322e-10	-1.32251
36589843	chr22:36589843:A:G	1.24162e-05	-1.23322e-10	0.295133	3.73516e-05	-1.23322e-10	0.550222
36590045	chr22:36590045:T:C	3.45834e-06	-0.155817	-0.827268	9.90416e-06	-0.0659974	-0.711203
36590180	chr22:36590180:C:T	1.39533e-06	-1.36895	-0.521792	3.68382e-06	-1.29481	-0.471396
36590200	chr22:36590200:C:T	8.26797e-06	-1.23322e-10	-0.111484	2.08501e-05	-1.23322e-10	-0.0327959
36590286	chr22:36590286:T:C	1.90826e-06	-1.57768	-3.57427e-10	4.45911e-06	-1.57521	-3.57427e-10
36590413	chr22:36590413:C:A	2.91235e-06	-1.23322e-10	-1.15491	6.66775e-06	-1.23322e-10	-1.17287
36590627	chr22:36590627:C:T	8.10073e-06	-1.23322e-10	-0.131919	2.02626e-05	-1.23322e-10	-0.0613768
36590629	chr22:36590629:C:T	7.67538e-07	-1.13239	-1.35605	1.7296e-06	-1.17692	-1.34534
36590631	chr22:36590631:G:T	8.10073e-06	-1.23322e-10	-0.131919	2.02626e-05	-1.23322e-10	-0.0613768
36591025	chr22:36591025:A:G	7.74416e-07	-1.1589	-1.32062	1.79438e-06	-1.19558	-1.28991
36591046	chr22:36591046:T:A	5.94265e-07	-1.43081	-1.3135	1.53286e-06	-1.29754	-1.34548
36591067	chr22:36591067:T:C	6.17375e-07	-1.48175	-1.2244	1.58026e-06	-1.4103	-1.20226
36591194	chr22:36591194:G:A	5.39851e-07	-1.56435	-1.27599	1.21772e-06	-1.57989	-1.29328
36591220	chr22:36591220:A:T	5.64139e-07	-1.47945	-1.31688	1.43363e-06	-1.36315	-1.3468
36591242	chr22:36591242:T:C	3.36773e-06	-0.433219	-0.576416	9.92682e-06	-0.346994	-0.427921
36591271	chr22:36591271:C:T	4.23069e-06	-0.781507	-3.57427e-10	9.56783e-06	-0.811749	-3.57427e-10
36591275	chr22:36591275:T:C	6.69897e-07	-1.49171	-1.1328	1.71846e-06	-1.42314	-1.10558
36591530	chr22:36591530:G:C	2.46263e-06	-1.32264	-3.57427e-10	5.89951e-06	-1.29528	-3.57427e-10
36591814	chr22:36591814:A:G	2.62667e-06	-0.059137	-1.19902	6.6709e-06	0.0669834	-1.23938
36591946	chr22:36591946:G:C	3.41042e-06	-1.23322e-10	-0.997036	8.53448e-06	-1.23322e-10	-0.926041
36592071	chr22:36592071:A:G	3.38021e-05	-1.09872	2.39537	0.000112166	-1.00021	2.65003
36592205	chr22:36592205:T:A	6.19944e-05	-1.22751	3.13068	0.000205716	-1.14714	3.40348
36592234	chr22:36592234:G:A	3.5263e-06	-1.23322e-10	-0.963625	7.49889e-06	-1.23322e-10	-1.0554
36592537	chr22:36592537:G:A	5.04976e-05	-0.58197	2.28002	0.000167678	-0.429799	2.48169
36593153	chr22:36593153:G:A	2.88733e-06	-1.23322e-10	-1.16354	6.4549e-06	-1.23322e-10	-1.20532
36593359	chr22:36593359:A:G	2.72978e-06	0.141824	-1.36147	7.70748e-06	0.332674	-1.36064
36593374	chr22:36593374:C:T	1.88444e-06	-1.59024	-3.57427e-10	4.27966e-06	-1.61628	-3.57427e-10
36593629	chr22:36593629:G:A	4.95082e-06	-0.62432	-3.57427e-10	1.14919e-05	-0.628509	-3.57427e-10
36593903	chr22:36593903:A:G	5.89987e-07	-1.45596	-1.29557	1.64634e-06	-1.3247	-1.2469
36593970	chr22:36593970:T:C	3.74323e-06	-1.23322e-10	-0.903924	8.51483e-06	-1.23322e-10	-0.928346
36594460	chr22:36594460:A:G	2.54112e-06	-1.23322e-10	-1.29127	5.88209e-06	-1.23322e-10	-1.29824
36594608	chr22:36594608:A:T	1.87999e-06	-1.59261	-3.57427e-10	4.27974e-06	-1.61626	-3.57427e-10
36594765	chr22:36594765:G:A	3.08645e-06	-1.23322e-10	-1.09685	7.07508e-06	-1.23322e-10	-1.11358
36594835	chr22:36594835:T:G	7.36899e-06	-0.226592	-3.57427e-10	1.81971e-05	-0.168895	-3.57427e-10
36595004	chr22:36595004:A:G	9.57659e-06	-1.23322e-10	0.0354488	2.41065e-05	-1.23322e-10	0.112327
36595013	chr22:36595013:C:CT	2.43478e-06	-1.23322e-10	-1.33402	5.60634e-06	-1.23322e-10	-1.34626
36595157	chr22:36595157:TGAG:T	4.61443e-06	-0.694684	-3.57427e-10	1.07431e-05	-0.695889	-3.57427e-10
36595302	chr22:36595302:G:A	7.17486e-07	-1.58948	-0.966396	1.89901e-06	-1.54768	-0.881146
36595787	chr22:36595787:C:T	2.80231e-06	-1.23322e-10	-1.19343	6.92675e-06	-1.23322e-10	-1.13476
36596290	chr22:36596290:T:G	9.04657e-06	-1.23322e-10	-0.0214877	2.26622e-05	-1.23322e-10	0.0505445
36596440	chr22:36596440:G:C	5.56585e-06	-1.05685	0.549626	1.66392e-05	-0.903885	0.64549
36596553	chr22:36596553:C:T	2.79977e-06	-1.23322e-10	-1.19434	6.34645e-06	-1.23322e-10	-1.22226
36596732	chr22:36596732:T:C	1.8472e-06	-1.6102	-3.57427e-10	4.53089e-06	-1.55924	-3.57427e-10
36597401	chr22:36597401:C:G	4.2301e-06	-1.23322e-10	-0.781646	1.03861e-05	-1.23322e-10	-0.729689
36597529	chr22:36597529:G:A	3.20003e-06	-1.23322e-10	-1.06071	7.13411e-06	-1.23322e-10	-1.10527
36597621	chr22:36597621:T:C	2.46904e-06	-1.23322e-10	-1.32004	5.67413e-06	-1.23322e-10	-1.33424
36597623	chr22:36597623:G:A	2.17648e-06	-0.149299	-1.29686	4.65976e-06	-0.256527	-1.27466
36597711	chr22:36597711:T:A	2.55524e-06	-1.23322e-10	-1.28573	5.85001e-06	-1.23322e-10	-1.30371
36598016	chr22:36598016:C:T	2.00399e-06	-1.06835	-0.460384	5.10395e-06	-1.01764	-0.422503
36598260	chr22:36598260:C:A	8.84016e-06	-1.23322e-10	-0.0445681	2.21351e-05	-1.23322e-10	0.0270085
36598581	chr22:36598581:G:T	2.65397e-06	-1.23322e-10	-1.24782	6.05016e-06	-1.23322e-10	-1.27007
36599083	chr22:36599083:G:A	2.37984e-06	-1.23322e-10	-1.35684	5.516e-06	-1.23322e-10	-1.3625
36599265	chr22:36599265:GA:G	5.03378e-07	-1.61628	-1.29401	1.23053e-06	-1.60489	-1.25782
36599862	chr22:36599862:G:A	1.77865e-06	-0.423021	-1.225	3.41754e-06	-0.576253	-1.26498
36600142	chr22:36600142:A:C	4.65881e-06	-0.685113	-3.57427e-10	1.1734e-05	-0.607666	-3.57427e-10
36600214	chr22:36600214:C:T	4.21857e-06	-1.23322e-10	-0.784377	9.51288e-06	-1.23322e-10	-0.817508
36601291	chr22:36601291:C:T	3.42796e-06	-1.23322e-10	-0.991907	7.6562e-06	-1.23322e-10	-1.03464
36601681	chr22:36601681:C:T	2.61563e-06	-1.23322e-10	-1.26237	5.93951e-06	-1.23322e-10	-1.28853
36602329	chr22:36602329:G:A	1.8383e-06	-1.61503	-3.57427e-10	4.44323e-06	-1.57877	-3.57427e-10
36602372	chr22:36602372:A:T	1.14601e-06	-1.06704	-1.02054	2.71299e-06	-0.90826	-1.16385
36602384	chr22:36602384:T:A	2.59544e-06	-1.23322e-10	-1.27012	6.09496e-06	-1.23322e-10	-1.26269
36602717	chr22:36602717:C:T	3.79103e-06	-1.23322e-10	-0.891235	9.22108e-06	-1.23322e-10	-0.848663
36602876	chr22:36602876:C:T	3.55569e-06	-1.23322e-10	-0.955325	7.93556e-06	-1.23322e-10	-0.998801
36603467	chr22:36603467:T:G	1.38982e-06	-1.12671	-0.767993	4.37368e-06	-1.14876	-0.445795
36603509	chr22:36603509:C:G	2.36809e-06	-1.23322e-10	-1.36179	5.53081e-06	-1.23322e-10	-1.35982
36603927	chr22:36603927:G:C	1.26013e-05	-1.23322e-10	0.309927	3.37307e-05	-1.23322e-10	0.448254
36603966	chr22:36603966:A:G	1.10088e-06	-0.765043	-1.36272	2.87039e-06	-0.658413	-1.35729
36604539	chr22:36604539:T:C	1.13709e-06	-1.43282	-0.662585	2.296e-06	-1.38478	-0.854204
36604614	chr22:36604614:T:G	8.52395e-06	-1.01772	0.936727	3.61699e-05	-1.03659	1.55467
36605448	chr22:36605448:T:G	7.33973e-07	-1.53259	-1.00057	1.5404e-06	-1.45276	-1.18536
36605481	chr22:36605481:C:T	1.08777e-05	-1.23322e-10	0.162841	2.74391e-05	-1.23322e-10	0.241814
36605528	chr22:36605528:C:T	6.19087e-07	-1.5673	-1.13608	1.22503e-06	-1.60139	-1.2658
36605529	chr22:36605529:A:G	1.13456e-06	-0.75772	-1.33991	3.47233e-06	-0.537943	-1.28739
36606037	chr22:36606037:T:G	2.39873e-06	-1.23322e-10	-1.34893	5.61674e-06	-1.23322e-10	-1.3444
36606185	chr22:36606185:G:A	2.49343e-06	-1.31021	-3.57427e-10	5.02636e-06	-1.45546	-3.57427e-10
36606382	chr22:36606382:A:C	2.92503e-06	-1.23322e-10	-1.15057	6.68326e-06	-1.23322e-10	-1.17055
36607518	chr22:36607518:A:T	2.50158e-06	-1.23322e-10	-1.30695	6.04353e-06	-1.23322e-10	-1.27117
36607568	chr22:36607568:T:C	4.21742e-06	-1.23322e-10	-0.78465	9.67284e-06	-1.23322e-10	-0.800833
36607641	chr22:36607641:C:T	2.38275e-06	-1.23322e-10	-1.35562	5.58233e-06	-1.23322e-10	-1.35055
36608124	chr22:36608124:C:T	6.91755e-07	-1.22957	-1.36283	1.36825e-06	-1.44279	-1.31384
36610154	chr22:36610154:G:A	2.58404e-06	-1.23322e-10	-1.27452	5.97443e-06	-1.23322e-10	-1.28267
36610155	chr22:36610155:A:G	2.49857e-06	-1.23322e-10	-1.30815	5.96885e-06	-1.23322e-10	-1.2836
36610270	chr22:36610270:T:C	3.06102e-06	-1.23322e-10	-1.10512	7.39253e-06	-1.23322e-10	-1.06968
36610575	chr22:36610575:A:G	2.43989e-06	-1.23322e-10	-1.33192	5.69595e-06	-1.23322e-10	-1.3304
36611829	chr22:36611829:A:G	3.85232e-06	-1.23322e-10	-0.875196	8.80602e-06	-1.23322e-10	-0.89472
36611912	chr22:36611912:A:C	5.91935e-07	-1.56495	-1.18328	1.41265e-06	-1.51397	-1.21071
36612197	chr22:36612197:G:A	2.37683e-06	-1.23322e-10	-1.35811	5.51591e-06	-1.23322e-10	-1.36252
36612283	chr22:36612283:C:T	1.17524e-06	-1.35599	-0.70641	2.74757e-06	-1.4019	-0.657538
36612307	chr22:36612307:A:G	2.38819e-06	-1.23322e-10	-1.35334	5.63414e-06	-1.23322e-10	-1.34131
36612440	chr22:36612440:T:C	8.44338e-07	-1.28827	-1.10481	1.77766e-06	-1.37519	-1.11967
36612631	chr22:36612631:A:G	4.927e-07	-1.59961	-1.33212	1.20035e-06	-1.53814	-1.3494
36612745	chr22:36612745:C:T	5.57501e-07	-1.55718	-1.25098	1.33863e-06	-1.50486	-1.27365
36612881	chr22:36612881:A:G	6.4062e-07	-1.34322	-1.32597	1.38587e-06	-1.45595	-1.28787
36613347	chr22:36613347:A:G	2.60682e-06	-1.23322e-10	-1.26574	6.12341e-06	-1.23322e-10	-1.25804
36613659	chr22:36613659:G:A	1.76196e-05	0.645138	-3.57427e-10	3.98045e-05	0.613825	-3.57427e-10
36613803	chr22:36613803:C:T	2.01673e-06	-1.5224	-3.57427e-10	4.89386e-06	-1.48217	-3.57427e-10
36613891	chr22:36613891:T:G	2.63052e-06	-1.23322e-10	-1.25669	6.18078e-06	-1.23322e-10	-1.24871
36613899	chr22:36613899:T:C	6.58525e-07	-1.5824	-1.05923	1.54054e-06	-1.53115	-1.10687
36613921	chr22:36613921:C:T	2.62624e-06	-1.23322e-10	-1.25832	6.01225e-06	-1.23322e-10	-1.27636
36614040	chr22:36614040:C:T	3.6655e-06	-1.23322e-10	-0.924907	9.15975e-06	-1.23322e-10	-0.855337
36614754	chr22:36614754:A:G	2.66994e-06	-1.23322e-10	-1.24182	6.00909e-06	-1.23322e-10	-1.27688
36614796	chr22:36614796:T:G	2.36547e-06	-1.23322e-10	-1.3629	5.5284e-06	-1.23322e-10	-1.36026
36614807	chr22:36614807:G:A	4.76267e-06	-1.23322e-10	-0.663065	1.32587e-05	-1.23322e-10	-0.485503
36614820	chr22:36614820:G:A	6.44651e-07	-1.40641	-1.25651	1.38284e-06	-1.47989	-1.26613
36614943	chr22:36614943:C:T	9.71784e-07	-0.979032	-1.27346	2.1726e-06	-1.01164	-1.28259
36615303	chr22:36615303:G:T	1.05356e-05	-1.23322e-10	0.130884	3.29783e-05	-1.23322e-10	0.425695
36615512	chr22:36615512:C:T	1.40305e-06	-0.666126	-1.2191	5.87396e-06	-0.293303	-1.00632
36615743	chr22:36615743:T:G	2.67068e-06	-1.23322e-10	-1.24154	5.93498e-06	-1.23322e-10	-1.28929
36615772	chr22:36615772:A:AAC	6.62416e-07	-1.60265	-1.03309	1.57269e-06	-1.59669	-1.02067
36616050	chr22:36616050:CT:C	5.25459e-07	-1.57395	-1.2934	1.45947e-06	-1.50735	-1.18473
36616172	chr22:36616172:A:T	1.10208e-06	-1.30453	-0.822148	3.06861e-06	-1.30315	-0.64578
36616253	chr22:36616253:A:G	1.36882e-06	-0.549472	-1.36045	2.76943e-06	-0.695338	-1.35617
36616274	chr22:36616274:A:G	5.25602e-07	-1.5726	-1.29448	1.45991e-06	-1.50518	-1.1866
36616508	chr22:36616508:A:C	2.70811e-06	-1.23322e-10	-1.22762	6.37262e-06	-1.23322e-10	-1.21814
36616527	chr22:36616527:T:C	2.66611e-06	-0.622454	-0.620799	1.28768e-05	-0.260911	-0.253815
36616571	chr22:36616571:T:G	1.32962e-06	-0.609147	-1.32984	2.6097e-06	-0.750653	-1.36027
36616581	chr22:36616581:T:C	4.87611e-07	-1.60514	-1.33697	1.20402e-06	-1.56984	-1.31465
36616664	chr22:36616664:A:G	1.84242e-06	-1.61279	-3.57427e-10	4.28577e-06	-1.61485	-3.57427e-10
36616955	chr22:36616955:C:T	3.92585e-06	-1.23322e-10	-0.856289	8.63779e-06	-1.23322e-10	-0.914009
36617134	chr22:36617134:T:C	5.38771e-06	-1.23322e-10	-0.539752	1.35439e-05	-1.23322e-10	-0.46422
36617333	chr22:36617333:T:C	1.37144e-06	-0.550131	-1.35788	2.75881e-06	-0.69614	-1.35922
36617346	chr22:36617346:A:G	8.76897e-07	-1.43036	-0.924879	1.74994e-06	-1.50855	-1.00202
36617408	chr22:36617408:G:A	1.34108e-06	-0.568713	-1.36168	2.72649e-06	-0.713573	-1.35357
36617647	chr22:36617647:A:C	8.18499e-07	-1.42902	-0.995133	1.64403e-06	-1.50763	-1.06537
36617772	chr22:36617772:C:T	8.56398e-07	-1.43844	-0.940457	1.71481e-06	-1.51493	-1.01592
36618051	chr22:36618051:G:A	4.96339e-07	-1.58839	-1.33598	1.24117e-06	-1.54061	-1.3135
36618082	chr22:36618082:G:A	3.55888e-06	-1.23322e-10	-0.954426	8.14667e-06	-1.23322e-10	-0.972545
36618297	chr22:36618297:C:T	4.94012e-07	-1.5827	-1.34637	1.23547e-06	-1.53067	-1.32804
36618451	chr22:36618451:C:T	1.2629e-06	-0.630009	-1.36045	2.56845e-06	-0.770683	-1.35617
36618474	chr22:36618474:G:A	2.64362e-06	-1.23322e-10	-1.25173	5.88872e-06	-1.23322e-10	-1.29712
36618485	chr22:36618485:T:G	2.51334e-06	-1.23322e-10	-1.30226	6.01011e-06	-1.23322e-10	-1.27671
36618691	chr22:36618691:C:T	2.66762e-06	-1.23322e-10	-1.24269	6.27501e-06	-1.23322e-10	-1.23358
36618716	chr22:36618716:T:C	8.48981e-07	-1.4358	-0.951794	1.70178e-06	-1.51217	-1.02631
36618910	chr22:36618910:A:ACT	8.6038e-07	-1.43468	-0.939573	1.72232e-06	-1.51155	-1.01493
36619104	chr22:36619104:G:A	2.46726e-06	-1.23322e-10	-1.32076	5.64224e-06	-1.23322e-10	-1.33987
36619224	chr22:36619224:A:T	6.14979e-07	-1.59342	-1.11662	1.77229e-06	-1.54098	-0.956901
36619310	chr22:36619310:A:T	6.97908e-06	-1.23322e-10	-0.280956	2.0929e-05	-1.23322e-10	-0.0290171
36619361	chr22:36619361:G:A	7.50294e-06	-1.23322e-10	-0.208578	1.93664e-05	-1.23322e-10	-0.106613
36619471	chr22:36619471:A:G	1.19529e-06	-1.20832	-0.837157	3.30692e-06	-1.21025	-0.663892
36619535	chr22:36619535:T:C	2.51197e-06	-1.23322e-10	-1.30281	6.00409e-06	-1.23322e-10	-1.27771
36619753	chr22:36619753:C:T	1.33928e-06	-0.571285	-1.36045	2.71199e-06	-0.7163	-1.35617
36619904	chr22:36619904:T:C	6.85176e-06	-1.23322e-10	-0.299367	2.04743e-05	-1.23322e-10	-0.0509839
36620215	chr22:36620215:G:A	1.27953e-06	-0.616927	-1.36045	2.59911e-06	-0.758814	-1.35617
36620567	chr22:36620567:C:T	3.7014e-06	-0.523164	-0.391997	1.12998e-05	-0.411	-0.234366
36621106	chr22:36621106:T:A	1.21115e-06	-0.997817	-1.03448	3.9384e-06	-0.827957	-0.871423
36621199	chr22:36621199:C:T	4.92599e-07	-1.6	-1.33193	1.17711e-06	-1.55493	-1.35216
36621321	chr22:36621321:T:C	3.47096e-06	-0.504859	-0.474584	1.05559e-05	-0.389987	-0.323479
36621444	chr22:36621444:C:T	4.71547e-07	-1.61595	-1.35966	1.11771e-06	-1.59619	-1.36268
36621643	chr22:36621643:A:T	3.18149e-06	-1.23322e-10	-1.06652	6.85756e-06	-1.23322e-10	-1.1448
36621744	chr22:36621744:G:C	1.70702e-06	-0.39068	-1.29844	3.64442e-06	-0.521138	-1.25582
36621843	chr22:36621843:C:T	1.96794e-06	-0.263729	-1.28316	4.19092e-06	-0.401283	-1.23595
36621860	chr22:36621860:C:T	2.82894e-06	-1.23322e-10	-1.18397	6.48136e-06	-1.23322e-10	-1.20122
36621906	chr22:36621906:A:G	3.53795e-06	-0.477265	-0.48306	1.07695e-05	-0.361186	-0.332253
36621935	chr22:36621935:T:C	1.27855e-06	-0.617935	-1.36021	2.59218e-06	-0.761116	-1.35654
36622530	chr22:36622530:C:A	1.97946e-06	-1.54105	-3.57427e-10	4.68113e-06	-1.52661	-3.57427e-10
36622787	chr22:36622787:C:T	7.13585e-07	-1.58393	-0.977393	1.7915e-06	-1.56118	-0.925917
36622815	chr22:36622815:T:C	6.37207e-07	-1.43775	-1.23679	1.51569e-06	-1.45564	-1.19865
36622915	chr22:36622915:C:T	1.51092e-05	0.491432	-3.57427e-10	3.43683e-05	0.466981	-3.57427e-10
36623015	chr22:36623015:T:A	5.01149e-06	-1.23322e-10	-0.61214	1.05215e-05	-1.23322e-10	-0.716737
36623277	chr22:36623277:T:G	7.11003e-06	-1.23322e-10	-0.262366	1.80841e-05	-1.23322e-10	-0.175121
36623363	chr22:36623363:T:C	1.89714e-06	-1.58353	-3.57427e-10	4.47414e-06	-1.57184	-3.57427e-10
36623871	chr22:36623871:A:G	6.27924e-07	-1.60392	-1.08529	1.79562e-06	-1.56276	-0.922049
36623925	chr22:36623925:C:A	2.53939e-06	-1.23322e-10	-1.29195	5.79548e-06	-1.23322e-10	-1.31308
36624008	chr22:36624008:T:C	3.51919e-06	-1.23322e-10	-0.965642	7.49332e-06	-1.23322e-10	-1.05614
36624009	chr22:36624009:G:A	2.7886e-06	-1.23322e-10	-1.19833	6.56852e-06	-1.23322e-10	-1.18787
36624631	chr22:36624631:G:C	2.57217e-06	-1.23322e-10	-1.27912	6.31429e-06	-1.23322e-10	-1.22734
36625168	chr22:36625168:G:A	5.25186e-07	-1.5889	-1.27897	1.45092e-06	-1.53214	-1.16582
36625351	chr22:36625351:G:A	8.29504e-07	-1.24771	-1.16309	2.21327e-06	-1.24451	-1.03118
36625490	chr22:36625490:G:A	5.05388e-07	-1.60951	-1.29679	1.3547e-06	-1.57362	-1.19295
36625692	chr22:36625692:C:T	2.5547e-06	-1.23322e-10	-1.28594	5.8016e-06	-1.23322e-10	-1.31202
36625748	chr22:36625748:G:A	5.08078e-07	-1.60632	-1.29467	1.36898e-06	-1.56634	-1.18975
36626099	chr22:36626099:T:C	5.15961e-06	-1.23322e-10	-0.583013	1.1111e-05	-1.23322e-10	-0.662222
36626164	chr22:36626164:C:T	1.41112e-05	-1.23322e-10	0.423096	2.91651e-05	-1.23322e-10	0.302819
36626439	chr22:36626439:G:C	7.19878e-07	-1.23453	-1.31801	1.66871e-06	-1.26043	-1.29767
36626485	chr22:36626485:G:A	8.67411e-07	-1.12898	-1.23713	1.93764e-06	-1.16089	-1.24779
36626685	chr22:36626685:T:A	6.50187e-07	-1.5181	-1.13626	1.30709e-06	-1.56097	-1.24138
36626817	chr22:36626817:G:A	7.22894e-06	-1.23322e-10	-0.245781	1.62327e-05	-1.23322e-10	-0.283129
36627049	chr22:36627049:A:C	7.48888e-07	-1.17073	-1.34231	1.7216e-06	-1.19808	-1.32882
36627165	chr22:36627165:TCCCATCTAGGAC:T	7.1133e-06	-1.23322e-10	-0.261907	1.77587e-05	-1.23322e-10	-0.193282
36627173	chr22:36627173:AG:A	8.60518e-07	-1.07232	-1.30177	1.92526e-06	-1.10418	-1.31092
36627694	chr22:36627694:C:T	1.8967e-05	0.718828	-3.57427e-10	4.24756e-05	0.678776	-3.57427e-10
36628312	chr22:36628312:C:T	2.04867e-06	-1.50668	-3.57427e-10	4.98044e-06	-1.46464	-3.57427e-10
36628433	chr22:36628433:T:C	8.11935e-06	-1.23322e-10	-0.129623	1.8232e-05	-1.23322e-10	-0.166976
36628446	chr22:36628446:G:C	1.05263e-06	-1.13935	-1.03323	2.3106e-06	-1.16401	-1.06864
36628906	chr22:36628906:C:G	5.40952e-07	-1.61229	-1.22601	1.39809e-06	-1.61356	-1.12149
36629628	chr22:36629628:G:A	5.70522e-07	-1.43715	-1.34792	1.46515e-06	-1.32952	-1.35868
36629772	chr22:36629772:G:A	4.86009e-07	-1.61612	-1.32929	1.23836e-06	-1.60506	-1.25131
36630256	chr22:36630256:A:G	2.75277e-06	-1.23322e-10	-1.21126	6.49254e-06	-1.23322e-10	-1.1995
36630948	chr22:36630948:G:A	6.57803e-07	-1.29811	-1.34461	1.52746e-06	-1.31645	-1.3301
36631420	chr22:36631420:A:G	6.70396e-07	-1.26621	-1.35755	1.54348e-06	-1.28683	-1.34929
36631488	chr22:36631488:C:A	2.6545e-06	-1.23322e-10	-1.24762	6.01756e-06	-1.23322e-10	-1.27547
36631633	chr22:36631633:C:T	7.10047e-07	-1.21708	-1.34922	1.61403e-06	-1.23318	-1.35824
36631695	chr22:36631695:A:C	4.17942e-06	-1.23322e-10	-0.7937	9.92263e-06	-1.23322e-10	-0.775337
36632043	chr22:36632043:G:A	2.38568e-06	-1.23322e-10	-1.35439	5.62201e-06	-1.23322e-10	-1.34347
36632103	chr22:36632103:G:A	8.21949e-07	-1.49349	-0.926456	3.18162e-06	-1.20384	-0.708921
36632186	chr22:36632186:A:T	1.10729e-06	-1.20583	-0.916124	2.53337e-06	-1.2444	-0.896208
36633141	chr22:36633141:A:G	6.41068e-06	-1.23322e-10	-0.365908	1.36443e-05	-1.23322e-10	-0.456835
36633698	chr22:36633698:TA:T	1.35958e-05	-1.23322e-10	0.385887	2.90641e-05	-1.23322e-10	0.29935
36633730	chr22:36633730:A:G	3.06789e-06	-1.23322e-10	-1.10288	7.99623e-06	-1.23322e-10	-0.991185
36633767	chr22:36633767:G:A	2.3721e-06	-1.23322e-10	-1.3601	5.51379e-06	-1.23322e-10	-1.3629
36633873	chr22:36633873:G:A	2.15866e-06	-0.385168	-1.06921	3.74003e-06	-0.544709	-1.20635
36634125	chr22:36634125:G:T	8.44681e-07	-1.53433	-0.858336	1.99132e-06	-1.45327	-0.928084
36634200	chr22:36634200:T:A	6.87198e-07	-1.35581	-1.24319	1.98463e-06	-1.06931	-1.31541
36634291	chr22:36634291:A:G	6.40081e-06	-1.23322e-10	-0.367449	1.77798e-05	-1.23322e-10	-0.192093
36634516	chr22:36634516:C:T	2.46263e-06	-1.23322e-10	-1.32264	5.64462e-06	-1.23322e-10	-1.33945
36634987	chr22:36634987:A:G	3.68481e-06	-1.23322e-10	-0.919655	9.02536e-06	-1.23322e-10	-0.870117
36635339	chr22:36635339:G:T	9.57427e-06	-1.23322e-10	0.0352066	2.09346e-05	-1.23322e-10	-0.0287513
36635766	chr22:36635766:C:T	1.80868e-05	-1.23322e-10	0.67131	5.23123e-05	-1.23322e-10	0.887076
36635938	chr22:36635938:T:C	3.65457e-06	-0.58337	-0.344524	1.06357e-05	-0.213855	-0.492087
36636000	chr22:36636000:C:T	3.84804e-06	-1.23322e-10	-0.87631	8.24396e-06	-1.23322e-10	-0.960674
36636116	chr22:36636116:A:G	1.32285e-06	-1.07985	-0.864239	6.92545e-06	-0.504328	-0.630624
36636253	chr22:36636253:A:G	4.14315e-06	-1.23322e-10	-0.802417	9.29217e-06	-1.23322e-10	-0.840983
36637365	chr22:36637365:T:C	3.7551e-05	1.40183	-3.57427e-10	8.09585e-05	1.32378	-3.57427e-10
36637513	chr22:36637513:G:A	1.75954e-05	-1.23322e-10	0.643765	5.07212e-05	-1.23322e-10	0.856188
36637556	chr22:36637556:T:G	3.27782e-05	-1.23322e-10	1.26589	0.000108287	-1.23322e-10	1.61463
36637569	chr22:36637569:C:T	4.70039e-06	-1.23322e-10	-0.676228	1.23308e-05	-1.23322e-10	-0.558055
36637627	chr22:36637627:G:A	6.49647e-06	-1.23322e-10	-0.352613	1.48319e-05	-1.23322e-10	-0.373372
36637759	chr22:36637759:C:T	2.51934e-06	-1.23322e-10	-1.29988	5.74886e-06	-1.23322e-10	-1.32115
36637910	chr22:36637910:T:C	2.39145e-06	-1.23322e-10	-1.35197	5.6012e-06	-1.23322e-10	-1.34717
36637977	chr22:36637977:G:A	1.10618e-05	0.179623	-3.57427e-10	2.59392e-05	0.1856	-3.57427e-10
36638280	chr22:36638280:T:C	1.7634e-05	-1.23322e-10	0.645954	5.08416e-05	-1.23322e-10	0.858559
36639041	chr22:36639041:G:A	1.63696e-05	-1.23322e-10	0.571553	4.67805e-05	-1.23322e-10	0.77531
36640070	chr22:36640070:T:G	4.37827e-06	-1.23322e-10	-0.747219	1.14587e-05	-1.23322e-10	-0.631409
36640141	chr22:36640141:G:A	4.72954e-06	-1.23322e-10	-0.670045	9.89308e-06	-1.23322e-10	-0.778319
36640569	chr22:36640569:C:A	4.14764e-06	-1.23322e-10	-0.801332	1.07981e-05	-1.23322e-10	-0.690787
36640575	chr22:36640575:G:A	4.2744e-06	-1.23322e-10	-0.77123	1.11542e-05	-1.23322e-10	-0.658342
36640583	chr22:36640583:C:T	3.33139e-06	-1.23322e-10	-1.02048	7.73883e-06	-1.23322e-10	-1.0239
36640698	chr22:36640698:C:T	4.32055e-06	-1.23322e-10	-0.76049	1.12537e-05	-1.23322e-10	-0.649459
36640978	chr22:36640978:C:T	3.89235e-06	-1.23322e-10	-0.864861	8.76889e-06	-1.23322e-10	-0.898945
36641929	chr22:36641929:T:A	4.45767e-06	-1.23322e-10	-0.729248	1.16102e-05	-1.23322e-10	-0.618272
36642414	chr22:36642414:C:T	2.36547e-06	-1.23322e-10	-1.3629	5.52702e-06	-1.23322e-10	-1.36051
36642467	chr22:36642467:T:C	1.63311e-06	-1.0511	-0.682285	4.53138e-06	-0.751991	-0.807138
36642601	chr22:36642601:C:T	2.36584e-06	-1.23322e-10	-1.36274	5.53687e-06	-1.23322e-10	-1.35873
36642817	chr22:36642817:C:T	2.91769e-06	-1.23322e-10	-1.15308	6.78954e-06	-1.23322e-10	-1.15477
36642919	chr22:36642919:T:C	2.37595e-06	-1.23322e-10	-1.35848	5.55677e-06	-1.23322e-10	-1.35514
36643292	chr22:36643292:C:A	7.72162e-06	-0.179849	-3.57427e-10	1.73441e-05	-0.216901	-3.57427e-10
36643384	chr22:36643384:C:G	3.02278e-06	-1.23322e-10	-1.1177	7.01916e-06	-1.23322e-10	-1.12151
36643430	chr22:36643430:G:A	2.68183e-06	-1.23322e-10	-1.23738	6.33514e-06	-1.23322e-10	-1.22404
36643494	chr22:36643494:A:G	2.09566e-05	0.818582	-3.57427e-10	5.3641e-05	0.912158	-3.57427e-10
36644152	chr22:36644152:C:T	2.2962e-06	-1.40731	0.0146891	1.21427e-05	-0.965198	0.391773
36644543	chr22:36644543:G:T	4.2064e-06	-1.23322e-10	-0.787265	1.03409e-05	-1.23322e-10	-0.734053
36645622	chr22:36645622:A:G	1.22055e-06	-0.904942	-1.11963	3.57368e-06	-0.632668	-1.16389
36645983	chr22:36645983:G:A	2.1993e-06	-1.43573	-3.57427e-10	4.94459e-06	-1.47186	-3.57427e-10
36646298	chr22:36646298:T:A	3.12907e-06	-1.23322e-10	-1.08314	7.27294e-06	-1.23322e-10	-1.08599
36646922	chr22:36646922:G:A	1.19317e-06	-1.38177	-0.665492	5.72534e-06	-0.930473	-0.394781
36647171	chr22:36647171:T:C	1.16622e-06	-1.40751	-0.662603	5.49397e-06	-0.97508	-0.391424
36647269	chr22:36647269:T:G	2.37575e-06	-1.23322e-10	-1.35856	5.59479e-06	-1.23322e-10	-1.34832
36647323	chr22:36647323:C:T	5.44454e-07	-1.52782	-1.30403	1.14945e-06	-1.57761	-1.35326
36647441	chr22:36647441:C:T	1.06796e-06	-1.44465	-0.713472	4.83713e-06	-1.04273	-0.451106
36647620	chr22:36647620:A:G	1.19284e-06	-1.394	-0.653536	5.68477e-06	-0.951398	-0.380967
36649052	chr22:36649052:A:G	1.98515e-06	-1.42281	-0.115368	1.02212e-05	-0.988967	0.243281
36649066	chr22:36649066:T:C	1.01573e-06	-1.2909	-0.917366	2.52229e-06	-1.33946	-0.805525
36649411	chr22:36649411:T:C	1.78037e-06	-1.42803	-0.219024	9.02103e-06	-0.998071	0.127474
36650030	chr22:36650030:A:C	1.63135e-05	-1.23322e-10	0.568121	4.74216e-05	-1.23322e-10	0.788922
36650224	chr22:36650224:A:G	3.7166e-06	-1.23322e-10	-0.911064	8.65166e-06	-1.23322e-10	-0.912404
36650273	chr22:36650273:G:A	2.73923e-06	-1.23322e-10	-1.2162	6.47905e-06	-1.23322e-10	-1.20158
36650447	chr22:36650447:T:C	2.71179e-06	-1.23322e-10	-1.22626	6.55089e-06	-1.23322e-10	-1.19055
36650551	chr22:36650551:A:T	2.67275e-06	-1.36719	0.126425	1.27903e-05	-0.96428	0.442812
36650714	chr22:36650714:G:C	2.46349e-06	-0.333834	-0.988459	5.25928e-06	-0.338035	-1.07213
36650732	chr22:36650732:C:T	2.10671e-05	-1.23322e-10	0.823841	6.27494e-05	-1.23322e-10	1.06899
36650993	chr22:36650993:T:C	5.36384e-06	-1.23322e-10	-0.544193	1.11008e-05	-1.23322e-10	-0.663141
36651091	chr22:36651091:C:T	2.17483e-06	-1.47209	0.0251712	1.1048e-05	-1.0744	0.406492
36651299	chr22:36651299:G:A	7.90153e-07	-1.26411	-1.19529	2.16601e-06	-1.07164	-1.22563
36651417	chr22:36651417:T:C	2.61131e-06	-1.52297	0.258952	1.29412e-05	-1.1791	0.669359
36652065	chr22:36652065:C:T	2.78371e-06	-1.23322e-10	-1.20009	6.58457e-06	-1.23322e-10	-1.18543
36652271	chr22:36652271:C:T	4.83827e-06	-1.33879	0.69147	1.31992e-05	-1.60302	1.11303
36652390	chr22:36652390:TC:T	1.83963e-06	-1.61431	-3.57427e-10	4.28938e-06	-1.61401	-3.57427e-10
36652863	chr22:36652863:G:A	5.73021e-06	-1.23322e-10	-0.47812	1.52128e-05	-1.23322e-10	-0.348021
36652904	chr22:36652904:G:A	2.45475e-06	-1.23322e-10	-1.32585	5.63715e-06	-1.23322e-10	-1.34078
36653087	chr22:36653087:C:T	3.7906e-05	-1.23322e-10	1.41124	0.000114101	-1.23322e-10	1.66693
36653322	chr22:36653322:C:G	2.20493e-06	-1.43318	-3.57427e-10	5.00947e-06	-1.45882	-3.57427e-10
36653337	chr22:36653337:G:C	2.77546e-06	-0.330072	-0.872983	5.81314e-06	-0.336756	-0.973278
36653380	chr22:36653380:G:A	2.44183e-06	-1.23322e-10	-1.33112	5.64531e-06	-1.23322e-10	-1.33933
36654087	chr22:36654087:G:A	3.8835e-06	-1.47565	0.608509	1.17669e-05	-1.61497	1.0101
36654416	chr22:36654416:G:A	1.17844e-05	-1.23322e-10	0.2429	3.11069e-05	-1.23322e-10	0.367275
36654628	chr22:36654628:C:G	1.85262e-06	-0.621055	-0.986216	3.9472e-06	-0.623552	-1.0736
36654875	chr22:36654875:C:T	2.78997e-06	-1.23322e-10	-1.19784	6.35244e-06	-1.23322e-10	-1.22132
36654896	chr22:36654896:C:G	3.26102e-05	-1.23322e-10	1.26075	9.75463e-05	-1.23322e-10	1.51017
36655407	chr22:36655407:G:A	7.10641e-06	-0.262876	-3.57427e-10	1.59525e-05	-0.300537	-3.57427e-10
36655570	chr22:36655570:G:A	2.942e-06	-1.23322e-10	-1.14478	6.74371e-06	-1.23322e-10	-1.16155
36655660	chr22:36655660:CTTTT:C	5.9979e-06	-1.23322e-10	-0.432464	1.59829e-05	-1.23322e-10	-0.298636
36655784	chr22:36655784:C:A	3.90277e-05	-1.23322e-10	1.4404	0.00011806	-1.23322e-10	1.70104
36655945	chr22:36655945:T:G	3.06624e-06	-1.23322e-10	-1.10342	7.01263e-06	-1.23322e-10	-1.12244
36655964	chr22:36655964:C:T	3.28591e-06	-1.23322e-10	-1.03423	8.68628e-06	-1.23322e-10	-0.908411
36656445	chr22:36656445:C:T	2.79579e-06	-1.23322e-10	-1.19576	6.4284e-06	-1.23322e-10	-1.20943
36656664	chr22:36656664:G:A	2.39677e-06	-1.23322e-10	-1.34975	5.6492e-06	-1.23322e-10	-1.33864
36656691	chr22:36656691:C:T	2.91036e-06	-1.23322e-10	-1.1556	6.67289e-06	-1.23322e-10	-1.1721
36656731	chr22:36656731:CCT:C	2.75021e-06	-1.23322e-10	-1.2122	6.27372e-06	-1.23322e-10	-1.23379
36656743	chr22:36656743:G:A	4.06509e-06	-0.821436	-3.57427e-10	9.15645e-06	-0.855696	-3.57427e-10
36656811	chr22:36656811:G:A	7.18402e-06	-1.23322e-10	-0.252014	1.93239e-05	-1.23322e-10	-0.108812
36657291	chr22:36657291:C:G	1.34574e-06	-0.883735	-1.04319	2.86983e-06	-0.888439	-1.12746
36657298	chr22:36657298:G:A	3.28582e-06	-1.23322e-10	-1.03426	7.64895e-06	-1.23322e-10	-1.03559
36657422	chr22:36657422:T:C	7.69381e-07	-1.57574	-0.910304	1.70728e-06	-1.59954	-0.935716
36657490	chr22:36657490:T:G	3.09899e-05	-1.23322e-10	1.20979	9.2562e-05	-1.23322e-10	1.45772
36657518	chr22:36657518:G:C	4.46913e-06	-0.996803	0.270123	1.2001e-05	-0.686097	0.100936
36657530	chr22:36657530:C:T	9.31112e-06	-1.23322e-10	0.00733682	1.96578e-05	-1.23322e-10	-0.0916825
36657766	chr22:36657766:TG:T	3.61032e-06	-0.940076	-3.57427e-10	8.16992e-06	-0.969697	-3.57427e-10
36657772	chr22:36657772:C:T	3.00182e-06	-0.809625	-0.315028	5.39184e-06	-1.33767	-0.0476023
36657787	chr22:36657787:G:A	2.69135e-06	-1.17135	-0.0624808	5.81121e-06	-1.53303	0.222669
36658013	chr22:36658013:A:T	4.55886e-06	-1.32406	0.617264	1.17669e-05	-1.59667	0.991806
36658195	chr22:36658195:T:A	6.4617e-06	-1.11417	0.756192	1.52011e-05	-1.52285	1.17406
36658350	chr22:36658350:C:T	7.2269e-06	-1.32419	1.07813	1.97255e-05	-1.59721	1.50897
36658508	chr22:36658508:A:G	3.56154e-06	-1.23322e-10	-0.953681	7.7891e-06	-1.23322e-10	-1.01743
36658820	chr22:36658820:T:A	3.25413e-06	-1.04395	-3.57427e-10	7.3756e-06	-1.07198	-3.57427e-10
36658905	chr22:36658905:T:C	2.87943e-06	-1.23322e-10	-1.16628	7.02791e-06	-1.23322e-10	-1.12027
36659389	chr22:36659389:G:T	4.62947e-06	-1.15107	0.459643	1.07023e-05	-1.53555	0.835856
36659402	chr22:36659402:CA:C	2.72386e-06	-1.23322e-10	-1.22182	6.36816e-06	-1.23322e-10	-1.21884
36659969	chr22:36659969:C:T	2.50182e-06	-1.23322e-10	-1.30685	5.9958e-06	-1.23322e-10	-1.2791
36660160	chr22:36660160:C:T	3.90157e-06	-1.25749	0.394995	9.57236e-06	-1.57563	0.764354
36660338	chr22:36660338:A:G	3.99291e-06	-1.21398	0.374624	9.5042e-06	-1.56023	0.741813
36660552	chr22:36660552:T:G	3.69957e-06	-1.27499	0.359332	9.1579e-06	-1.58111	0.725572
36660587	chr22:36660587:C:T	3.33681e-06	-1.01886	-3.57427e-10	7.55758e-06	-1.0476	-3.57427e-10
36660655	chr22:36660655:G:A	3.36176e-06	-1.20558	0.194166	7.82876e-06	-1.55574	0.543385
36660910	chr22:36660910:T:C	3.36222e-06	-1.23322e-10	-1.01127	8.61373e-06	-1.23322e-10	-0.916797
36660972	chr22:36660972:G:A	3.08813e-06	-1.27491	0.178601	7.50519e-06	-1.58108	0.526517
36661192	chr22:36661192:G:A	2.51683e-06	-1.23322e-10	-1.30087	5.91669e-06	-1.23322e-10	-1.29238
36661485	chr22:36661485:T:C	2.99319e-06	-1.27555	0.148014	7.25647e-06	-1.5813	0.493035
36661506	chr22:36661506:T:C	2.36722e-06	-1.23322e-10	-1.36216	5.51971e-06	-1.23322e-10	-1.36183
36661567	chr22:36661567:C:T	2.96853e-06	-1.23322e-10	-1.13581	7.25825e-06	-1.23322e-10	-1.08802
36661675	chr22:36661675:T:A	3.01081e-06	-1.27222	0.150555	7.28146e-06	-1.58021	0.495388
36661884	chr22:36661884:G:C	3.14302e-06	-1.07869	-3.57427e-10	7.13463e-06	-1.10519	-3.57427e-10
36662023	chr22:36662023:G:A	2.48424e-05	0.988677	-3.57427e-10	4.09159e-05	0.641363	-3.57427e-10
36662207	chr22:36662207:C:T	3.06668e-06	-1.29655	0.193273	7.57874e-06	-1.5878	0.542992
36662239	chr22:36662239:C:T	1.836e-06	-1.61628	-3.57427e-10	4.27992e-06	-1.61622	-3.57427e-10
36662383	chr22:36662383:A:G	4.08451e-06	-0.821423	0.00475228	7.73756e-06	-1.37345	0.349379
36662703	chr22:36662703:A:G	4.04804e-06	-1.20331	0.377669	9.60597e-06	-1.55477	0.747
36663049	chr22:36663049:G:A	8.20405e-06	-0.119245	-3.57427e-10	1.7749e-05	-0.193824	-3.57427e-10
36663168	chr22:36663168:C:T	1.3925e-05	-1.23322e-10	0.409816	3.58762e-05	-1.23322e-10	0.509918
36663190	chr22:36663190:G:A	2.99332e-06	-1.12749	-3.57427e-10	6.79701e-06	-1.15367	-3.57427e-10
36663208	chr22:36663208:G:A	1.78605e-06	-1.56793	-0.0759403	5.77574e-06	-1.58122	0.264729
36663306	chr22:36663306:T:C	1.19302e-06	-1.17573	-0.871655	2.89906e-06	-1.36697	-0.6388
36663962	chr22:36663962:T:C	2.81658e-06	-1.23322e-10	-1.18835	6.42603e-06	-1.23322e-10	-1.2098
36664353	chr22:36664353:G:A	2.66286e-06	-1.23322e-10	-1.24447	6.08949e-06	-1.23322e-10	-1.26359
36664605	chr22:36664605:G:C	7.81787e-07	-1.27191	-1.19814	1.63258e-06	-1.36293	-1.21706
36664909	chr22:36664909:C:T	2.58737e-06	-1.23322e-10	-1.27323	6.12831e-06	-1.23322e-10	-1.25724
36665649	chr22:36665649:C:A	3.2076e-06	0.209816	-1.26817	7.11581e-06	0.193051	-1.30089
36666165	chr22:36666165:G:C	5.21558e-06	0.421042	-0.993264	1.10641e-05	0.357248	-1.0237
36666251	chr22:36666251:A:G	2.43177e-06	-1.23322e-10	-1.33525	5.66888e-06	-1.23322e-10	-1.33516
36666401	chr22:36666401:C:G	3.30189e-06	0.263164	-1.29254	7.35067e-06	0.244701	-1.32006
36666478	chr22:36666478:A:G	3.49991e-06	-0.971136	-3.57427e-10	7.91394e-06	-1.00153	-3.57427e-10
36666483	chr22:36666483:G:C	5.89387e-06	0.585498	-1.03546	1.24941e-05	0.519091	-1.06399
36666772	chr22:36666772:T:C	5.29102e-06	0.467478	-1.02534	1.12188e-05	0.402019	-1.05458
36666803	chr22:36666803:G:A	1.03409e-06	-1.11455	-1.0758	2.73634e-06	-1.1285	-0.935038
36666969	chr22:36666969:T:C	5.57482e-06	0.522558	-1.02817	1.18156e-05	0.456656	-1.05739
36667544	chr22:36667544:A:G	1.25511e-05	-1.23322e-10	0.305937	3.18234e-05	-1.23322e-10	0.390048
36667865	chr22:36667865:C:T	1.37997e-05	-1.23322e-10	0.400773	3.5097e-05	-1.23322e-10	0.487961
36667977	chr22:36667977:C:T	3.42197e-06	-1.23322e-10	-0.993657	8.48917e-06	-1.23322e-10	-0.931364
36667994	chr22:36667994:G:A	1.18669e-05	-1.23322e-10	0.249883	3.00798e-05	-1.23322e-10	0.333699
36668121	chr22:36668121:C:T	1.61337e-06	-0.653434	-1.09212	5.1234e-06	-0.266973	-1.16936
36668184	chr22:36668184:T:C	1.15691e-06	-1.50833	-0.569782	2.68566e-06	-1.4945	-0.587731
36668481	chr22:36668481:G:A	2.56995e-06	-0.0201539	-1.25983	5.70194e-06	-0.0317997	-1.29755
36668587	chr22:36668587:C:T	3.20489e-06	0.200747	-1.25994	7.0532e-06	0.180585	-1.29726
36669319	chr22:36669319:C:T	6.30717e-06	-1.23322e-10	-0.382186	1.3769e-05	-1.23322e-10	-0.447736
36669367	chr22:36669367:T:G	1.07036e-06	-0.794994	-1.36088	2.10233e-06	-0.972203	-1.35491
36669399	chr22:36669399:T:C	1.5917e-06	-0.662718	-1.09635	5.06461e-06	-0.274649	-1.17323
36669640	chr22:36669640:T:C	2.01568e-06	-1.52292	-3.57427e-10	4.68494e-06	-1.5258	-3.57427e-10
36669799	chr22:36669799:G:A	2.70647e-06	-1.23322e-10	-1.22823	6.36676e-06	-1.23322e-10	-1.21906
36669999	chr22:36669999:C:T	2.52649e-06	-1.23322e-10	-1.29704	5.97244e-06	-1.23322e-10	-1.283
36670004	chr22:36670004:T:C	1.5495e-06	-0.731188	-1.05475	4.81379e-06	-0.36115	-1.13752
36670176	chr22:36670176:G:A	1.68804e-06	-0.654734	-1.04557	5.31918e-06	-0.269333	-1.1295
36670410	chr22:36670410:G:T	1.09912e-06	-0.815432	-1.31393	2.18199e-06	-0.966353	-1.32357
36670443	chr22:36670443:A:C	1.43711e-06	-0.798084	-1.06315	3.05441e-06	-1.0818	-0.87177
36670600	chr22:36670600:T:C	2.90945e-06	-1.23322e-10	-1.15591	7.05713e-06	-1.23322e-10	-1.11612
36670663	chr22:36670663:C:T	8.9826e-07	-1.00138	-1.32979	2.98441e-06	-0.620426	-1.35633
36670917	chr22:36670917:T:C	2.44866e-06	-1.23322e-10	-1.32833	5.83767e-06	-1.23322e-10	-1.30582
36671041	chr22:36671041:C:A	1.24101e-06	-0.645312	-1.36263	2.39099e-06	-0.839294	-1.35916
36672342	chr22:36672342:G:A	3.82562e-06	0.354964	-1.23712	8.36741e-06	0.332587	-1.2784
36672508	chr22:36672508:G:C	2.64501e-06	-1.23322e-10	-1.2512	6.38595e-06	-1.23322e-10	-1.21605
36672683	chr22:36672683:T:C	1.54527e-06	-0.703339	-1.08533	3.20772e-06	-1.00524	-0.899357
36672779	chr22:36672779:C:T	9.29526e-07	-1.07359	-1.22336	2.60344e-06	-0.963324	-1.15
36673172	chr22:36673172:G:A	2.6053e-06	-1.23322e-10	-1.26632	6.27498e-06	-1.23322e-10	-1.23358
36673187	chr22:36673187:C:T	3.02653e-06	-1.23322e-10	-1.11646	7.37468e-06	-1.23322e-10	-1.0721
36673385	chr22:36673385:C:T	1.03677e-06	-0.95054	-1.23723	3.1475e-06	-0.649932	-1.27362
36673792	chr22:36673792:T:C	1.99925e-06	-1.5311	-3.57427e-10	4.64792e-06	-1.53374	-3.57427e-10
36673799	chr22:36673799:T:C	2.01427e-06	-1.52361	-3.57427e-10	4.68284e-06	-1.52625	-3.57427e-10
36674009	chr22:36674009:G:A	1.66174e-06	-0.628051	-1.08795	3.33092e-06	-0.897125	-0.969781
36674126	chr22:36674126:A:T	1.66449e-06	-0.634275	-1.08008	3.4168e-06	-0.948114	-0.893335
36674472	chr22:36674472:A:G	1.06444e-06	-0.821321	-1.3401	2.04815e-06	-1.00146	-1.35176
36674779	chr22:36674779:G:A	8.8612e-07	-1.00741	-1.33736	2.70057e-06	-0.72526	-1.35143
36675146	chr22:36675146:C:T	2.73138e-06	-1.23322e-10	-1.21907	6.44024e-06	-1.23322e-10	-1.20759
36675184	chr22:36675184:G:T	1.05987e-06	-0.846201	-1.31952	3.84563e-06	-0.436101	-1.28712
36675245	chr22:36675245:C:A	2.05787e-06	-0.343726	-1.15847	7.66723e-06	0.201456	-1.23465
36675328	chr22:36675328:G:A	3.3013e-06	-1.23322e-10	-1.02956	8.03073e-06	-1.23322e-10	-0.98688
36675487	chr22:36675487:T:C	4.0329e-06	0.314388	-1.14378	8.786e-06	0.305991	-1.20299
36675566	chr22:36675566:G:T	3.01166e-06	-1.23322e-10	-1.12138	6.82884e-06	-1.23322e-10	-1.149
36675567	chr22:36675567:A:C	3.01102e-06	-1.23322e-10	-1.1216	6.82737e-06	-1.23322e-10	-1.14921
36675773	chr22:36675773:G:C	4.4001e-06	0.397859	-1.1401	9.58667e-06	0.38977	-1.19955
36675938	chr22:36675938:G:A	2.61703e-06	-1.23322e-10	-1.26183	6.19518e-06	-1.23322e-10	-1.24638
36675973	chr22:36675973:T:C	2.22126e-06	-0.300411	-1.12539	8.30728e-06	0.25525	-1.20827
36676673	chr22:36676673:C:G	1.22169e-06	-1.52641	-0.497226	2.82614e-06	-1.51412	-0.51712
36676719	chr22:36676719:G:A	1.59685e-05	-1.23322e-10	0.546746	4.0478e-05	-1.23322e-10	0.630604
36677062	chr22:36677062:C:T	3.32401e-06	-1.47343	0.450732	7.66061e-06	-1.45155	0.417487
36677142	chr22:36677142:G:T	2.42696e-06	-1.23322e-10	-1.33723	5.76682e-06	-1.23322e-10	-1.31804
36677702	chr22:36677702:A:G	4.00573e-06	0.404087	-1.24023	8.86294e-06	0.393607	-1.28188
36678049	chr22:36678049:A:T	1.93938e-06	-0.66927	-0.892234	6.13536e-06	-0.271736	-0.98435
36678459	chr22:36678459:A:G	3.57376e-06	-1.49128	0.541027	8.1622e-06	-1.47228	0.501639
36678581	chr22:36678581:G:A	2.3886e-06	-1.23322e-10	-1.35317	5.60398e-06	-1.23322e-10	-1.34668
36678763	chr22:36678763:C:CA	2.57623e-06	-1.23322e-10	-1.27754	6.05296e-06	-1.23322e-10	-1.26961
36678796	chr22:36678796:T:C	1.27947e-06	-0.891059	-1.08637	3.9399e-06	-0.545379	-1.15362
36679306	chr22:36679306:G:A	2.38079e-06	-1.23322e-10	-1.35644	5.53214e-06	-1.23322e-10	-1.35958
36680293	chr22:36680293:A:G	1.16308e-05	-1.23322e-10	0.229786	3.29192e-05	-1.23322e-10	0.4239
36681031	chr22:36681031:T:A	3.72203e-06	-1.23322e-10	-0.909604	8.3183e-06	-1.23322e-10	-0.951697
36681105	chr22:36681105:C:CTGA	6.60749e-06	-1.23322e-10	-0.335669	1.61143e-05	-1.23322e-10	-0.290451
36681289	chr22:36681289:C:T	2.94518e-05	-1.23322e-10	1.15888	8.34619e-05	-1.23322e-10	1.35424
36681319	chr22:36681319:T:C	2.02596e-06	-1.08359	-0.434237	4.46847e-06	-1.1544	-0.418705
36681341	chr22:36681341:A:G	5.26519e-06	-1.23322e-10	-0.562755	1.24219e-05	-1.23322e-10	-0.550692
36681369	chr22:36681369:G:T	1.88327e-06	-0.689191	-0.901673	4.07655e-06	-0.933561	-0.731344
36681384	chr22:36681384:C:G	2.50439e-06	-1.23322e-10	-1.30583	5.94126e-06	-1.23322e-10	-1.28823
36681387	chr22:36681387:A:G	2.943e-06	-1.23322e-10	-1.14444	6.47005e-06	-1.23322e-10	-1.20297
36681504	chr22:36681504:T:C	2.41872e-06	-1.23322e-10	-1.34063	5.62949e-06	-1.23322e-10	-1.34214
36681598	chr22:36681598:C:T	8.81626e-06	0.730107	-0.777382	1.71888e-05	0.335943	-0.561838
36681834	chr22:36681834:C:T	2.39541e-06	-1.23322e-10	-1.35032	5.53487e-06	-1.23322e-10	-1.35909
36682024	chr22:36682024:G:A	1.92168e-06	-1.57067	-3.57427e-10	4.43205e-06	-1.58129	-3.57427e-10
36682131	chr22:36682131:A:G	3.34903e-06	-1.0152	-3.57427e-10	7.50711e-06	-1.0543	-3.57427e-10
36682913	chr22:36682913:A:T	4.97251e-07	-1.56082	-1.36171	1.37437e-06	-1.42474	-1.32742
36683265	chr22:36683265:T:C	2.36545e-06	-1.23322e-10	-1.3629	5.51789e-06	-1.23322e-10	-1.36216
36683471	chr22:36683471:T:C	3.03799e-06	0.205854	-1.31853	1.4628e-05	0.879922	-1.26714
36683932	chr22:36683932:G:A	2.98264e-06	-1.13106	-3.57427e-10	6.78134e-06	-1.15598	-3.57427e-10
36683973	chr22:36683973:G:A	2.41658e-06	-1.23322e-10	-1.34152	5.57985e-06	-1.23322e-10	-1.35099
36684469	chr22:36684469:G:T	4.78472e-07	-1.60218	-1.35885	1.13026e-06	-1.58886	-1.35885
36684693	chr22:36684693:G:C	4.71198e-07	-1.61358	-1.36277	1.09592e-06	-1.61591	-1.36266
36684887	chr22:36684887:T:C	2.39271e-06	-1.23322e-10	-1.35144	5.54505e-06	-1.23322e-10	-1.35725
36685462	chr22:36685462:A:G	2.52733e-06	-1.23322e-10	-1.29671	6.24642e-06	-1.23322e-10	-1.23815
36685483	chr22:36685483:TG:T	2.70812e-06	-1.23322e-10	-1.22762	6.92396e-06	-1.23322e-10	-1.13517
36685650	chr22:36685650:T:C	6.51568e-07	-1.49879	-1.15346	1.36675e-06	-1.47923	-1.27849
36686186	chr22:36686186:G:C	3.24198e-06	-1.23322e-10	-1.04769	7.05955e-06	-1.23322e-10	-1.11577
36686376	chr22:36686376:C:T	1.58012e-06	-1.61628	-0.150087	3.59893e-06	-1.60141	-0.188112
36687334	chr22:36687334:A:G	2.55405e-06	-1.23322e-10	-1.28619	5.7888e-06	-1.23322e-10	-1.31423
36687449	chr22:36687449:T:C	9.67134e-07	-1.57055	-0.686741	3.15035e-06	-1.54083	-0.381811
36688094	chr22:36688094:C:A	4.02473e-06	-0.831415	-3.57427e-10	9.59712e-06	-0.808692	-3.57427e-10
36688102	chr22:36688102:A:G	2.36568e-06	-1.23322e-10	-1.36281	5.51881e-06	-1.23322e-10	-1.36199
36688308	chr22:36688308:A:C	2.37158e-06	-1.23322e-10	-1.36032	5.56807e-06	-1.23322e-10	-1.35311
36688588	chr22:36688588:G:A	2.65897e-06	-1.23322e-10	-1.24594	6.25769e-06	-1.23322e-10	-1.23634
36688788	chr22:36688788:G:A	8.85521e-07	-1.14241	-1.20304	2.00367e-06	-1.20457	-1.1706
36688936	chr22:36688936:A:G	6.89546e-07	-1.56771	-1.02789	1.46602e-06	-1.59414	-1.09347
36689330	chr22:36689330:A:G	2.54119e-06	-1.23322e-10	-1.29124	5.95307e-06	-1.23322e-10	-1.28625
36689397	chr22:36689397:G:A	8.3876e-07	-1.08271	-1.31699	1.99979e-06	-1.016	-1.36111
36689685	chr22:36689685:C:T	3.87088e-06	-1.23322e-10	-0.870391	9.11511e-06	-1.23322e-10	-0.860222
36690136	chr22:36690136:C:T	3.3373e-06	-0.99944	-0.0192704	9.67747e-06	-0.990203	0.189849
36690237	chr22:36690237:C:T	2.40311e-06	-1.23322e-10	-1.34711	5.55728e-06	-1.23322e-10	-1.35505
36690580	chr22:36690580:A:G	2.39547e-06	-1.23322e-10	-1.35029	5.65543e-06	-1.23322e-10	-1.33754
36690621	chr22:36690621:C:A	6.04167e-07	-1.40274	-1.32504	1.39072e-06	-1.38264	-1.35769
36690881	chr22:36690881:C:T	3.3863e-06	-1.23322e-10	-1.00413	8.13552e-06	-1.23322e-10	-0.973915
36691257	chr22:36691257:C:T	3.38265e-06	-1.23322e-10	-1.00521	8.1262e-06	-1.23322e-10	-0.975062
36691308	chr22:36691308:AG:A	9.73357e-07	-1.55526	-0.695613	2.00603e-06	-1.58643	-0.787564
36691320	chr22:36691320:A:G	2.86859e-06	-1.23322e-10	-1.17005	6.39754e-06	-1.23322e-10	-1.21424
36691448	chr22:36691448:C:A	5.88311e-07	-1.41642	-1.33795	1.36527e-06	-1.39707	-1.36174
36692000	chr22:36692000:G:A	9.76059e-06	-1.23322e-10	0.0544797	2.43418e-05	-1.23322e-10	0.122041
36692030	chr22:36692030:C:T	2.67587e-06	-1.23322e-10	-1.2396	6.11384e-06	-1.23322e-10	-1.2596
36692195	chr22:36692195:C:T	3.3828e-06	-1.23322e-10	-1.00517	8.12674e-06	-1.23322e-10	-0.974995
36692294	chr22:36692294:G:T	5.98984e-07	-1.38963	-1.34677	1.40068e-06	-1.37035	-1.36285
36692465	chr22:36692465:T:A	4.00131e-06	-1.23322e-10	-0.837252	9.92809e-06	-1.23322e-10	-0.774787
36693041	chr22:36693041:G:A	9.47351e-06	-1.23322e-10	0.0246268	2.33694e-05	-1.23322e-10	0.0812743
36693480	chr22:36693480:T:A	7.22603e-07	-1.28795	-1.26082	1.64175e-06	-1.23257	-1.34182
36694091	chr22:36694091:C:T	2.41126e-06	-1.23322e-10	-1.34373	5.56603e-06	-1.23322e-10	-1.35347
36694201	chr22:36694201:T:A	1.14697e-06	-1.43777	-0.648977	2.26246e-06	-1.4978	-0.755903
36694203	chr22:36694203:G:A	2.39923e-06	-1.23322e-10	-1.34873	5.67106e-06	-1.23322e-10	-1.33478
36694298	chr22:36694298:G:A	7.83097e-07	-1.25707	-1.21131	1.78416e-06	-1.31275	-1.17846
36694857	chr22:36694857:G:A	2.40421e-06	-1.23322e-10	-1.34665	5.68812e-06	-1.23322e-10	-1.33178
36695018	chr22:36695018:C:G	2.48626e-06	-1.23322e-10	-1.31309	5.69188e-06	-1.23322e-10	-1.33111
36695135	chr22:36695135:G:A	2.37947e-06	-1.23322e-10	-1.35699	5.60081e-06	-1.23322e-10	-1.34724
36695252	chr22:36695252:A:G	2.45787e-06	-1.23322e-10	-1.32458	5.67402e-06	-1.23322e-10	-1.33426
36695303	chr22:36695303:C:G	2.46694e-06	-1.23322e-10	-1.32089	5.66836e-06	-1.23322e-10	-1.33526
36695397	chr22:36695397:G:C	8.04228e-07	-1.30894	-1.1328	2.02892e-06	-1.3123	-1.05035
36695589	chr22:36695589:G:A	3.00755e-06	-1.23322e-10	-1.12275	7.17026e-06	-1.23322e-10	-1.10021
36695793	chr22:36695793:A:C	3.0854e-06	-1.23322e-10	-1.09719	6.83472e-06	-1.23322e-10	-1.14814
36696464	chr22:36696464:C:T	1.66112e-06	-0.595445	-1.12093	3.64073e-06	-0.744506	-1.03346
36697360	chr22:36697360:T:C	2.51671e-06	-1.23322e-10	-1.30092	5.75621e-06	-1.23322e-10	-1.31988
36697366	chr22:36697366:A:G	1.94103e-06	-1.56065	-3.57427e-10	4.47909e-06	-1.57074	-3.57427e-10
36697406	chr22:36697406:T:C	5.34195e-07	-1.54138	-1.30949	1.24722e-06	-1.5378	-1.31144
36697664	chr22:36697664:A:G	2.64215e-06	-1.23322e-10	-1.25228	6.02062e-06	-1.23322e-10	-1.27496
36697694	chr22:36697694:CT:C	9.47068e-06	-1.23322e-10	0.0243282	2.33626e-05	-1.23322e-10	0.0809831
36698442	chr22:36698442:C:T	2.85045e-06	-1.23322e-10	-1.17639	6.45871e-06	-1.23322e-10	-1.20473
36698448	chr22:36698448:G:A	5.63289e-07	-1.49562	-1.30221	1.36762e-06	-1.43079	-1.32629
36698650	chr22:36698650:G:C	4.17187e-06	-1.23322e-10	-0.795508	1.00472e-05	-1.23322e-10	-0.762857
36698824	chr22:36698824:T:A	2.40458e-06	-1.23322e-10	-1.3465	5.56669e-06	-1.23322e-10	-1.35335
36698945	chr22:36698945:G:A	2.40281e-06	-1.23322e-10	-1.34724	5.6399e-06	-1.23322e-10	-1.34029
36699399	chr22:36699399:GT:G	1.87127e-06	-1.59725	-3.57427e-10	4.33109e-06	-1.60433	-3.57427e-10
36699808	chr22:36699808:C:T	1.4806e-05	-1.23322e-10	0.471158	3.34485e-05	-1.23322e-10	0.439851
36699917	chr22:36699917:T:A	2.54474e-06	-1.23322e-10	-1.28984	5.82025e-06	-1.23322e-10	-1.30881
36700749	chr22:36700749:T:C	7.08737e-07	-1.22764	-1.3405	1.54878e-06	-1.31959	-1.3131
36700882	chr22:36700882:T:C	7.38385e-07	-1.17763	-1.34953	1.69029e-06	-1.24482	-1.30043
36701679	chr22:36701679:G:A	5.88389e-06	-1.23322e-10	-0.451656	1.24962e-05	-1.23322e-10	-0.544729
36702199	chr22:36702199:A:T	2.78653e-06	-1.19908	-3.57427e-10	6.91035e-06	-1.13713	-3.57427e-10
36702846	chr22:36702846:A:T	7.43983e-07	-1.19947	-1.32014	1.63528e-06	-1.29501	-1.28334
36703493	chr22:36703493:G:C	7.72539e-07	-1.18105	-1.30089	1.74296e-06	-1.26895	-1.24563
36704215	chr22:36704215:G:A	8.23256e-07	-1.10881	-1.30955	1.84021e-06	-1.2029	-1.25738
36704346	chr22:36704346:C:T	2.43418e-06	-1.23322e-10	-1.33426	5.7605e-06	-1.23322e-10	-1.31913
36704602	chr22:36704602:T:C	2.86894e-06	-1.23322e-10	-1.16993	6.48273e-06	-1.23322e-10	-1.20101
36705302	chr22:36705302:A:C	9.59275e-07	-0.988911	-1.27654	2.15349e-06	-1.09098	-1.21208
36705813	chr22:36705813:G:C	4.92557e-07	-1.60049	-1.33153	1.12096e-06	-1.61016	-1.34581
36705845	chr22:36705845:T:C	9.09771e-07	-1.00645	-1.31199	2.0115e-06	-1.11005	-1.26123
36706225	chr22:36706225:C:CTT	3.11485e-06	-1.23322e-10	-1.08769	6.92555e-06	-1.23322e-10	-1.13494
36706590	chr22:36706590:G:T	1.84075e-06	-1.6137	-3.57427e-10	4.28852e-06	-1.61421	-3.57427e-10
36707518	chr22:36707518:A:G	1.83806e-06	-1.61516	-3.57427e-10	4.27966e-06	-1.61628	-3.57427e-10
36707798	chr22:36707798:T:C	2.48939e-06	-1.23322e-10	-1.31184	5.69926e-06	-1.23322e-10	-1.32982
36708327	chr22:36708327:T:G	3.95348e-06	-1.23322e-10	-0.849277	8.68903e-06	-1.23322e-10	-0.908094
36708374	chr22:36708374:T:C	4.9107e-06	-0.632457	-3.57427e-10	1.12979e-05	-0.645535	-3.57427e-10
36708722	chr22:36708722:A:G	8.54542e-07	-1.05789	-1.32318	1.88863e-06	-1.15729	-1.27701
36708828	chr22:36708828:C:T	8.98421e-07	-1.52154	-0.809451	1.94387e-06	-1.52038	-0.885096
36709135	chr22:36709135:G:A	6.16495e-07	-1.53796	-1.16962	1.35961e-06	-1.56906	-1.1939
36709329	chr22:36709329:C:G	8.50801e-07	-1.27056	-1.11489	1.79256e-06	-1.31559	-1.17092
36709425	chr22:36709425:T:C	8.1574e-07	-1.11302	-1.31451	1.82134e-06	-1.20623	-1.26435
36709510	chr22:36709510:G:T	4.00228e-06	-1.23322e-10	-0.837008	8.79803e-06	-1.23322e-10	-0.895627
36709532	chr22:36709532:C:T	7.47292e-06	-1.23322e-10	-0.212587	1.57173e-05	-1.23322e-10	-0.315392
36709757	chr22:36709757:G:A	2.23032e-06	-1.42173	-3.57427e-10	5.50408e-06	-1.36467	-3.57427e-10
36709775	chr22:36709775:A:G	4.82033e-07	-1.60306	-1.35056	1.10493e-06	-1.61174	-1.35863
36710340	chr22:36710340:C:T	7.74045e-07	-1.11756	-1.36244	1.70578e-06	-1.18571	-1.35042
36710562	chr22:36710562:C:T	6.60621e-07	-1.51074	-1.12771	1.48217e-06	-1.5423	-1.13435
36710743	chr22:36710743:G:A	1.74157e-06	-1.57814	-0.0909409	3.99312e-06	-1.57417	-0.111412
36710910	chr22:36710910:C:A	9.71672e-06	-1.23322e-10	0.0499752	2.00068e-05	-1.23322e-10	-0.0740836
36711221	chr22:36711221:A:C	6.66275e-07	-1.39635	-1.23358	1.47143e-06	-1.4304	-1.25352
36712049	chr22:36712049:G:A	3.82079e-06	-1.23322e-10	-0.883414	8.3748e-06	-1.23322e-10	-0.944928
36712103	chr22:36712103:A:G	1.845e-06	-1.61139	-3.57427e-10	4.29614e-06	-1.61244	-3.57427e-10
36712220	chr22:36712220:C:T	1.4461e-06	-1.60811	-0.24689	3.15028e-06	-1.59855	-0.324109
36712247	chr22:36712247:TA:T	5.35606e-07	-1.55528	-1.29295	1.22828e-06	-1.57499	-1.28956
36712253	chr22:36712253:G:A	2.52466e-06	-1.58402	0.28625	5.3288e-06	-1.54519	0.148162
36712421	chr22:36712421:G:T	1.69566e-06	-1.61409	-0.0817051	3.66607e-06	-1.60804	-0.162997
36712498	chr22:36712498:G:A	5.99627e-07	-1.52398	-1.21134	1.35088e-06	-1.5531	-1.2163
36712506	chr22:36712506:A:G	8.525e-07	-1.05479	-1.32866	1.82686e-06	-1.11516	-1.3524
36712612	chr22:36712612:T:C	5.11086e-07	-1.56188	-1.33321	1.20769e-06	-1.56694	-1.31451
36712638	chr22:36712638:G:A	8.68724e-07	-1.00977	-1.35483	1.89664e-06	-1.07248	-1.35759
36712647	chr22:36712647:G:A	4.4536e-06	-1.04998	0.319824	9.91501e-06	-1.21076	0.434651
36712677	chr22:36712677:C:T	5.43822e-07	-1.47789	-1.35512	1.27137e-06	-1.46749	-1.36256
36712814	chr22:36712814:G:A	1.06038e-05	-1.23322e-10	0.137337	2.1758e-05	-1.23322e-10	0.00982587
36713264	chr22:36713264:G:A	4.58232e-06	-0.960025	0.258359	9.91122e-06	-1.13799	0.361503
36713320	chr22:36713320:T:C	4.90897e-06	-1.23322e-10	-0.63281	1.0327e-05	-1.23322e-10	-0.735389
36713472	chr22:36713472:G:T	5.62578e-06	-1.23322e-10	-0.496514	1.3818e-05	-1.23322e-10	-0.444181
36713608	chr22:36713608:A:C	8.81268e-07	-1.14128	-1.20898	1.85815e-06	-1.17062	-1.27995
36713638	chr22:36713638:C:G	1.37861e-05	-1.23322e-10	0.399791	3.11847e-05	-1.23322e-10	0.369774
36713823	chr22:36713823:G:A	3.78305e-06	-1.23322e-10	-0.893343	8.34109e-06	-1.23322e-10	-0.948961
36713890	chr22:36713890:T:A	1.12233e-05	-1.23322e-10	0.194116	2.08865e-05	-1.23322e-10	-0.0310519
36714120	chr22:36714120:G:A	3.13889e-06	-1.23322e-10	-1.08	7.00446e-06	-1.23322e-10	-1.12361
36714224	chr22:36714224:T:C	7.78071e-07	-1.52152	-0.953286	1.79295e-06	-1.54224	-0.944049
36714714	chr22:36714714:G:A	4.39434e-06	-1.24743	0.503879	9.88659e-06	-1.37534	0.596364
36715715	chr22:36715715:A:C	5.59899e-07	-1.57147	-1.2324	1.25464e-06	-1.56763	-1.27568
36716168	chr22:36716168:T:A	5.34629e-06	-0.84156	0.29409	1.1475e-05	-1.02882	0.398833
36716415	chr22:36716415:C:T	4.85274e-06	-1.23322e-10	-0.64433	1.02133e-05	-1.23322e-10	-0.746467
36716608	chr22:36716608:C:T	1.86474e-06	-1.60075	-3.57427e-10	4.31537e-06	-1.60797	-3.57427e-10
36716647	chr22:36716647:C:T	6.18976e-07	-1.54829	-1.15527	1.35955e-06	-1.53586	-1.22714
36716772	chr22:36716772:A:C	6.90103e-07	-1.54685	-1.04794	1.49268e-06	-1.53511	-1.13448
36717059	chr22:36717059:T:C	3.89138e-06	-1.23322e-10	-0.86511	8.29329e-06	-1.23322e-10	-0.954709
36717323	chr22:36717323:G:A	1.06102e-06	-0.823259	-1.34138	2.4284e-06	-0.899478	-1.28344
36717340	chr22:36717340:G:A	1.08672e-06	-0.782036	-1.35868	2.39301e-06	-0.844411	-1.35319
36717449	chr22:36717449:TATGTAAAGTCTGTA:T	4.04801e-06	-1.23322e-10	-0.825647	9.02242e-06	-1.23322e-10	-0.870442
36717574	chr22:36717574:T:G	4.12879e-06	-1.23322e-10	-0.805889	9.8404e-06	-1.23322e-10	-0.783659
36717753	chr22:36717753:G:T	5.60266e-06	-0.810552	0.30992	1.19539e-05	-1.00406	0.414962
36717997	chr22:36717997:T:C	4.13945e-06	-1.23322e-10	-0.80331	9.22109e-06	-1.23322e-10	-0.848661
36718142	chr22:36718142:G:T	2.88678e-06	-1.23322e-10	-1.16373	6.49041e-06	-1.23322e-10	-1.19983
36718169	chr22:36718169:C:T	6.85152e-06	-1.23322e-10	-0.299402	1.44549e-05	-1.23322e-10	-0.399124
36718740	chr22:36718740:G:T	6.0309e-06	-0.804092	0.377115	1.28634e-05	-0.998343	0.482573
36718925	chr22:36718925:A:G	6.37839e-07	-1.61058	-1.06296	1.48788e-06	-1.60828	-1.06452
36719113	chr22:36719113:G:A	6.32946e-07	-1.51038	-1.17087	1.48684e-06	-1.52476	-1.14874
36719203	chr22:36719203:G:A	3.45244e-06	-1.52705	0.542257	6.47201e-06	-1.51109	0.308421
36719238	chr22:36719238:C:T	7.48007e-07	-1.59636	-0.917857	1.78942e-06	-1.60485	-0.883411
36719421	chr22:36719421:G:A	4.14234e-06	-1.23322e-10	-0.802612	9.05791e-06	-1.23322e-10	-0.866517
36719757	chr22:36719757:A:T	3.11844e-06	-1.23322e-10	-1.08654	6.95425e-06	-1.23322e-10	-1.1308
36719804	chr22:36719804:C:T	1.74055e-05	-1.23322e-10	0.632912	3.92779e-05	-1.23322e-10	0.600508
36720142	chr22:36720142:G:A	1.57016e-05	-1.23322e-10	0.52989	3.54497e-05	-1.23322e-10	0.497959
36720486	chr22:36720486:T:A	2.36549e-06	-1.23322e-10	-1.36289	5.5202e-06	-1.23322e-10	-1.36174
36720512	chr22:36720512:C:T	1.90507e-06	-1.57936	-3.57427e-10	4.38796e-06	-1.59129	-3.57427e-10
36721010	chr22:36721010:T:C	5.15635e-07	-1.60646	-1.27977	1.27704e-06	-1.61206	-1.21355
36721039	chr22:36721039:G:A	2.25476e-06	-1.47592	0.0650893	4.29307e-06	-1.44365	-0.1695
36721268	chr22:36721268:T:C	6.40052e-07	-1.51107	-1.15901	1.40576e-06	-1.54525	-1.18433
36721774	chr22:36721774:C:T	2.32735e-06	-1.46421	0.0850685	4.43002e-06	-1.43064	-0.151115
36722059	chr22:36722059:C:T	6.77102e-07	-1.49422	-1.11959	1.51814e-06	-1.52571	-1.12696
36722244	chr22:36722244:C:A	4.88455e-07	-1.60969	-1.33069	1.15535e-06	-1.61569	-1.31006
36722370	chr22:36722370:C:T	4.24739e-06	-0.777568	-3.57427e-10	9.94706e-06	-0.772878	-3.57427e-10
36722498	chr22:36722498:C:T	5.35781e-07	-1.48508	-1.36282	1.29982e-06	-1.48378	-1.32416
36723316	chr22:36723316:A:C	5.86978e-07	-1.60416	-1.15248	1.34561e-06	-1.56947	-1.20383
36723320	chr22:36723320:T:G	2.92582e-06	-1.23322e-10	-1.1503	6.93816e-06	-1.23322e-10	-1.13312
36723447	chr22:36723447:C:T	5.80519e-06	-1.23322e-10	-0.465121	1.45162e-05	-1.23322e-10	-0.39489
36723457	chr22:36723457:G:A	1.60152e-05	-1.23322e-10	0.549668	3.6484e-05	-1.23322e-10	0.526718
36723571	chr22:36723571:T:C	7.53695e-07	-1.52469	-0.981954	1.64771e-06	-1.55599	-1.01478
36723718	chr22:36723718:A:C	2.39864e-06	-1.23322e-10	-1.34897	5.65532e-06	-1.23322e-10	-1.33756
36723849	chr22:36723849:T:C	2.66455e-06	-1.23322e-10	-1.24384	6.03555e-06	-1.23322e-10	-1.27249
36724140	chr22:36724140:C:T	1.86342e-06	-1.60146	-3.57427e-10	4.31057e-06	-1.60908	-3.57427e-10
36724143	chr22:36724143:ACT:A	6.46303e-07	-1.56606	-1.0943	1.5078e-06	-1.58927	-1.07024
36724399	chr22:36724399:G:A	2.39913e-06	-1.23322e-10	-1.34877	5.65686e-06	-1.23322e-10	-1.33729
36724407	chr22:36724407:C:T	5.30884e-06	-1.23322e-10	-0.5545	1.14106e-05	-1.23322e-10	-0.63561
36724820	chr22:36724820:T:C	7.62653e-07	-1.54503	-0.949795	1.72412e-06	-1.56944	-0.955998
36725639	chr22:36725639:A:G	7.53848e-07	-1.50702	-0.999418	1.64341e-06	-1.54139	-1.03199
36725700	chr22:36725700:T:C	4.77909e-06	-1.23322e-10	-0.659622	1.035e-05	-1.23322e-10	-0.733172
36725798	chr22:36725798:G:A	2.71673e-06	-1.23322e-10	-1.22444	6.14011e-06	-1.23322e-10	-1.25531
36725857	chr22:36725857:G:A	2.37761e-06	-1.23322e-10	-1.35778	5.58451e-06	-1.23322e-10	-1.35016
36726306	chr22:36726306:T:C	2.61566e-06	-1.34115	0.0787875	6.9405e-06	-1.39813	0.265353
36726310	chr22:36726310:A:G	1.87176e-06	-1.59699	-3.57427e-10	4.32739e-06	-1.60519	-3.57427e-10
36726410	chr22:36726410:A:G	5.03873e-07	-1.54774	-1.36157	1.14682e-06	-1.57026	-1.36291
36726428	chr22:36726428:G:T	5.04015e-07	-1.54766	-1.36137	1.14691e-06	-1.57018	-1.3629
36726557	chr22:36726557:A:T	1.23872e-06	-1.59622	-0.413571	3.02386e-06	-1.60528	-0.358339
36726965	chr22:36726965:A:C	4.19433e-06	-1.23322e-10	-0.79014	9.16683e-06	-1.23322e-10	-0.854564
36727250	chr22:36727250:C:T	1.91821e-06	-1.57248	-3.57427e-10	4.42981e-06	-1.5818	-3.57427e-10
36727880	chr22:36727880:T:C	1.62534e-05	-1.23322e-10	0.564427	3.68099e-05	-1.23322e-10	0.535613
36728246	chr22:36728246:G:A	3.29063e-06	-1.03279	-3.57427e-10	7.62948e-06	-1.03813	-3.57427e-10
36728253	chr22:36728253:T:C	3.76396e-06	-1.59672	0.698316	5.99908e-06	-1.61037	0.331816
36729231	chr22:36729231:C:A	2.7847e-06	-1.23322e-10	-1.19973	6.69706e-06	-1.23322e-10	-1.16849
36729353	chr22:36729353:C:T	2.59967e-06	-1.23322e-10	-1.26849	5.9107e-06	-1.23322e-10	-1.29339
36729356	chr22:36729356:C:T	4.055e-06	-1.23322e-10	-0.823922	1.04297e-05	-1.23322e-10	-0.725502
36729544	chr22:36729544:G:A	3.00607e-06	-1.23322e-10	-1.12324	7.27445e-06	-1.23322e-10	-1.08579
36730001	chr22:36730001:C:T	6.26449e-07	-1.53725	-1.15431	1.33003e-06	-1.53463	-1.25032
36730232	chr22:36730232:C:G	3.18225e-06	-1.23322e-10	-1.06628	7.63458e-06	-1.23322e-10	-1.03747
36730891	chr22:36730891:T:G	1.06385e-05	-1.23322e-10	0.140603	2.44013e-05	-1.23322e-10	0.12448
36731551	chr22:36731551:T:C	4.23368e-06	-1.23322e-10	-0.780802	9.19944e-06	-1.23322e-10	-0.851012
36732056	chr22:36732056:A:C	9.83074e-06	-1.23322e-10	0.061641	2.13909e-05	-1.23322e-10	-0.0071906
36733258	chr22:36733258:C:G	3.11211e-06	-1.23322e-10	-1.08857	7.82393e-06	-1.23322e-10	-1.01297
36733295	chr22:36733295:C:T	1.91629e-06	-1.57348	-3.57427e-10	4.44644e-06	-1.57805	-3.57427e-10
36733392	chr22:36733392:A:G	5.3518e-07	-1.52353	-1.3255	1.21793e-06	-1.5735	-1.29951
36733630	chr22:36733630:G:A	3.06336e-06	-1.23322e-10	-1.10436	6.8325e-06	-1.23322e-10	-1.14846
36733672	chr22:36733672:C:T	3.63523e-06	-1.23322e-10	-0.933201	8.72726e-06	-1.23322e-10	-0.903704
36734227	chr22:36734227:C:T	5.668e-07	-1.51926	-1.27236	1.30685e-06	-1.57104	-1.23149
36734403	chr22:36734403:G:C	2.8876e-06	-1.23322e-10	-1.16345	6.57514e-06	-1.23322e-10	-1.18686
36734567	chr22:36734567:A:G	1.99984e-06	-1.53081	-3.57427e-10	4.65561e-06	-1.53208	-3.57427e-10
36734623	chr22:36734623:C:T	8.56332e-06	-1.23322e-10	-0.0763846	1.87086e-05	-1.23322e-10	-0.141172
36734666	chr22:36734666:A:G	7.29512e-07	-1.58814	-0.951108	1.66706e-06	-1.49146	-1.06763
36735814	chr22:36735814:A:G	4.73285e-07	-1.61349	-1.35844	1.12657e-06	-1.58841	-1.36257
36735959	chr22:36735959:T:C	8.94859e-07	-1.2233	-1.11166	2.01025e-06	-1.32775	-1.04415
36736513	chr22:36736513:G:A	2.38191e-06	-1.23322e-10	-1.35597	5.60833e-06	-1.23322e-10	-1.3459
36736569	chr22:36736569:C:T	3.03118e-06	-1.23322e-10	-1.11492	6.76769e-06	-1.23322e-10	-1.158
36737368	chr22:36737368:C:T	7.46477e-07	-1.45075	-1.06552	1.54925e-06	-1.43694	-1.19545
36737619	chr22:36737619:G:T	3.10448e-06	-1.23322e-10	-1.09103	6.98857e-06	-1.23322e-10	-1.12588
36737690	chr22:36737690:G:A	2.48961e-06	-1.23322e-10	-1.31175	5.69409e-06	-1.23322e-10	-1.33073
36737770	chr22:36737770:T:A	3.10782e-06	-1.23322e-10	-1.08995	6.99567e-06	-1.23322e-10	-1.12486
36737906	chr22:36737906:A:G	4.59885e-06	-1.23322e-10	-0.698066	1.00277e-05	-1.23322e-10	-0.764802
36737992	chr22:36737992:G:C	7.10675e-07	-1.23541	-1.33	1.5304e-06	-1.34292	-1.30171
36738517	chr22:36738517:T:C	6.96442e-07	-1.25083	-1.33482	1.5082e-06	-1.35104	-1.3082
36738831	chr22:36738831:G:A	4.81148e-06	-1.23322e-10	-0.652867	1.04683e-05	-1.23322e-10	-0.721808
36738832	chr22:36738832:G:A	4.81148e-06	-1.23322e-10	-0.652867	1.04683e-05	-1.23322e-10	-0.721808
36739260	chr22:36739260:G:A	7.72297e-07	-1.46686	-1.0154	1.56617e-06	-1.45094	-1.17058
36740118	chr22:36740118:G:C	1.29068e-05	-1.23322e-10	0.333879	2.95299e-05	-1.23322e-10	0.315248
36740449	chr22:36740449:G:A	5.76743e-07	-1.48239	-1.29184	1.28421e-06	-1.47153	-1.34848
36740941	chr22:36740941:C:T	4.75904e-07	-1.61219	-1.35422	1.13046e-06	-1.58468	-1.36284
36741020	chr22:36741020:G:A	2.3917e-06	-0.975922	-0.375945	5.23177e-06	-1.13842	-0.27699
36741538	chr22:36741538:G:A	5.67562e-07	-1.50283	-1.28745	1.25929e-06	-1.49303	-1.34657
36741739	chr22:36741739:G:A	1.11432e-06	-1.48011	-0.635517	2.07607e-06	-1.45779	-0.881887
36741975	chr22:36741975:T:C	5.18793e-07	-1.61128	-1.26884	1.32502e-06	-1.57879	-1.20994
36743318	chr22:36743318:A:C	2.55001e-06	-1.23322e-10	-1.28778	6.14877e-06	-1.23322e-10	-1.2539
36743326	chr22:36743326:G:C	9.45609e-07	-0.916978	-1.36282	2.08854e-06	-0.983545	-1.35014
36743345	chr22:36743345:T:C	2.37343e-06	-1.23322e-10	-1.35954	5.51471e-06	-1.23322e-10	-1.36274
36743473	chr22:36743473:T:C	3.35255e-06	-1.01415	-3.57427e-10	7.45593e-06	-1.06115	-3.57427e-10
36744166	chr22:36744166:G:A	2.9087e-06	-1.23322e-10	-1.15617	6.5201e-06	-1.23322e-10	-1.19526
36744368	chr22:36744368:C:T	2.51753e-06	-1.23322e-10	-1.30059	6.063e-06	-1.23322e-10	-1.26795
36744753	chr22:36744753:A:G	1.171e-06	-1.10647	-0.959544	2.3799e-06	-1.16094	-1.04216
36744798	chr22:36744798:G:A	4.18378e-06	-1.23322e-10	-0.792658	9.11277e-06	-1.23322e-10	-0.860478
36744857	chr22:36744857:C:T	5.20667e-06	-1.23322e-10	-0.573932	1.16102e-05	-1.23322e-10	-0.618273
36744873	chr22:36744873:C:T	2.49872e-06	-1.23322e-10	-1.30809	6.00625e-06	-1.23322e-10	-1.27735
36745173	chr22:36745173:C:T	2.47061e-06	-1.23322e-10	-1.31941	5.82523e-06	-1.23322e-10	-1.30796
36745183	chr22:36745183:T:C	6.3227e-07	-1.36064	-1.32167	1.53223e-06	-1.32633	-1.3171
36745513	chr22:36745513:C:T	1.19733e-06	-1.30487	-0.738907	2.4441e-06	-1.3106	-0.865883
36745624	chr22:36745624:A:G	4.15822e-06	-1.23322e-10	-0.798787	1.10681e-05	-1.23322e-10	-0.66609
36745848	chr22:36745848:C:T	1.42874e-05	-1.23322e-10	0.435504	3.04698e-05	-1.23322e-10	0.346581
36745941	chr22:36745941:T:C	4.85355e-06	-1.23322e-10	-0.644163	1.05042e-05	-1.23322e-10	-0.718377
36746016	chr22:36746016:T:C	2.44289e-06	-1.23322e-10	-1.33069	5.61521e-06	-1.23322e-10	-1.34468
36746327	chr22:36746327:C:T	1.61614e-06	-0.463714	-1.28012	3.55814e-06	-0.479731	-1.32118
36746440	chr22:36746440:T:A	3.81152e-06	-1.23322e-10	-0.885845	8.74426e-06	-1.23322e-10	-0.901758
36746610	chr22:36746610:A:G	1.94551e-06	-1.55835	-3.57427e-10	4.52131e-06	-1.56135	-3.57427e-10
36746666	chr22:36746666:T:A	2.60129e-06	-1.23322e-10	-1.26787	6.16205e-06	-1.23322e-10	-1.25175
36746910	chr22:36746910:C:T	4.59912e-06	-1.23322e-10	-0.698009	1.06643e-05	-1.23322e-10	-0.703254
36747133	chr22:36747133:A:G	2.59729e-06	-1.23322e-10	-1.26941	7.13847e-06	-1.23322e-10	-1.10466
36747153	chr22:36747153:C:T	2.79386e-06	-1.23322e-10	-1.19645	8.035e-06	-1.23322e-10	-0.986348
36752116	chr22:36752116:C:T	4.10437e-06	-1.23322e-10	-0.81182	8.63029e-06	-1.23322e-10	-0.914876
36752152	chr22:36752152:T:C	3.25459e-06	-1.23322e-10	-1.04381	7.89197e-06	-1.23322e-10	-1.00431
36752676	chr22:36752676:ACTCCT:A	1.54708e-05	-1.23322e-10	0.515081	3.13152e-05	-1.23322e-10	0.373947
36752891	chr22:36752891:T:C	6.3726e-07	-1.50138	-1.17307	1.45817e-06	-1.52404	-1.16893
36753048	chr22:36753048:C:A	3.35683e-06	-1.23322e-10	-1.01288	8.14507e-06	-1.23322e-10	-0.972743
36753292	chr22:36753292:C:T	9.78723e-07	-1.61585	-0.629532	2.82562e-06	-1.60912	-0.422307
36753307	chr22:36753307:T:C	1.85189e-06	-1.60767	-3.57427e-10	4.34372e-06	-1.60142	-3.57427e-10
36753644	chr22:36753644:G:T	3.66889e-06	-1.23322e-10	-0.923984	9.44872e-06	-1.23322e-10	-0.824276
36753726	chr22:36753726:T:C	2.80229e-06	-1.23322e-10	-1.19344	6.29632e-06	-1.23322e-10	-1.23019
36753866	chr22:36753866:G:A	4.73204e-06	-0.665178	-0.00433828	1.16007e-05	-0.46921	-0.14988
36754122	chr22:36754122:C:T	2.36547e-06	-1.23322e-10	-1.3629	5.51743e-06	-1.23322e-10	-1.36224
36754590	chr22:36754590:G:A	2.73107e-06	-1.23322e-10	-1.21918	6.28963e-06	-1.23322e-10	-1.23125
36754774	chr22:36754774:G:A	8.71702e-06	-1.23322e-10	-0.0585953	1.79663e-05	-1.23322e-10	-0.181656
36755142	chr22:36755142:C:T	4.45206e-06	-1.23322e-10	-0.730505	1.21014e-05	-1.23322e-10	-0.576834
36755948	chr22:36755948:G:A	2.77774e-06	-1.23322e-10	-1.20224	6.22672e-06	-1.23322e-10	-1.2413
36756207	chr22:36756207:A:T	4.36986e-06	-1.23322e-10	-0.749141	1.14352e-05	-1.23322e-10	-0.633456
36756215	chr22:36756215:C:T	3.1135e-06	-1.23322e-10	-1.08813	7.52842e-06	-1.23322e-10	-1.05147
36757018	chr22:36757018:G:A	1.31e-05	-1.04807	1.39681	4.15104e-05	-1.0787	1.73449
36757141	chr22:36757141:C:T	1.12872e-06	-1.40373	-0.699055	3.3502e-06	-1.44941	-0.411723
36757399	chr22:36757399:A:G	5.97953e-07	-1.42777	-1.31034	1.23929e-06	-1.52436	-1.33126
36757530	chr22:36757530:TAA:T	7.40337e-07	-1.33667	-1.18785	1.47804e-06	-1.44598	-1.23346
36758004	chr22:36758004:C:T	1.84007e-06	-1.61407	-3.57427e-10	4.2805e-06	-1.61609	-3.57427e-10
36758247	chr22:36758247:T:C	1.40856e-05	-1.23322e-10	0.421283	3.4577e-05	-1.23322e-10	0.473035
36758759	chr22:36758759:A:T	2.83155e-06	-1.23322e-10	-1.18305	7.17571e-06	-1.23322e-10	-1.09945
36759030	chr22:36759030:C:T	2.79048e-05	-1.23322e-10	1.10493	6.46815e-05	-1.23322e-10	1.09932
36759195	chr22:36759195:TCCAC:T	2.33731e-06	-1.37487	-3.57427e-10	5.94989e-06	-1.28678	-3.57427e-10
36759413	chr22:36759413:A:C	9.81405e-07	-0.887808	-1.35483	2.13823e-06	-0.953455	-1.35672
36760022	chr22:36760022:C:T	2.50286e-06	-1.23322e-10	-1.30644	5.67029e-06	-1.23322e-10	-1.33492
36760102	chr22:36760102:C:T	2.46456e-06	-1.23322e-10	-1.32186	5.6108e-06	-1.23322e-10	-1.34546
36760863	chr22:36760863:C:T	2.40904e-06	-1.23322e-10	-1.34464	5.53725e-06	-1.23322e-10	-1.35866
36760988	chr22:36760988:C:T	1.52371e-06	-0.595754	-1.20697	3.6266e-06	-0.565999	-1.21586
36761507	chr22:36761507:G:C	1.5283e-06	-0.485212	-1.3145	4.78165e-06	-0.233252	-1.27212
36761528	chr22:36761528:T:C	7.95604e-07	-1.32771	-1.12482	1.57609e-06	-1.43838	-1.17683
36761803	chr22:36761803:G:A	4.88059e-07	-1.61617	-1.32503	1.09734e-06	-1.615	-1.36227
36762040	chr22:36762040:A:C	3.19547e-06	-1.23322e-10	-1.06214	8.07948e-06	-1.23322e-10	-0.980828
36762081	chr22:36762081:A:AG	2.49628e-06	-1.23322e-10	-1.30907	5.66283e-06	-1.23322e-10	-1.33623
36762364	chr22:36762364:T:C	2.44464e-06	-1.23322e-10	-1.32998	5.61555e-06	-1.23322e-10	-1.34462
36762941	chr22:36762941:G:A	5.06128e-06	-1.23322e-10	-0.602252	1.09372e-05	-1.23322e-10	-0.677982
36763057	chr22:36763057:C:G	2.61955e-06	-1.23322e-10	-1.26087	5.85175e-06	-1.23322e-10	-1.30341
36763283	chr22:36763283:A:T	4.00743e-05	-1.23322e-10	1.46686	9.09587e-05	-1.23322e-10	1.44025
36763306	chr22:36763306:G:A	8.44954e-07	-1.40326	-0.989087	1.63808e-06	-1.47725	-1.09938
36763456	chr22:36763456:T:A	3.25793e-06	-1.23322e-10	-1.04278	8.25514e-06	-1.23322e-10	-0.959319
36763775	chr22:36763775:T:C	6.31465e-07	-1.35608	-1.3275	1.28392e-06	-1.47701	-1.34322
36764202	chr22:36764202:C:T	2.84079e-06	-1.23322e-10	-1.17979	7.19861e-06	-1.23322e-10	-1.09627
36764441	chr22:36764441:C:T	2.42001e-06	-1.23322e-10	-1.3401	5.60117e-06	-1.23322e-10	-1.34718
36764534	chr22:36764534:A:G	2.57582e-06	-1.23322e-10	-1.2777	5.79275e-06	-1.23322e-10	-1.31355
36764577	chr22:36764577:C:T	1.15669e-06	-0.71541	-1.3629	3.71943e-06	-0.407759	-1.34883
36765325	chr22:36765325:G:A	2.91285e-06	-1.23322e-10	-1.15474	7.16723e-06	-1.23322e-10	-1.10064
36765620	chr22:36765620:G:A	2.39705e-06	-1.23322e-10	-1.34963	5.55172e-06	-1.23322e-10	-1.35605
36765909	chr22:36765909:A:C	2.59397e-06	-1.23322e-10	-1.27068	5.82442e-06	-1.23322e-10	-1.3081
36766345	chr22:36766345:C:T	2.10747e-06	-1.47838	-3.57427e-10	5.12457e-06	-1.43611	-3.57427e-10
36766367	chr22:36766367:A:G	2.00739e-06	-1.52704	-3.57427e-10	4.73767e-06	-1.51461	-3.57427e-10
36767036	chr22:36767036:C:T	1.85755e-06	-0.295912	-1.3087	3.88033e-06	-0.354233	-1.36
36767285	chr22:36767285:C:T	8.17023e-07	-1.31901	-1.10696	1.61219e-06	-1.43154	-1.16102
36767682	chr22:36767682:A:G	2.06036e-06	-0.247869	-1.25312	4.92045e-06	-0.216715	-1.26004
36767954	chr22:36767954:C:T	2.54895e-06	-1.23322e-10	-1.28819	6.17068e-06	-1.23322e-10	-1.25035
36768829	chr22:36768829:C:G	1.13281e-05	-1.23322e-10	0.203417	2.48733e-05	-1.23322e-10	0.143642
36769757	chr22:36769757:G:A	1.75327e-06	-0.453507	-1.20888	4.16043e-06	-0.426667	-1.21787
36769773	chr22:36769773:T:C	1.80489e-06	-0.403748	-1.22963	4.28264e-06	-0.37781	-1.23777
36769859	chr22:36769859:T:C	5.93311e-07	-1.39873	-1.34718	1.22909e-06	-1.50695	-1.35692
36770413	chr22:36770413:C:T	8.07526e-07	-1.35243	-1.08522	1.59857e-06	-1.45822	-1.14282
36770630	chr22:36770630:C:T	8.00038e-07	-1.35493	-1.09204	1.58556e-06	-1.46021	-1.14901
36771301	chr22:36771301:C:T	3.29344e-06	-1.23322e-10	-1.03194	8.04466e-06	-1.23322e-10	-0.985147
36771302	chr22:36771302:A:G	8.03097e-07	-1.42946	-1.01369	1.60776e-06	-1.51559	-1.07973
36771927	chr22:36771927:C:T	5.56058e-06	-1.23322e-10	-0.50817	1.63783e-05	-1.23322e-10	-0.274201
36772594	chr22:36772594:A:G	7.34117e-07	-1.405	-1.12796	1.4824e-06	-1.49729	-1.1792
36772681	chr22:36772681:C:T	9.63594e-07	-1.29168	-0.969275	1.86539e-06	-1.40595	-1.04074
36772737	chr22:36772737:A:G	3.34936e-06	-1.23322e-10	-1.0151	9.26722e-06	-1.23322e-10	-0.843672
36773373	chr22:36773373:C:T	2.38517e-06	-1.23322e-10	-1.3546	5.59154e-06	-1.23322e-10	-1.3489
36773468	chr22:36773468:A:G	2.7329e-06	-1.23322e-10	-1.21851	6.57272e-06	-1.23322e-10	-1.18723
36773877	chr22:36773877:A:T	6.44026e-06	-1.23322e-10	-0.361303	1.95768e-05	-1.23322e-10	-0.0958094
36774137	chr22:36774137:C:T	2.77622e-06	-1.23322e-10	-1.20278	6.61523e-06	-1.23322e-10	-1.18078
36774776	chr22:36774776:C:T	8.53589e-07	-1.33435	-1.04783	1.68146e-06	-1.43985	-1.11064
36774797	chr22:36774797:G:A	2.37564e-06	-1.23322e-10	-1.35861	5.56435e-06	-1.23322e-10	-1.35377
36774856	chr22:36774856:T:C	6.21903e-07	-1.3605	-1.33834	1.39054e-06	-1.38321	-1.35725
36774871	chr22:36774871:C:T	1.65751e-06	-0.428307	-1.29025	3.50341e-06	-0.457509	-1.35891
36774933	chr22:36774933:C:T	1.69355e-06	-0.398797	-1.29825	3.61326e-06	-0.424698	-1.36085
36775030	chr22:36775030:T:C	2.37497e-06	-1.23322e-10	-1.35889	5.56639e-06	-1.23322e-10	-1.35341
36775567	chr22:36775567:A:G	2.22445e-06	-0.197711	-1.22665	5.00609e-06	-0.108254	-1.35125
36776087	chr22:36776087:G:A	5.1407e-06	-1.23322e-10	-0.586684	1.51639e-05	-1.23322e-10	-0.351237
36776377	chr22:36776377:A:G	5.06036e-07	-1.55917	-1.34585	1.22045e-06	-1.52462	-1.34632
36776492	chr22:36776492:G:A	4.80294e-06	-1.23322e-10	-0.654645	1.40179e-05	-1.23322e-10	-0.429821
36776493	chr22:36776493:C:T	5.70806e-06	-1.23322e-10	-0.481994	1.41858e-05	-1.23322e-10	-0.417917
36777041	chr22:36777041:A:G	7.08586e-07	-1.40933	-1.15903	1.43699e-06	-1.49946	-1.20814
36777049	chr22:36777049:G:A	2.06547e-06	-1.49852	-3.57427e-10	5.00028e-06	-1.46066	-3.57427e-10
36777638	chr22:36777638:AG:A	1.00454e-05	-1.23322e-10	0.0832447	2.37655e-05	-1.23322e-10	0.0980797
36777787	chr22:36777787:G:A	7.68169e-06	-1.23322e-10	-0.185033	2.35543e-05	-1.23322e-10	0.0891512
36777903	chr22:36777903:T:C	4.81249e-06	-1.23322e-10	-0.652659	1.40556e-05	-1.23322e-10	-0.427132
36778759	chr22:36778759:T:C	2.79694e-06	-1.23322e-10	-1.19535	6.45228e-06	-1.23322e-10	-1.20572
36778907	chr22:36778907:T:A	3.65796e-06	-1.23322e-10	-0.926967	1.02324e-05	-1.23322e-10	-0.744594
36779586	chr22:36779586:G:A	1.83638e-06	-1.61608	-3.57427e-10	4.28397e-06	-1.61528	-3.57427e-10
36779680	chr22:36779680:C:T	7.2919e-06	-1.23322e-10	-0.237109	2.22182e-05	-1.23322e-10	0.0307589
36780037	chr22:36780037:C:T	7.17512e-06	-1.23322e-10	-0.253253	2.18192e-05	-1.23322e-10	0.0126332
36780155	chr22:36780155:C:T	7.25349e-07	-1.38113	-1.16385	1.46232e-06	-1.47675	-1.21338
36781118	chr22:36781118:C:T	7.28967e-06	-1.23322e-10	-0.237414	2.22045e-05	-1.23322e-10	0.0301398
36781146	chr22:36781146:A:G	6.64125e-07	-1.45294	-1.18021	1.36813e-06	-1.5295	-1.22721
36781594	chr22:36781594:T:C	6.86792e-07	-1.43181	-1.16779	1.40386e-06	-1.51498	-1.21595
36781834	chr22:36781834:C:T	6.17014e-07	-1.61623	-1.0905	1.61668e-06	-1.61144	-0.978343
36782566	chr22:36782566:T:C	2.07863e-06	-1.49216	-3.57427e-10	5.07244e-06	-1.44633	-3.57427e-10
36782670	chr22:36782670:G:C	4.46348e-06	-1.23322e-10	-0.727945	1.17402e-05	-1.23322e-10	-0.607139
36783502	chr22:36783502:G:C	6.33384e-07	-1.43735	-1.2432	1.31164e-06	-1.5187	-1.28018
36783860	chr22:36783860:G:A	5.88447e-06	-1.23322e-10	-0.451556	1.42169e-05	-1.23322e-10	-0.415727
36783927	chr22:36783927:C:A	5.79091e-06	-1.23322e-10	-0.467584	1.39958e-05	-1.23322e-10	-0.4314
36784140	chr22:36784140:G:A	6.1646e-07	-1.61625	-1.09138	1.61208e-06	-1.61307	-0.979556
36784359	chr22:36784359:C:T	4.05381e-06	-1.23322e-10	-0.824217	9.71044e-06	-1.23322e-10	-0.796954
36784695	chr22:36784695:A:C	2.5148e-06	-1.23322e-10	-1.30168	6.01514e-06	-1.23322e-10	-1.27588
36785461	chr22:36785461:G:A	2.50201e-06	-1.23322e-10	-1.30678	5.91686e-06	-1.23322e-10	-1.29235
36785544	chr22:36785544:C:T	2.79733e-06	-0.224859	-0.970349	5.13653e-06	-0.233032	-1.20075
36785614	chr22:36785614:G:A	2.40194e-06	-1.23322e-10	-1.3476	5.5424e-06	-1.23322e-10	-1.35773
36785734	chr22:36785734:T:C	4.85058e-06	-0.644774	-3.57427e-10	1.07335e-05	-0.696786	-3.57427e-10
36785941	chr22:36785941:A:C	2.36554e-06	-1.23322e-10	-1.36287	5.53208e-06	-1.23322e-10	-1.35959
36786400	chr22:36786400:T:TG	3.1299e-06	-1.23322e-10	-1.08287	8.69343e-06	-1.23322e-10	-0.907588
36786446	chr22:36786446:T:C	2.54514e-06	-1.23322e-10	-1.28969	5.78522e-06	-1.23322e-10	-1.31485
36786527	chr22:36786527:G:A	2.57621e-06	-1.23322e-10	-1.27755	5.95999e-06	-1.23322e-10	-1.28509
36786708	chr22:36786708:A:G	1.95808e-06	-1.55191	-3.57427e-10	4.305e-06	-1.61038	-3.57427e-10
36786739	chr22:36786739:A:G	2.37022e-06	-1.23322e-10	-1.36089	5.56588e-06	-1.23322e-10	-1.3535
36786896	chr22:36786896:C:A	2.36545e-06	-1.23322e-10	-1.3629	5.52805e-06	-1.23322e-10	-1.36032
36786950	chr22:36786950:C:A	2.53293e-05	-1.23322e-10	1.00809	5.7412e-05	-1.23322e-10	0.980098
36787381	chr22:36787381:A:G	3.82759e-06	-1.23322e-10	-0.881637	9.39073e-06	-1.23322e-10	-0.830432
36787396	chr22:36787396:TC:T	2.36545e-06	-1.23322e-10	-1.36291	5.52896e-06	-1.23322e-10	-1.36015
36787440	chr22:36787440:C:T	2.50416e-06	-1.30592	-3.57427e-10	4.81605e-06	-1.4982	-3.57427e-10
36787923	chr22:36787923:G:A	2.36641e-06	-1.23322e-10	-1.3625	5.51596e-06	-1.23322e-10	-1.36251
36788174	chr22:36788174:C:T	9.43336e-07	-1.18178	-1.10043	2.79627e-06	-1.11349	-0.928375
36788499	chr22:36788499:T:A	2.36826e-06	-1.23322e-10	-1.36172	5.55612e-06	-1.23322e-10	-1.35526
36789032	chr22:36789032:C:T	2.37194e-06	-1.23322e-10	-1.36017	5.51446e-06	-1.23322e-10	-1.36278
36789106	chr22:36789106:A:G	2.39875e-06	-1.23322e-10	-1.34893	5.67744e-06	-1.23322e-10	-1.33365
36789159	chr22:36789159:A:G	2.40611e-06	-1.23322e-10	-1.34586	5.54701e-06	-1.23322e-10	-1.3569
36789473	chr22:36789473:C:T	2.41028e-06	-1.23322e-10	-1.34413	5.55286e-06	-1.23322e-10	-1.35584
36789542	chr22:36789542:C:G	2.41119e-06	-1.23322e-10	-1.34375	5.55536e-06	-1.23322e-10	-1.35539
36789827	chr22:36789827:A:G	2.36999e-06	-1.23322e-10	-1.36099	5.56615e-06	-1.23322e-10	-1.35345
36790058	chr22:36790058:C:T	2.89248e-06	-1.23322e-10	-1.16176	6.54463e-06	-1.23322e-10	-1.19151
36790220	chr22:36790220:A:G	2.83333e-06	-1.23322e-10	-1.18242	6.53816e-06	-1.23322e-10	-1.1925
36790587	chr22:36790587:T:C	3.27083e-06	-1.23322e-10	-1.03883	9.18476e-06	-1.23322e-10	-0.852609
36790770	chr22:36790770:C:G	2.55238e-06	-1.23322e-10	-1.28685	6.12301e-06	-1.23322e-10	-1.2581
36791814	chr22:36791814:T:C	3.98569e-06	-1.23322e-10	-0.841163	1.13194e-05	-1.23322e-10	-0.643636
36791963	chr22:36791963:C:T	2.59695e-06	-1.23322e-10	-1.26954	6.24619e-06	-1.23322e-10	-1.23818
36792309	chr22:36792309:A:C	2.38347e-06	-1.23322e-10	-1.35532	5.62286e-06	-1.23322e-10	-1.34331
36792380	chr22:36792380:T:C	2.36971e-06	-1.23322e-10	-1.3611	5.56411e-06	-1.23322e-10	-1.35382
36792500	chr22:36792500:C:T	6.00924e-06	-1.23322e-10	-0.430575	1.79101e-05	-1.23322e-10	-0.184788
36792541	chr22:36792541:G:T	2.41157e-06	-1.23322e-10	-1.34359	5.67188e-06	-1.23322e-10	-1.33463
36792595	chr22:36792595:C:G	4.1312e-06	-1.23322e-10	-0.805304	1.07385e-05	-1.23322e-10	-0.696317
36792738	chr22:36792738:T:C	4.75841e-06	-1.23322e-10	-0.663959	1.02353e-05	-1.23322e-10	-0.744316
36793330	chr22:36793330:C:T	8.78462e-06	-1.23322e-10	-0.0508706	2.72939e-05	-1.23322e-10	0.23651
36793682	chr22:36793682:G:T	2.88574e-06	-1.23322e-10	-1.16409	6.5909e-06	-1.23322e-10	-1.18446
36793873	chr22:36793873:C:T	4.79878e-05	1.64707	-3.57427e-10	9.0215e-05	1.43204	-3.57427e-10
36794301	chr22:36794301:C:T	9.83379e-07	-1.50085	-0.739788	2.96994e-06	-1.48472	-0.496897
36795374	chr22:36795374:A:G	1.81951e-06	-0.263054	-1.36225	4.35673e-06	-0.268926	-1.32951
36795397	chr22:36795397:G:A	2.46595e-06	-1.23322e-10	-1.32129	5.84788e-06	-1.23322e-10	-1.30408
36795487	chr22:36795487:G:A	4.20257e-06	-1.23322e-10	-0.788176	1.09683e-05	-1.23322e-10	-0.675143
36796640	chr22:36796640:T:C	2.37709e-06	-1.23322e-10	-1.35799	5.55328e-06	-1.23322e-10	-1.35577
36796821	chr22:36796821:C:T	3.75247e-06	-1.23322e-10	-0.901458	8.95361e-06	-1.23322e-10	-0.878098
36796898	chr22:36796898:G:A	2.49741e-06	-1.23322e-10	-1.30862	5.7931e-06	-1.23322e-10	-1.31349
36796955	chr22:36796955:A:G	1.59758e-06	-0.410229	-1.34516	3.69916e-06	-0.399631	-1.36242
36797196	chr22:36797196:A:G	2.58402e-06	-1.23322e-10	-1.27453	5.68532e-06	-1.23322e-10	-1.33227
36797375	chr22:36797375:T:G	7.89758e-07	-1.55052	-0.909382	2.17051e-06	-1.17297	-1.12222
36797385	chr22:36797385:G:A	2.40126e-06	-1.23322e-10	-1.34788	5.63091e-06	-1.23322e-10	-1.34188
36797458	chr22:36797458:C:T	4.26397e-06	-0.773673	-3.57427e-10	1.00481e-05	-0.762769	-3.57427e-10
36797496	chr22:36797496:A:G	5.21308e-06	-0.572702	-3.57427e-10	1.2233e-05	-0.566016	-3.57427e-10
36797659	chr22:36797659:G:A	2.13407e-06	-1.46584	-3.57427e-10	4.83448e-06	-1.49438	-3.57427e-10
36797843	chr22:36797843:C:G	2.37959e-06	-1.23322e-10	-1.35694	5.53521e-06	-1.23322e-10	-1.35903
36797911	chr22:36797911:G:A	2.79329e-06	-1.23322e-10	-1.19665	6.38906e-06	-1.23322e-10	-1.21557
36797942	chr22:36797942:C:A	1.92782e-06	-0.521377	-1.04611	7.09921e-06	-0.457028	-0.653143
36798130	chr22:36798130:C:G	2.76655e-06	-1.23322e-10	-1.20627	6.52945e-06	-1.23322e-10	-1.19383
36798199	chr22:36798199:C:T	2.51612e-06	-1.23322e-10	-1.30115	5.75704e-06	-1.23322e-10	-1.31973
36798278	chr22:36798278:A:C	3.02796e-06	-1.23322e-10	-1.11598	6.78475e-06	-1.23322e-10	-1.15548
36798347	chr22:36798347:T:C	4.43497e-06	-1.23322e-10	-0.734352	9.85933e-06	-1.23322e-10	-0.781737
36798396	chr22:36798396:T:C	5.06087e-06	-1.23322e-10	-0.602334	1.11785e-05	-1.23322e-10	-0.656164
36798672	chr22:36798672:A:C	6.96311e-07	-1.23047	-1.35536	1.48123e-06	-1.36194	-1.31534
36798723	chr22:36798723:A:C	7.83785e-07	-1.49014	-0.977354	1.85602e-06	-1.50382	-0.947905
36798840	chr22:36798840:A:G	8.37477e-07	-1.40076	-1.00047	1.96901e-06	-1.42043	-0.972195
36798856	chr22:36798856:T:C	8.04519e-07	-1.42711	-1.01428	1.89407e-06	-1.44525	-0.986173
36798928	chr22:36798928:C:T	2.36655e-06	-1.23322e-10	-1.36244	5.51437e-06	-1.23322e-10	-1.3628
36798957	chr22:36798957:G:C	1.00162e-06	-1.05775	-1.16451	2.26368e-06	-1.10491	-1.14825
36799000	chr22:36799000:C:T	6.31708e-07	-1.5259	-1.1573	1.29941e-06	-1.53913	-1.26912
36799132	chr22:36799132:A:T	2.47081e-06	-1.23322e-10	-1.31933	5.68091e-06	-1.23322e-10	-1.33304
36799210	chr22:36799210:G:A	1.11561e-06	-1.0164	-1.09807	2.52847e-06	-1.06431	-1.07823
36799213	chr22:36799213:C:A	1.09836e-06	-1.0285	-1.10155	2.49023e-06	-1.07602	-1.08176
36799312	chr22:36799312:G:T	1.09112e-06	-1.03075	-1.10592	2.47425e-06	-1.078	-1.08621
36799356	chr22:36799356:C:T	6.65392e-06	-1.23322e-10	-0.328667	1.43637e-05	-1.23322e-10	-0.405453
36799412	chr22:36799412:G:A	4.92234e-07	-1.57003	-1.36264	1.12692e-06	-1.58883	-1.36184
36799586	chr22:36799586:C:G	1.11028e-06	-0.994883	-1.12438	2.51379e-06	-1.04318	-1.10518
36799849	chr22:36799849:C:T	1.08199e-06	-1.0121	-1.13298	2.45314e-06	-1.0601	-1.11268
36799853	chr22:36799853:C:T	1.06385e-06	-1.01558	-1.14641	2.41084e-06	-1.06341	-1.12677
36800404	chr22:36800404:T:C	8.03893e-07	-1.15724	-1.28492	1.8954e-06	-1.16383	-1.26689
36800636	chr22:36800636:C:T	8.40678e-07	-1.1696	-1.22782	1.89719e-06	-1.22474	-1.20504
36800827	chr22:36800827:G:A	9.71718e-07	-1.14652	-1.10605	2.20726e-06	-1.19958	-1.07883
36800942	chr22:36800942:A:G	3.54093e-06	-1.23322e-10	-0.959485	8.69738e-06	-1.23322e-10	-0.907133
36801288	chr22:36801288:G:A	6.14558e-07	-1.5201	-1.19063	1.3164e-06	-1.53552	-1.25974
36801435	chr22:36801435:T:C	4.39533e-05	-1.23322e-10	1.55926	9.97446e-05	-1.23322e-10	1.53246
36801486	chr22:36801486:G:A	6.16102e-07	-1.50925	-1.19896	1.3213e-06	-1.52547	-1.26607
36801800	chr22:36801800:AAAAC:A	6.80128e-06	-0.306761	-3.57427e-10	1.5125e-05	-0.353809	-3.57427e-10
36802131	chr22:36802131:T:G	2.45121e-06	-1.23322e-10	-1.32729	5.56168e-06	-1.23322e-10	-1.35426
36802138	chr22:36802138:A:G	2.38815e-06	-1.23322e-10	-1.35336	5.53904e-06	-1.23322e-10	-1.35833
36802215	chr22:36802215:T:G	6.35401e-07	-1.52146	-1.15592	1.35159e-06	-1.53568	-1.2332
36802339	chr22:36802339:G:A	6.46091e-07	-1.49103	-1.16966	1.37439e-06	-1.50853	-1.24361
36802357	chr22:36802357:C:T	1.52426e-06	-0.453338	-1.34903	3.26985e-06	-0.538993	-1.34642
36802404	chr22:36802404:T:C	6.4877e-07	-1.49105	-1.1655	1.38024e-06	-1.50761	-1.24029
36802470	chr22:36802470:G:A	6.49261e-06	-1.23322e-10	-0.353208	1.43042e-05	-1.23322e-10	-0.4096
36802665	chr22:36802665:G:A	6.56726e-07	-1.42016	-1.22421	1.39867e-06	-1.45496	-1.27967
36802832	chr22:36802832:C:T	6.44243e-07	-1.50728	-1.15628	1.36972e-06	-1.52288	-1.23267
36802958	chr22:36802958:C:T	2.73931e-06	-1.23322e-10	-1.21617	6.89394e-06	-1.23322e-10	-1.13951
36802978	chr22:36802978:C:T	6.10401e-07	-1.35917	-1.35834	1.43343e-06	-1.36116	-1.34893
36803549	chr22:36803549:T:C	8.96716e-07	-1.09696	-1.23593	2.02188e-06	-1.23387	-1.13225
36803605	chr22:36803605:G:C	2.3952e-06	-1.23322e-10	-1.35041	5.53186e-06	-1.23322e-10	-1.35963
36803903	chr22:36803903:T:C	5.99743e-07	-1.53385	-1.20127	1.29093e-06	-1.54707	-1.26772
36804090	chr22:36804090:G:A	1.93067e-06	-0.291322	-1.27468	4.3819e-06	-0.248358	-1.34431
36804392	chr22:36804392:A:C	2.51412e-06	-1.23322e-10	-1.30195	5.63898e-06	-1.23322e-10	-1.34045
36804791	chr22:36804791:G:A	1.64834e-06	-0.403478	-1.32062	3.62789e-06	-0.452164	-1.32934
36805406	chr22:36805406:A:G	6.2604e-07	-1.52068	-1.17153	1.33712e-06	-1.5355	-1.24414
36805773	chr22:36805773:C:T	1.74092e-06	-0.306571	-1.36289	4.36439e-06	-0.262112	-1.33456
36805847	chr22:36805847:T:C	1.5212e-06	-0.456656	-1.34772	3.26943e-06	-0.541015	-1.34452
36805886	chr22:36805886:G:A	1.30747e-05	-1.23322e-10	0.346809	3.2181e-05	-1.23322e-10	0.40122
36806135	chr22:36806135:T:C	6.09979e-07	-1.52146	-1.19674	1.30944e-06	-1.53606	-1.2645
36806275	chr22:36806275:T:C	7.34349e-07	-1.44715	-1.08549	1.52757e-06	-1.47485	-1.17162
36806504	chr22:36806504:C:T	1.23309e-06	-0.654518	-1.35983	2.64446e-06	-0.739551	-1.35814
36806787	chr22:36806787:G:A	1.2356e-06	-0.668693	-1.34362	2.73055e-06	-0.726593	-1.33906
36806846	chr22:36806846:C:T	2.68952e-06	-1.23322e-10	-1.23451	6.49395e-06	-1.23322e-10	-1.19928
36806880	chr22:36806880:C:T	2.51232e-06	-1.23322e-10	-1.30267	5.91216e-06	-1.23322e-10	-1.29314
36807253	chr22:36807253:G:A	1.29336e-06	-0.665762	-1.30087	2.9021e-06	-0.661462	-1.34326
36807285	chr22:36807285:T:C	2.44827e-06	-1.23322e-10	-1.32849	5.74664e-06	-1.23322e-10	-1.32154
36807398	chr22:36807398:C:T	2.55445e-06	-1.23322e-10	-1.28604	5.87961e-06	-1.23322e-10	-1.29867
36808021	chr22:36808021:G:A	6.14597e-07	-1.41506	-1.2956	1.29022e-06	-1.47336	-1.34198
36808075	chr22:36808075:C:T	3.46937e-06	-1.23322e-10	-0.9799	8.20459e-06	-1.23322e-10	-0.965461
36808344	chr22:36808344:C:T	2.51711e-06	-1.23322e-10	-1.30076	5.75339e-06	-1.23322e-10	-1.32037
36808579	chr22:36808579:A:G	2.42662e-06	-1.23322e-10	-1.33738	5.9138e-06	-1.23322e-10	-1.29287
36808863	chr22:36808863:C:T	3.21153e-06	-1.23322e-10	-1.05713	7.2898e-06	-1.23322e-10	-1.08368
36809106	chr22:36809106:G:A	1.59189e-06	-0.402015	-1.35693	3.75996e-06	-0.414745	-1.331
36809263	chr22:36809263:C:T	5.5207e-06	-0.515368	-3.57427e-10	1.65833e-05	-0.261758	-3.57427e-10
36809430	chr22:36809430:TATA:T	5.04183e-07	-1.59864	-1.31005	1.16267e-06	-1.61428	-1.30516
36809691	chr22:36809691:C:T	2.37081e-06	-1.23322e-10	-1.36064	5.58973e-06	-1.23322e-10	-1.34922
36809804	chr22:36809804:G:A	2.83236e-06	-1.23322e-10	-1.18276	6.73373e-06	-1.23322e-10	-1.16303
36809925	chr22:36809925:T:C	2.73002e-06	-1.23322e-10	-1.21956	6.25432e-06	-1.23322e-10	-1.23688
36810004	chr22:36810004:C:T	2.37573e-06	-1.23322e-10	-1.35857	5.55698e-06	-1.23322e-10	-1.3551
36810118	chr22:36810118:T:C	8.06801e-07	-1.15019	-1.28836	1.74524e-06	-1.21183	-1.30143
36810248	chr22:36810248:C:T	4.97696e-07	-1.61533	-1.30631	1.14892e-06	-1.61479	-1.31655
36810343	chr22:36810343:C:T	3.25456e-06	-1.23322e-10	-1.04382	7.69374e-06	-1.23322e-10	-1.02975
36810827	chr22:36810827:C:T	1.15961e-06	-0.734286	-1.3415	2.57827e-06	-0.766133	-1.3569
36811034	chr22:36811034:G:A	6.13482e-07	-1.45321	-1.25927	1.31607e-06	-1.48236	-1.31314
36811136	chr22:36811136:G:C	4.78794e-07	-1.61567	-1.34469	1.19349e-06	-1.61522	-1.27805
36811876	chr22:36811876:C:G	3.48189e-06	-1.23322e-10	-0.976296	8.26173e-06	-1.23322e-10	-0.958521
36811908	chr22:36811908:C:A	1.03413e-05	0.112268	-3.57427e-10	2.19711e-05	0.0195722	-3.57427e-10
36812105	chr22:36812105:G:T	6.13562e-07	-1.3806	-1.33175	1.38758e-06	-1.38692	-1.35567
36812175	chr22:36812175:C:T	3.67196e-06	-1.23322e-10	-0.923148	8.79836e-06	-1.23322e-10	-0.89559
36812194	chr22:36812194:G:C	3.40568e-06	-1.23322e-10	-0.998428	7.67063e-06	-1.23322e-10	-1.03276
36812604	chr22:36812604:G:A	5.60317e-07	-1.5929	-1.21022	1.28581e-06	-1.61277	-1.20599
36812616	chr22:36812616:A:C	5.53827e-07	-1.56208	-1.2527	1.18237e-06	-1.5484	-1.35423
36812657	chr22:36812657:A:AT	5.4811e-07	-1.61309	-1.21206	1.11959e-06	-1.61578	-1.34141
36812742	chr22:36812742:A:G	5.64698e-07	-1.45251	-1.34283	1.22197e-06	-1.51418	-1.35552
36812762	chr22:36812762:T:C	5.57963e-07	-1.46513	-1.3422	1.20933e-06	-1.52489	-1.3552
36812908	chr22:36812908:A:G	5.81664e-07	-1.42175	-1.34399	1.2515e-06	-1.48963	-1.35618
36812951	chr22:36812951:G:T	2.7732e-06	-1.23322e-10	-1.20387	6.59672e-06	-1.23322e-10	-1.18358
36813403	chr22:36813403:C:T	5.94851e-07	-1.40694	-1.33638	1.35195e-06	-1.41081	-1.3578
36813933	chr22:36813933:C:T	5.00114e-07	-1.61508	-1.30171	1.12634e-06	-1.61622	-1.33496
36814250	chr22:36814250:G:A	3.24984e-06	-1.23322e-10	-1.04527	7.36107e-06	-1.23322e-10	-1.07395
36814425	chr22:36814425:G:A	5.6953e-07	-1.57524	-1.21158	1.56359e-06	-1.582	-1.04117
36814612	chr22:36814612:T:C	6.2401e-07	-1.34872	-1.34675	1.35504e-06	-1.40601	-1.36031
36814633	chr22:36814633:T:C	1.47769e-06	-1.42045	-0.412949	2.42541e-06	-1.42098	-0.76317
36814788	chr22:36814788:T:C	3.00513e-06	-1.23322e-10	-1.12355	6.47184e-06	-1.23322e-10	-1.20269
36814800	chr22:36814800:A:C	9.20637e-06	-1.23322e-10	-0.00397702	2.40375e-05	-1.23322e-10	0.109461
36815104	chr22:36815104:C:T	3.79193e-06	-1.23322e-10	-0.890997	8.17507e-06	-1.23322e-10	-0.969066
36815245	chr22:36815245:G:T	4.31421e-06	-1.23322e-10	-0.761958	9.2322e-06	-1.23322e-10	-0.847458
36815485	chr22:36815485:G:A	3.93405e-06	-0.854202	-3.57427e-10	8.55983e-06	-0.923075	-3.57427e-10
36815629	chr22:36815629:A:G	2.41201e-06	-1.23322e-10	-1.34341	5.65393e-06	-1.23322e-10	-1.3378
36815759	chr22:36815759:G:A	2.08962e-06	-1.48689	-3.57427e-10	5.4743e-06	-1.37009	-3.57427e-10
36816042	chr22:36816042:ATT:A	5.10004e-07	-1.53635	-1.36086	1.2255e-06	-1.57817	-1.28863
36816110	chr22:36816110:C:T	5.02267e-07	-1.55095	-1.36155	1.18701e-06	-1.56504	-1.33367
36816121	chr22:36816121:T:TAG	2.00502e-06	-1.52822	-3.57427e-10	4.51546e-06	-1.56265	-3.57427e-10
36816291	chr22:36816291:C:T	1.85249e-06	-1.60734	-3.57427e-10	4.29865e-06	-1.61185	-3.57427e-10
36816901	chr22:36816901:G:T	1.95645e-06	-1.55274	-3.57427e-10	4.63439e-06	-1.53665	-3.57427e-10
36817196	chr22:36817196:G:T	1.84368e-06	-1.61211	-3.57427e-10	4.28174e-06	-1.6158	-3.57427e-10
36817342	chr22:36817342:T:C	7.81163e-07	-1.53579	-0.935051	2.13017e-06	-1.5423	-0.771653
36818135	chr22:36818135:C:A	9.64023e-07	-1.08811	-1.17241	2.0177e-06	-1.19924	-1.16896
36818136	chr22:36818136:T:C	9.63385e-07	-1.08922	-1.17196	2.01651e-06	-1.2003	-1.16849
36818391	chr22:36818391:G:A	6.90701e-07	-1.58566	-1.00826	1.28966e-06	-1.60856	-1.20722
36818677	chr22:36818677:C:T	5.49186e-07	-1.46288	-1.36031	1.36891e-06	-1.46748	-1.28866
36819783	chr22:36819783:C:T	2.47297e-06	-1.31845	-3.57427e-10	5.31197e-06	-1.40019	-3.57427e-10
36820834	chr22:36820834:C:T	4.05259e-06	-1.23322e-10	-0.824517	8.71383e-06	-1.23322e-10	-0.905244
36820934	chr22:36820934:C:T	3.56003e-06	-1.23322e-10	-0.954105	7.44495e-06	-1.23322e-10	-1.06262
36821128	chr22:36821128:C:T	5.78504e-07	-1.41261	-1.35857	1.42737e-06	-1.41779	-1.29653
36821310	chr22:36821310:A:G	2.46255e-06	-1.32267	-3.57427e-10	6.18829e-06	-1.2475	-3.57427e-10
36821333	chr22:36821333:G:C	4.60782e-06	-1.23322e-10	-0.696118	9.3384e-06	-1.23322e-10	-0.83602
36821340	chr22:36821340:G:A	3.36907e-06	-1.23322e-10	-1.00924	7.78363e-06	-1.23322e-10	-1.01813
36821394	chr22:36821394:C:T	2.41635e-06	-1.23322e-10	-1.34162	5.57465e-06	-1.23322e-10	-1.35193
36821957	chr22:36821957:G:T	2.73817e-06	-1.23322e-10	-1.21658	6.4523e-06	-1.23322e-10	-1.20572
36822792	chr22:36822792:C:T	2.43538e-06	-1.23322e-10	-1.33377	5.74383e-06	-1.23322e-10	-1.32203
36823229	chr22:36823229:A:G	4.21634e-06	-1.23322e-10	-0.784906	9.43099e-06	-1.23322e-10	-0.826154
36823524	chr22:36823524:T:A	2.82903e-06	-1.23322e-10	-1.18394	6.57067e-06	-1.23322e-10	-1.18754
36824099	chr22:36824099:G:A	2.38088e-06	-1.23322e-10	-1.3564	5.52464e-06	-1.23322e-10	-1.36094
36825299	chr22:36825299:C:T	6.14057e-06	-1.23322e-10	-0.408956	1.33355e-05	-1.23322e-10	-0.479723
36825539	chr22:36825539:T:C	7.84298e-07	-1.10847	-1.35837	1.70042e-06	-1.18242	-1.35686
36825663	chr22:36825663:C:T	3.12619e-06	-1.23322e-10	-1.08406	6.67437e-06	-1.23322e-10	-1.17188
36825758	chr22:36825758:T:G	6.75309e-07	-1.25878	-1.35768	1.52278e-06	-1.28764	-1.36198
36825816	chr22:36825816:G:A	1.82852e-06	-1.21265	-0.407718	3.85619e-06	-1.28167	-0.438802
36825915	chr22:36825915:A:G	6.58986e-07	-1.28307	-1.35785	1.48699e-06	-1.3115	-1.36191
36826013	chr22:36826013:G:A	2.39413e-06	-1.23322e-10	-1.35085	5.61001e-06	-1.23322e-10	-1.3456
36826192	chr22:36826192:C:A	6.77958e-07	-1.25375	-1.35879	1.53017e-06	-1.28335	-1.36143
36826675	chr22:36826675:T:C	2.46345e-06	-1.23322e-10	-1.32231	5.77808e-06	-1.23322e-10	-1.31608
36826857	chr22:36826857:C:G	3.62381e-06	-1.23322e-10	-0.936348	8.58131e-06	-1.23322e-10	-0.920568
36826885	chr22:36826885:G:A	5.81939e-07	-1.59119	-1.17407	1.60374e-06	-1.58993	-1.00789
36827032	chr22:36827032:A:G	3.71761e-06	-0.910792	-3.57427e-10	6.69904e-06	-1.16819	-3.57427e-10
36827391	chr22:36827391:C:T	6.27218e-07	-1.33044	-1.35989	1.45975e-06	-1.38132	-1.31057
36827622	chr22:36827622:T:C	6.7419e-07	-1.26407	-1.35405	1.51478e-06	-1.29206	-1.36283
36827630	chr22:36827630:A:G	6.80699e-07	-1.25431	-1.3542	1.5287e-06	-1.28292	-1.36281
36827888	chr22:36827888:G:T	6.4296e-07	-1.31068	-1.35486	1.44893e-06	-1.33663	-1.36271
36828117	chr22:36828117:A:G	4.9935e-07	-1.59844	-1.31988	1.27213e-06	-1.61202	-1.21745
36828288	chr22:36828288:T:C	6.91977e-07	-1.2397	-1.35237	1.54936e-06	-1.26941	-1.3629
36828314	chr22:36828314:C:G	6.67918e-07	-1.27107	-1.3564	1.50432e-06	-1.29933	-1.36248
36828816	chr22:36828816:G:C	2.36607e-06	-1.23322e-10	-1.36264	5.5524e-06	-1.23322e-10	-1.35593
36828826	chr22:36828826:A:G	6.88081e-07	-1.24535	-1.35237	1.54192e-06	-1.27422	-1.3629
36828884	chr22:36828884:A:T	2.74948e-06	-1.23322e-10	-1.21246	6.48358e-06	-1.23322e-10	-1.20088
36828929	chr22:36828929:T:G	2.37078e-06	-1.23322e-10	-1.36065	5.51846e-06	-1.23322e-10	-1.36206
36829032	chr22:36829032:C:A	2.52773e-06	-1.23322e-10	-1.29655	5.93677e-06	-1.23322e-10	-1.28899
36829056	chr22:36829056:T:C	6.89177e-07	-1.24482	-1.3513	1.54285e-06	-1.27366	-1.36287
36829201	chr22:36829201:C:T	2.38925e-06	-1.23322e-10	-1.35289	5.5887e-06	-1.23322e-10	-1.34941
36829244	chr22:36829244:G:A	6.01227e-07	-1.60711	-1.12555	1.88367e-06	-1.6162	-0.820735
36829481	chr22:36829481:T:C	2.48709e-06	-1.23322e-10	-1.31276	5.81648e-06	-1.23322e-10	-1.30946
36829872	chr22:36829872:G:A	2.77842e-06	-1.23322e-10	-1.20199	6.70032e-06	-1.23322e-10	-1.168
36829915	chr22:36829915:G:C	4.24505e-06	-1.23322e-10	-0.77812	1.03436e-05	-1.23322e-10	-0.733786
36830096	chr22:36830096:C:A	2.75204e-06	-1.23322e-10	-1.21153	6.63041e-06	-1.23322e-10	-1.17849
36830165	chr22:36830165:G:A	6.96362e-07	-1.23339	-1.35237	1.56032e-06	-1.26236	-1.3629
36830377	chr22:36830377:C:G	2.37102e-06	-1.23322e-10	-1.36055	5.51802e-06	-1.23322e-10	-1.36214
36830426	chr22:36830426:C:T	2.30281e-06	-1.38974	-3.57427e-10	5.46897e-06	-1.37106	-3.57427e-10
36830624	chr22:36830624:T:C	3.1424e-06	-1.23322e-10	-1.07888	7.64623e-06	-1.23322e-10	-1.03594
36830859	chr22:36830859:A:G	2.40114e-06	-1.23322e-10	-1.34793	5.61768e-06	-1.23322e-10	-1.34424
36831027	chr22:36831027:G:C	2.51351e-06	-1.23322e-10	-1.30219	5.90096e-06	-1.23322e-10	-1.29504
36831296	chr22:36831296:A:G	4.29278e-06	-1.23322e-10	-0.766939	1.04756e-05	-1.23322e-10	-0.721104
36831370	chr22:36831370:G:A	2.99971e-06	-1.23322e-10	-1.12536	6.45393e-06	-1.23322e-10	-1.20547
36831673	chr22:36831673:A:G	3.11491e-06	-1.23322e-10	-1.08767	7.57613e-06	-1.23322e-10	-1.04515
36831903	chr22:36831903:T:C	6.60427e-07	-1.276	-1.36274	1.46772e-06	-1.34106	-1.34539
36831939	chr22:36831939:A:G	1.53408e-06	-1.2277	-0.568237	3.27634e-06	-1.27634	-0.607088
36832190	chr22:36832190:G:C	2.59793e-06	-1.23322e-10	-1.26916	6.11015e-06	-1.23322e-10	-1.2602
36832234	chr22:36832234:A:G	1.20855e-06	-1.50717	-0.527279	5.08705e-06	-1.55198	0.108526
36832296	chr22:36832296:G:A	1.90117e-06	-1.58141	-3.57427e-10	4.36565e-06	-1.59639	-3.57427e-10
36832777	chr22:36832777:G:A	2.6477e-06	-1.25018	-3.57427e-10	5.97218e-06	-1.28304	-3.57427e-10
36833003	chr22:36833003:A:T	3.62063e-06	-1.23322e-10	-0.937224	8.20593e-06	-1.23322e-10	-0.965298
36833237	chr22:36833237:C:T	2.36948e-06	-1.23322e-10	-1.3612	5.56068e-06	-1.23322e-10	-1.35443
36833414	chr22:36833414:A:G	5.75126e-07	-1.43526	-1.34178	1.28762e-06	-1.46201	-1.35535
36833460	chr22:36833460:T:C	3.81471e-06	-0.88501	-3.57427e-10	7.18865e-06	-1.09765	-3.57427e-10
36833549	chr22:36833549:G:C	3.0157e-06	-1.23322e-10	-1.12004	8.57026e-06	-1.23322e-10	-0.921857
36833853	chr22:36833853:A:C	5.06009e-07	-1.60819	-1.29689	1.31979e-06	-1.61541	-1.17727
36833868	chr22:36833868:C:T	2.89352e-06	-1.23322e-10	-1.1614	6.45786e-06	-1.23322e-10	-1.20486
36833870	chr22:36833870:G:A	3.43592e-06	-1.23322e-10	-0.989589	8.41302e-06	-1.23322e-10	-0.940375
36834165	chr22:36834165:G:A	8.4746e-07	-1.04865	-1.34073	1.95064e-06	-1.12949	-1.27251
36835250	chr22:36835250:G:T	3.9482e-06	-1.23322e-10	-0.850613	9.49465e-06	-1.23322e-10	-0.819426
36835546	chr22:36835546:G:A	3.5667e-05	1.35035	-3.57427e-10	7.42156e-05	1.23682	-3.57427e-10
36835613	chr22:36835613:T:G	2.40027e-06	-1.23322e-10	-1.34829	5.61902e-06	-1.23322e-10	-1.344
36835629	chr22:36835629:G:A	3.58042e-06	-1.23322e-10	-0.948394	8.41721e-06	-1.23322e-10	-0.939876
36836925	chr22:36836925:T:A	2.34269e-06	-0.922578	-0.449993	4.92752e-06	-0.992398	-0.482921
36837169	chr22:36837169:C:T	2.38663e-06	-1.23322e-10	-1.35399	5.58039e-06	-1.23322e-10	-1.3509
36837269	chr22:36837269:C:G	9.2024e-07	-1.00256	-1.30444	2.14376e-06	-1.0243	-1.28329
36837705	chr22:36837705:A:G	2.55938e-06	-1.23322e-10	-1.28411	6.12169e-06	-1.23322e-10	-1.25832
36838200	chr22:36838200:G:T	2.46387e-06	-1.23322e-10	-1.32214	5.60899e-06	-1.23322e-10	-1.34578
36838569	chr22:36838569:C:T	6.17566e-07	-1.36736	-1.33848	1.47841e-06	-1.38545	-1.29374
36838743	chr22:36838743:C:T	6.26943e-07	-1.34712	-1.34365	1.49462e-06	-1.3657	-1.30258
36839306	chr22:36839306:A:G	8.47707e-07	-1.32773	-1.06136	2.19049e-06	-1.32273	-0.963298
36839589	chr22:36839589:G:A	5.39855e-07	-1.4807	-1.35962	1.25268e-06	-1.52281	-1.32206
36839655	chr22:36839655:T:C	1.83651e-06	-1.61601	-3.57427e-10	4.37085e-06	-1.5952	-3.57427e-10
36839749	chr22:36839749:C:T	3.64883e-06	-1.23322e-10	-0.929466	8.65901e-06	-1.23322e-10	-0.911554
36839952	chr22:36839952:C:G	2.46264e-06	-1.23322e-10	-1.32264	5.55706e-06	-1.23322e-10	-1.35509
36840168	chr22:36840168:G:A	3.49911e-06	-1.23322e-10	-0.971364	7.59533e-06	-1.23322e-10	-1.04262
36840279	chr22:36840279:T:A	2.13675e-06	-0.999721	-0.464864	4.50347e-06	-1.06744	-0.497865
36840584	chr22:36840584:G:T	5.4804e-07	-1.48008	-1.3452	1.21487e-06	-1.5202	-1.35532
36841148	chr22:36841148:T:G	9.55501e-07	-1.28832	-0.981077	2.06003e-06	-1.33793	-1.0095
36841337	chr22:36841337:G:T	1.88259e-06	-1.12924	-0.461984	3.98078e-06	-1.19137	-0.49731
36841407	chr22:36841407:G:T	2.45481e-06	-1.23322e-10	-1.32582	5.54779e-06	-1.23322e-10	-1.35676
36841574	chr22:36841574:A:G	8.19801e-07	-1.43219	-0.990382	2.07504e-06	-1.43288	-0.907289
36841742	chr22:36841742:T:C	2.04586e-06	-0.979664	-0.528392	4.29532e-06	-1.04994	-0.562685
36842039	chr22:36842039:G:A	5.33574e-07	-1.54649	-1.30554	1.41419e-06	-1.57139	-1.15222
36842365	chr22:36842365:C:T	4.97354e-07	-1.58545	-1.33688	1.29033e-06	-1.60177	-1.21348
36842487	chr22:36842487:G:A	2.38189e-06	-1.23322e-10	-1.35598	5.54067e-06	-1.23322e-10	-1.35804
36842609	chr22:36842609:A:T	2.88819e-06	-1.23322e-10	-1.16324	6.6884e-06	-1.23322e-10	-1.16978
36842948	chr22:36842948:T:C	2.57379e-06	-1.23322e-10	-1.27849	6.04269e-06	-1.23322e-10	-1.27131
36842970	chr22:36842970:A:G	3.28242e-06	-1.23322e-10	-1.03529	8.26525e-06	-1.23322e-10	-0.958095
36843366	chr22:36843366:A:G	2.78677e-06	-1.23322e-10	-1.19899	6.2463e-06	-1.23322e-10	-1.23817
36843404	chr22:36843404:G:A	2.40532e-06	-1.23322e-10	-1.34619	5.5148e-06	-1.23322e-10	-1.36272
36843509	chr22:36843509:G:A	5.37536e-07	-1.52632	-1.31831	1.28406e-06	-1.58203	-1.2381
36843755	chr22:36843755:A:G	1.44806e-06	-0.499742	-1.3539	3.13087e-06	-0.574576	-1.35427
36843871	chr22:36843871:G:A	1.87929e-06	-1.46705	-0.125926	9.00311e-06	-1.397	0.524418
36844034	chr22:36844034:C:T	2.62486e-06	-1.23322e-10	-1.25885	5.86441e-06	-1.23322e-10	-1.30125
36844236	chr22:36844236:C:T	5.91377e-06	-1.23322e-10	-0.44659	1.37977e-05	-1.23322e-10	-0.445652
36844309	chr22:36844309:C:T	2.60357e-06	-1.23322e-10	-1.26699	5.86981e-06	-1.23322e-10	-1.30033
36844599	chr22:36844599:G:A	2.59877e-06	-1.23322e-10	-1.26884	5.81994e-06	-1.23322e-10	-1.30887
36844850	chr22:36844850:T:C	2.75874e-06	-1.23322e-10	-1.2091	6.55956e-06	-1.23322e-10	-1.18923
36845047	chr22:36845047:A:G	2.73958e-06	-1.23322e-10	-1.21607	6.50955e-06	-1.23322e-10	-1.19689
36845221	chr22:36845221:C:T	5.146e-06	-1.23322e-10	-0.585653	1.29834e-05	-1.23322e-10	-0.506482
36845224	chr22:36845224:C:T	3.14956e-06	-1.23322e-10	-1.07661	6.93263e-06	-1.23322e-10	-1.13392
36845463	chr22:36845463:C:T	5.54795e-06	-1.23322e-10	-0.510444	1.3074e-05	-1.23322e-10	-0.499532
36845707	chr22:36845707:T:C	3.35672e-06	-1.23322e-10	-1.01291	8.172e-06	-1.23322e-10	-0.969441
36845745	chr22:36845745:C:A	5.73272e-07	-1.42605	-1.35422	1.27266e-06	-1.4988	-1.33024
36845851	chr22:36845851:C:T	5.44496e-07	-1.49811	-1.33366	1.2455e-06	-1.55384	-1.29678
36846255	chr22:36846255:C:T	3.23281e-06	-1.23322e-10	-1.05052	7.45701e-06	-1.23322e-10	-1.061
36846270	chr22:36846270:A:G	2.23355e-06	-1.58891	0.168632	9.66455e-06	-1.56236	0.760668
36846280	chr22:36846280:G:A	6.03712e-07	-1.57118	-1.15735	1.39858e-06	-1.57192	-1.16278
36846391	chr22:36846391:A:G	4.13857e-06	-1.23322e-10	-0.803522	1.00022e-05	-1.23322e-10	-0.76735
36846433	chr22:36846433:T:C	7.01465e-07	-1.50573	-1.07272	1.73383e-06	-1.5747	-0.945128
36846469	chr22:36846469:T:G	2.533e-06	-1.23322e-10	-1.29447	5.74886e-06	-1.23322e-10	-1.32115
36846582	chr22:36846582:T:C	5.78552e-07	-1.46157	-1.30953	1.25067e-06	-1.50258	-1.3439
36846716	chr22:36846716:G:A	2.41264e-06	-1.23322e-10	-1.34315	5.71633e-06	-1.23322e-10	-1.32683
36847177	chr22:36847177:T:C	4.80349e-07	-1.60198	-1.35514	1.09934e-06	-1.61348	-1.36196
36848197	chr22:36848197:A:T	7.90661e-07	-1.36239	-1.09636	1.88311e-06	-1.48425	-0.952979
36848245	chr22:36848245:A:G	7.91611e-07	-1.24803	-1.20953	1.86097e-06	-1.39864	-1.05042
36848407	chr22:36848407:A:G	1.21597e-06	-1.00347	-1.02486	2.36256e-06	-1.10461	-1.1058
36848493	chr22:36848493:A:G	3.11394e-06	-1.23322e-10	-1.08798	7.89252e-06	-1.23322e-10	-1.00424
36848514	chr22:36848514:G:T	8.10195e-07	-1.21104	-1.22331	1.86092e-06	-1.37521	-1.07388
36848978	chr22:36848978:T:C	9.81657e-07	-1.26166	-0.980723	2.64704e-06	-1.41712	-0.679597
36849152	chr22:36849152:G:A	2.68327e-06	-1.23322e-10	-1.23684	6.05102e-06	-1.23322e-10	-1.26993
36849183	chr22:36849183:T:C	2.52913e-06	-1.23322e-10	-1.296	5.98687e-06	-1.23322e-10	-1.28059
36849199	chr22:36849199:G:A	3.14195e-06	-1.23322e-10	-1.07903	7.97479e-06	-1.23322e-10	-0.99387
36849360	chr22:36849360:A:G	2.47149e-06	-1.23322e-10	-1.31905	5.83816e-06	-1.23322e-10	-1.30574
36849452	chr22:36849452:T:C	8.48527e-07	-1.08364	-1.30449	1.52017e-06	-1.30405	-1.34728
36849662	chr22:36849662:T:C	5.72948e-07	-1.6081	-1.17273	1.42377e-06	-1.60526	-1.11158
36849808	chr22:36849808:G:A	3.52316e-06	-1.23322e-10	-0.964514	7.62726e-06	-1.23322e-10	-1.03843
36849912	chr22:36849912:G:A	4.58021e-06	-1.23322e-10	-0.702128	1.08698e-05	-1.23322e-10	-0.684163
36849978	chr22:36849978:G:A	3.09696e-06	-1.23322e-10	-1.09345	7.83802e-06	-1.23322e-10	-1.01117
36850067	chr22:36850067:C:G	2.36576e-06	-1.23322e-10	-1.36277	5.53181e-06	-1.23322e-10	-1.35964
36850106	chr22:36850106:C:T	3.93801e-06	-1.23322e-10	-0.853196	9.61435e-06	-1.23322e-10	-0.806898
36850287	chr22:36850287:C:T	1.02853e-06	-0.889751	-1.30599	2.07974e-06	-1.06589	-1.27202
36850368	chr22:36850368:G:C	2.94199e-06	-1.23322e-10	-1.14479	6.92876e-06	-1.23322e-10	-1.13447
36850402	chr22:36850402:T:C	2.93512e-06	0.205218	-1.35234	6.4006e-06	0.126148	-1.33991
36850618	chr22:36850618:A:G	2.42101e-06	-1.23322e-10	-1.33969	5.55317e-06	-1.23322e-10	-1.35579
36851585	chr22:36851585:G:A	5.42231e-06	-1.23322e-10	-0.533351	1.40882e-05	-1.23322e-10	-0.424816
36851836	chr22:36851836:C:A	8.51639e-07	-1.6151	-0.769369	2.1044e-06	-1.6065	-0.71962
36852809	chr22:36852809:A:G	2.4568e-06	-1.23322e-10	-1.32501	5.68366e-06	-1.23322e-10	-1.33256
36853871	chr22:36853871:G:A	2.64536e-06	-1.23322e-10	-1.25106	6.18162e-06	-1.23322e-10	-1.24857
36854166	chr22:36854166:G:A	2.37546e-06	-1.23322e-10	-1.35868	5.52442e-06	-1.23322e-10	-1.36098
36854391	chr22:36854391:G:T	1.35343e-06	-1.40624	-0.514991	4.79352e-06	-1.2037	-0.299188
36854415	chr22:36854415:T:A	1.3871e-06	-1.40718	-0.489474	4.92806e-06	-1.20517	-0.270036
36854729	chr22:36854729:G:A	1.91e-06	-1.23272	-0.344053	7.33595e-06	-0.964909	-0.112459
36854817	chr22:36854817:C:A	1.46066e-06	-1.50752	-0.337468	4.96361e-06	-1.36579	-0.102228
36855088	chr22:36855088:C:T	2.03786e-06	-1.51197	-3.57427e-10	4.92107e-06	-1.47663	-3.57427e-10
36855335	chr22:36855335:T:C	1.35882e-06	-1.55072	-0.366543	4.53822e-06	-1.42862	-0.129002
36855548	chr22:36855548:C:A	2.4866e-06	-1.23322e-10	-1.31296	5.65985e-06	-1.23322e-10	-1.33676
36855665	chr22:36855665:G:A	2.97582e-06	-1.23322e-10	-1.13335	7.26512e-06	-1.23322e-10	-1.08707
36856576	chr22:36856576:C:A	6.97552e-07	-1.58545	-0.998604	1.9433e-06	-1.50946	-0.896304
36856626	chr22:36856626:G:C	2.80597e-06	-1.23322e-10	-1.19212	6.40024e-06	-1.23322e-10	-1.21382
36856758	chr22:36856758:G:C	3.312e-06	-1.23322e-10	-1.02632	8.69482e-06	-1.23322e-10	-0.907427
36857027	chr22:36857027:T:G	2.0705e-05	-1.23322e-10	0.806503	4.8219e-05	-1.23322e-10	0.805597
36857197	chr22:36857197:C:T	1.21838e-06	-0.804664	-1.22169	2.94832e-06	-0.762058	-1.22686
36857341	chr22:36857341:T:A	1.77015e-06	-1.59594	-0.0568648	6.69752e-06	-1.51	0.341581
36857511	chr22:36857511:C:T	5.64125e-06	-1.23322e-10	-0.493768	1.23204e-05	-1.23322e-10	-0.558901
36857530	chr22:36857530:G:A	1.73709e-06	-1.58619	-0.0854751	6.61861e-06	-1.48903	0.308757
36857534	chr22:36857534:A:G	1.73986e-06	-1.59254	-0.077527	6.59016e-06	-1.50223	0.317651
36857669	chr22:36857669:G:A	2.43018e-06	-1.23322e-10	-1.33591	5.81963e-06	-1.23322e-10	-1.30892
36857701	chr22:36857701:G:A	2.68471e-06	-1.23322e-10	-1.2363	5.9584e-06	-1.23322e-10	-1.28535
36857941	chr22:36857941:G:T	6.64468e-07	-1.59711	-1.03553	1.84733e-06	-1.54087	-0.915542
36858127	chr22:36858127:T:C	3.02702e-06	-1.23322e-10	-1.1163	6.76602e-06	-1.23322e-10	-1.15824
36858164	chr22:36858164:G:A	3.83981e-06	-1.23322e-10	-0.878451	1.02863e-05	-1.23322e-10	-0.739338
36858335	chr22:36858335:C:T	2.85279e-06	-1.23322e-10	-1.17558	6.25615e-06	-1.23322e-10	-1.23659
36858483	chr22:36858483:G:C	1.0601e-05	0.137079	-3.57427e-10	2.18346e-05	0.0133423	-3.57427e-10
36858513	chr22:36858513:G:A	2.88497e-06	-1.23322e-10	-1.16436	6.8066e-06	-1.23322e-10	-1.15226
36859193	chr22:36859193:C:CTCTT	2.14111e-06	-0.102353	-1.3602	4.24027e-06	-0.293814	-1.33172
36859421	chr22:36859421:AT:A	3.81731e-06	-1.23322e-10	-0.884326	1.02128e-05	-1.23322e-10	-0.74651
36859525	chr22:36859525:T:C	3.64607e-06	-1.23322e-10	-0.930224	9.70659e-06	-1.23322e-10	-0.79735
36859649	chr22:36859649:T:C	5.7382e-06	-1.23322e-10	-0.476728	1.25185e-05	-1.23322e-10	-0.542951
36859811	chr22:36859811:T:C	9.09261e-07	-1.56302	-0.75598	2.70941e-06	-1.4816	-0.591827
36860014	chr22:36860014:G:A	3.78751e-06	-1.23322e-10	-0.892164	9.02433e-06	-1.23322e-10	-0.870231
36860309	chr22:36860309:G:T	1.72088e-06	-0.324181	-1.35686	3.73903e-06	-0.391738	-1.35959
36860350	chr22:36860350:T:A	1.84859e-06	-1.60945	-3.57427e-10	4.28985e-06	-1.6139	-3.57427e-10
36860434	chr22:36860434:G:A	2.78842e-06	-1.10806	-0.0903333	1.40781e-05	-0.709699	0.284162
36860537	chr22:36860537:A:G	2.77145e-06	-1.23322e-10	-1.2045	6.53396e-06	-1.23322e-10	-1.19314
36860804	chr22:36860804:G:A	2.16196e-06	-1.31492	-0.137936	9.87182e-06	-1.01733	0.236863
36861077	chr22:36861077:C:T	2.73039e-06	-1.23322e-10	-1.21943	6.53885e-06	-1.23322e-10	-1.19239
36861670	chr22:36861670:C:A	4.85909e-07	-1.59946	-1.34614	1.16977e-06	-1.58405	-1.32929
36861780	chr22:36861780:C:T	6.59532e-07	-1.55549	-1.08461	1.84963e-06	-1.476	-0.979167
36861813	chr22:36861813:G:A	6.67612e-07	-1.31499	-1.31293	1.39231e-06	-1.42931	-1.30988
36862225	chr22:36862225:G:A	4.73495e-06	-1.23322e-10	-0.668901	1.02546e-05	-1.23322e-10	-0.742425
36862333	chr22:36862333:C:T	4.70452e-06	-1.23322e-10	-0.675349	1.01913e-05	-1.23322e-10	-0.748619
36862771	chr22:36862771:A:G	2.70811e-06	-1.60466	0.377038	7.42999e-06	-1.56841	0.503779
36862802	chr22:36862802:G:A	5.61567e-07	-1.49863	-1.30227	1.34291e-06	-1.52271	-1.2526
36863231	chr22:36863231:C:T	1.14308e-06	-1.61072	-0.47943	3.45229e-06	-1.60767	-0.223446
36863266	chr22:36863266:G:A	3.49182e-06	-1.23322e-10	-0.973451	8.12889e-06	-1.23322e-10	-0.974731
36863297	chr22:36863297:G:A	4.04812e-06	-1.23322e-10	-0.82562	8.58196e-06	-1.23322e-10	-0.920492
36863492	chr22:36863492:G:A	3.00428e-06	-1.12384	-3.57427e-10	6.73552e-06	-1.16276	-3.57427e-10
36863879	chr22:36863879:C:T	9.7965e-06	0.0581522	-3.57427e-10	2.08921e-05	-0.0307829	-3.57427e-10
36864075	chr22:36864075:C:T	2.38303e-06	-1.23322e-10	-1.3555	5.67488e-06	-1.23322e-10	-1.33411
36864180	chr22:36864180:GCTGACCTCTGAACCTTGCCCT:G	5.32976e-07	-1.55296	-1.30019	1.21988e-06	-1.5222	-1.34921
36864432	chr22:36864432:A:G	4.99668e-07	-1.55509	-1.36259	1.22418e-06	-1.53218	-1.3357
36864451	chr22:36864451:G:A	3.88915e-06	-1.23322e-10	-0.865682	8.5922e-06	-1.23322e-10	-0.919301
36864771	chr22:36864771:A:G	5.07838e-07	-1.5386	-1.36287	1.24303e-06	-1.51319	-1.33941
36864847	chr22:36864847:T:C	4.03057e-06	-1.23322e-10	-0.829966	9.8731e-06	-1.23322e-10	-0.780341
36865041	chr22:36865041:T:C	3.01426e-06	-1.23322e-10	-1.12052	7.58468e-06	-1.23322e-10	-1.04402
36865658	chr22:36865658:A:C	7.51638e-06	-1.23322e-10	-0.206789	2.05743e-05	-1.23322e-10	-0.0461147
36865686	chr22:36865686:C:T	3.7429e-06	-1.23322e-10	-0.904013	8.93869e-06	-1.23322e-10	-0.879766
36865920	chr22:36865920:C:T	2.70884e-06	-1.23322e-10	-1.22735	6.47106e-06	-1.23322e-10	-1.20282
36866391	chr22:36866391:C:G	2.73638e-06	-1.23322e-10	-1.21724	6.11124e-06	-1.23322e-10	-1.26003
36866489	chr22:36866489:G:A	2.22068e-06	-1.42606	-3.57427e-10	5.54765e-06	-1.35678	-3.57427e-10
36866727	chr22:36866727:C:T	1.02706e-05	-1.23322e-10	0.105415	2.87592e-05	-1.23322e-10	0.288802
36866900	chr22:36866900:C:T	2.81815e-05	-1.23322e-10	1.11479	8.78516e-05	-1.23322e-10	1.40549
36867323	chr22:36867323:T:C	2.61507e-06	-1.23322e-10	-1.26258	5.8355e-06	-1.23322e-10	-1.30619
36867491	chr22:36867491:G:A	4.00764e-06	-1.23322e-10	-0.83567	9.78698e-06	-1.23322e-10	-0.789103
36867576	chr22:36867576:G:A	1.03047e-06	-0.90668	-1.28717	2.80301e-06	-0.779488	-1.25997
36867664	chr22:36867664:C:T	3.90638e-06	-0.194948	-0.666314	6.76989e-06	-0.388701	-0.768969
36867804	chr22:36867804:T:C	8.897e-07	-1.09437	-1.24637	1.68118e-06	-1.27117	-1.27949
36868024	chr22:36868024:G:A	1.92744e-06	-1.56768	-3.57427e-10	4.45854e-06	-1.57533	-3.57427e-10
36868404	chr22:36868404:G:A	1.14117e-06	-0.806874	-1.28494	3.12376e-06	-0.673866	-1.25725
36869019	chr22:36869019:C:G	4.14378e-06	-0.589564	-0.2127	6.50513e-06	-0.732428	-0.465135
36869130	chr22:36869130:A:C	4.94353e-07	-1.56734	-1.36104	1.21043e-06	-1.54792	-1.33126
36869272	chr22:36869272:G:A	5.02818e-07	-1.60431	-1.30709	1.16387e-06	-1.60182	-1.31658
36869301	chr22:36869301:T:C	1.07635e-05	-1.23322e-10	0.152292	2.71287e-05	-1.23322e-10	0.230436
36869344	chr22:36869344:T:C	7.55565e-07	-1.14768	-1.35648	2.04002e-06	-0.997613	-1.35958
36869894	chr22:36869894:G:C	1.2625e-05	-1.23322e-10	0.311806	2.64338e-05	-1.23322e-10	0.204488
36869981	chr22:36869981:C:T	3.82522e-06	-0.882258	-3.57427e-10	7.24124e-06	-1.09036	-3.57427e-10
36870076	chr22:36870076:G:A	7.42828e-06	-1.23322e-10	-0.218578	2.25746e-05	-1.23322e-10	0.0466691
36870078	chr22:36870078:G:A	5.6112e-06	-1.23322e-10	-0.499108	1.51474e-05	-1.23322e-10	-0.352326
36870280	chr22:36870280:A:G	5.19017e-07	-1.60962	-1.27007	1.15452e-06	-1.61128	-1.31518
36870839	chr22:36870839:G:A	6.2063e-06	-1.23322e-10	-0.398307	1.70228e-05	-1.23322e-10	-0.235604
36870846	chr22:36870846:T:C	2.36556e-06	-1.23322e-10	-1.36286	5.51941e-06	-1.23322e-10	-1.36188
36870936	chr22:36870936:C:T	1.33404e-05	-1.23322e-10	0.366926	2.98977e-05	-1.23322e-10	0.327626
36870937	chr22:36870937:A:G	6.09684e-07	-1.59722	-1.12147	1.3664e-06	-1.61221	-1.14576
36871120	chr22:36871120:C:A	8.7378e-07	-1.08249	-1.2763	2.02576e-06	-1.04936	-1.31485
36871200	chr22:36871200:G:A	1.00779e-05	-1.23322e-10	0.086474	2.26873e-05	-1.23322e-10	0.0516495
36871385	chr22:36871385:C:T	5.00313e-06	-1.23322e-10	-0.613809	1.34002e-05	-1.23322e-10	-0.474885
36871881	chr22:36871881:G:A	2.57866e-06	-1.23322e-10	-1.2766	6.50069e-06	-1.23322e-10	-1.19825
36871901	chr22:36871901:C:A	5.52403e-07	-1.46949	-1.34786	1.15486e-06	-1.57031	-1.35586
36872037	chr22:36872037:A:G	5.29596e-07	-1.52129	-1.33822	1.19733e-06	-1.61123	-1.27884
36872215	chr22:36872215:C:T	5.99559e-07	-1.61057	-1.12487	1.59888e-06	-1.61263	-0.988221
36872273	chr22:36872273:T:C	2.71497e-06	-1.23322e-10	-1.22509	6.13751e-06	-1.23322e-10	-1.25574
36873260	chr22:36873260:G:C	2.39152e-06	-1.23322e-10	-1.35194	5.5515e-06	-1.23322e-10	-1.35609
36873292	chr22:36873292:G:C	5.67273e-07	-1.55723	-1.23356	1.36544e-06	-1.55015	-1.20853
36873426	chr22:36873426:G:T	6.24108e-06	-1.23322e-10	-0.392719	1.43803e-05	-1.23322e-10	-0.404299
36873514	chr22:36873514:C:T	1.56399e-06	-0.548329	-1.2283	3.32047e-06	-0.72505	-1.145
36873716	chr22:36873716:G:C	6.46071e-07	-1.47982	-1.1809	1.34535e-06	-1.56733	-1.20617
36873772	chr22:36873772:C:G	3.21924e-06	-1.23322e-10	-1.05473	8.36034e-06	-1.23322e-10	-0.946656
36873862	chr22:36873862:AAC:A	5.48751e-07	-1.46782	-1.35617	1.12634e-06	-1.58835	-1.36284
36873903	chr22:36873903:A:G	1.57008e-06	-0.516158	-1.25659	3.29668e-06	-0.695651	-1.18159
36874083	chr22:36874083:C:T	5.30491e-07	-1.50272	-1.3551	1.11119e-06	-1.60204	-1.36268
36874401	chr22:36874401:G:T	5.99148e-07	-1.38577	-1.35035	1.35772e-06	-1.43834	-1.32601
36874971	chr22:36874971:G:C	9.13852e-07	-1.30846	-1.0055	2.14762e-06	-1.41501	-0.890782
36875147	chr22:36875147:C:T	2.62672e-06	-1.23322e-10	-1.25814	5.96051e-06	-1.23322e-10	-1.285
36875265	chr22:36875265:A:G	5.10734e-07	-1.61305	-1.28273	1.29914e-06	-1.60993	-1.19853
36875456	chr22:36875456:A:G	1.84587e-06	-1.61092	-3.57427e-10	4.35298e-06	-1.5993	-3.57427e-10
36875639	chr22:36875639:C:A	3.05994e-06	-1.10548	-3.57427e-10	7.7453e-06	-1.02307	-3.57427e-10
36875760	chr22:36875760:C:T	6.15759e-07	-1.37186	-1.33691	1.40163e-06	-1.42708	-1.30544
36875840	chr22:36875840:T:C	1.88629e-06	-0.37027	-1.21899	3.97136e-06	-0.558954	-1.13209
36876144	chr22:36876144:G:A	6.06802e-06	-1.23322e-10	-0.420841	1.64862e-05	-1.23322e-10	-0.267633
36876576	chr22:36876576:C:T	3.41241e-06	-1.23322e-10	-0.996453	7.53903e-06	-1.23322e-10	-1.05006
36876695	chr22:36876695:G:A	2.36914e-06	-1.23322e-10	-1.36135	5.51573e-06	-1.23322e-10	-1.36255
36877032	chr22:36877032:T:TGA	8.86385e-07	-1.55201	-0.79247	2.46736e-06	-1.56701	-0.599996
36877070	chr22:36877070:T:G	3.17505e-06	-1.23322e-10	-1.06855	8.22025e-06	-1.23322e-10	-0.963554
36877163	chr22:36877163:G:A	2.64027e-06	-1.23322e-10	-1.25299	5.98671e-06	-1.23322e-10	-1.28061
36877188	chr22:36877188:G:A	3.17418e-06	-1.23322e-10	-1.06882	8.21845e-06	-1.23322e-10	-0.963773
36877267	chr22:36877267:G:A	5.03238e-06	-1.23322e-10	-0.60798	1.2856e-05	-1.23322e-10	-0.516343
36877700	chr22:36877700:G:A	6.2482e-07	-1.37788	-1.31628	1.44134e-06	-1.42984	-1.27475
36877763	chr22:36877763:C:T	5.07277e-07	-1.54171	-1.36086	1.37835e-06	-1.38649	-1.36278
36878305	chr22:36878305:G:A	1.6051e-06	-1.47351	-0.277183	5.46838e-06	-1.47025	0.0990796
36878352	chr22:36878352:G:C	2.48677e-06	-0.142523	-1.17036	5.47227e-06	-0.336261	-1.0342
36878418	chr22:36878418:C:T	2.3818e-06	-1.23322e-10	-1.35602	5.62842e-06	-1.23322e-10	-1.34233
36878651	chr22:36878651:C:T	2.73545e-06	-1.23322e-10	-1.21758	6.18007e-06	-1.23322e-10	-1.24883
36878763	chr22:36878763:A:G	6.16604e-06	-1.23322e-10	-0.404816	1.68289e-05	-1.23322e-10	-0.247059
36878963	chr22:36878963:T:C	1.88444e-05	-1.23322e-10	0.712341	4.29955e-05	-1.23322e-10	0.69094
36879173	chr22:36879173:C:T	2.39468e-06	-1.23322e-10	-1.35062	5.67895e-06	-1.23322e-10	-1.33339
36879284	chr22:36879284:ACCT:A	6.06684e-07	-1.37451	-1.34911	1.37571e-06	-1.42709	-1.3241
36879484	chr22:36879484:A:G	7.1285e-07	-1.22838	-1.33397	1.60357e-06	-1.29808	-1.29984
36879718	chr22:36879718:T:G	6.22973e-07	-1.3378	-1.35932	1.3944e-06	-1.39418	-1.34351
36879862	chr22:36879862:C:T	9.02009e-07	-1.56491	-0.762092	2.69207e-06	-1.61006	-0.469785
36880208	chr22:36880208:T:A	6.54161e-07	-1.61128	-1.037	1.43349e-06	-1.60686	-1.10318
36880243	chr22:36880243:C:A	5.20595e-07	-1.51635	-1.36031	1.14372e-06	-1.59946	-1.33641
36880388	chr22:36880388:C:T	1.2645e-06	-1.2939	-0.695295	4.75125e-06	-1.05881	-0.452935
36880580	chr22:36880580:G:A	1.85881e-06	-1.60394	-3.57427e-10	4.29518e-06	-1.61266	-3.57427e-10
36880619	chr22:36880619:C:A	7.68633e-07	-1.12545	-1.36156	2.6322e-06	-0.756075	-1.34626
36880702	chr22:36880702:G:A	8.97474e-07	-1.01643	-1.31561	1.96576e-06	-1.06038	-1.33389
36880778	chr22:36880778:C:G	2.37215e-06	-1.23322e-10	-1.36007	5.56779e-06	-1.23322e-10	-1.35316
36880796	chr22:36880796:A:G	3.16253e-06	-1.23322e-10	-1.0725	7.9654e-06	-1.23322e-10	-0.995048
36880804	chr22:36880804:G:A	3.96064e-06	-1.23322e-10	-0.847468	8.82415e-06	-1.23322e-10	-0.892663
36881028	chr22:36881028:C:T	2.97074e-06	-1.13506	-3.57427e-10	6.6374e-06	-1.17744	-3.57427e-10
36881574	chr22:36881574:A:G	1.00352e-06	-1.32807	-0.89229	2.2607e-06	-1.49964	-0.754836
36881622	chr22:36881622:A:C	1.01281e-06	-1.20875	-1.00239	2.16355e-06	-1.41625	-0.882155
36881659	chr22:36881659:G:A	7.98066e-05	3.10684	-0.951107	0.000235898	3.23919	-0.845945
36881802	chr22:36881802:C:A	1.78126e-06	-0.285299	-1.36125	3.37031e-06	-0.49225	-1.3629
36881999	chr22:36881999:T:C	2.82441e-06	-1.18557	-3.57427e-10	7.0735e-06	-1.1138	-3.57427e-10
36882066	chr22:36882066:C:T	6.19967e-06	-1.23322e-10	-0.399377	1.67972e-05	-1.23322e-10	-0.248942
36882462	chr22:36882462:T:G	2.37744e-06	-1.23322e-10	-1.35785	5.51496e-06	-1.23322e-10	-1.36269
36882508	chr22:36882508:G:A	2.37438e-06	-1.23322e-10	-1.35914	5.51662e-06	-1.23322e-10	-1.36239
36882701	chr22:36882701:T:C	3.34737e-06	-1.23322e-10	-1.0157	8.19835e-06	-1.23322e-10	-0.966222
36883026	chr22:36883026:G:A	6.58019e-07	-1.27976	-1.36264	1.71033e-06	-1.17836	-1.35511
36883114	chr22:36883114:G:A	2.31407e-06	-1.38486	-3.57427e-10	4.60264e-06	-1.54353	-3.57427e-10
36883178	chr22:36883178:T:C	0.00152437	5.10546	-3.57427e-10	0.00937508	6.07566	-3.57427e-10
36883273	chr22:36883273:C:T	2.36573e-06	-1.23322e-10	-1.36279	5.53527e-06	-1.23322e-10	-1.35901
36883930	chr22:36883930:A:T	6.6892e-07	-1.29912	-1.32684	1.53379e-06	-1.31713	-1.32528
36884074	chr22:36884074:TA:T	1.28498e-06	-0.610252	-1.36288	2.57767e-06	-0.765792	-1.35748
36884152	chr22:36884152:T:C	3.48504e-06	-1.23322e-10	-0.975393	8.69779e-06	-1.23322e-10	-0.907086
36884172	chr22:36884172:G:A	3.52954e-06	-0.962705	-3.57427e-10	8.65127e-06	-0.912449	-3.57427e-10
36884319	chr22:36884319:G:A	2.37004e-06	-1.23322e-10	-1.36097	5.5255e-06	-1.23322e-10	-1.36078
36884340	chr22:36884340:CCTGTTGA:C	6.5941e-07	-1.60337	-1.03691	1.66412e-06	-1.59186	-0.968996
36884567	chr22:36884567:A:G	4.59285e-06	-1.23322e-10	-0.699373	9.72301e-06	-1.23322e-10	-0.79566
36884579	chr22:36884579:T:C	2.70732e-06	-1.23322e-10	-1.22792	6.16785e-06	-1.23322e-10	-1.25081
36884638	chr22:36884638:C:T	2.52852e-06	-1.23322e-10	-1.29624	5.87391e-06	-1.23322e-10	-1.29964
36885531	chr22:36885531:T:C	7.43328e-06	-1.23322e-10	-0.217906	1.57298e-05	-1.23322e-10	-0.314596
36885693	chr22:36885693:G:C	3.08535e-06	-1.23322e-10	-1.09721	7.27697e-06	-1.23322e-10	-1.08544
36885708	chr22:36885708:T:C	3.08507e-06	-1.23322e-10	-1.0973	7.27695e-06	-1.23322e-10	-1.08544
36885765	chr22:36885765:T:C	3.76364e-06	-0.898486	-3.57427e-10	9.66032e-06	-0.802128	-3.57427e-10
36886051	chr22:36886051:T:C	9.53436e-07	-1.43617	-0.835383	2.15115e-06	-1.35273	-0.951425
36886283	chr22:36886283:T:C	2.53163e-06	-1.23322e-10	-1.29501	5.77301e-06	-1.23322e-10	-1.31696
36886631	chr22:36886631:C:T	9.17493e-07	-1.29719	-1.01279	1.92932e-06	-1.42203	-0.990957
36886646	chr22:36886646:T:C	3.38687e-06	-1.23322e-10	-1.00397	8.1649e-06	-1.23322e-10	-0.970311
36886869	chr22:36886869:T:G	2.99833e-06	-1.23322e-10	-1.12582	7.06812e-06	-1.23322e-10	-1.11456
36887260	chr22:36887260:T:C	3.33439e-06	-1.23322e-10	-1.01958	8.07263e-06	-1.23322e-10	-0.981676
36887266	chr22:36887266:G:A	2.37078e-06	-1.23322e-10	-1.36065	5.55565e-06	-1.23322e-10	-1.35534
36887614	chr22:36887614:T:A	3.71197e-06	-1.23322e-10	-0.91231	8.64422e-06	-1.23322e-10	-0.913264
36887667	chr22:36887667:A:G	7.16657e-06	-1.23322e-10	-0.254445	1.96426e-05	-1.23322e-10	-0.092455
36887901	chr22:36887901:T:G	1.25006e-05	-1.23322e-10	0.301904	2.96422e-05	-1.23322e-10	0.319043
36887978	chr22:36887978:C:T	7.34216e-06	-1.23322e-10	-0.23024	2.00763e-05	-1.23322e-10	-0.0706165
36888177	chr22:36888177:A:G	7.12731e-07	-1.61625	-0.946275	1.47341e-06	-1.5862	-1.09637
36888574	chr22:36888574:G:A	8.40078e-07	-1.28592	-1.11221	1.51774e-06	-1.48909	-1.16384
36888700	chr22:36888700:A:G	2.01025e-06	-1.52562	-3.57427e-10	4.64275e-06	-1.53485	-3.57427e-10
36888701	chr22:36888701:T:C	3.09317e-06	-1.23322e-10	-1.09467	7.29587e-06	-1.23322e-10	-1.08285
36888841	chr22:36888841:G:A	2.93936e-06	-1.23322e-10	-1.14568	7.06968e-06	-1.23322e-10	-1.11434
36889497	chr22:36889497:C:T	8.38645e-07	-1.29156	-1.10828	1.51349e-06	-1.49441	-1.16133
36889585	chr22:36889585:T:C	1.25007e-05	-1.23322e-10	0.301909	2.96432e-05	-1.23322e-10	0.319077
36889852	chr22:36889852:G:A	8.12333e-07	-1.18922	-1.24249	2.31374e-06	-1.12838	-1.10291
36890334	chr22:36890334:GA:G	3.06517e-06	-1.23322e-10	-1.10377	7.64506e-06	-1.23322e-10	-1.03609
36890523	chr22:36890523:A:T	3.40565e-06	-1.23322e-10	-0.998436	8.2748e-06	-1.23322e-10	-0.956941
36890619	chr22:36890619:C:T	2.36648e-06	-1.23322e-10	-1.36247	5.53407e-06	-1.23322e-10	-1.35923
36890823	chr22:36890823:G:A	2.70011e-06	-1.23322e-10	-1.23058	6.5527e-06	-1.23322e-10	-1.19028
36892050	chr22:36892050:G:T	2.75087e-06	-1.23322e-10	-1.21196	6.17702e-06	-1.23322e-10	-1.24932
36893143	chr22:36893143:A:G	2.3667e-06	-1.23322e-10	-1.36237	5.53884e-06	-1.23322e-10	-1.35837
36893755	chr22:36893755:C:G	3.12798e-06	-1.23322e-10	-1.08348	7.75683e-06	-1.23322e-10	-1.02158
36894293	chr22:36894293:C:T	2.39389e-06	-1.23322e-10	-1.35095	5.63804e-06	-1.23322e-10	-1.34062
36894505	chr22:36894505:A:T	5.12541e-07	-1.52985	-1.36239	1.39007e-06	-1.42066	-1.32014
36894720	chr22:36894720:T:C	3.17966e-06	-1.23322e-10	-1.0671	7.68497e-06	-1.23322e-10	-1.03089
36895125	chr22:36895125:G:A	2.41771e-06	-1.23322e-10	-1.34105	5.57612e-06	-1.23322e-10	-1.35166
36895587	chr22:36895587:A:T	2.43354e-06	-1.23322e-10	-1.33452	5.53251e-06	-1.23322e-10	-1.35951
36895747	chr22:36895747:A:G	2.03593e-06	-1.51292	-3.57427e-10	4.53143e-06	-1.55912	-3.57427e-10
36896278	chr22:36896278:A:G	2.98582e-06	-1.23322e-10	-1.13	7.42622e-06	-1.23322e-10	-1.06514
36896353	chr22:36896353:C:A	3.33005e-06	-1.23322e-10	-1.02089	7.75393e-06	-1.23322e-10	-1.02196
36896390	chr22:36896390:G:A	7.99094e-07	-1.31412	-1.13403	1.46321e-06	-1.50773	-1.18179
36896415	chr22:36896415:A:G	7.69194e-07	-1.35112	-1.13516	1.43038e-06	-1.52938	-1.18283
36896539	chr22:36896539:C:T	1.4531e-06	-0.496649	-1.35352	2.63081e-06	-0.780944	-1.32192
36897313	chr22:36897313:C:T	7.69329e-07	-1.3438	-1.14231	1.42643e-06	-1.52609	-1.18889
36897738	chr22:36897738:T:C	1.94949e-06	-1.5563	-3.57427e-10	4.51104e-06	-1.56363	-3.57427e-10
36897868	chr22:36897868:G:A	2.01759e-06	-1.52197	-3.57427e-10	4.65631e-06	-1.53193	-3.57427e-10
36898527	chr22:36898527:T:C	2.86787e-06	-1.23322e-10	-1.1703	6.74561e-06	-1.23322e-10	-1.16126
36898538	chr22:36898538:C:T	8.12101e-07	-1.31759	-1.11442	1.48495e-06	-1.51031	-1.16447
36898910	chr22:36898910:G:A	7.07936e-07	-1.45495	-1.11433	1.37948e-06	-1.58404	-1.1644
36899016	chr22:36899016:A:G	2.87259e-06	-1.23322e-10	-1.16866	6.75671e-06	-1.23322e-10	-1.15962
36899682	chr22:36899682:C:T	3.31727e-06	-1.23322e-10	-1.02473	7.73254e-06	-1.23322e-10	-1.02472
36899785	chr22:36899785:T:C	2.38453e-06	-1.23322e-10	-1.35487	5.52853e-06	-1.23322e-10	-1.36023
36899810	chr22:36899810:C:T	3.82578e-06	-1.23322e-10	-0.882111	9.07251e-06	-1.23322e-10	-0.864906
36900087	chr22:36900087:A:G	7.96582e-07	-1.22232	-1.22898	2.04767e-06	-1.07242	-1.28103
36900118	chr22:36900118:G:A	2.68228e-06	-1.23322e-10	-1.23721	6.05245e-06	-1.23322e-10	-1.26969
36900271	chr22:36900271:C:T	2.66213e-06	-1.23322e-10	-1.24475	5.92347e-06	-1.23322e-10	-1.29123
36900303	chr22:36900303:A:T	2.57915e-06	-1.23322e-10	-1.27641	6.04184e-06	-1.23322e-10	-1.27145
36900435	chr22:36900435:T:A	2.63459e-06	-1.23322e-10	-1.25515	5.9616e-06	-1.23322e-10	-1.28482
36900457	chr22:36900457:AAAC:A	3.51544e-06	-1.23322e-10	-0.966708	8.1895e-06	-1.23322e-10	-0.967302
36900494	chr22:36900494:C:T	1.52879e-06	-0.849047	-0.950352	3.81343e-06	-0.913584	-0.818044
36900630	chr22:36900630:G:A	7.41379e-07	-1.16956	-1.35356	1.41246e-06	-1.37373	-1.35109
36900764	chr22:36900764:C:T	5.166e-06	-0.581774	-3.57427e-10	1.42702e-05	-0.411979	-3.57427e-10
36900771	chr22:36900771:C:A	2.376e-06	-1.23322e-10	-1.35845	5.51443e-06	-1.23322e-10	-1.36279
36900889	chr22:36900889:G:A	1.0381e-06	-1.60651	-0.579969	2.07506e-06	-1.60767	-0.732494
36900957	chr22:36900957:G:A	5.10028e-07	-1.53806	-1.3591	1.34119e-06	-1.43601	-1.34059
36900961	chr22:36900961:T:C	3.40937e-06	-1.23322e-10	-0.997344	9.13044e-06	-1.23322e-10	-0.858541
36901248	chr22:36901248:T:A	1.90047e-06	-0.646444	-0.935325	5.90046e-06	-0.56049	-0.734635
36901483	chr22:36901483:C:G	3.37121e-06	-1.23322e-10	-1.0086	7.3102e-06	-1.23322e-10	-1.08088
36901519	chr22:36901519:T:C	2.80033e-06	-1.23322e-10	-1.19414	6.57477e-06	-1.23322e-10	-1.18692
36901883	chr22:36901883:GAC:G	5.46818e-06	-1.23322e-10	-0.524927	1.23799e-05	-1.23322e-10	-0.55408
36901959	chr22:36901959:C:T	7.95689e-07	-1.338	-1.11442	1.46756e-06	-1.52209	-1.16447
36901970	chr22:36901970:G:A	5.33453e-06	-1.23322e-10	-0.549673	1.42804e-05	-1.23322e-10	-0.41127
36902302	chr22:36902302:A:G	5.49947e-07	-1.57585	-1.24595	1.14422e-06	-1.61628	-1.31915
36902568	chr22:36902568:C:A	3.52411e-06	-1.23322e-10	-0.964245	8.20993e-06	-1.23322e-10	-0.96481
36902640	chr22:36902640:A:G	7.43869e-07	-1.21933	-1.30043	1.94222e-06	-1.07273	-1.33359
36903122	chr22:36903122:T:C	7.40043e-07	-1.43914	-1.08578	1.404e-06	-1.57719	-1.15364
36903207	chr22:36903207:G:C	4.91097e-07	-1.58611	-1.34887	1.13248e-06	-1.60666	-1.33908
36903286	chr22:36903286:A:G	3.23475e-06	-1.23322e-10	-1.04992	7.82917e-06	-1.23322e-10	-1.0123
36903457	chr22:36903457:A:G	4.92251e-07	-1.57411	-1.35853	1.35124e-06	-1.4934	-1.27574
36904248	chr22:36904248:A:C	1.073e-06	-1.57731	-0.576107	2.72449e-06	-1.51283	-0.555044
36904368	chr22:36904368:A:G	5.42022e-07	-1.53392	-1.3024	1.46193e-06	-1.45225	-1.23814
36904517	chr22:36904517:A:G	5.33234e-06	-1.23322e-10	-0.550083	1.42641e-05	-1.23322e-10	-0.412412
36904667	chr22:36904667:T:C	2.5771e-06	-1.23322e-10	-1.27721	5.78049e-06	-1.23322e-10	-1.31567
36905308	chr22:36905308:C:A	2.60088e-06	-1.23322e-10	-1.26802	5.8219e-06	-1.23322e-10	-1.30853
36905528	chr22:36905528:G:T	2.37297e-06	-1.23322e-10	-1.35973	5.51396e-06	-1.23322e-10	-1.36287
36905633	chr22:36905633:A:G	3.0126e-06	-1.23322e-10	-1.12107	7.26649e-06	-1.23322e-10	-1.08688
36905761	chr22:36905761:C:A	3.00817e-06	-1.23322e-10	-1.12254	7.26107e-06	-1.23322e-10	-1.08763
36905984	chr22:36905984:T:G	3.11131e-06	-0.27814	-0.810688	7.43412e-06	-0.335552	-0.728523
36906036	chr22:36906036:T:C	2.36783e-06	-1.23322e-10	-1.3619	5.57223e-06	-1.23322e-10	-1.35236
36906037	chr22:36906037:G:A	2.50884e-06	-1.23322e-10	-1.30405	5.6702e-06	-1.23322e-10	-1.33493
36906050	chr22:36906050:G:A	1.00671e-06	-0.85431	-1.36288	2.84106e-06	-0.718484	-1.30749
36906136	chr22:36906136:A:G	2.73214e-06	-1.23322e-10	-1.21879	6.18046e-06	-1.23322e-10	-1.24876
36906335	chr22:36906335:A:C	6.72309e-06	-1.23322e-10	-0.318325	1.81928e-05	-1.23322e-10	-0.169128
36906458	chr22:36906458:A:G	6.29487e-06	-1.23322e-10	-0.384138	1.69942e-05	-1.23322e-10	-0.237285
36906744	chr22:36906744:AAC:A	8.20187e-07	-1.06234	-1.35976	2.76617e-06	-0.795506	-1.25719
36906772	chr22:36906772:C:T	5.32152e-06	-1.23322e-10	-0.552114	1.4167e-05	-1.23322e-10	-0.419237
36906863	chr22:36906863:C:T	1.16035e-06	-1.56776	-0.50739	2.73748e-06	-1.52274	-0.540374
36906898	chr22:36906898:T:G	3.20272e-06	-1.23322e-10	-1.05987	7.65792e-06	-1.23322e-10	-1.03441
36907012	chr22:36907012:A:T	3.07778e-06	-1.23322e-10	-1.09966	8.84681e-06	-1.23322e-10	-0.890098
36907084	chr22:36907084:T:C	1.56614e-06	-1.10703	-0.668232	4.06495e-06	-1.15596	-0.511796
36907500	chr22:36907500:C:CT	2.51734e-06	-1.23322e-10	-1.30067	5.82299e-06	-1.23322e-10	-1.30834
36908050	chr22:36908050:T:C	1.12861e-06	-1.1717	-0.931194	2.19244e-06	-1.39475	-0.890387
36908118	chr22:36908118:G:GTGAACTCA	5.1021e-06	-1.23322e-10	-0.594221	1.35332e-05	-1.23322e-10	-0.465008
36908196	chr22:36908196:C:T	2.72163e-06	-1.22264	-3.57427e-10	6.67261e-06	-1.17214	-3.57427e-10
36908367	chr22:36908367:G:C	1.16564e-06	-1.24033	-0.830274	2.63337e-06	-1.06699	-1.0349
36908368	chr22:36908368:G:A	1.15822e-06	-1.22777	-0.849215	2.63429e-06	-1.05191	-1.04963
36908408	chr22:36908408:G:A	5.97058e-06	-1.23322e-10	-0.437028	1.58854e-05	-1.23322e-10	-0.304756
36908456	chr22:36908456:A:G	1.22159e-06	-0.737022	-1.2867	3.87369e-06	-0.503986	-1.21196
36908822	chr22:36908822:T:A	9.34829e-07	-0.965161	-1.3261	3.43006e-06	-0.673222	-1.16435
36908876	chr22:36908876:A:G	1.76709e-06	-0.704053	-0.950483	4.96086e-06	-0.528019	-0.940556
36908922	chr22:36908922:T:A	1.16115e-05	-1.23322e-10	0.228121	2.44424e-05	-1.23322e-10	0.126166
36909189	chr22:36909189:G:A	5.48897e-06	-1.23322e-10	-0.521132	1.45147e-05	-1.23322e-10	-0.394994
36909266	chr22:36909266:G:T	5.786e-07	-1.40824	-1.36278	1.61192e-06	-1.23347	-1.35926
36909379	chr22:36909379:G:A	1.08978e-06	-0.782264	-1.35563	3.4566e-06	-0.514419	-1.31545
36909624	chr22:36909624:G:T	1.17774e-05	-1.23322e-10	0.242306	2.49694e-05	-1.23322e-10	0.147497
36909638	chr22:36909638:G:A	1.07079e-06	-1.24167	-0.91381	2.45056e-06	-1.07459	-1.09925
36909911	chr22:36909911:C:T	5.70624e-06	-1.23322e-10	-0.482312	1.51146e-05	-1.23322e-10	-0.354491
36910078	chr22:36910078:G:A	5.70701e-06	-1.23322e-10	-0.482177	1.5117e-05	-1.23322e-10	-0.354338
36910622	chr22:36910622:A:G	6.61232e-07	-1.31546	-1.32206	1.74897e-06	-1.14827	-1.36285
36910842	chr22:36910842:T:A	2.44625e-06	-1.23322e-10	-1.32932	5.61698e-06	-1.23322e-10	-1.34436
36910939	chr22:36910939:ACTT:A	5.54023e-06	-1.23322e-10	-0.511836	1.46399e-05	-1.23322e-10	-0.386406
36911012	chr22:36911012:G:A	3.6081e-06	0.347696	-1.28839	8.04372e-06	0.229744	-1.21501
36911206	chr22:36911206:G:A	1.19128e-06	-0.851351	-1.1975	3.30767e-06	-0.563753	-1.31016
36911324	chr22:36911324:A:G	9.10317e-07	-0.996856	-1.32098	3.3326e-06	-0.71167	-1.15473
36911462	chr22:36911462:C:T	2.4466e-06	-1.23322e-10	-1.32917	5.61754e-06	-1.23322e-10	-1.34426
36911506	chr22:36911506:T:A	1.01108e-05	-1.23322e-10	0.0897294	2.16352e-05	-1.23322e-10	0.00416439
36911552	chr22:36911552:G:T	7.83469e-06	-0.165311	-3.57427e-10	1.29108e-05	-0.512092	-3.57427e-10
36911604	chr22:36911604:C:T	5.71456e-06	-1.23322e-10	-0.480856	1.51381e-05	-1.23322e-10	-0.352941
36911724	chr22:36911724:G:A	1.01108e-05	-1.23322e-10	0.0897294	2.16352e-05	-1.23322e-10	0.00416439
36911798	chr22:36911798:C:T	1.09553e-06	-0.905842	-1.22679	2.91114e-06	-0.771338	-1.23027
36911823	chr22:36911823:T:C	1.06181e-06	-0.916735	-1.24716	2.81935e-06	-0.783195	-1.25045
36912390	chr22:36912390:T:C	8.12103e-06	-1.23322e-10	-0.129416	1.66695e-05	-1.23322e-10	-0.256573
36912428	chr22:36912428:C:T	3.44365e-06	-0.98734	-3.57427e-10	7.4845e-06	-1.05732	-3.57427e-10
36912474	chr22:36912474:C:T	7.64446e-07	-1.17764	-1.31484	2.19769e-06	-0.974095	-1.30865
36912649	chr22:36912649:C:T	5.12477e-07	-1.53431	-1.35806	1.25744e-06	-1.48771	-1.35337
36912777	chr22:36912777:C:T	9.70458e-07	-0.943092	-1.31077	3.6341e-06	-0.646765	-1.13303
36912973	chr22:36912973:T:C	3.12649e-06	-1.23322e-10	-1.08396	7.22767e-06	-1.23322e-10	-1.09224
36913405	chr22:36913405:C:T	9.84235e-07	-1.559	-0.680761	2.21936e-06	-1.46055	-0.812389
36913765	chr22:36913765:G:A	1.70547e-06	-0.719924	-0.970109	4.72067e-06	-0.555559	-0.962646
36913874	chr22:36913874:G:A	1.89364e-06	-0.335972	-1.2494	5.32693e-06	-0.0507987	-1.34658
36913917	chr22:36913917:G:A	1.9095e-06	-1.57703	-3.57427e-10	4.30259e-06	-1.61094	-3.57427e-10
36913938	chr22:36913938:C:T	2.44431e-06	-1.23322e-10	-1.33011	5.70721e-06	-1.23322e-10	-1.32843
36914004	chr22:36914004:G:A	1.21916e-06	-0.773011	-1.2527	3.73445e-06	-0.40776	-1.34479
36914227	chr22:36914227:T:C	5.29785e-06	0.00165929	-0.558232	1.21398e-05	0.34789	-0.921552
36914272	chr22:36914272:C:G	2.24424e-06	-1.41551	-3.57427e-10	5.39113e-06	-1.3854	-3.57427e-10
36914429	chr22:36914429:G:T	2.40623e-06	-1.34581	-3.57427e-10	5.80362e-06	-1.31167	-3.57427e-10
36914713	chr22:36914713:A:AT	6.99996e-07	-1.59239	-0.988169	1.57474e-06	-1.60034	-1.01572
36914912	chr22:36914912:A:G	6.35328e-06	0.980498	-1.3554	3.1121e-05	1.70102	-1.33329
36915177	chr22:36915177:C:T	7.32778e-06	1.05933	-1.29153	4.27113e-05	1.78715	-1.10284
36915383	chr22:36915383:A:C	6.50489e-06	1.00909	-1.36041	3.25579e-05	1.73193	-1.31906
36915384	chr22:36915384:T:C	3.85034e-06	-1.23322e-10	-0.875713	9.25786e-06	-1.23322e-10	-0.844682
36915693	chr22:36915693:T:C	2.17699e-06	-1.44593	-3.57427e-10	5.26039e-06	-1.40995	-3.57427e-10
36915764	chr22:36915764:T:G	9.00435e-06	1.33482	-1.36099	4.89282e-05	2.13653	-1.31633
36915816	chr22:36915816:G:A	4.96502e-07	-1.59165	-1.33239	1.18501e-06	-1.5741	-1.3263
36915835	chr22:36915835:C:T	7.4221e-06	1.1376	-1.35701	3.72331e-05	1.87662	-1.32958
36916131	chr22:36916131:T:C	7.15551e-06	1.10062	-1.35661	3.56734e-05	1.83475	-1.3305
36916194	chr22:36916194:C:A	1.23935e-06	-1.38654	-0.622742	3.01886e-06	-1.20483	-0.760446
36916222	chr22:36916222:G:T	7.42954e-06	1.1382	-1.35661	3.7264e-05	1.87838	-1.33051
36916259	chr22:36916259:A:G	2.49576e-06	-1.30928	-3.57427e-10	5.10616e-06	-1.43971	-3.57427e-10
36916519	chr22:36916519:A:G	7.27603e-06	1.11786	-1.35715	3.64609e-05	1.85533	-1.32924
36916610	chr22:36916610:C:A	2.66346e-06	-1.23322e-10	-1.24425	5.8165e-06	-1.23322e-10	-1.30946
36916703	chr22:36916703:C:T	1.86867e-06	-0.743152	-0.855494	5.67243e-06	-0.502005	-0.832534
36916705	chr22:36916705:A:G	3.20704e-06	-1.23322e-10	-1.05853	7.30256e-06	-1.23322e-10	-1.08193
36916716	chr22:36916716:G:A	2.55181e-06	-1.23322e-10	-1.28707	5.65148e-06	-1.23322e-10	-1.33824
36917697	chr22:36917697:G:A	3.92192e-06	-1.23322e-10	-0.857292	9.43934e-06	-1.23322e-10	-0.825269
36917954	chr22:36917954:A:G	4.32212e-06	-1.11336	0.353234	1.05854e-05	-1.05045	0.339769
36917959	chr22:36917959:A:G	5.14201e-07	-1.5321	-1.35692	1.20584e-06	-1.52577	-1.35721
36917966	chr22:36917966:A:G	6.48153e-06	1.00794	-1.36286	3.13588e-05	1.6867	-1.31137
36918143	chr22:36918143:A:C	7.28752e-06	1.0825	-1.32021	2.99779e-05	1.6909	-1.36059
36918491	chr22:36918491:C:T	6.2148e-06	0.965966	-1.36291	2.98691e-05	1.64084	-1.31417
36918558	chr22:36918558:G:A	8.4132e-07	-1.03494	-1.36171	1.72994e-06	-1.15918	-1.36289
36918704	chr22:36918704:A:G	2.37991e-06	-1.23322e-10	-1.35681	5.51448e-06	-1.23322e-10	-1.36278
36918728	chr22:36918728:A:T	5.84885e-06	0.904491	-1.36212	2.82834e-05	1.57323	-1.30111
36919199	chr22:36919199:C:T	3.3226e-05	-1.23322e-10	1.27946	7.40095e-05	-1.23322e-10	1.23404
36919625	chr22:36919625:G:A	8.07366e-06	1.19866	-1.33392	3.95419e-05	1.96099	-1.35378
36919658	chr22:36919658:A:G	6.00467e-06	0.931552	-1.36289	2.8724e-05	1.59992	-1.31234
36919691	chr22:36919691:G:A	1.33273e-05	1.72558	-1.35963	3.81536e-05	1.92047	-1.349
36919700	chr22:36919700:C:T	6.10526e-06	0.948168	-1.36289	2.93214e-05	1.62074	-1.31258
36919842	chr22:36919842:T:C	2.57612e-06	-1.27759	-3.57427e-10	6.22633e-06	-1.24137	-3.57427e-10
36919870	chr22:36919870:C:A	6.34162e-06	0.985374	-1.36211	3.09323e-05	1.6629	-1.30125
36919925	chr22:36919925:G:A	1.84325e-06	-1.61234	-3.57427e-10	4.58243e-06	-1.54793	-3.57427e-10
36919946	chr22:36919946:C:T	6.44491e-06	1.00013	-1.36071	3.17623e-05	1.67976	-1.29164
36920091	chr22:36920091:G:A	4.96325e-07	-1.58867	-1.33573	1.18581e-06	-1.56973	-1.32999
36920217	chr22:36920217:T:C	7.18653e-06	1.1004	-1.35207	3.49938e-05	1.82256	-1.33755
36920249	chr22:36920249:TTAACCTTTTAAAGTAAAAGACAC:T	3.64866e-06	-1.23322e-10	-0.929513	8.77181e-06	-1.23322e-10	-0.898611
36920346	chr22:36920346:T:G	6.89896e-06	1.06918	-1.36168	3.34854e-05	1.73996	-1.299
36920350	chr22:36920350:C:T	7.76334e-06	-1.23322e-10	-0.17446	2.11331e-05	-1.23322e-10	-0.0193144
36920831	chr22:36920831:A:G	6.60075e-06	0.988228	-1.32492	3.16477e-05	1.61553	-1.23102
36920977	chr22:36920977:T:C	2.36581e-06	-1.23322e-10	-1.36275	5.52364e-06	-1.23322e-10	-1.36112
36921067	chr22:36921067:T:C	6.43693e-06	0.996949	-1.35877	3.12482e-05	1.65412	-1.28231
36921216	chr22:36921216:A:G	6.66249e-06	1.02467	-1.35205	3.2962e-05	1.68418	-1.25897
36921274	chr22:36921274:GTGTGTGTATA:G	6.90862e-06	1.0598	-1.3509	3.4414e-05	1.72323	-1.25492
36921326	chr22:36921326:T:C	4.80183e-07	-1.59543	-1.36203	1.13656e-06	-1.57935	-1.3628
36921336	chr22:36921336:T:C	2.82191e-06	-1.23322e-10	-1.18646	6.47007e-06	-1.23322e-10	-1.20297
36921349	chr22:36921349:A:G	1.47683e-06	-0.4938	-1.34018	5.40047e-06	-0.197825	-1.18584
36921451	chr22:36921451:G:A	7.20741e-06	1.10725	-1.35601	3.53091e-05	1.82411	-1.33012
36921487	chr22:36921487:A:G	6.96168e-06	1.06936	-1.35282	3.45762e-05	1.73385	-1.26084
36921806	chr22:36921806:T:C	5.21165e-06	0.755988	-1.32896	2.63628e-05	1.40243	-1.20063
36921872	chr22:36921872:C:T	9.76437e-07	-0.968945	-1.27877	2.03362e-06	-1.06203	-1.29831
36921928	chr22:36921928:A:G	6.38411e-06	0.981165	-1.35123	3.14682e-05	1.63465	-1.25583
36921991	chr22:36921991:C:T	3.11886e-06	-1.08641	-3.57427e-10	6.74227e-06	-1.16176	-3.57427e-10
36922079	chr22:36922079:T:G	2.04935e-06	-1.50635	-3.57427e-10	4.87904e-06	-1.48521	-3.57427e-10
36922133	chr22:36922133:C:T	9.43702e-07	-0.927774	-1.35404	1.8975e-06	-1.06868	-1.36094
36922276	chr22:36922276:G:A	1.117e-05	-1.23322e-10	0.189355	3.11221e-05	-1.23322e-10	0.367765
36922384	chr22:36922384:C:T	8.64613e-06	1.27831	-1.34507	4.64526e-05	2.00648	-1.2382
36922437	chr22:36922437:G:A	1.32098e-06	-1.34242	-0.60308	3.24527e-06	-1.14417	-0.748781
36922473	chr22:36922473:T:C	6.6395e-06	1.02177	-1.35261	3.26951e-05	1.67705	-1.25998
36922967	chr22:36922967:G:A	3.62092e-06	-0.0276092	-0.909536	1.04605e-05	0.424204	-1.14675
36923383	chr22:36923383:G:T	1.40511e-05	1.06802	-0.649191	4.53905e-05	1.58488	-0.839727
36923547	chr22:36923547:G:C	6.10605e-06	-0.201135	-0.213457	1.87824e-05	0.340321	-0.477553
36923905	chr22:36923905:C:G	5.1556e-06	0.132647	-0.716436	1.47987e-05	0.51861	-0.894225
36924030	chr22:36924030:A:G	2.43766e-06	-1.23322e-10	-1.33283	5.62066e-06	-1.23322e-10	-1.34371
36924292	chr22:36924292:C:T	2.06757e-06	-1.50901	0.0115121	5.22106e-06	-1.46898	0.0515254
36924313	chr22:36924313:G:A	8.23799e-07	-1.43462	-0.983084	2.318e-06	-1.31111	-0.918342
36924372	chr22:36924372:G:A	2.4862e-06	-1.23322e-10	-1.31312	6.02902e-06	-1.23322e-10	-1.27357
36924386	chr22:36924386:C:T	2.90495e-06	-1.23322e-10	-1.15746	6.50824e-06	-1.23322e-10	-1.19709
36924518	chr22:36924518:G:A	2.76761e-06	-1.23322e-10	-1.20589	6.8202e-06	-1.23322e-10	-1.15027
36924557	chr22:36924557:T:C	2.76082e-06	-1.23322e-10	-1.20834	6.12818e-06	-1.23322e-10	-1.25726
36924605	chr22:36924605:C:T	6.083e-06	-1.23322e-10	-0.418376	1.48155e-05	-1.23322e-10	-0.374481
36924762	chr22:36924762:G:A	3.28978e-06	-1.23322e-10	-1.03305	7.92024e-06	-1.23322e-10	-1.00073
36924831	chr22:36924831:T:C	4.54276e-06	-0.961149	0.25081	1.16558e-05	-0.76103	0.146676
36925038	chr22:36925038:T:C	7.48149e-07	-1.22359	-1.29044	2.14475e-06	-0.947835	-1.3593
36925540	chr22:36925540:A:C	5.73339e-06	-1.23322e-10	-0.477566	1.31766e-05	-1.23322e-10	-0.491711
36925567	chr22:36925567:C:T	2.5583e-06	-1.23322e-10	-1.28453	6.15457e-06	-1.23322e-10	-1.25296
36925573	chr22:36925573:ACT:A	3.33253e-06	-1.23322e-10	-1.02014	7.49542e-06	-1.23322e-10	-1.05586
36925740	chr22:36925740:C:G	7.19128e-07	-1.25226	-1.30133	1.54747e-06	-1.29126	-1.34227
36925741	chr22:36925741:C:A	3.53129e-06	-1.23322e-10	-0.962211	7.91788e-06	-1.23322e-10	-1.00103
36925818	chr22:36925818:G:A	4.81942e-07	-1.59194	-1.36187	1.14863e-06	-1.57067	-1.36092
36926488	chr22:36926488:G:A	3.02408e-06	-1.23322e-10	-1.11727	7.78237e-06	-1.23322e-10	-1.01829
36926778	chr22:36926778:T:G	2.79239e-06	-0.453576	-0.743401	5.04491e-06	-0.629997	-0.821777
36926884	chr22:36926884:C:T	3.70517e-05	-1.23322e-10	1.38844	8.39301e-05	-1.23322e-10	1.35983
36927286	chr22:36927286:G:A	3.04172e-06	-1.23322e-10	-1.11145	7.45021e-06	-1.23322e-10	-1.06191
36927316	chr22:36927316:G:A	2.65516e-06	-1.23322e-10	-1.24737	6.42193e-06	-1.23322e-10	-1.21044
36927478	chr22:36927478:AAG:A	2.88086e-06	-0.272243	-0.893542	5.14884e-06	-0.471558	-0.959826
36927596	chr22:36927596:C:T	2.42247e-06	-0.0300889	-1.309	4.08956e-06	-0.314141	-1.34758
36927749	chr22:36927749:A:G	4.76469e-06	-1.23322e-10	-0.66264	1.17867e-05	-1.23322e-10	-0.603182
36927772	chr22:36927772:C:T	2.82568e-06	-1.18512	-3.57427e-10	6.4307e-06	-1.20907	-3.57427e-10
36927946	chr22:36927946:C:T	1.00477e-06	-1.45237	-0.766745	2.04305e-06	-1.27727	-1.07844
36928153	chr22:36928153:C:T	2.75857e-06	-1.23322e-10	-1.20916	6.37325e-06	-1.23322e-10	-1.21805
36928433	chr22:36928433:C:T	4.76616e-06	-1.23322e-10	-0.662333	1.09485e-05	-1.23322e-10	-0.676952
36928467	chr22:36928467:G:A	3.47128e-06	-1.23322e-10	-0.97935	7.45859e-06	-1.23322e-10	-1.06079
36928548	chr22:36928548:T:C	2.68418e-06	-1.23322e-10	-1.2365	6.49797e-06	-1.23322e-10	-1.19867
36928893	chr22:36928893:C:G	2.51977e-06	-1.23322e-10	-1.29971	5.7689e-06	-1.23322e-10	-1.31767
36928981	chr22:36928981:C:T	2.28877e-05	-1.23322e-10	0.906725	4.23353e-05	-1.23322e-10	0.675466
36929185	chr22:36929185:C:T	2.69379e-06	-1.23322e-10	-1.23292	6.1408e-06	-1.23322e-10	-1.2552
36929662	chr22:36929662:C:T	3.61255e-06	-1.23322e-10	-0.93946	8.70713e-06	-1.23322e-10	-0.906013
36929791	chr22:36929791:C:T	4.00565e-06	-1.60898	0.772812	7.60831e-06	-1.58753	0.546615
36929930	chr22:36929930:C:T	2.49213e-06	-1.23322e-10	-1.31074	5.82849e-06	-1.23322e-10	-1.3074
36930401	chr22:36930401:G:C	5.89921e-07	-1.5184	-1.23324	1.26047e-06	-1.53973	-1.29893
36930933	chr22:36930933:T:C	2.38706e-06	-1.23322e-10	-1.35381	5.51841e-06	-1.23322e-10	-1.36206
36931665	chr22:36931665:C:T	8.00275e-07	-1.10656	-1.34011	2.3977e-06	-0.833404	-1.36224
36931937	chr22:36931937:A:G	2.24423e-06	-1.41551	-3.57427e-10	5.12091e-06	-1.43682	-3.57427e-10
36932009	chr22:36932009:G:A	5.23707e-07	-1.60685	-1.26385	1.42721e-06	-1.50198	-1.21246
36932221	chr22:36932221:G:A	3.53299e-06	-1.23322e-10	-0.961729	8.01482e-06	-1.23322e-10	-0.988863
36932334	chr22:36932334:C:T	3.16692e-06	-1.23322e-10	-1.07111	6.94767e-06	-1.23322e-10	-1.13175
36932346	chr22:36932346:A:T	6.31465e-06	-1.23322e-10	-0.381	1.39273e-05	-1.23322e-10	-0.436306
36932383	chr22:36932383:C:T	5.47276e-07	-1.61601	-1.21067	1.36057e-06	-1.57427	-1.18798
36932457	chr22:36932457:G:A	5.64249e-07	-1.61612	-1.18001	1.48256e-06	-1.5639	-1.11249
36932704	chr22:36932704:C:T	2.91904e-06	-1.23322e-10	-1.15262	6.45225e-06	-1.23322e-10	-1.20573
36933069	chr22:36933069:G:C	6.68183e-07	-1.53035	-1.09672	1.41065e-06	-1.47857	-1.24753
36933297	chr22:36933297:G:A	2.20079e-06	-1.43506	-3.57427e-10	5.0913e-06	-1.44262	-3.57427e-10
36933391	chr22:36933391:G:A	3.47267e-06	-1.23322e-10	-0.97895	7.82207e-06	-1.23322e-10	-1.01321
36933406	chr22:36933406:G:A	4.75424e-07	-1.61583	-1.35159	1.10108e-06	-1.61138	-1.36249
36933410	chr22:36933410:G:C	3.01816e-06	-1.23322e-10	-1.11923	6.63808e-06	-1.23322e-10	-1.17733
36933594	chr22:36933594:G:A	1.84121e-06	-1.61345	-3.57427e-10	4.56094e-06	-1.55263	-3.57427e-10
36933634	chr22:36933634:T:C	6.7844e-07	-1.48409	-1.12775	1.54167e-06	-1.57789	-1.0594
36933819	chr22:36933819:T:C	3.39344e-06	-1.23322e-10	-1.00203	7.64712e-06	-1.23322e-10	-1.03583
36934032	chr22:36934032:C:T	5.28488e-07	-1.59069	-1.27092	1.40933e-06	-1.47347	-1.25357
36934040	chr22:36934040:T:C	8.063e-07	-1.54848	-0.890696	1.58791e-06	-1.5027	-1.10503
36934137	chr22:36934137:A:G	5.76505e-05	-1.23322e-10	1.83053	0.000203453	-1.23322e-10	2.24528
36934207	chr22:36934207:A:G	8.39632e-07	-1.6142	-0.784465	1.79292e-06	-1.59919	-0.887126
36934458	chr22:36934458:T:G	5.31509e-07	-1.58334	-1.27257	1.42982e-06	-1.4572	-1.2554
36934653	chr22:36934653:G:A	2.58878e-06	-1.23322e-10	-1.27269	5.91131e-06	-1.23322e-10	-1.29329
36934661	chr22:36934661:AC:A	2.50012e-06	-1.23322e-10	-1.30753	5.7352e-06	-1.23322e-10	-1.32353
36934679	chr22:36934679:C:T	5.28395e-07	-1.61628	-1.24551	1.17618e-06	-1.57546	-1.33242
36934737	chr22:36934737:G:C	5.222e-07	-1.57148	-1.30209	1.19401e-06	-1.55603	-1.33681
36934769	chr22:36934769:C:G	5.26342e-07	-1.58457	-1.28111	1.19492e-06	-1.56449	-1.32758
36934838	chr22:36934838:C:T	3.53387e-05	-1.23322e-10	1.34111	0.000120863	-1.23322e-10	1.7245
36935049	chr22:36935049:C:G	4.55654e-06	-1.23322e-10	-0.707309	9.50988e-06	-1.23322e-10	-0.817824
36935565	chr22:36935565:G:A	5.67411e-07	-1.45617	-1.33437	1.46461e-06	-1.38523	-1.30333
36935704	chr22:36935704:A:T	5.79165e-05	-1.23322e-10	1.83513	0.00016605	-1.23322e-10	2.04213
36935961	chr22:36935961:AG:A	7.44741e-07	-1.54636	-0.972233	1.59134e-06	-1.51663	-1.08895
36936074	chr22:36936074:G:T	3.14732e-06	-1.23322e-10	-1.07732	7.20242e-06	-1.23322e-10	-1.09574
36936165	chr22:36936165:A:G	2.04768e-06	-1.50717	-3.57427e-10	4.74327e-06	-1.51343	-3.57427e-10
36936306	chr22:36936306:C:G	3.11017e-06	-1.23322e-10	-1.0892	6.6984e-06	-1.23322e-10	-1.16829
36936518	chr22:36936518:C:T	2.63904e-06	-1.23322e-10	-1.25346	6.36589e-06	-1.23322e-10	-1.2192
36936979	chr22:36936979:G:A	2.46239e-06	-1.23322e-10	-1.32274	5.66632e-06	-1.23322e-10	-1.33561
36937016	chr22:36937016:G:T	4.79058e-06	0.535475	-1.1927	7.32746e-06	0.127652	-1.20618
36937067	chr22:36937067:G:T	6.56504e-06	0.898528	-1.24064	1.36483e-05	0.741211	-1.19775
36937325	chr22:36937325:G:A	2.04728e-06	-1.50736	-3.57427e-10	4.4416e-06	-1.57914	-3.57427e-10
36937364	chr22:36937364:T:G	6.04735e-07	-1.56045	-1.16639	1.44283e-06	-1.45523	-1.24832
36937404	chr22:36937404:C:T	2.43687e-06	-1.23322e-10	-1.33316	5.61893e-06	-1.23322e-10	-1.34401
36937752	chr22:36937752:A:G	1.61393e-06	-1.10943	-0.635775	3.80109e-06	-0.905827	-0.829041
36937762	chr22:36937762:G:A	9.44408e-07	-1.61628	-0.664793	2.72459e-06	-1.58867	-0.479173
36937894	chr22:36937894:C:T	2.25041e-06	-1.58279	0.170032	7.33004e-06	-1.52603	0.447857
36938208	chr22:36938208:G:A	5.19159e-07	-1.61611	-1.26331	1.35215e-06	-1.55266	-1.2158
36938617	chr22:36938617:G:A	2.02671e-06	-1.51746	-3.57427e-10	4.60361e-06	-1.54331	-3.57427e-10
36938958	chr22:36938958:G:A	2.77392e-06	-1.23322e-10	-1.20361	6.74068e-06	-1.23322e-10	-1.16199
36939327	chr22:36939327:T:C	3.22051e-06	-1.23322e-10	-1.05433	7.89013e-06	-1.23322e-10	-1.00454
36941367	chr22:36941367:C:T	5.79388e-07	-1.43892	-1.33073	1.29671e-06	-1.46329	-1.34704
36941730	chr22:36941730:A:G	9.32934e-06	-1.09443	1.10372	1.4409e-05	-1.30851	0.90621
36941812	chr22:36941812:C:A	2.38275e-06	-1.23322e-10	-1.35562	5.55923e-06	-1.23322e-10	-1.3547
36942220	chr22:36942220:G:A	2.82427e-06	-1.23322e-10	-1.18562	6.59084e-06	-1.23322e-10	-1.18447
36942466	chr22:36942466:A:AG	9.36399e-06	0.323712	-0.310714	1.22398e-05	-0.144716	-0.42075
36942755	chr22:36942755:T:C	4.91391e-07	-1.58493	-1.34946	1.15536e-06	-1.58426	-1.34148
36942804	chr22:36942804:C:T	2.63561e-06	-1.23322e-10	-1.25476	6.02356e-06	-1.23322e-10	-1.27448
36942976	chr22:36942976:C:T	4.64283e-05	1.81276	-0.198726	8.96538e-05	1.47748	-0.0516804
36943153	chr22:36943153:A:G	4.64536e-06	-1.10539	0.417386	5.51085e-06	-1.3481	-0.0153379
36943223	chr22:36943223:C:T	3.05315e-05	-0.958322	2.15321	3.87045e-05	-1.23408	1.81988
36943529	chr22:36943529:C:A	2.03792e-06	-1.51194	-3.57427e-10	4.73608e-06	-1.51495	-3.57427e-10
36943542	chr22:36943542:T:C	2.465e-06	-1.23322e-10	-1.32168	5.60887e-06	-1.23322e-10	-1.34581
36943659	chr22:36943659:A:G	2.36837e-06	-1.23322e-10	-1.36167	5.52292e-06	-1.23322e-10	-1.36125
36943704	chr22:36943704:T:A	1.86084e-06	-1.60284	-3.57427e-10	4.32168e-06	-1.60651	-3.57427e-10
36943901	chr22:36943901:G:A	2.94948e-06	-1.23322e-10	-1.14224	6.49619e-06	-1.23322e-10	-1.19894
36944145	chr22:36944145:C:T	6.50376e-06	-0.910181	0.558688	1.09114e-05	-1.18852	0.508177
36944387	chr22:36944387:A:G	2.17586e-06	-1.51199	0.0655398	4.79002e-06	-1.45042	-0.053203
36944432	chr22:36944432:T:C	3.28797e-06	-1.23322e-10	-1.0336	7.82729e-06	-1.23322e-10	-1.01254
36944549	chr22:36944549:G:T	1.94458e-05	-0.964514	1.70827	2.5125e-05	-1.24771	1.40142
36944880	chr22:36944880:C:T	3.21484e-06	-1.23322e-10	-1.0561	7.27067e-06	-1.23322e-10	-1.08631
36945538	chr22:36945538:C:T	3.55952e-06	-0.954248	-3.57427e-10	8.35273e-06	-0.947567	-3.57427e-10
36945824	chr22:36945824:T:TG	2.44548e-06	-1.23322e-10	-1.32963	5.90354e-06	-1.23322e-10	-1.2946
36946034	chr22:36946034:T:G	2.12625e-06	-1.50028	0.0307615	4.70511e-06	-1.43549	-0.0860161
36946090	chr22:36946090:G:A	2.37805e-06	-1.23322e-10	-1.35759	5.51993e-06	-1.23322e-10	-1.36179
36946121	chr22:36946121:T:C	2.47881e-06	-1.23322e-10	-1.31609	5.65959e-06	-1.23322e-10	-1.3368
36946243	chr22:36946243:TAAAAGGCATCTTCTTCCGATA:T	4.78795e-05	-0.883668	2.52848	5.92897e-05	-1.18633	2.19861
36946832	chr22:36946832:C:T	2.50557e-05	-1.37793	2.37516	4.25031e-05	-1.47358	2.153
36946846	chr22:36946846:T:G	5.08585e-06	-1.59475	0.997339	1.02082e-05	-1.53417	0.787207
36947400	chr22:36947400:G:A	1.863e-06	-1.60169	-3.57427e-10	4.27988e-06	-1.61623	-3.57427e-10
36947604	chr22:36947604:T:A	3.17691e-06	0.294495	-1.36246	7.41014e-06	0.29211	-1.35942
36948004	chr22:36948004:G:A	2.70312e-06	-1.23322e-10	-1.22947	5.76907e-06	-1.23322e-10	-1.31764
36948085	chr22:36948085:G:A	3.1729e-06	-1.23322e-10	-1.06923	7.96809e-06	-1.23322e-10	-0.99471
36948819	chr22:36948819:G:A	4.35142e-06	-1.60483	0.851461	7.386e-06	-1.49209	0.421517
36948967	chr22:36948967:A:G	5.79963e-06	-1.20057	0.734487	1.3561e-05	-1.05107	0.588112
36949045	chr22:36949045:T:C	5.07905e-07	-1.57359	-1.32774	1.33472e-06	-1.42748	-1.35395
36949136	chr22:36949136:T:C	8.30304e-06	-1.19565	1.0884	1.91733e-05	-1.04645	0.929816
36949212	chr22:36949212:G:C	1.69437e-06	-1.47895	-0.21761	3.04419e-06	-1.53751	-0.419414
36949270	chr22:36949270:T:C	1.24494e-06	-0.813455	-1.19133	3.78828e-06	-0.757654	-0.980589
36949276	chr22:36949276:T:C	1.30328e-05	-1.23322e-10	0.343593	4.28316e-05	-1.23322e-10	0.687122
36949364	chr22:36949364:G:A	6.3558e-06	-1.23322e-10	-0.374505	1.6899e-05	-1.23322e-10	-0.2429
36949395	chr22:36949395:T:A	7.1584e-06	-1.27518	1.0196	1.63303e-05	-1.14043	0.863299
36949423	chr22:36949423:C:T	7.13529e-06	-1.2686	1.00978	1.62916e-05	-1.1327	0.853193
36949562	chr22:36949562:G:A	7.40122e-06	-1.27758	1.05535	1.6853e-05	-1.14298	0.897355
36949772	chr22:36949772:G:A	7.31189e-06	-1.3151	1.08073	1.65103e-05	-1.18846	0.92229
36949940	chr22:36949940:C:T	6.20976e-06	-1.52969	1.13194	1.32586e-05	-1.44159	0.956084
36949955	chr22:36949955:G:A	3.7519e-06	-1.23322e-10	-0.901611	8.10525e-06	-1.23322e-10	-0.977643
36950188	chr22:36950188:C:T	4.63918e-06	-1.23322e-10	-0.689336	1.14593e-05	-1.23322e-10	-0.631355
36950297	chr22:36950297:C:T	1.46131e-05	-1.23322e-10	0.458047	4.85967e-05	-1.23322e-10	0.813401
36950608	chr22:36950608:G:A	7.23994e-06	-1.30752	1.06326	1.63792e-05	-1.17946	0.905316
36950900	chr22:36950900:G:T	2.6608e-06	-1.23322e-10	-1.24525	5.97302e-06	-1.23322e-10	-1.2829
36950970	chr22:36950970:A:G	7.60198e-06	-1.31712	1.12166	1.71491e-05	-1.18963	0.961416
36951038	chr22:36951038:T:C	7.46953e-06	-1.26896	1.05592	1.70523e-05	-1.13142	0.897549
36951053	chr22:36951053:G:A	2.81514e-06	-1.23322e-10	-1.18886	6.24937e-06	-1.23322e-10	-1.23767
36951319	chr22:36951319:G:A	3.37433e-06	0.00848207	-1.01616	5.86595e-06	-0.19797	-1.10302
36951323	chr22:36951323:T:A	7.35798e-06	-1.28159	1.05351	1.67962e-05	-1.14498	0.895971
36951374	chr22:36951374:T:A	7.51246e-06	-1.27284	1.06553	1.7143e-05	-1.13593	0.907372
36951529	chr22:36951529:T:C	3.48105e-06	-1.58445	0.607913	5.89926e-06	-1.60837	0.313042
36951638	chr22:36951638:T:G	2.48588e-06	-1.23322e-10	-1.31325	5.65713e-06	-1.23322e-10	-1.33724
36951790	chr22:36951790:G:T	7.65082e-06	-1.23027	1.04121	1.72393e-05	-1.08673	0.863763
36951809	chr22:36951809:C:T	7.379e-06	-1.34743	1.1222	1.54805e-05	-1.23931	0.908731
36951819	chr22:36951819:T:C	7.29097e-06	-1.24424	1.007	1.64071e-05	-1.10334	0.830899
36951918	chr22:36951918:C:T	1.01129e-05	-0.554811	0.644747	2.28292e-05	-0.449411	0.507294
36951978	chr22:36951978:C:T	2.39816e-06	-0.427001	-0.922172	1.16797e-05	0.164592	-0.776898
36952058	chr22:36952058:G:A	7.58201e-06	-1.23322e-10	-0.198095	1.7091e-05	-1.23322e-10	-0.231604
36952347	chr22:36952347:A:G	2.31432e-05	-1.23322e-10	0.917826	8.08315e-05	-1.23322e-10	1.32221
36952352	chr22:36952352:G:A	7.81911e-06	-1.22622	1.05892	1.78763e-05	-1.0856	0.898925
36952543	chr22:36952543:C:G	2.37627e-06	-1.23322e-10	-1.35834	5.55024e-06	-1.23322e-10	-1.35631
36952617	chr22:36952617:G:A	2.57519e-05	-1.23322e-10	1.02464	9.09152e-05	-1.23322e-10	1.43977
36952872	chr22:36952872:G:A	2.51197e-06	-1.23322e-10	-1.30281	5.70785e-06	-1.23322e-10	-1.32831
36952886	chr22:36952886:T:C	8.14368e-06	-1.30966	1.18303	1.82973e-05	-1.17729	1.01389
36953208	chr22:36953208:A:G	1.21272e-06	-0.720829	-1.31018	2.45721e-06	-0.816964	-1.35417
36953227	chr22:36953227:G:A	2.83668e-06	-1.23322e-10	-1.18124	6.4544e-06	-1.23322e-10	-1.20539
36953807	chr22:36953807:G:A	3.07576e-06	-1.23322e-10	-1.10032	7.18928e-06	-1.23322e-10	-1.09756
36953951	chr22:36953951:T:C	1.96399e-06	-1.60022	0.0513317	6.41283e-06	-1.53028	0.318423
36954110	chr22:36954110:G:T	1.04204e-06	-1.57633	-0.606361	2.46362e-06	-1.61472	-0.553802
36954376	chr22:36954376:G:A	5.51232e-07	-1.60362	-1.21585	1.40296e-06	-1.61142	-1.12015
36954547	chr22:36954547:C:T	3.73802e-06	-1.23322e-10	-0.905316	9.42096e-06	-1.23322e-10	-0.827218
36955308	chr22:36955308:C:T	2.76225e-06	-1.23322e-10	-1.20783	5.98692e-06	-1.23322e-10	-1.28058
36955385	chr22:36955385:T:C	3.26644e-05	-1.23322e-10	1.26241	0.000117463	-1.23322e-10	1.69597
36955498	chr22:36955498:C:T	3.08317e-06	-1.23322e-10	-1.09791	6.98139e-06	-1.23322e-10	-1.12691
36956888	chr22:36956888:T:A	0.000101187	-1.23322e-10	2.39309	0.000154563	-1.23322e-10	1.97045
36957053	chr22:36957053:C:T	2.79842e-06	-1.23322e-10	-1.19482	6.04408e-06	-1.23322e-10	-1.27108
36957451	chr22:36957451:C:T	6.32563e-07	-1.58293	-1.09892	1.38024e-06	-1.61458	-1.13332
36957473	chr22:36957473:C:T	7.93546e-06	-1.23322e-10	-0.152531	1.78237e-05	-1.23322e-10	-0.189625
36958313	chr22:36958313:C:T	5.76938e-07	-1.59921	-1.17469	1.29788e-06	-1.60757	-1.20185
36958869	chr22:36958869:T:C	4.83002e-07	-1.61539	-1.33622	1.24942e-06	-1.60806	-1.23941
36958971	chr22:36958971:A:C	2.67889e-06	-1.23322e-10	-1.23847	6.45198e-06	-1.23322e-10	-1.20577
36959427	chr22:36959427:G:A	6.28404e-07	-1.59958	-1.08887	1.40246e-06	-1.60755	-1.12437
36959440	chr22:36959440:A:G	7.02939e-06	-0.610795	0.337023	1.73389e-05	-0.470361	0.25316
36959554	chr22:36959554:G:A	5.37526e-06	-1.23322e-10	-0.542066	1.06339e-05	-1.23322e-10	-0.706112
36959665	chr22:36959665:G:A	6.76284e-05	-0.0883785	2.07853	0.000103296	-0.326433	1.89388
36959845	chr22:36959845:A:G	1.8813e-06	-1.59191	-3.57427e-10	4.29744e-06	-1.61214	-3.57427e-10
36959874	chr22:36959874:C:T	3.28041e-06	-1.23322e-10	-1.0359	8.09923e-06	-1.23322e-10	-0.978386
36959940	chr22:36959940:C:T	1.251e-06	-0.914512	-1.08542	2.76526e-06	-0.903875	-1.14915
36960397	chr22:36960397:A:G	1.27528e-05	-1.23322e-10	0.321881	2.89147e-05	-1.23322e-10	0.294194
36960449	chr22:36960449:G:GC	7.80742e-06	-1.23322e-10	-0.168798	2.15213e-05	-1.23322e-10	-0.00111148
36960529	chr22:36960529:T:A	5.80728e-06	-1.23322e-10	-0.46476	1.22779e-05	-1.23322e-10	-0.562358
36960603	chr22:36960603:A:G	1.71391e-06	-0.371952	-1.31314	5.01523e-06	-0.293594	-1.16408
36960682	chr22:36960682:C:T	3.22553e-06	-1.23322e-10	-1.05278	8.02764e-06	-1.23322e-10	-0.987265
36960802	chr22:36960802:G:A	1.24043e-05	-1.23322e-10	0.294169	2.81306e-05	-1.23322e-10	0.266702
36960977	chr22:36960977:A:G	5.60682e-06	-1.23322e-10	-0.49989	1.18655e-05	-1.23322e-10	-0.596521
36961128	chr22:36961128:C:T	5.11474e-07	-1.56587	-1.32846	1.41625e-06	-1.50392	-1.21822
36961178	chr22:36961178:G:A	7.12421e-07	-1.59033	-0.972626	1.5542e-06	-1.61281	-1.01638
36961187	chr22:36961187:G:T	3.57699e-05	-1.23322e-10	1.35323	0.000130112	-1.23322e-10	1.79824
36961836	chr22:36961836:G:A	5.65403e-07	-1.61013	-1.18396	1.37995e-06	-1.52719	-1.22092
36961916	chr22:36961916:A:G	7.28191e-06	-1.23322e-10	-0.238479	1.50033e-05	-1.23322e-10	-0.361886
36962034	chr22:36962034:C:G	6.56475e-06	-1.23322e-10	-0.342159	1.27549e-05	-1.23322e-10	-0.524239
36962041	chr22:36962041:C:T	3.3768e-06	-1.23322e-10	-1.00695	8.19434e-06	-1.23322e-10	-0.966711
36962138	chr22:36962138:G:T	2.75705e-06	-1.23322e-10	-1.20971	5.97651e-06	-1.23322e-10	-1.28232
36962357	chr22:36962357:C:T	1.24949e-06	-0.958752	-1.04239	2.75528e-06	-0.945308	-1.11133
36962393	chr22:36962393:A:AAC	4.75609e-07	-1.61616	-1.35088	1.21553e-06	-1.59955	-1.27543
36962669	chr22:36962669:T:G	4.87782e-07	-1.6088	-1.33296	1.1592e-06	-1.58969	-1.33273
36962991	chr22:36962991:C:T	3.50113e-05	-1.23322e-10	1.3318	0.0001276	-1.23322e-10	1.77875
36963225	chr22:36963225:A:T	2.77643e-06	-1.23322e-10	-1.20271	6.72667e-06	-1.23322e-10	-1.16408
36963448	chr22:36963448:G:A	6.246e-07	-1.49313	-1.20138	1.64015e-06	-1.30198	-1.27338
36963575	chr22:36963575:C:T	3.01951e-06	-1.11878	-3.57427e-10	9.67385e-06	-0.800728	-3.57427e-10
36963580	chr22:36963580:C:T	3.47725e-06	-0.97763	-3.57427e-10	6.61024e-06	-1.18154	-3.57427e-10
36963798	chr22:36963798:T:C	3.04404e-06	-1.23322e-10	-1.11069	6.96894e-06	-1.23322e-10	-1.12869
36963902	chr22:36963902:G:A	2.57019e-06	-1.23322e-10	-1.27989	6.18125e-06	-1.23322e-10	-1.24863
36963913	chr22:36963913:C:T	1.1056e-06	-1.02166	-1.10182	2.4373e-06	-1.01484	-1.16442
36964055	chr22:36964055:C:T	2.81909e-06	-1.23322e-10	-1.18746	6.82614e-06	-1.23322e-10	-1.1494
36964370	chr22:36964370:TA:T	6.0186e-07	-1.58206	-1.14954	1.46667e-06	-1.45359	-1.23357
36964375	chr22:36964375:C:T	6.83857e-07	-1.43313	-1.17075	1.68172e-06	-1.46157	-1.08877
36964511	chr22:36964511:A:G	1.73891e-06	-1.116	-0.554618	4.22684e-06	-1.06118	-0.567524
36964679	chr22:36964679:G:A	3.83351e-05	-1.23322e-10	1.42249	0.000140888	-1.23322e-10	1.87781
36964832	chr22:36964832:C:T	1.12267e-06	-1.04266	-1.06551	2.46642e-06	-1.03568	-1.13171
36965192	chr22:36965192:G:A	3.8694e-05	-1.23322e-10	1.43181	0.000142135	-1.23322e-10	1.88662
36965579	chr22:36965579:A:G	4.31334e-05	-1.23322e-10	1.54042	0.000160705	-1.23322e-10	2.00941
36965734	chr22:36965734:C:T	1.50153e-06	-1.0667	-0.750686	3.3244e-06	-1.05066	-0.818211
36965816	chr22:36965816:A:G	1.64074e-06	-0.989023	-0.739702	3.62181e-06	-0.975662	-0.80752
36965961	chr22:36965961:A:T	1.57756e-06	-0.98831	-0.779686	3.48977e-06	-0.974863	-0.845455
36965965	chr22:36965965:G:A	1.51206e-06	-1.01383	-0.796574	3.34914e-06	-0.999998	-0.861452
36965969	chr22:36965969:A:C	1.49848e-06	-1.03191	-0.787511	3.31503e-06	-1.01885	-0.852838
36966002	chr22:36966002:T:G	1.50713e-06	-1.03254	-0.781126	3.33053e-06	-1.01993	-0.847093
36966011	chr22:36966011:G:A	1.54402e-06	-0.996948	-0.792532	3.41657e-06	-0.9838	-0.857717
36966013	chr22:36966013:A:G	1.5316e-06	-1.00893	-0.788637	3.38709e-06	-0.996024	-0.854161
36966132	chr22:36966132:A:G	1.53892e-06	-1.01356	-0.779232	3.40401e-06	-1.00024	-0.844959
36966213	chr22:36966213:A:T	1.57935e-06	-1.00828	-0.758576	3.48969e-06	-0.995013	-0.82533
36966244	chr22:36966244:C:T	1.5137e-06	-1.04505	-0.76426	3.34328e-06	-1.03219	-0.83101
36966245	chr22:36966245:A:G	1.53639e-06	-1.03018	-0.76426	3.39412e-06	-1.0171	-0.83101
36966327	chr22:36966327:A:G	1.3631e-06	-1.07128	-0.84283	3.03183e-06	-1.06613	-0.894853
36966345	chr22:36966345:T:C	1.37003e-06	-1.04616	-0.862878	3.05458e-06	-1.03375	-0.919765
36966361	chr22:36966361:TTTATTTTA:T	1.43931e-06	-1.00176	-0.857953	3.21055e-06	-0.988793	-0.914919
36966441	chr22:36966441:C:T	1.35483e-06	-1.05326	-0.866938	3.02442e-06	-1.04004	-0.923399
36966450	chr22:36966450:C:T	1.36929e-06	-1.04593	-0.86365	3.05661e-06	-1.0326	-0.920245
36966451	chr22:36966451:C:A	1.38429e-06	-1.0284	-0.870288	3.0915e-06	-1.01507	-0.926427
36966458	chr22:36966458:A:G	1.3423e-06	-1.07059	-0.858894	2.99481e-06	-1.0576	-0.915672
36966528	chr22:36966528:C:T	1.36675e-06	-1.06214	-0.849301	3.04998e-06	-1.04917	-0.905849
36966643	chr22:36966643:G:A	4.98914e-06	-1.23322e-10	-0.616608	1.26244e-05	-1.23322e-10	-0.534522
36966675	chr22:36966675:T:C	1.40668e-06	-1.04485	-0.837791	3.13587e-06	-1.03128	-0.89597
36966834	chr22:36966834:G:A	1.39097e-06	-1.08293	-0.810942	3.09478e-06	-1.0696	-0.870836
36967080	chr22:36967080:T:C	1.2583e-06	-1.09188	-0.902231	2.8114e-06	-1.07913	-0.957347
36967114	chr22:36967114:C:G	1.3077e-06	-1.13698	-0.818627	2.89493e-06	-1.12553	-0.881666
36967159	chr22:36967159:C:T	1.3668e-06	-1.09833	-0.813072	3.02385e-06	-1.08676	-0.876869
36967186	chr22:36967186:A:T	8.595e-05	0.24454	1.98535	0.000167277	0.0780101	1.97149
36967361	chr22:36967361:G:A	1.46883e-06	-1.12537	-0.714035	3.2298e-06	-1.11435	-0.783379
36967417	chr22:36967417:A:G	1.55033e-06	-0.995524	-0.789879	3.45582e-06	-0.984485	-0.845611
36967456	chr22:36967456:C:T	2.78552e-06	-1.23322e-10	-1.19944	6.21004e-06	-1.23322e-10	-1.24399
36967593	chr22:36967593:G:GC	6.10991e-07	-1.61341	-1.10313	1.37404e-06	-1.54748	-1.20492
36967740	chr22:36967740:T:C	1.33985e-06	-1.08029	-0.851029	2.98845e-06	-1.06719	-0.908209
36967773	chr22:36967773:T:TATAC	2.72578e-06	-1.23322e-10	-1.22112	6.09849e-06	-1.23322e-10	-1.26211
36967857	chr22:36967857:C:G	3.55301e-05	-1.23322e-10	1.34651	0.000130014	-1.23322e-10	1.79748
36967923	chr22:36967923:G:A	1.50764e-06	-1.07629	-0.737037	3.31965e-06	-1.06521	-0.805088
36968005	chr22:36968005:C:T	1.30257e-06	-1.11481	-0.844731	2.89255e-06	-1.10256	-0.905459
36968083	chr22:36968083:C:T	1.5038e-06	-1.07955	-0.73633	3.31256e-06	-1.06837	-0.804067
36968174	chr22:36968174:A:C	3.02804e-06	-1.23322e-10	-1.11596	7.39592e-06	-1.23322e-10	-1.06923
36968777	chr22:36968777:T:C	2.42662e-06	-1.23322e-10	-1.33737	5.54142e-06	-1.23322e-10	-1.35791
36968952	chr22:36968952:T:C	3.05637e-06	-1.23322e-10	-1.10664	6.72954e-06	-1.23322e-10	-1.16365
36969233	chr22:36969233:C:T	1.29922e-06	-1.50387	-0.458231	4.02057e-06	-1.39113	-0.287599
36969362	chr22:36969362:T:C	2.36743e-06	-1.23322e-10	-1.36207	5.59228e-06	-1.23322e-10	-1.34877
36969480	chr22:36969480:G:C	7.49156e-06	-0.210095	-3.57427e-10	8.80756e-06	-0.894545	-3.57427e-10
36969708	chr22:36969708:G:A	4.98983e-06	-1.23322e-10	-0.616472	1.76765e-05	-1.23322e-10	-0.197921
36969885	chr22:36969885:C:T	1.30549e-06	-1.4389	-0.518398	3.75908e-06	-1.48707	-0.258912
36969920	chr22:36969920:AAAAAAAG:A	2.19042e-06	-1.49358	0.0538006	6.81692e-06	-1.54125	0.390501
36969996	chr22:36969996:C:T	4.71235e-06	-1.23322e-10	-0.673685	1.51635e-05	-1.23322e-10	-0.351264
36970111	chr22:36970111:C:T	7.45491e-06	-1.23322e-10	-0.215	1.35071e-05	-1.23322e-10	-0.46694
36970372	chr22:36970372:A:T	6.07276e-06	-1.23322e-10	-0.42006	1.72266e-05	-1.23322e-10	-0.2237
36970416	chr22:36970416:G:T	2.9351e-06	-1.23322e-10	-1.14713	6.44115e-06	-1.23322e-10	-1.20745
36970476	chr22:36970476:C:T	3.97711e-06	-1.23322e-10	-0.843317	9.23571e-06	-1.23322e-10	-0.847078
36970538	chr22:36970538:C:T	3.37052e-06	-1.23322e-10	-1.00881	1.00961e-05	-1.23322e-10	-0.758004
36970577	chr22:36970577:T:C	5.98932e-07	-1.41744	-1.31904	1.47215e-06	-1.48484	-1.19859
36970721	chr22:36970721:C:T	1.57203e-05	-1.4717	2.00278	2.27173e-05	-1.60931	1.66228
36970785	chr22:36970785:T:C	5.9414e-07	-1.49175	-1.25276	1.52443e-06	-1.53727	-1.11127
36971267	chr22:36971267:G:A	6.24448e-07	-1.56807	-1.12669	1.31374e-06	-1.61628	-1.181
36971270	chr22:36971270:T:C	3.9564e-06	-1.23322e-10	-0.848539	9.10967e-06	-1.23322e-10	-0.860818
36971324	chr22:36971324:G:T	5.73585e-07	-1.41682	-1.3629	1.32358e-06	-1.45557	-1.33424
36971359	chr22:36971359:C:T	2.97856e-06	-1.23322e-10	-1.13243	6.78685e-06	-1.23322e-10	-1.15517
36971495	chr22:36971495:C:T	2.57341e-06	-1.61626	0.337624	6.67238e-06	-1.28478	0.112599
36971682	chr22:36971682:C:T	1.47015e-06	-0.587827	-1.25068	1.50381e-06	-1.30819	-1.35397
36971770	chr22:36971770:G:GT	5.5479e-06	-1.23322e-10	-0.510454	1.14297e-05	-1.23322e-10	-0.63394
36971887	chr22:36971887:T:C	3.13048e-06	-0.105016	-0.977672	2.6574e-06	-0.967885	-1.12492
36971974	chr22:36971974:G:A	2.71072e-06	-0.381555	-0.845105	1.77156e-06	-1.42778	-1.07052
36972055	chr22:36972055:G:A	5.80005e-06	-1.23322e-10	-0.466006	1.271e-05	-1.23322e-10	-0.527762
36972071	chr22:36972071:T:C	5.3079e-06	-0.0236454	-0.531031	2.684e-06	-1.27609	-0.806754
36972210	chr22:36972210:T:C	4.18839e-06	-0.0458596	-0.745697	2.25507e-06	-1.2847	-0.972273
36972214	chr22:36972214:G:A	4.60233e-06	0.028406	-0.725717	2.37294e-06	-1.25018	-0.955843
36972360	chr22:36972360:C:CA	3.63429e-06	-0.0749752	-0.858483	2.01452e-06	-1.29515	-1.07462
36972511	chr22:36972511:T:A	2.95178e-06	-1.23322e-10	-1.14146	7.26429e-06	-1.23322e-10	-1.08718
36972837	chr22:36972837:C:T	3.63911e-06	0.105286	-1.03742	1.85587e-06	-1.23251	-1.21929
36972929	chr22:36972929:CAAG:C	3.81534e-06	0.147173	-1.03202	1.89954e-06	-1.21278	-1.21577
36973047	chr22:36973047:G:C	3.59017e-06	0.103825	-1.0495	1.84024e-06	-1.23288	-1.22738
36973255	chr22:36973255:C:T	3.43699e-06	0.0563949	-1.04567	1.80354e-06	-1.25565	-1.22475
36973313	chr22:36973313:T:C	3.57728e-06	0.0888974	-1.03817	1.83996e-06	-1.24043	-1.21998
36973336	chr22:36973336:A:G	3.38011e-06	0.0444177	-1.05038	1.78857e-06	-1.26089	-1.22785
36973424	chr22:36973424:C:A	3.7554e-06	0.156226	-1.0569	1.8773e-06	-1.20822	-1.2321
36973616	chr22:36973616:C:T	2.6222e-05	-1.23322e-10	1.04273	6.86054e-05	-1.23322e-10	1.15822
36973654	chr22:36973654:C:T	2.86775e-06	-1.17035	-3.57427e-10	4.95285e-06	-1.47019	-3.57427e-10
36973691	chr22:36973691:C:A	7.26092e-06	0.396093	-0.637458	3.03233e-06	-1.00243	-0.958394
36973713	chr22:36973713:C:A	5.55961e-07	-1.5461	-1.26483	1.23304e-06	-1.56414	-1.29653
36973839	chr22:36973839:G:A	8.90363e-06	1.19824	-1.23565	1.23699e-05	0.602279	-1.15717
36974041	chr22:36974041:T:G	3.17801e-06	-1.23322e-10	-1.06762	7.87379e-06	-1.23322e-10	-1.00662
36974126	chr22:36974126:G:A	1.62639e-05	1.82973	-1.26466	2.10084e-05	1.16621	-1.19145
36974291	chr22:36974291:C:T	2.25235e-05	-1.20675	2.09744	0.000107781	-0.1204	1.73034
36974392	chr22:36974392:G:C	2.75649e-06	-1.20992	-3.57427e-10	4.84205e-06	-1.49282	-3.57427e-10
36974640	chr22:36974640:G:A	1.60414e-05	-1.23322e-10	0.551303	4.08573e-05	-1.23322e-10	0.639931
36974722	chr22:36974722:A:AG	8.30861e-07	-1.23415	-1.17501	1.49934e-06	-1.57784	-1.0873
36974947	chr22:36974947:C:T	8.22129e-07	-1.3578	-1.06193	1.66058e-06	-1.60758	-0.955411
36975068	chr22:36975068:G:A	1.12976e-06	-1.61485	-0.487024	2.95747e-06	-1.43758	-0.548241
36975156	chr22:36975156:C:T	6.49974e-07	-1.58372	-1.07097	1.63679e-06	-1.61392	-0.963494
36975157	chr22:36975157:G:A	2.72443e-05	-1.23322e-10	1.08097	7.13913e-05	-1.23322e-10	1.19802
36975269	chr22:36975269:C:T	2.63043e-06	-1.25673	-3.57427e-10	4.72102e-06	-1.51813	-3.57427e-10
36975491	chr22:36975491:G:A	3.69603e-06	-0.916613	-3.57427e-10	7.19398e-06	-1.09691	-3.57427e-10
36975885	chr22:36975885:A:G	7.78791e-07	-1.27783	-1.19605	1.44229e-06	-1.59117	-1.11275
36976088	chr22:36976088:T:G	6.2811e-06	-0.114638	-0.27169	6.45982e-06	-0.661738	-0.542817
36976091	chr22:36976091:T:C	6.64215e-06	-0.0795409	-0.250896	6.76535e-06	-0.633578	-0.524763
36976286	chr22:36976286:G:A	8.48563e-05	3.44144	-1.22435	3.48269e-05	1.55117	-1.07093
36976320	chr22:36976320:C:T	6.32327e-06	-0.11578	-0.263856	6.50316e-06	-0.66226	-0.535607
36976366	chr22:36976366:G:A	6.45477e-06	-0.0924503	-0.266603	6.61489e-06	-0.642582	-0.538251
36976404	chr22:36976404:G:A	2.70633e-06	-1.23322e-10	-1.22828	7.37735e-06	-1.23322e-10	-1.07174
36976489	chr22:36976489:C:T	3.14709e-06	-1.23322e-10	-1.0774	7.79391e-06	-1.23322e-10	-1.01681
36976553	chr22:36976553:A:G	2.64917e-06	-1.23322e-10	-1.24963	6.16212e-06	-1.23322e-10	-1.25173
36976676	chr22:36976676:A:G	5.44195e-07	-1.58465	-1.24767	1.31722e-06	-1.52061	-1.27403
36976903	chr22:36976903:A:G	6.41813e-07	-1.38898	-1.27835	2.6975e-06	-0.79197	-1.28586
36977258	chr22:36977258:A:G	2.14842e-06	-1.45914	-3.57427e-10	4.78965e-06	-1.5037	-3.57427e-10
36977477	chr22:36977477:C:T	7.10377e-07	-1.2522	-1.31363	3.4375e-06	-0.516158	-1.31925
36977479	chr22:36977479:G:A	5.66455e-06	-0.413499	-0.0761466	3.49841e-05	0.780668	-0.295928
36977614	chr22:36977614:T:C	2.36551e-06	-1.23322e-10	-1.36288	5.55047e-06	-1.23322e-10	-1.35627
36977832	chr22:36977832:G:T	4.85304e-06	-1.23322e-10	-0.644268	1.3019e-05	-1.23322e-10	-0.503746
36977846	chr22:36977846:G:A	2.43333e-06	-1.23322e-10	-1.33461	5.70711e-06	-1.23322e-10	-1.32844
36977973	chr22:36977973:T:C	4.13069e-06	-1.23322e-10	-0.805429	1.08925e-05	-1.23322e-10	-0.68208
36978266	chr22:36978266:T:C	2.62796e-06	-1.23322e-10	-1.25767	5.89241e-06	-1.23322e-10	-1.29649
36978388	chr22:36978388:G:A	2.24996e-05	-0.490463	1.38009	0.000128489	0.68279	1.1029
36978421	chr22:36978421:C:T	3.63898e-06	-1.23322e-10	-0.932171	9.4747e-06	-1.23322e-10	-0.82153
36978505	chr22:36978505:T:A	3.61831e-06	-1.23322e-10	-0.937865	9.4167e-06	-1.23322e-10	-0.82767
36978608	chr22:36978608:C:T	2.64416e-05	-1.23322e-10	1.05106	7.01282e-05	-1.23322e-10	1.18017
36978710	chr22:36978710:C:T	8.43094e-07	-1.05262	-1.34193	2.28169e-06	-1.05513	-1.19011
36978735	chr22:36978735:G:A	2.61285e-06	-1.23322e-10	-1.26343	6.15743e-06	-1.23322e-10	-1.2525
36978861	chr22:36978861:C:A	3.19306e-06	-1.23322e-10	-1.06289	8.21042e-06	-1.23322e-10	-0.964751
36978893	chr22:36978893:A:G	2.76232e-06	-1.23322e-10	-1.2078	6.84413e-06	-1.23322e-10	-1.14676
36979050	chr22:36979050:G:A	2.5613e-06	-1.23322e-10	-1.28336	6.02802e-06	-1.23322e-10	-1.27374
36979076	chr22:36979076:A:G	7.24467e-07	-1.19882	-1.34737	1.84704e-06	-1.24537	-1.2112
36979098	chr22:36979098:T:C	3.3816e-06	-1.23322e-10	-1.00552	8.76534e-06	-1.23322e-10	-0.89935
36979234	chr22:36979234:A:T	3.19781e-06	-1.23322e-10	-1.06141	8.22525e-06	-1.23322e-10	-0.962947
36979255	chr22:36979255:G:A	2.81029e-06	-1.23322e-10	-1.19058	6.98288e-06	-1.23322e-10	-1.12669
36979462	chr22:36979462:T:C	2.53225e-06	-1.23322e-10	-1.29476	6.16349e-06	-1.23322e-10	-1.25151
36979627	chr22:36979627:G:A	1.60426e-05	-0.520514	1.07189	0.000101609	0.754811	0.796164
36979717	chr22:36979717:A:G	1.56343e-06	-0.626712	-1.15028	1.21935e-05	0.690332	-1.25958
36980691	chr22:36980691:G:A	3.28097e-06	-1.23322e-10	-1.03573	8.46971e-06	-1.23322e-10	-0.933659
36980915	chr22:36980915:G:A	3.22797e-06	-1.23322e-10	-1.05202	8.31551e-06	-1.23322e-10	-0.952033
36981053	chr22:36981053:T:C	7.74645e-06	0.964747	-1.14139	1.96193e-06	-1.08997	-1.30625
36981083	chr22:36981083:G:A	1.38418e-05	1.58509	-1.18128	3.9629e-06	-0.354657	-1.33852
36981159	chr22:36981159:G:A	4.03907e-06	-1.23322e-10	-0.827859	8.43536e-06	-1.23322e-10	-0.937723
36981363	chr22:36981363:C:A	2.61296e-06	-1.23322e-10	-1.26339	6.15766e-06	-1.23322e-10	-1.25246
36981395	chr22:36981395:CAG:C	1.48484e-05	0.703368	-0.229346	0.000115826	2.09093	-0.408995
36981566	chr22:36981566:G:A	2.52193e-06	-1.23322e-10	-1.29885	5.92581e-06	-1.23322e-10	-1.29084
36981658	chr22:36981658:C:CA	2.71381e-06	-1.23322e-10	-1.22552	7.41583e-06	-1.23322e-10	-1.06654
36982038	chr22:36982038:T:C	3.99541e-06	-1.23322e-10	-0.838727	8.35424e-06	-1.23322e-10	-0.947386
36982167	chr22:36982167:A:G	4.29639e-06	-0.320318	-0.445778	3.36301e-05	1.07424	-0.628972
36982410	chr22:36982410:T:C	0.000281175	4.67972	-1.26461	7.1292e-05	2.32987	-1.13324
36982702	chr22:36982702:G:A	4.79887e-06	-0.315288	-0.340205	3.72046e-05	1.08073	-0.534451
36982817	chr22:36982817:A:G	5.55927e-07	-1.44935	-1.36164	2.28529e-06	-0.882109	-1.36156
36983498	chr22:36983498:A:G	1.36776e-06	-0.955025	-0.955674	1.51017e-06	-1.59032	-1.06761
36983505	chr22:36983505:C:T	2.56951e-06	0.0706784	-1.35084	3.06428e-06	-0.669823	-1.28052
36983599	chr22:36983599:G:A	5.50511e-07	-1.45872	-1.36206	2.2479e-06	-0.898155	-1.362
36983648	chr22:36983648:T:C	1.9511e-05	1.81748	-1.07037	2.36141e-06	-0.973089	-1.23781
36983722	chr22:36983722:T:G	2.68726e-05	2.09875	-1.03152	5.82259e-06	-0.0367109	-1.2717
36983979	chr22:36983979:T:C	1.33217e-06	-0.948425	-0.988642	1.49741e-06	-1.5918	-1.07462
36984040	chr22:36984040:C:T	9.12343e-07	-1.28468	-1.03094	1.83255e-06	-1.24222	-1.22223
36984256	chr22:36984256:A:C	1.1977e-06	-1.07448	-0.968986	1.46121e-06	-1.61042	-1.08047
36984261	chr22:36984261:A:C	1.00988e-05	-1.23322e-10	0.0885396	2.75975e-05	-1.23322e-10	0.247571
36984339	chr22:36984339:G:C	5.53171e-07	-1.45305	-1.36291	2.27715e-06	-0.884325	-1.36291
36984729	chr22:36984729:A:G	2.40536e-06	-1.23322e-10	-1.34617	5.69549e-06	-1.23322e-10	-1.33048
36985302	chr22:36985302:C:T	3.39363e-06	-0.944516	-0.0574567	3.52178e-06	-1.58886	-0.222329
36985410	chr22:36985410:G:A	1.22471e-06	-1.04776	-0.973404	1.46065e-06	-1.60721	-1.08407
36985538	chr22:36985538:C:A	2.65105e-06	-1.24892	-3.57427e-10	4.49544e-06	-1.56709	-3.57427e-10
36985633	chr22:36985633:C:T	1.17065e-06	-1.10485	-0.961467	1.4673e-06	-1.6131	-1.07363
36985735	chr22:36985735:T:C	2.57367e-06	-1.23322e-10	-1.27854	6.06449e-06	-1.23322e-10	-1.2677
36986058	chr22:36986058:C:A	2.57367e-06	-1.23322e-10	-1.27854	6.06449e-06	-1.23322e-10	-1.2677
36986209	chr22:36986209:A:G	2.15677e-05	1.86928	-1.02195	2.50996e-06	-0.948363	-1.20152
36986271	chr22:36986271:A:G	5.87662e-06	-0.452891	-3.57427e-10	7.65766e-06	-1.03445	-3.57427e-10
36986277	chr22:36986277:T:C	8.97722e-07	-1.26786	-1.06391	1.82454e-06	-1.22525	-1.24358
36986444	chr22:36986444:A:G	1.48614e-06	-1.1857	-0.641992	2.02808e-06	-1.60418	-0.75889
36986509	chr22:36986509:G:A	2.54901e-06	-1.23322e-10	-1.28817	6.00904e-06	-1.23322e-10	-1.27689
36987006	chr22:36987006:C:T	4.05589e-06	0.538797	-1.3625	4.16262e-06	-0.301228	-1.34278
36987137	chr22:36987137:G:C	2.63145e-06	-1.23322e-10	-1.25634	6.20874e-06	-1.23322e-10	-1.2442
36987200	chr22:36987200:T:G	1.02592e-05	0.104299	-3.57427e-10	1.19791e-05	-0.586996	-3.57427e-10
36987244	chr22:36987244:T:C	2.41195e-06	-1.23322e-10	-1.34344	6.07015e-06	-1.23322e-10	-1.26677
36987362	chr22:36987362:T:C	1.29563e-06	-1.01287	-0.952003	1.4948e-06	-1.60251	-1.06565
36987436	chr22:36987436:G:A	1.2122e-06	-1.06473	-0.966704	1.46665e-06	-1.6093	-1.07788
36987574	chr22:36987574:G:A	3.82645e-06	0.480676	-1.36261	3.97458e-06	-0.348274	-1.34196
36987691	chr22:36987691:C:T	2.57275e-06	-1.23322e-10	-1.2789	6.06219e-06	-1.23322e-10	-1.26808
36987768	chr22:36987768:G:T	1.06644e-06	-1.09458	-1.06496	1.34666e-06	-1.61225	-1.16028
36988159	chr22:36988159:A:G	1.77961e-05	1.78663	-1.13153	2.26805e-06	-0.975701	-1.27553
36988295	chr22:36988295:C:T	3.76425e-06	0.45945	-1.35777	4.09373e-06	-0.359526	-1.30117
36988658	chr22:36988658:G:A	5.5168e-07	-1.45773	-1.36093	2.261e-06	-0.893327	-1.36102
36988893	chr22:36988893:G:A	2.58443e-06	-1.23322e-10	-1.27437	5.86153e-06	-1.23322e-10	-1.30174
36989008	chr22:36989008:C:A	1.39999e-06	-0.877875	-1.00954	1.42747e-06	-1.58822	-1.12603
36989229	chr22:36989229:C:G	1.01728e-06	-1.18578	-1.02097	1.43799e-06	-1.60434	-1.10257
36990016	chr22:36990016:G:A	3.80499e-06	0.475173	-1.36273	4.00545e-06	-0.350768	-1.33173
36990067	chr22:36990067:C:A	1.98187e-06	-1.53983	-3.57427e-10	4.51011e-06	-1.56383	-3.57427e-10
36990440	chr22:36990440:G:A	2.22759e-06	-1.42295	-3.57427e-10	4.40552e-06	-1.5873	-3.57427e-10
36990638	chr22:36990638:C:T	1.02674e-05	-1.23322e-10	0.105097	2.65569e-05	-1.23322e-10	0.209135
36990753	chr22:36990753:G:A	1.13664e-06	-1.06999	-1.02581	1.39406e-06	-1.61019	-1.12774
36990879	chr22:36990879:T:C	4.0136e-06	0.528655	-1.36284	4.13593e-06	-0.311695	-1.33875
36990958	chr22:36990958:G:A	2.57367e-06	-1.23322e-10	-1.27854	6.06449e-06	-1.23322e-10	-1.2677
36991216	chr22:36991216:T:C	9.87542e-07	-0.877781	-1.35863	2.05043e-06	-1.05762	-1.29448
36991362	chr22:36991362:T:A	5.7733e-06	-1.23322e-10	-0.470629	1.46955e-05	-1.23322e-10	-0.382612
36991420	chr22:36991420:C:T	3.53209e-06	0.400613	-1.3626	3.73877e-06	-0.409898	-1.3415
36991794	chr22:36991794:C:A	9.182e-07	-1.26856	-1.04065	1.39583e-06	-1.61528	-1.12138
36991824	chr22:36991824:C:A	2.50262e-06	-1.23322e-10	-1.30653	6.53584e-06	-1.23322e-10	-1.19285
36991896	chr22:36991896:G:A	2.45767e-06	-1.23322e-10	-1.32466	6.29871e-06	-1.23322e-10	-1.22981
36992999	chr22:36992999:A:C	9.96988e-07	-0.871224	-1.35566	2.05725e-06	-1.06609	-1.28269
36993486	chr22:36993486:A:G	2.68777e-06	-1.09689	-0.138275	3.16963e-06	-1.61248	-0.304059
36993845	chr22:36993845:A:T	2.57224e-06	-1.23322e-10	-1.2791	6.07079e-06	-1.23322e-10	-1.26667
36993957	chr22:36993957:A:C	5.4545e-07	-1.47271	-1.35731	2.19001e-06	-0.929258	-1.35699
36994100	chr22:36994100:A:G	6.15138e-06	-0.407196	-3.57427e-10	8.15008e-06	-0.972127	-3.57427e-10
36994293	chr22:36994293:C:T	1.14587e-06	-1.07441	-1.0133	1.38765e-06	-1.6158	-1.12674
36994694	chr22:36994694:A:G	1.66537e-06	-0.671523	-1.0423	2.01122e-06	-1.21656	-1.15486
36994826	chr22:36994826:T:C	2.3667e-06	-1.23322e-10	-1.36238	5.52089e-06	-1.23322e-10	-1.36162
36995117	chr22:36995117:A:G	7.29463e-06	-0.236734	-3.57427e-10	8.44291e-06	-0.936827	-3.57427e-10
36995230	chr22:36995230:G:A	2.36711e-06	-1.23322e-10	-1.3622	5.52234e-06	-1.23322e-10	-1.36135
36995594	chr22:36995594:C:T	1.14214e-06	-1.05429	-1.03667	1.36204e-06	-1.61513	-1.14604
36995956	chr22:36995956:G:T	1.08283e-06	-1.09255	-1.05175	1.344e-06	-1.61621	-1.15829
36996235	chr22:36996235:AT:A	3.17631e-06	-0.95343	-0.114724	3.17792e-06	-1.60547	-0.30846
36996380	chr22:36996380:G:A	2.53741e-06	-1.23322e-10	-1.29273	6.03731e-06	-1.23322e-10	-1.2722
36996435	chr22:36996435:C:T	2.52265e-06	-1.23322e-10	-1.29856	5.95107e-06	-1.23322e-10	-1.28658
36996558	chr22:36996558:T:A	2.52128e-06	-1.23322e-10	-1.2991	5.94149e-06	-1.23322e-10	-1.2882
36996982	chr22:36996982:T:A	2.44827e-06	-1.23322e-10	-1.32849	6.29329e-06	-1.23322e-10	-1.23067
36996991	chr22:36996991:A:G	6.7279e-06	-0.31761	-3.57427e-10	7.97932e-06	-0.993302	-3.57427e-10
36997407	chr22:36997407:A:G	2.40385e-06	-1.23322e-10	-1.3468	5.70207e-06	-1.23322e-10	-1.32933
36997545	chr22:36997545:A:T	1.0362e-05	0.114273	-3.57427e-10	1.20723e-05	-0.579241	-3.57427e-10
36997546	chr22:36997546:A:C	2.36897e-06	-1.23322e-10	-1.36142	5.92953e-06	-1.23322e-10	-1.29021
36997966	chr22:36997966:A:G	1.49135e-05	0.478395	-3.57427e-10	1.72647e-05	-0.221489	-3.57427e-10
36998253	chr22:36998253:G:A	9.7559e-07	-1.1091	-1.13949	1.261e-06	-1.61628	-1.22197
36998282	chr22:36998282:C:T	2.48559e-05	2.0713	-1.08208	5.59894e-06	-0.0536069	-1.29397
36998294	chr22:36998294:T:C	1.17284e-06	-1.10836	-0.956083	1.46958e-06	-1.61627	-1.0689
36998350	chr22:36998350:C:T	1.19998e-06	-1.09461	-0.946958	1.48115e-06	-1.61624	-1.0611
36998467	chr22:36998467:A:G	1.20838e-06	-1.0825	-0.952086	1.45949e-06	-1.61603	-1.07604
36998679	chr22:36998679:A:G	1.18324e-06	-1.112	-0.943618	1.47027e-06	-1.61627	-1.06844
36998690	chr22:36998690:T:C	1.16151e-06	-1.13619	-0.93796	1.47788e-06	-1.61583	-1.06372
36998736	chr22:36998736:A:T	1.00552e-06	-1.26151	-0.95686	1.50534e-06	-1.61433	-1.04681
36998806	chr22:36998806:C:T	7.37051e-07	-1.35698	-1.17199	1.552e-06	-1.3234	-1.30721
36998978	chr22:36998978:G:A	3.86018e-06	0.485051	-1.35821	3.95394e-06	-0.34413	-1.35131
36999253	chr22:36999253:T:C	2.47889e-06	-1.23322e-10	-1.31606	6.44511e-06	-1.23322e-10	-1.20683
36999293	chr22:36999293:G:C	1.10245e-06	-1.04374	-1.0826	1.3749e-06	-1.61238	-1.1394
36999346	chr22:36999346:G:T	6.65747e-05	-1.23322e-10	1.97445	0.00016997	-1.23322e-10	2.06547
36999430	chr22:36999430:T:A	3.44668e-05	1.8129	-0.496778	3.43676e-06	-1.0281	-0.807526
36999983	chr22:36999983:G:C	2.5184e-06	-1.23322e-10	-1.30025	5.93417e-06	-1.23322e-10	-1.28943
37000012	chr22:37000012:A:G	6.81773e-06	-1.23322e-10	-0.304346	1.98827e-05	-1.23322e-10	-0.0803028
37000205	chr22:37000205:G:T	6.78338e-06	-0.309398	-3.57427e-10	8.02854e-06	-0.987153	-3.57427e-10
37000262	chr22:37000262:A:G	2.78701e-05	1.72056	-0.616883	2.99701e-06	-1.06752	-0.905021
37000316	chr22:37000316:C:T	1.35641e-05	-1.23322e-10	0.383551	2.63981e-05	-1.23322e-10	0.203138
37000376	chr22:37000376:C:T	1.21876e-06	-1.17796	-0.848081	1.60455e-06	-1.61018	-0.987128
37000470	chr22:37000470:C:G	2.52052e-06	-1.23322e-10	-1.29941	5.93948e-06	-1.23322e-10	-1.28853
37001098	chr22:37001098:C:A	2.42344e-06	-1.23322e-10	-1.33868	5.68577e-06	-1.23322e-10	-1.33219
37001509	chr22:37001509:T:C	9.57167e-05	2.7997	-0.462184	5.28109e-06	-0.617871	-0.788152
37001835	chr22:37001835:A:G	2.83836e-06	-1.23322e-10	-1.18065	6.25186e-06	-1.23322e-10	-1.23728
37002154	chr22:37002154:C:T	1.49162e-06	-0.883481	-0.94053	1.51724e-06	-1.58936	-1.0639
37002160	chr22:37002160:C:A	1.63821e-06	-0.841913	-0.888354	1.61177e-06	-1.58123	-1.0116
37002600	chr22:37002600:C:T	2.39524e-06	-1.23322e-10	-1.35039	5.53141e-06	-1.23322e-10	-1.35971
37003053	chr22:37003053:G:A	5.6292e-06	-1.23322e-10	-0.495906	1.4698e-05	-1.23322e-10	-0.382442
37003193	chr22:37003193:T:A	2.24651e-05	-1.23322e-10	0.888092	4.48814e-05	-1.23322e-10	0.733868
37003293	chr22:37003293:C:T	1.7204e-06	-1.24621	-0.435108	2.42587e-06	-1.61275	-0.571214
37004103	chr22:37004103:A:C	7.31416e-07	-1.39032	-1.14632	1.53141e-06	-1.35005	-1.29392
37004157	chr22:37004157:C:T	1.31624e-05	0.35349	-3.57427e-10	9.0127e-06	-0.871521	-3.57427e-10
37004462	chr22:37004462:C:A	1.42748e-06	-1.23367	-0.634284	2.00952e-06	-1.61185	-0.760412
37004549	chr22:37004549:G:A	2.92111e-06	-1.23322e-10	-1.15191	6.97216e-06	-1.23322e-10	-1.12823
37004746	chr22:37004746:A:G	2.71059e-05	1.74015	-0.664274	2.04533e-06	-1.3682	-0.986395
37004837	chr22:37004837:A:G	0.000203339	2.89762	0.193379	6.92702e-06	-0.52324	-0.611485
37004839	chr22:37004839:C:T	8.31726e-06	-1.23322e-10	-0.10554	2.07066e-05	-1.23322e-10	-0.0397032
37004916	chr22:37004916:G:A	4.50891e-05	2.02164	-0.436868	3.57174e-06	-1.02471	-0.772394
37004935	chr22:37004935:G:A	5.02781e-06	-0.746135	0.137248	4.14675e-06	-1.5675	-0.0803287
37004983	chr22:37004983:C:T	2.43698e-06	-1.23322e-10	-1.33311	5.58967e-06	-1.23322e-10	-1.34923
37005060	chr22:37005060:G:A	4.81246e-05	2.07674	-0.426821	3.68487e-06	-1.00199	-0.763933
37005089	chr22:37005089:A:G	2.3767e-06	-1.23322e-10	-1.35816	5.60375e-06	-1.23322e-10	-1.34672
37005166	chr22:37005166:G:T	2.40261e-06	-1.23322e-10	-1.34732	5.70682e-06	-1.23322e-10	-1.32849
37005218	chr22:37005218:G:A	5.01944e-05	2.14697	-0.45494	3.70759e-06	-0.972972	-0.786801
37005284	chr22:37005284:CCA:C	2.57533e-06	-1.23322e-10	-1.27789	6.10779e-06	-1.23322e-10	-1.26059
37005323	chr22:37005323:G:A	5.07419e-05	2.11276	-0.409881	3.78805e-06	-0.987468	-0.750836
37005437	chr22:37005437:G:A	2.57613e-06	-1.23322e-10	-1.27758	6.10988e-06	-1.23322e-10	-1.26025
37005469	chr22:37005469:G:A	1.38797e-06	-1.269	-0.62703	2.01671e-06	-1.61483	-0.753854
37005477	chr22:37005477:C:T	2.65749e-05	1.58548	-0.52939	2.76339e-06	-1.18859	-0.86511
37005491	chr22:37005491:G:A	3.34758e-05	1.72578	-0.438835	3.13196e-06	-1.13452	-0.793974
37005593	chr22:37005593:T:C	5.23999e-06	-1.23322e-10	-0.567554	1.45364e-05	-1.23322e-10	-0.393497
37005688	chr22:37005688:G:A	8.60335e-07	-1.01799	-1.35632	1.18204e-06	-1.59726	-1.30565
37005751	chr22:37005751:G:T	2.44577e-05	1.78432	-0.811248	1.86125e-06	-1.35704	-1.09186
37006125	chr22:37006125:C:G	2.41594e-06	-1.23322e-10	-1.34179	6.11907e-06	-1.23322e-10	-1.25874
37006341	chr22:37006341:C:A	1.03291e-06	-1.34372	-0.847779	1.45793e-06	-1.61326	-1.07988
37006580	chr22:37006580:G:C	2.4569e-06	-1.23322e-10	-1.32497	6.33289e-06	-1.23322e-10	-1.2244
37006739	chr22:37006739:G:T	4.69541e-05	2.06147	-0.436168	3.62095e-06	-1.00933	-0.774092
37006752	chr22:37006752:A:G	2.30446e-06	-1.38903	-3.57427e-10	1.25738e-05	-0.53854	-3.57427e-10
37006778	chr22:37006778:T:C	2.52922e-05	1.2937	-0.287079	4.98484e-06	-0.599836	-0.863919
37006973	chr22:37006973:G:T	2.40869e-06	-1.23322e-10	-1.34479	6.0765e-06	-1.23322e-10	-1.26573
37007261	chr22:37007261:C:T	3.41096e-05	1.71917	-0.413466	3.15358e-06	-1.13673	-0.784892
37007378	chr22:37007378:C:T	2.59797e-06	-1.23322e-10	-1.26914	6.81188e-06	-1.23322e-10	-1.15149
37007807	chr22:37007807:A:G	2.36788e-06	-1.23322e-10	-1.36188	5.55641e-06	-1.23322e-10	-1.3552
37008026	chr22:37008026:T:A	2.36803e-06	-1.23322e-10	-1.36181	5.5451e-06	-1.23322e-10	-1.35724
37008055	chr22:37008055:C:T	2.57488e-06	-1.23322e-10	-1.27807	6.10669e-06	-1.23322e-10	-1.26077
37008126	chr22:37008126:A:C	4.82241e-07	-1.59068	-1.3625	1.31749e-06	-1.43701	-1.35741
37008140	chr22:37008140:A:G	2.57557e-06	-1.23322e-10	-1.2778	6.10841e-06	-1.23322e-10	-1.26049
37008208	chr22:37008208:G:A	2.34314e-05	1.90538	-0.975177	2.14136e-06	-1.08599	-1.22272
37008368	chr22:37008368:G:C	1.37098e-06	-0.775278	-1.13307	1.85224e-06	-1.35746	-1.0963
37008529	chr22:37008529:T:C	2.38892e-06	-1.23322e-10	-1.35303	5.51778e-06	-1.23322e-10	-1.36218
37008795	chr22:37008795:C:T	6.90591e-06	-1.23322e-10	-0.291495	1.36331e-05	-1.23322e-10	-0.457656
37008796	chr22:37008796:G:A	2.4206e-05	1.94858	-0.985848	2.16115e-06	-1.07063	-1.22889
37008871	chr22:37008871:C:T	3.12887e-06	-1.0832	-3.57427e-10	1.18621e-05	-0.59681	-3.57427e-10
37009285	chr22:37009285:G:A	2.45783e-06	-1.23322e-10	-1.3246	5.51414e-06	-1.23322e-10	-1.36284
37009367	chr22:37009367:G:T	1.13644e-05	-0.710426	0.917038	2.40303e-05	-1.17276	1.28192
37009376	chr22:37009376:G:A	8.85673e-05	2.91562	-0.655726	3.30363e-06	-0.883277	-0.991858
37009400	chr22:37009400:G:A	0.000122015	3.02818	-0.447907	4.02198e-06	-0.835842	-0.842538
37009589	chr22:37009589:C:T	9.18771e-05	2.96936	-0.672784	3.35178e-06	-0.857026	-1.00364
37009630	chr22:37009630:C:T	1.14955e-05	-0.33885	0.556936	7.44047e-06	-1.09048	0.0272555
37009870	chr22:37009870:A:C	5.58624e-05	2.56001	-0.760989	2.59487e-06	-1.12439	-0.992225
37010216	chr22:37010216:T:G	2.29158e-05	1.57719	-0.669241	2.00838e-06	-1.40967	-0.963156
37010360	chr22:37010360:G:T	2.69557e-05	1.99192	-0.921592	2.26725e-06	-1.06064	-1.19095
37010737	chr22:37010737:C:T	4.18013e-06	-1.23322e-10	-0.79353	1.11757e-05	-1.23322e-10	-0.656412
37010814	chr22:37010814:G:A	2.05992e-06	-1.50121	-3.57427e-10	4.36894e-06	-1.59564	-3.57427e-10
37011023	chr22:37011023:C:T	3.24081e-06	-1.04805	-3.57427e-10	4.83731e-06	-1.4938	-3.57427e-10
37011068	chr22:37011068:G:C	2.90616e-06	-1.15704	-3.57427e-10	4.32839e-06	-1.60496	-3.57427e-10
37011255	chr22:37011255:G:A	3.93551e-06	-1.23322e-10	-0.853833	1.00331e-05	-1.23322e-10	-0.76427
37011486	chr22:37011486:T:C	6.88971e-05	2.75426	-0.745522	2.80841e-06	-0.959247	-1.07829
37011913	chr22:37011913:A:C	6.71617e-07	-1.5287	-1.09324	1.32462e-06	-1.50954	-1.2795
37012094	chr22:37012094:T:C	3.08289e-05	2.02091	-0.816331	2.00852e-06	-1.29243	-1.08033
37012173	chr22:37012173:C:T	2.45688e-06	-1.23322e-10	-1.32498	5.7896e-06	-1.23322e-10	-1.31409
37012175	chr22:37012175:C:T	5.29863e-06	-0.556424	-3.57427e-10	1.87847e-05	-0.137112	-3.57427e-10
37012189	chr22:37012189:A:G	4.68308e-05	2.62267	-1	3.52665e-06	-0.567125	-1.24268
37012429	chr22:37012429:T:C	3.06698e-06	-1.10318	-3.57427e-10	4.72691e-06	-1.51688	-3.57427e-10
37012470	chr22:37012470:C:T	5.3119e-06	0.785819	-1.33974	1.40496e-06	-1.40325	-1.3269
37012598	chr22:37012598:T:C	2.31848e-06	-1.38296	-3.57427e-10	9.20765e-06	-0.850121	-3.57427e-10
37012618	chr22:37012618:A:G	2.36739e-06	-1.23322e-10	-1.36208	5.56475e-06	-1.23322e-10	-1.3537
37012678	chr22:37012678:T:C	1.75814e-05	0.928037	-0.285069	2.1873e-06	-1.56227	-0.725212
37012788	chr22:37012788:G:A	7.7188e-07	-1.13442	-1.34838	1.24888e-06	-1.60458	-1.24332
37012806	chr22:37012806:G:A	2.10251e-06	-1.48074	-3.57427e-10	4.28917e-06	-1.61406	-3.57427e-10
37013037	chr22:37013037:C:T	4.672e-06	0.378209	-1.06049	1.17737e-06	-1.61626	-1.29062
37013185	chr22:37013185:G:A	9.58021e-06	0.445334	-0.409507	1.79492e-06	-1.59124	-0.893951
37013278	chr22:37013278:T:C	1.19611e-05	1.12225	-0.864463	1.27453e-06	-1.61551	-1.21207
37013438	chr22:37013438:A:C	5.20229e-07	-1.5676	-1.30976	1.42683e-06	-1.56539	-1.14931
37013534	chr22:37013534:GACT:G	2.58568e-06	-1.23322e-10	-1.27388	6.86028e-06	-1.23322e-10	-1.14441
37013535	chr22:37013535:A:G	1.58698e-05	0.640585	-0.100039	1.95834e-06	-1.5961	-0.801959
37013540	chr22:37013540:A:T	2.62476e-06	-1.23322e-10	-1.25888	7.02258e-06	-1.23322e-10	-1.12102
37014148	chr22:37014148:G:A	3.03847e-06	-1.11252	-3.57427e-10	4.71318e-06	-1.51979	-3.57427e-10
37014168	chr22:37014168:C:T	1.88117e-05	-0.145434	0.85604	5.9601e-06	-1.59882	0.313751
37014327	chr22:37014327:A:G	0.00217479	1.08409	4.37672	5.27691e-05	-1.61552	2.51129
37014365	chr22:37014365:G:A	6.72822e-06	-1.23322e-10	-0.317562	1.44488e-05	-1.23322e-10	-0.399542
37014505	chr22:37014505:C:T	2.4703e-06	-1.23322e-10	-1.31953	6.30565e-06	-1.23322e-10	-1.22871
37014926	chr22:37014926:T:C	2.39774e-06	0.0125047	-1.36185	1.10369e-06	-1.61601	-1.35548
37015139	chr22:37015139:T:A	1.82871e-05	2.03887	-1.35655	1.20537e-06	-1.5449	-1.33847
37015149	chr22:37015149:T:C	1.99983e-05	2.12701	-1.35524	1.22229e-06	-1.53336	-1.33607
37015166	chr22:37015166:C:T	2.25146e-05	2.14732	-1.25703	1.31723e-06	-1.54302	-1.25161
37015467	chr22:37015467:AG:A	2.61834e-06	-1.23322e-10	-1.26133	6.44471e-06	-1.23322e-10	-1.20689
37015541	chr22:37015541:A:G	4.34707e-05	2.78053	-1.23232	1.63388e-06	-1.41975	-1.15944
37015633	chr22:37015633:G:A	3.62643e-06	-0.935625	-3.57427e-10	5.1009e-06	-1.44074	-3.57427e-10
37015662	chr22:37015662:T:A	4.88893e-06	-0.135702	-0.501197	4.4505e-06	-1.16299	-0.41415
37015692	chr22:37015692:T:G	1.84242e-06	-1.61279	-3.57427e-10	4.75547e-06	-1.51086	-3.57427e-10
37015739	chr22:37015739:A:G	3.14154e-06	-1.23322e-10	-1.07916	5.58772e-06	-1.23322e-10	-1.34958
37016092	chr22:37016092:T:C	3.41745e-05	2.65015	-1.34255	1.34826e-06	-1.45711	-1.31423
37016103	chr22:37016103:C:T	1.28214e-05	-0.80345	1.13069	1.99285e-05	-1.37518	1.29717
37016133	chr22:37016133:G:A	2.85542e-06	-1.23322e-10	-1.17465	7.06368e-06	-1.23322e-10	-1.11519
37017566	chr22:37017566:T:C	2.30343e-06	-0.0623783	-1.3271	1.81887e-06	-1.13924	-1.3327
37018427	chr22:37018427:T:G	2.36552e-06	-1.23322e-10	-1.36287	5.55019e-06	-1.23322e-10	-1.35632
37019259	chr22:37019259:T:C	2.37374e-06	-1.23322e-10	-1.3594	5.61859e-06	-1.23322e-10	-1.34408
37019355	chr22:37019355:A:G	2.36545e-06	-1.23322e-10	-1.3629	5.54682e-06	-1.23322e-10	-1.35693
37019520	chr22:37019520:G:C	2.97725e-06	-1.23322e-10	-1.13287	7.38734e-06	-1.23322e-10	-1.07039
37019922	chr22:37019922:C:T	3.89779e-06	-1.23322e-10	-0.863462	5.89873e-06	-1.23322e-10	-1.29542
37020090	chr22:37020090:A:C	3.61409e-06	-0.939033	-3.57427e-10	5.08565e-06	-1.44373	-3.57427e-10
37020372	chr22:37020372:C:T	2.36602e-06	-1.23322e-10	-1.36266	5.55101e-06	-1.23322e-10	-1.35617
37020759	chr22:37020759:A:T	0.000238697	3.52761	-0.276286	1.97999e-06	-1.55435	-0.832715
37020762	chr22:37020762:G:A	1.93811e-06	-0.482123	-1.08004	1.34629e-06	-1.55971	-1.21309
37020783	chr22:37020783:C:T	3.01903e-06	-1.11894	-3.57427e-10	4.90919e-06	-1.47905	-3.57427e-10
37021156	chr22:37021156:T:C	0.000132168	3.01632	-0.356121	1.81325e-06	-1.59842	-0.876615
37021285	chr22:37021285:C:T	1.854e-05	0.69606	-3.57427e-10	1.62571e-05	-0.281627	-3.57427e-10
37022220	chr22:37022220:G:A	3.35503e-06	0.144142	-1.15756	2.44677e-06	-1.01278	-1.1626
37023179	chr22:37023179:T:G	0.000197589	3.30036	-0.238046	1.62793e-06	-1.58963	-0.993214
37023234	chr22:37023234:C:T	1.1058e-06	-1.49105	-0.632249	1.63253e-06	-1.40927	-1.17076
37023301	chr22:37023301:T:C	6.76679e-07	-1.27232	-1.34211	1.1625e-06	-1.55832	-1.36126
37023444	chr22:37023444:G:A	2.36869e-06	-1.23322e-10	-1.36154	5.57127e-06	-1.23322e-10	-1.35253
37023496	chr22:37023496:T:C	3.18016e-06	-1.06694	-3.57427e-10	1.4402e-05	-0.402786	-3.57427e-10
37023541	chr22:37023541:A:G	9.59707e-07	-1.50467	-0.760332	1.55341e-06	-1.38054	-1.24917
37023544	chr22:37023544:G:A	3.14076e-06	-1.23322e-10	-1.07941	5.57591e-06	-1.23322e-10	-1.3517
37024849	chr22:37024849:C:T	1.02382e-06	-1.45556	-0.744769	1.47811e-06	-1.44888	-1.23051
37025428	chr22:37025428:T:C	4.61608e-06	0.537655	-1.23198	1.42399e-06	-1.38549	-1.33121
37025557	chr22:37025557:A:T	2.06126e-06	-1.50055	-3.57427e-10	7.58299e-06	-1.04425	-3.57427e-10
37025563	chr22:37025563:A:C	8.66533e-07	-1.01537	-1.35176	1.3033e-06	-1.4451	-1.36016
37025621	chr22:37025621:G:A	1.94371e-06	-0.511211	-1.04807	1.34431e-06	-1.55525	-1.21902
37025661	chr22:37025661:A:G	0.000159291	3.26253	-0.415667	1.39568e-06	-1.59502	-1.14175
37025929	chr22:37025929:G:T	2.44799e-06	-1.23322e-10	-1.32861	5.51505e-06	-1.23322e-10	-1.36267
37026349	chr22:37026349:C:G	6.5475e-07	-1.51349	-1.13388	1.40162e-06	-1.37317	-1.35936
37026497	chr22:37026497:T:C	2.68414e-06	-1.23322e-10	-1.23651	6.29199e-06	-1.23322e-10	-1.23088
37027006	chr22:37027006:A:G	5.8267e-06	-1.23322e-10	-0.461422	7.52774e-06	-1.23322e-10	-1.05156
37027039	chr22:37027039:G:A	8.94033e-07	-1.51089	-0.824995	3.89843e-06	-0.976652	-0.732929
37027053	chr22:37027053:A:G	6.44636e-07	-1.54255	-1.1204	1.47655e-06	-1.32321	-1.35724
37027097	chr22:37027097:C:T	5.65053e-06	-1.23322e-10	-0.492124	1.20897e-05	-1.23322e-10	-0.577801
37027101	chr22:37027101:T:C	6.48566e-07	-1.32343	-1.33344	1.31469e-06	-1.53756	-1.25899
37027113	chr22:37027113:C:T	2.01589e-06	-1.52281	-3.57427e-10	4.29555e-06	-1.61258	-3.57427e-10
37027445	chr22:37027445:T:G	3.79697e-06	-0.49092	-0.398749	2.29256e-06	-1.61392	-0.626566
37028104	chr22:37028104:A:G	5.69647e-06	-1.23322e-10	-0.484026	1.50587e-05	-1.23322e-10	-0.358201
37028386	chr22:37028386:A:G	1.4903e-05	0.477689	-3.57427e-10	1.27944e-05	-0.521147	-3.57427e-10
37028808	chr22:37028808:A:T	2.59656e-06	-1.23322e-10	-1.26969	7.54733e-06	-1.23322e-10	-1.04896
37028950	chr22:37028950:G:A	2.96978e-06	0.0975441	-1.23293	1.2441e-06	-1.52093	-1.33081
37028990	chr22:37028990:G:A	1.66252e-05	1.33128	-0.744237	1.29876e-06	-1.56622	-1.24253
37029160	chr22:37029160:G:A	1.53466e-06	-0.898353	-0.897212	1.90644e-06	-1.60968	-0.815234
37029161	chr22:37029161:G:A	1.53577e-06	-0.89763	-0.897212	1.90657e-06	-1.60961	-0.815234
37029550	chr22:37029550:G:A	2.42638e-06	-1.23322e-10	-1.33747	5.55356e-06	-1.23322e-10	-1.35572
37029762	chr22:37029762:G:A	4.74017e-06	-1.23322e-10	-0.6678	1.2672e-05	-1.23322e-10	-0.530763
37031429	chr22:37031429:C:A	1.12844e-05	-1.23322e-10	0.199549	2.32464e-05	-1.23322e-10	0.0759955
37031542	chr22:37031542:C:T	1.05487e-06	-0.863793	-1.30666	1.25795e-06	-1.60822	-1.23245
37031552	chr22:37031552:C:T	9.82466e-07	-0.88942	-1.35214	1.17089e-06	-1.55044	-1.36196
37032335	chr22:37032335:G:C	4.68299e-06	-1.23322e-10	-0.679936	5.76754e-06	-1.23322e-10	-1.31791
37032368	chr22:37032368:A:C	2.3846e-06	-1.23322e-10	-1.35484	5.68125e-06	-1.23322e-10	-1.33298
37032558	chr22:37032558:A:G	3.70823e-05	1.85501	-0.465744	1.38497e-06	-1.58526	-1.15922
37032677	chr22:37032677:A:G	4.39425e-06	-1.23322e-10	-0.743577	5.76604e-06	-1.23322e-10	-1.31817
37033079	chr22:37033079:A:G	7.30255e-06	-1.23322e-10	-0.235649	1.4644e-05	-1.23322e-10	-0.386123
37033088	chr22:37033088:C:T	3.20224e-05	2.0235	-0.780943	1.30662e-06	-1.60834	-1.19436
37033511	chr22:37033511:C:G	4.9098e-06	-1.22762	0.59498	2.24289e-05	-0.629239	0.669435
37033764	chr22:37033764:A:G	2.43575e-06	-1.33362	-3.57427e-10	4.28279e-06	-1.61555	-3.57427e-10
37034068	chr22:37034068:C:T	2.36776e-06	-1.23322e-10	-1.36193	5.51732e-06	-1.23322e-10	-1.36226
37035004	chr22:37035004:A:G	1.83138e-06	-1.23832	-0.38048	8.66857e-06	-0.64684	-0.263611
37035142	chr22:37035142:C:T	2.40617e-06	-1.23322e-10	-1.34583	5.58757e-06	-1.23322e-10	-1.34961
37035712	chr22:37035712:T:G	8.40987e-06	-1.23322e-10	-0.0944668	1.66796e-05	-1.23322e-10	-0.255971
37035831	chr22:37035831:T:C	2.62583e-05	1.89384	-0.849734	1.26978e-06	-1.60157	-1.22974
37035840	chr22:37035840:G:A	3.27507e-06	-1.03753	-3.57427e-10	5.08225e-06	-1.4444	-3.57427e-10
37036203	chr22:37036203:G:A	2.87346e-05	1.88709	-0.752857	1.33904e-06	-1.60032	-1.17788
37036381	chr22:37036381:C:T	0.000186157	1.78736	1.21535	3.67362e-06	-1.60755	-0.161432
37036470	chr22:37036470:A:T	1.63552e-06	-1.21889	-0.513027	1.01468e-05	-0.531015	-0.221978
37036592	chr22:37036592:A:G	5.09209e-05	1.7064	-3.57427e-10	4.31966e-06	-1.60698	-3.57427e-10
37036653	chr22:37036653:C:A	2.04086e-06	-1.5105	-3.57427e-10	4.33359e-06	-1.60376	-3.57427e-10
37036796	chr22:37036796:GT:G	1.53979e-06	-1.26657	-0.525656	9.23122e-06	-0.611137	-0.236427
37037079	chr22:37037079:C:T	3.23436e-06	-1.05004	-3.57427e-10	1.42959e-05	-0.410183	-3.57427e-10
37038017	chr22:37038017:A:G	2.36642e-06	-1.23322e-10	-1.36249	5.51389e-06	-1.23322e-10	-1.36288
37038563	chr22:37038563:G:A	4.06377e-06	-1.23322e-10	-0.821763	5.59583e-06	-1.23322e-10	-1.34813
37038733	chr22:37038733:A:G	0.000117674	1.63007	0.913973	2.94924e-06	-1.61394	-0.374668
37038910	chr22:37038910:G:T	1.2641e-05	-1.23322e-10	0.31307	2.57534e-05	-1.23322e-10	0.178413
37039403	chr22:37039403:T:A	2.30437e-05	1.61041	-0.696892	1.37798e-06	-1.57173	-1.17781
37039860	chr22:37039860:A:G	1.74843e-06	-0.448139	-1.21702	1.21886e-06	-1.61578	-1.25646
37039881	chr22:37039881:A:G	1.09722e-05	-1.23322e-10	0.171493	2.12962e-05	-1.23322e-10	-0.0116279
37040303	chr22:37040303:G:A	0.000136709	1.61688	1.0771	3.31612e-06	-1.61415	-0.257206
37040308	chr22:37040308:T:C	4.04863e-05	1.83723	-0.36014	1.4426e-06	-1.58814	-1.11558
37040535	chr22:37040535:A:G	2.4117e-06	-1.23322e-10	-1.34354	5.51443e-06	-1.23322e-10	-1.36279
37041132	chr22:37041132:G:A	6.67383e-06	-0.325679	-3.57427e-10	3.29218e-05	0.423981	-3.57427e-10
37041314	chr22:37041314:G:A	3.28942e-05	1.69068	-0.421256	1.42288e-06	-1.57333	-1.14414
37041647	chr22:37041647:T:C	4.30076e-06	-1.23322e-10	-0.765081	5.65278e-06	-1.23322e-10	-1.33801
37041951	chr22:37041951:A:T	2.95322e-06	-1.23322e-10	-1.14098	7.81424e-06	-1.23322e-10	-1.01421
37042076	chr22:37042076:A:C	2.38287e-06	-1.23322e-10	-1.35557	5.7021e-06	-1.23322e-10	-1.32932
37042257	chr22:37042257:G:A	3.82567e-06	-0.882138	-3.57427e-10	4.80179e-06	-1.50117	-3.57427e-10
37042279	chr22:37042279:C:T	2.93735e-06	-1.23322e-10	-1.14636	6.25386e-06	-1.23322e-10	-1.23696
37042280	chr22:37042280:G:A	6.26678e-05	1.91397	-3.57427e-10	3.57851e-05	0.507377	-3.57427e-10
37042870	chr22:37042870:T:C	6.55743e-07	-1.58792	-1.05794	1.60918e-06	-1.41165	-1.18278
37042914	chr22:37042914:T:C	0.000101677	1.69077	0.707154	2.62664e-06	-1.61132	-0.493126
37042993	chr22:37042993:A:G	5.20078e-07	-1.60127	-1.27638	1.46917e-06	-1.44762	-1.23784
37043039	chr22:37043039:A:G	2.5468e-06	-1.28903	-3.57427e-10	4.32579e-06	-1.60556	-3.57427e-10
37043281	chr22:37043281:A:C	1.66641e-05	0.589386	-3.57427e-10	1.35161e-05	-0.466271	-3.57427e-10
37043661	chr22:37043661:G:C	0.000110741	1.65224	0.831082	2.85264e-06	-1.61223	-0.40968
37043862	chr22:37043862:G:A	3.13453e-06	-1.23322e-10	-1.08139	8.40822e-06	-1.23322e-10	-0.940945
37043956	chr22:37043956:G:A	1.08061e-05	-1.23322e-10	0.156238	2.10326e-05	-1.23322e-10	-0.0240794
37044150	chr22:37044150:A:G	1.15839e-05	-1.23322e-10	0.225744	3.32174e-05	-1.23322e-10	0.432918
37044277	chr22:37044277:G:A	2.87598e-06	-1.23322e-10	-1.16748	6.10125e-06	-1.23322e-10	-1.26166
37044325	chr22:37044325:G:A	3.21839e-06	-1.23322e-10	-1.05499	8.46088e-06	-1.23322e-10	-0.934702
37045992	chr22:37045992:G:A	2.79053e-06	-1.23322e-10	-1.19764	5.69294e-06	-1.23322e-10	-1.33093
37046086	chr22:37046086:AAG:A	1.475e-05	0.467367	-3.57427e-10	1.24837e-05	-0.545727	-3.57427e-10
37046215	chr22:37046215:A:G	2.39526e-06	-1.35038	-3.57427e-10	1.01168e-05	-0.755961	-3.57427e-10
37046299	chr22:37046299:T:C	7.2315e-05	2.05716	-3.57427e-10	3.98335e-05	0.614553	-3.57427e-10
37046313	chr22:37046313:T:C	1.10359e-05	-1.23322e-10	0.177284	2.25632e-05	-1.23322e-10	0.0461671
37046975	chr22:37046975:G:T	5.46819e-06	-1.23322e-10	-0.524926	1.12697e-05	-1.23322e-10	-0.648038
37047832	chr22:37047832:G:C	3.96976e-06	-1.23322e-10	-0.845167	1.03864e-05	-1.23322e-10	-0.729659
37049183	chr22:37049183:C:T	6.55637e-06	-1.23322e-10	-0.343436	1.27075e-05	-1.23322e-10	-0.52796
37049379	chr22:37049379:A:G	6.84935e-06	-1.23322e-10	-0.299719	1.9125e-05	-1.23322e-10	-0.119161
37049380	chr22:37049380:T:G	2.38668e-06	-1.23322e-10	-1.35397	5.75215e-06	-1.23322e-10	-1.32058
37049455	chr22:37049455:C:A	3.57762e-06	-1.23322e-10	-0.949176	9.89345e-06	-1.23322e-10	-0.778282
37049628	chr22:37049628:T:C	0.00122976	5.01583	-0.125121	1.38646e-06	-1.5402	-1.20321
37049764	chr22:37049764:G:C	2.53208e-06	-1.23322e-10	-1.29483	5.58625e-06	-1.23322e-10	-1.34985
37049791	chr22:37049791:G:A	4.61253e-06	-1.23322e-10	-0.695097	1.24492e-05	-1.23322e-10	-0.548502
37049953	chr22:37049953:A:T	3.06508e-06	-1.1038	-3.57427e-10	4.28373e-06	-1.61533	-3.57427e-10
37050094	chr22:37050094:C:G	2.00845e-06	-1.52651	-3.57427e-10	7.1677e-06	-1.10057	-3.57427e-10
37050359	chr22:37050359:C:A	2.57277e-06	-1.23322e-10	-1.27889	5.61711e-06	-1.23322e-10	-1.34434
37050742	chr22:37050742:C:A	2.54267e-06	-1.23322e-10	-1.29066	5.65041e-06	-1.23322e-10	-1.33843
37051006	chr22:37051006:G:C	6.08415e-07	-1.5528	-1.16797	1.35426e-06	-1.48829	-1.27862
37051279	chr22:37051279:C:T	4.66612e-06	-1.23322e-10	-0.683546	1.29297e-05	-1.23322e-10	-0.51063
37051293	chr22:37051293:A:G	2.84284e-06	-1.23322e-10	-1.17907	6.3358e-06	-1.23322e-10	-1.22394
37051399	chr22:37051399:GAA:G	2.78619e-06	-1.23322e-10	-1.1992	6.21018e-06	-1.23322e-10	-1.24397
37051414	chr22:37051414:T:C	4.56358e-06	-1.23322e-10	-0.705765	1.35504e-05	-1.23322e-10	-0.463738
37051428	chr22:37051428:C:T	2.81489e-06	-1.23322e-10	-1.18895	6.26289e-06	-1.23322e-10	-1.23551
37051501	chr22:37051501:A:G	2.38069e-06	-1.23322e-10	-1.35648	5.52449e-06	-1.23322e-10	-1.36096
37051520	chr22:37051520:G:A	3.26e-06	-1.23322e-10	-1.04214	8.92156e-06	-1.23322e-10	-0.881684
37052370	chr22:37052370:G:T	2.37332e-06	-1.23322e-10	-1.35958	5.5582e-06	-1.23322e-10	-1.35488
37052612	chr22:37052612:C:T	3.55115e-06	-1.23322e-10	-0.956602	9.90423e-06	-1.23322e-10	-0.777193
37052654	chr22:37052654:C:T	1.3051e-05	0.34499	-3.57427e-10	1.14056e-05	-0.636054	-3.57427e-10
37052657	chr22:37052657:T:G	5.57779e-06	-1.23322e-10	-0.505081	1.57893e-05	-1.23322e-10	-0.31082
37053295	chr22:37053295:C:T	1.34266e-05	0.373366	-3.57427e-10	1.16475e-05	-0.615065	-3.57427e-10
37053355	chr22:37053355:A:G	3.25484e-06	-1.23322e-10	-1.04373	8.90849e-06	-1.23322e-10	-0.883151
37053360	chr22:37053360:C:T	2.69091e-06	-1.23322e-10	-1.23399	5.96524e-06	-1.23322e-10	-1.28421
37053568	chr22:37053568:T:C	7.55401e-07	-1.60223	-0.902147	1.65805e-06	-1.44135	-1.12316
37054275	chr22:37054275:G:T	3.55348e-06	-1.23322e-10	-0.955945	5.5159e-06	-1.23322e-10	-1.36252
37054355	chr22:37054355:G:A	5.04429e-06	-0.605616	-3.57427e-10	5.80932e-06	-1.31069	-3.57427e-10
37054458	chr22:37054458:C:T	3.44734e-06	-1.23322e-10	-0.986269	9.56218e-06	-1.23322e-10	-0.81234
37054650	chr22:37054650:G:C	1.34745e-05	0.376923	-3.57427e-10	1.16664e-05	-0.613446	-3.57427e-10
37054777	chr22:37054777:C:T	3.06353e-06	-1.23322e-10	-1.1043	5.55916e-06	-1.23322e-10	-1.35471
37055615	chr22:37055615:A:G	2.37151e-06	-1.36034	-3.57427e-10	4.40299e-06	-1.58787	-3.57427e-10
37056095	chr22:37056095:C:T	3.54892e-06	-1.23322e-10	-0.95723	5.51634e-06	-1.23322e-10	-1.36244
37056244	chr22:37056244:C:T	5.61236e-06	-1.23322e-10	-0.498902	1.60757e-05	-1.23322e-10	-0.292845
37056675	chr22:37056675:T:A	6.55931e-06	-1.23322e-10	-0.342988	1.89233e-05	-1.23322e-10	-0.129762
37057059	chr22:37057059:C:T	2.3683e-06	-1.23322e-10	-1.3617	5.72168e-06	-1.23322e-10	-1.32589
37057219	chr22:37057219:A:G	4.70224e-07	-1.61559	-1.36283	1.33286e-06	-1.42345	-1.35937
37057412	chr22:37057412:C:T	6.24202e-07	-1.60729	-1.08786	1.45744e-06	-1.42429	-1.26918
37057799	chr22:37057799:G:A	2.75325e-06	-1.23322e-10	-1.21109	5.88442e-06	-1.23322e-10	-1.29785
37057967	chr22:37057967:C:T	5.75272e-06	-1.23322e-10	-0.474199	1.65289e-05	-1.23322e-10	-0.265044
37058106	chr22:37058106:T:C	1.415e-05	-1.23322e-10	0.425844	4.09543e-05	-1.23322e-10	0.642301
37058209	chr22:37058209:G:A	2.67554e-06	-1.23322e-10	-1.23972	5.76702e-06	-1.23322e-10	-1.318
37058300	chr22:37058300:G:A	4.84874e-06	-1.23322e-10	-0.645153	1.00949e-05	-1.23322e-10	-0.758121
37058589	chr22:37058589:G:A	2.18614e-05	-1.23322e-10	0.860852	6.4942e-05	-1.23322e-10	1.10334
37058775	chr22:37058775:C:T	6.97554e-06	-1.23322e-10	-0.281464	1.96735e-05	-1.23322e-10	-0.0908813
37059200	chr22:37059200:G:A	5.4129e-06	-1.23322e-10	-0.535088	1.54551e-05	-1.23322e-10	-0.332217
37059263	chr22:37059263:C:T	2.68238e-06	-1.23322e-10	-1.23717	5.77464e-06	-1.23322e-10	-1.31668
37059834	chr22:37059834:T:C	1.90121e-06	-1.58138	-3.57427e-10	6.1437e-06	-1.25473	-3.57427e-10
37060614	chr22:37060614:T:C	1.91892e-05	-1.23322e-10	0.730474	5.65977e-05	-1.23322e-10	0.965813
37061018	chr22:37061018:C:A	4.48523e-06	-1.23322e-10	-0.723082	9.64579e-06	-1.23322e-10	-0.803633
37061467	chr22:37061467:A:G	1.38142e-05	-1.23322e-10	0.401821	3.99898e-05	-1.23322e-10	0.618468
37061830	chr22:37061830:G:GC	2.85247e-06	-1.23322e-10	-1.17569	6.00759e-06	-1.23322e-10	-1.27713
37061895	chr22:37061895:G:A	1.40764e-05	0.42063	-3.57427e-10	1.20222e-05	-0.583399	-3.57427e-10
37062237	chr22:37062237:G:GCCT	2.09204e-06	-1.48573	-3.57427e-10	4.33124e-06	-1.6043	-3.57427e-10
37062546	chr22:37062546:C:T	1.89238e-06	-1.58604	-3.57427e-10	9.86896e-06	-0.78076	-3.57427e-10
37062726	chr22:37062726:CT:C	1.55944e-05	-1.23322e-10	0.523041	4.54593e-05	-1.23322e-10	0.746662
37063010	chr22:37063010:C:T	2.41285e-06	-1.23322e-10	-1.34306	5.83174e-06	-1.23322e-10	-1.30684
37063051	chr22:37063051:G:A	2.84385e-06	-1.23322e-10	-1.17871	5.9948e-06	-1.23322e-10	-1.27926
37063419	chr22:37063419:C:G	2.50883e-06	-1.23322e-10	-1.30406	5.52833e-06	-1.23322e-10	-1.36027
37063471	chr22:37063471:C:T	2.39799e-06	-1.23322e-10	-1.34924	5.84102e-06	-1.23322e-10	-1.30525
37063491	chr22:37063491:C:A	2.84695e-06	-1.23322e-10	-1.17762	6.19219e-06	-1.23322e-10	-1.24687
37063499	chr22:37063499:G:A	3.43696e-06	-1.23322e-10	-0.989286	5.52607e-06	-1.23322e-10	-1.36068
37063552	chr22:37063552:G:A	3.1402e-06	-1.23322e-10	-1.07959	6.84692e-06	-1.23322e-10	-1.14636
37063630	chr22:37063630:A:C	1.55741e-05	-1.23322e-10	0.521735	4.53912e-05	-1.23322e-10	0.745164
37063714	chr22:37063714:C:T	2.40946e-06	-1.23322e-10	-1.34447	5.8981e-06	-1.23322e-10	-1.29552
37063788	chr22:37063788:C:T	2.5619e-06	-1.23322e-10	-1.28312	5.68637e-06	-1.23322e-10	-1.33208
37063957	chr22:37063957:G:T	3.3096e-06	-1.23322e-10	-1.02705	8.49032e-06	-1.23322e-10	-0.931228
37064013	chr22:37064013:C:CCAA	1.37167e-05	-1.23322e-10	0.394742	3.97325e-05	-1.23322e-10	0.612013
37064244	chr22:37064244:C:T	5.56309e-06	-1.23322e-10	-0.50772	1.59542e-05	-1.23322e-10	-0.300432
37064409	chr22:37064409:C:T	0.0285997	7.09194	0.94534	2.08258e-06	-1.61473	-0.72182
37064510	chr22:37064510:G:A	3.2743e-06	0.0255156	-1.06329	2.15702e-06	-1.03626	-1.26517
37064609	chr22:37064609:G:A	2.73994e-06	-1.23322e-10	-1.21594	5.95984e-06	-1.23322e-10	-1.28511
37064727	chr22:37064727:T:TAACA	2.14489e-06	-1.46079	-3.57427e-10	4.38536e-06	-1.59188	-3.57427e-10
37064756	chr22:37064756:C:T	1.6648e-05	-1.23322e-10	0.588419	4.86245e-05	-1.23322e-10	0.813972
37064835	chr22:37064835:G:T	1.22908e-05	0.284981	-3.57427e-10	1.09238e-05	-0.679214	-3.57427e-10
37064862	chr22:37064862:TCA:T	1.289e-05	0.33258	-3.57427e-10	1.13112e-05	-0.644362	-3.57427e-10
37064981	chr22:37064981:C:A	2.54373e-06	-1.23322e-10	-1.29024	5.64453e-06	-1.23322e-10	-1.33947
37065208	chr22:37065208:C:T	4.88941e-06	-1.23322e-10	-0.636801	1.30866e-05	-1.23322e-10	-0.49857
37065500	chr22:37065500:G:C	2.09644e-06	-1.48363	-3.57427e-10	8.96044e-06	-0.877336	-3.57427e-10
37065534	chr22:37065534:A:G	2.73775e-06	-1.23322e-10	-1.21674	5.86758e-06	-1.23322e-10	-1.30071
37065994	chr22:37065994:G:A	2.45457e-06	-1.23322e-10	-1.32592	6.40256e-06	-1.23322e-10	-1.21346
37066170	chr22:37066170:G:A	2.64876e-06	-1.23322e-10	-1.24978	5.72989e-06	-1.23322e-10	-1.32446
37066318	chr22:37066318:C:G	3.0215e-06	-1.23322e-10	-1.11812	7.6615e-06	-1.23322e-10	-1.03395
37066573	chr22:37066573:G:A	6.47639e-06	-1.23322e-10	-0.355709	1.89145e-05	-1.23322e-10	-0.130224
37066592	chr22:37066592:C:G	4.77075e-06	-0.356771	-0.304598	2.73113e-06	-1.61626	-0.449177
37066773	chr22:37066773:G:A	3.96482e-06	-1.59634	0.749932	9.77583e-06	-1.3078	0.517561
37067339	chr22:37067339:A:G	5.38776e-06	-1.23322e-10	-0.539743	6.19208e-06	-1.23322e-10	-1.24688
37067410	chr22:37067410:C:T	2.33775e-05	1.50418	-0.576282	1.95163e-06	-1.40411	-0.99738
37067604	chr22:37067604:A:G	6.048e-06	-1.23322e-10	-0.424144	6.1417e-06	-1.23322e-10	-1.25505
37067969	chr22:37067969:T:C	5.65387e-06	-1.23322e-10	-0.491533	1.5401e-05	-1.23322e-10	-0.335721
37068361	chr22:37068361:C:T	6.97123e-06	-1.23322e-10	-0.282082	1.43754e-05	-1.23322e-10	-0.404636
37068573	chr22:37068573:G:C	2.36628e-06	-1.23322e-10	-1.36255	5.6231e-06	-1.23322e-10	-1.34327
37068584	chr22:37068584:T:C	0.00104208	5.93748	-1.21237	1.37914e-06	-1.38812	-1.36057
37068684	chr22:37068684:G:A	2.95734e-06	-1.23322e-10	-1.13958	6.18077e-06	-1.23322e-10	-1.24871
37069112	chr22:37069112:G:A	5.84842e-06	-1.23322e-10	-0.457701	1.59901e-05	-1.23322e-10	-0.298184
37069438	chr22:37069438:C:T	6.98902e-06	-1.23322e-10	-0.279533	1.44101e-05	-1.23322e-10	-0.402225
37069794	chr22:37069794:G:T	5.30723e-06	-1.23322e-10	-0.554803	1.47603e-05	-1.23322e-10	-0.378213
37070453	chr22:37070453:A:G	4.50254e-06	-1.23322e-10	-0.719231	9.66702e-06	-1.23322e-10	-0.801435
37070890	chr22:37070890:G:A	3.02304e-06	-1.23322e-10	-1.11761	6.05025e-06	-1.23322e-10	-1.27005
37070952	chr22:37070952:G:A	2.44681e-06	-1.23322e-10	-1.32909	5.91158e-06	-1.23322e-10	-1.29324
37070961	chr22:37070961:C:T	3.56728e-06	-1.23322e-10	-0.952068	7.5207e-06	-1.23322e-10	-1.0525
37071230	chr22:37071230:C:T	0.000219971	3.34085	-0.171226	1.25186e-06	-1.6139	-1.23162
37071314	chr22:37071314:G:C	0.00108707	5.93425	-1.16688	1.39496e-06	-1.3852	-1.35209
37073781	chr22:37073781:G:A	2.29121e-06	-0.186536	-1.20825	1.11495e-06	-1.61628	-1.34507
37074001	chr22:37074001:C:A	0.22137	9.79004	0.29368	1.23584e-06	-1.53748	-1.32092
37074045	chr22:37074045:G:A	1.83711e-06	-1.61568	-3.57427e-10	4.89925e-06	-1.48107	-3.57427e-10
37074184	chr22:37074184:T:C	0.472862	10.2909	0.551772	1.32572e-06	-1.49991	-1.28829
37074496	chr22:37074496:C:T	0.000108735	3.33596	-0.870921	1.10345e-06	-1.614	-1.35772
37074564	chr22:37074564:G:A	0.221142	9.77177	0.310921	1.23834e-06	-1.53828	-1.3181
37074600	chr22:37074600:G:A	2.44835e-06	-1.32846	-3.57427e-10	4.44715e-06	-1.57789	-3.57427e-10
37075345	chr22:37075345:G:A	5.85289e-05	2.9519	-1.10626	1.36212e-06	-1.47066	-1.29045
37075468	chr22:37075468:C:T	8.14576e-06	1.22907	-1.35545	5.77775e-06	0.04445	-1.36059
37075763	chr22:37075763:A:G	4.59176e-05	1.60298	-3.57427e-10	3.59238e-05	0.511244	-3.57427e-10
37075966	chr22:37075966:G:A	5.76369e-06	-1.23322e-10	-0.472296	1.48703e-05	-1.23322e-10	-0.370791
37076427	chr22:37076427:C:T	2.1654e-05	-1.23322e-10	0.851319	6.21226e-05	-1.23322e-10	1.05896
37076597	chr22:37076597:C:T	4.03198e-06	-1.23322e-10	-0.829616	9.66584e-06	-1.23322e-10	-0.801557
37076795	chr22:37076795:TG:T	5.20395e-06	-1.23322e-10	-0.574454	1.45897e-05	-1.23322e-10	-0.38984
37076815	chr22:37076815:T:C	1.69072e-05	0.939189	-0.335322	6.25352e-06	-0.575756	-0.661254
37077067	chr22:37077067:G:T	2.89427e-06	-1.23322e-10	-1.16114	6.73578e-06	-1.23322e-10	-1.16272
37077097	chr22:37077097:G:A	5.83152e-06	-1.23322e-10	-0.460595	1.55762e-05	-1.23322e-10	-0.324408
37077200	chr22:37077200:A:AT	3.37449e-05	1.29496	-3.57427e-10	2.51073e-05	0.153002	-3.57427e-10
37077813	chr22:37077813:G:A	2.38809e-06	-1.23322e-10	-1.35338	5.51589e-06	-1.23322e-10	-1.36252
37077954	chr22:37077954:G:A	2.48091e-06	-1.23322e-10	-1.31525	5.97663e-06	-1.23322e-10	-1.2823
37078039	chr22:37078039:G:A	3.12432e-06	0.272981	-1.35764	1.45779e-06	-1.56945	-1.12379
37078058	chr22:37078058:G:C	3.04071e-06	-1.23322e-10	-1.11178	7.9788e-06	-1.23322e-10	-0.993367
37078115	chr22:37078115:G:T	2.97288e-05	1.16824	-3.57427e-10	2.27403e-05	0.0539848	-3.57427e-10
37078116	chr22:37078116:G:T	2.96785e-05	1.16655	-3.57427e-10	2.27103e-05	0.0526632	-3.57427e-10
37078481	chr22:37078481:G:A	2.10109e-06	-1.48142	-3.57427e-10	4.62075e-06	-1.5396	-3.57427e-10
37078627	chr22:37078627:T:C	5.76274e-06	-0.47246	-3.57427e-10	5.00249e-06	-1.46022	-3.57427e-10
37078633	chr22:37078633:C:T	2.511e-06	-1.30319	-3.57427e-10	4.44124e-06	-1.57922	-3.57427e-10
37078697	chr22:37078697:GAGGAA:G	1.836e-06	-1.61628	-3.57427e-10	5.77865e-06	-1.31599	-3.57427e-10
37078790	chr22:37078790:GA:G	4.97252e-07	-1.61308	-1.30945	1.89125e-06	-1.07215	-1.36077
37079346	chr22:37079346:T:C	2.43976e-06	-1.23322e-10	-1.33197	5.53297e-06	-1.23322e-10	-1.35943
37080153	chr22:37080153:A:G	7.44665e-07	-1.35667	-1.16203	4.05628e-06	-1.12123	-0.548658
37080263	chr22:37080263:A:C	2.69445e-06	-1.23268	-3.57427e-10	4.32649e-06	-1.6054	-3.57427e-10
37080466	chr22:37080466:G:T	2.69142e-06	-1.23322e-10	-1.2338	5.55915e-06	-1.23322e-10	-1.35471
37080529	chr22:37080529:T:A	4.67915e-05	1.61307	0.00876188	1.81813e-05	0.199915	-0.369678
37080623	chr22:37080623:C:T	6.08293e-06	-1.23322e-10	-0.418387	1.64421e-05	-1.23322e-10	-0.270308
37080639	chr22:37080639:G:A	3.28857e-06	-1.23322e-10	-1.03342	5.56114e-06	-1.23322e-10	-1.35435
37080927	chr22:37080927:C:T	7.28162e-05	1.67741	0.386653	2.60953e-05	0.263156	-0.0715556
37081692	chr22:37081692:C:T	6.17554e-07	-1.50385	-1.20201	2.77968e-06	-0.909689	-1.13813
37081862	chr22:37081862:G:A	2.37047e-06	-1.23322e-10	-1.36078	5.52247e-06	-1.23322e-10	-1.36133
37081930	chr22:37081930:T:C	1.0993e-06	-1.10703	-1.02217	1.74237e-06	-1.20489	-1.31002
37082621	chr22:37082621:GC:G	2.57831e-06	-1.23322e-10	-1.27674	5.68802e-06	-1.23322e-10	-1.33179
37082707	chr22:37082707:G:A	2.05172e-05	-1.23322e-10	0.797391	5.4802e-05	-1.23322e-10	0.933571
37082735	chr22:37082735:A:G	6.21923e-06	0.96472	-1.36095	1.4651e-06	-1.39088	-1.29735
37083308	chr22:37083308:C:T	3.15567e-06	-1.07467	-3.57427e-10	4.84135e-06	-1.49296	-3.57427e-10
37083588	chr22:37083588:G:A	5.00481e-07	-1.56714	-1.34892	2.21531e-06	-1.09401	-1.18075
37083633	chr22:37083633:C:T	2.59829e-06	-1.23322e-10	-1.26902	5.71201e-06	-1.23322e-10	-1.32758
37083824	chr22:37083824:T:C	3.188e-06	-1.06448	-3.57427e-10	4.86413e-06	-1.48827	-3.57427e-10
37083901	chr22:37083901:G:A	5.05166e-06	-1.23322e-10	-0.604156	1.16768e-05	-1.23322e-10	-0.612555
37083994	chr22:37083994:C:T	2.53905e-06	-1.23322e-10	-1.29208	6.23061e-06	-1.23322e-10	-1.24068
37084094	chr22:37084094:A:AAGCCGGGGCC	2.44998e-06	-1.23322e-10	-1.32779	5.57049e-06	-1.23322e-10	-1.35267
37084115	chr22:37084115:C:T	6.65541e-05	1.53768	0.436466	5.95756e-06	-1.17671	-0.108784
37084141	chr22:37084141:A:G	7.98448e-05	1.78788	0.368335	6.16925e-06	-1.0814	-0.169173
37084565	chr22:37084565:C:T	6.31332e-07	-1.3246	-1.3592	1.16055e-06	-1.58507	-1.33619
37084757	chr22:37084757:C:T	1.42471e-06	-1.10766	-0.762251	1.92828e-06	-1.2195	-1.19403
37085001	chr22:37085001:G:C	4.85359e-07	-1.58625	-1.36049	1.84009e-06	-1.16479	-1.29555
37085303	chr22:37085303:G:T	5.0277e-07	-1.54859	-1.3629	2.02038e-06	-1.04782	-1.31905
37085766	chr22:37085766:G:A	2.75633e-06	-1.23322e-10	-1.20997	5.76501e-06	-1.23322e-10	-1.31835
37086606	chr22:37086606:A:G	2.91112e-06	-1.23322e-10	-1.15533	6.75271e-06	-1.23322e-10	-1.16021
37086824	chr22:37086824:G:A	1.24817e-05	1.65825	-1.35785	8.08494e-06	0.379148	-1.3593
37086917	chr22:37086917:G:A	4.00824e-05	-1.23322e-10	1.46707	0.00011133	-1.23322e-10	1.64234
37087296	chr22:37087296:A:G	2.44021e-06	-1.23322e-10	-1.33179	5.52896e-06	-1.23322e-10	-1.36016
37087440	chr22:37087440:C:T	3.40062e-05	1.30267	-3.57427e-10	2.548e-05	0.167739	-3.57427e-10
37087441	chr22:37087441:A:G	3.38566e-06	-0.316935	-0.68739	1.45162e-06	-1.60962	-1.08786
37087651	chr22:37087651:A:G	1.65811e-06	-0.355438	-1.36275	1.5038e-06	-1.5931	-1.06906
37087719	chr22:37087719:C:T	2.84709e-05	1.12501	-3.57427e-10	2.21821e-05	0.029132	-3.57427e-10
37088390	chr22:37088390:C:G	8.8452e-06	-1.23322e-10	-0.0439983	2.46397e-05	-1.23322e-10	0.134204
37088808	chr22:37088808:G:A	3.21113e-06	-1.05725	-3.57427e-10	4.85228e-06	-1.49071	-3.57427e-10
37088904	chr22:37088904:G:A	1.90125e-06	-1.26345	-0.317913	2.35347e-06	-1.35444	-0.859823
37088928	chr22:37088928:C:T	9.83084e-06	-1.23322e-10	0.0616515	2.8019e-05	-1.23322e-10	0.262728
37089153	chr22:37089153:T:C	2.055e-06	-1.20124	-0.302354	2.22223e-06	-1.38938	-0.882262
37089436	chr22:37089436:A:G	2.36799e-06	-1.23322e-10	-1.36183	5.58971e-06	-1.23322e-10	-1.34923
37089506	chr22:37089506:G:A	2.78383e-06	-1.23322e-10	-1.20004	6.83644e-06	-1.23322e-10	-1.14789
37089555	chr22:37089555:T:C	3.15597e-06	-1.23322e-10	-1.07458	9.25347e-06	-1.23322e-10	-0.845156
37089684	chr22:37089684:T:C	2.36915e-06	-1.11972	-0.241625	2.18993e-06	-1.44547	-0.840814
37090007	chr22:37090007:A:G	8.46207e-06	-1.23322e-10	-0.0882792	2.35364e-05	-1.23322e-10	0.0883946
37090165	chr22:37090165:T:C	2.04953e-06	-0.164928	-1.34133	1.21905e-06	-1.613	-1.25908
37090276	chr22:37090276:G:A	8.49227e-06	-1.23322e-10	-0.0847169	1.86162e-05	-1.23322e-10	-0.146122
37090647	chr22:37090647:G:A	2.36553e-06	-1.23322e-10	-1.36287	5.54801e-06	-1.23322e-10	-1.35672
37090711	chr22:37090711:C:G	2.63546e-06	-1.23322e-10	-1.25481	5.78093e-06	-1.23322e-10	-1.31559
37090775	chr22:37090775:GA:G	2.52536e-06	-1.23322e-10	-1.29749	5.72013e-06	-1.23322e-10	-1.32616
37090777	chr22:37090777:T:G	2.5314e-06	-1.23322e-10	-1.2951	5.71005e-06	-1.23322e-10	-1.32793
37091076	chr22:37091076:A:G	2.39296e-06	-1.23322e-10	-1.35134	5.74321e-06	-1.23322e-10	-1.32214
37091251	chr22:37091251:T:C	4.18306e-06	-1.23322e-10	-0.79283	7.96462e-06	-1.23322e-10	-0.995146
37091340	chr22:37091340:G:A	2.52974e-06	-1.23322e-10	-1.29576	5.8921e-06	-1.23322e-10	-1.29654
37091472	chr22:37091472:AGGAG:A	2.37584e-06	-1.23322e-10	-1.35852	5.51393e-06	-1.23322e-10	-1.36288
37091489	chr22:37091489:C:T	1.66029e-06	-0.48007	-1.23681	1.14691e-06	-1.58122	-1.35186
37091583	chr22:37091583:G:A	2.38358e-05	-1.23322e-10	0.947315	6.44267e-05	-1.23322e-10	1.09537
37091619	chr22:37091619:A:G	1.53332e-06	-0.692737	-1.1037	1.19258e-06	-1.54063	-1.3534
37091770	chr22:37091770:A:G	7.25736e-07	-1.18639	-1.35805	1.65693e-06	-1.35248	-1.2127
37091827	chr22:37091827:G:C	2.06366e-05	-1.23322e-10	0.803191	5.57745e-05	-1.23322e-10	0.951161
37092377	chr22:37092377:C:T	2.66873e-06	-1.23322e-10	-1.24227	6.53066e-06	-1.23322e-10	-1.19365
37092534	chr22:37092534:C:T	1.82676e-06	-0.431395	-1.18993	1.1113e-06	-1.60458	-1.36004
37092810	chr22:37092810:A:T	1.66775e-06	-0.567033	-1.14537	1.14968e-06	-1.57771	-1.35296
37092853	chr22:37092853:A:C	2.38463e-06	-1.23322e-10	-1.35483	5.51592e-06	-1.23322e-10	-1.36252
37092941	chr22:37092941:A:G	1.62439e-06	-0.573583	-1.16516	1.14702e-06	-1.57647	-1.35652
37092945	chr22:37092945:C:T	2.54495e-06	-1.23322e-10	-1.28976	6.29225e-06	-1.23322e-10	-1.23084
37093395	chr22:37093395:T:C	5.83797e-06	-0.45949	-3.57427e-10	8.08847e-06	-0.979716	-3.57427e-10
37093840	chr22:37093840:C:T	1.44395e-06	-0.58451	-1.27198	1.93009e-06	-1.57013	-0.842463
37093965	chr22:37093965:A:G	1.44783e-06	-0.859483	-0.994327	1.27561e-06	-1.52527	-1.30146
37093993	chr22:37093993:A:G	1.6468e-06	-0.691044	-1.034	1.22099e-06	-1.55051	-1.31998
37094356	chr22:37094356:A:G	1.77006e-06	-0.645839	-1.00702	1.22026e-06	-1.56169	-1.3094
37094633	chr22:37094633:A:T	2.42132e-06	-1.23322e-10	-1.33956	5.55239e-06	-1.23322e-10	-1.35593
37094651	chr22:37094651:A:G	1.59607e-06	-0.57515	-1.18118	1.14451e-06	-1.57684	-1.35834
37094652	chr22:37094652:C:T	1.54858e-06	-0.605357	-1.18118	1.15135e-06	-1.57088	-1.35834
37094706	chr22:37094706:C:T	2.94655e-06	-1.23322e-10	-1.14324	9.2095e-06	-1.23322e-10	-0.84992
37094975	chr22:37094975:G:A	2.40772e-06	-1.23322e-10	-1.34519	5.53495e-06	-1.23322e-10	-1.35907
37095100	chr22:37095100:A:G	1.57238e-06	-0.596857	-1.17443	1.15051e-06	-1.57272	-1.35723
37095111	chr22:37095111:G:A	3.32643e-05	-1.23322e-10	1.28061	9.43155e-05	-1.23322e-10	1.47649
37095164	chr22:37095164:C:T	3.05302e-06	-1.23322e-10	-1.10774	9.66669e-06	-1.23322e-10	-0.801469
37095205	chr22:37095205:A:G	2.53698e-06	-1.23322e-10	-1.2929	5.70332e-06	-1.23322e-10	-1.32911
37095369	chr22:37095369:C:G	2.89245e-06	-1.23322e-10	-1.16177	8.93429e-06	-1.23322e-10	-0.880259
37095615	chr22:37095615:CAAAT:C	1.03875e-05	-1.23322e-10	0.116734	2.92562e-05	-1.23322e-10	0.305937
37095837	chr22:37095837:G:A	4.10513e-06	-0.811635	-3.57427e-10	5.31894e-06	-1.39888	-3.57427e-10
37095973	chr22:37095973:G:A	1.04202e-05	-1.23322e-10	0.119871	2.93021e-05	-1.23322e-10	0.307503
37096209	chr22:37096209:G:A	6.67899e-06	-1.23322e-10	-0.324906	1.14525e-05	-1.23322e-10	-0.631945
37096398	chr22:37096398:G:A	5.67522e-06	-1.23322e-10	-0.487764	1.01366e-05	-1.23322e-10	-0.754006
37096410	chr22:37096410:C:T	1.73143e-05	-1.23322e-10	0.62766	4.68913e-05	-1.23322e-10	0.777678
37096417	chr22:37096417:T:C	2.41232e-06	-1.23322e-10	-1.34328	5.73268e-06	-1.23322e-10	-1.32397
37096545	chr22:37096545:C:T	1.57209e-06	-0.576459	-1.19501	1.15801e-06	-1.57227	-1.35118
37096662	chr22:37096662:G:A	5.72327e-06	-1.23322e-10	-0.479333	1.73653e-05	-1.23322e-10	-0.215679
37096747	chr22:37096747:C:T	2.42724e-06	-1.23322e-10	-1.33712	5.55976e-06	-1.23322e-10	-1.3546
37096874	chr22:37096874:G:A	2.42625e-06	-1.23322e-10	-1.33752	5.82005e-06	-1.23322e-10	-1.30885
37097008	chr22:37097008:C:T	3.66325e-05	1.37706	-3.57427e-10	3.13052e-05	0.37363	-3.57427e-10
37097097	chr22:37097097:T:TAC	6.78749e-07	-1.2908	-1.32058	3.28374e-06	-0.748928	-1.13224
37097132	chr22:37097132:A:G	3.09228e-05	1.20762	-3.57427e-10	2.72781e-05	0.23593	-3.57427e-10
37097138	chr22:37097138:G:A	9.97772e-06	1.09176	-1.01528	1.78205e-06	-1.29407	-1.19832
37097666	chr22:37097666:G:A	5.01929e-06	0.658508	-1.26909	4.25212e-06	-0.554368	-1.06837
37098278	chr22:37098278:T:C	1.08949e-05	1.38872	-1.22429	1.69086e-06	-1.18895	-1.35597
37098380	chr22:37098380:T:C	7.39926e-06	0.968208	-1.1907	1.49666e-06	-1.31988	-1.34704
37098774	chr22:37098774:A:G	1.07609e-05	1.37666	-1.22461	1.6827e-06	-1.19285	-1.35691
37098875	chr22:37098875:G:A	1.15165e-06	-0.841773	-1.2409	1.23519e-06	-1.49841	-1.36053
37098981	chr22:37098981:C:T	2.54299e-06	-1.23322e-10	-1.29053	5.76321e-06	-1.23322e-10	-1.31866
37099011	chr22:37099011:T:C	1.34875e-06	-0.598796	-1.3259	1.12071e-06	-1.59329	-1.36291
37099296	chr22:37099296:T:C	6.52227e-06	-1.23322e-10	-0.34865	1.07196e-05	-1.23322e-10	-0.698084
37099510	chr22:37099510:C:T	1.07785e-05	1.36565	-1.21197	1.77404e-06	-1.1914	-1.30549
37099586	chr22:37099586:A:C	2.3752e-06	-1.23322e-10	-1.35879	5.51392e-06	-1.23322e-10	-1.36288
37099595	chr22:37099595:G:A	1.00021e-05	1.29775	-1.21883	1.72213e-06	-1.21684	-1.30976
37099752	chr22:37099752:A:C	2.36567e-06	-1.23322e-10	-1.36281	5.55292e-06	-1.23322e-10	-1.35583
37100087	chr22:37100087:C:T	1.22468e-06	-0.777486	-1.24371	1.17858e-06	-1.543	-1.36284
37100243	chr22:37100243:G:A	1.45439e-06	-0.565304	-1.28398	1.14019e-06	-1.58637	-1.35259
37100420	chr22:37100420:A:T	1.18673e-06	-0.800032	-1.25264	1.17584e-06	-1.54608	-1.3621
37100807	chr22:37100807:C:T	4.86728e-06	0.238421	-0.879759	1.42125e-06	-1.51152	-1.2071
37101803	chr22:37101803:T:C	2.03168e-05	-1.23322e-10	0.787576	3.67484e-05	-1.23322e-10	0.53394
37102284	chr22:37102284:G:A	6.28503e-06	-1.23322e-10	-0.385702	1.56631e-05	-1.23322e-10	-0.31885
37102536	chr22:37102536:G:A	8.70245e-06	-1.23322e-10	-0.0602681	2.22369e-05	-1.23322e-10	0.0315964
37102624	chr22:37102624:G:A	2.95723e-06	-1.23322e-10	-1.13962	6.4904e-06	-1.23322e-10	-1.19983
37102691	chr22:37102691:G:A	7.60813e-07	-1.18597	-1.31127	1.25009e-06	-1.59436	-1.25258
37102788	chr22:37102788:A:T	7.38247e-06	-1.23322e-10	-0.224765	1.96416e-05	-1.23322e-10	-0.0925051
37102979	chr22:37102979:G:A	1.38839e-06	-0.973945	-0.921782	2.08626e-06	-1.61608	-0.718702
37103006	chr22:37103006:C:T	3.39695e-06	-0.389728	-0.611268	4.65015e-06	-0.820309	-0.712946
37103346	chr22:37103346:C:T	1.71728e-06	-0.456106	-1.22702	2.16619e-06	-0.962574	-1.33461
37103652	chr22:37103652:A:G	1.03014e-06	-0.985612	-1.20857	1.17221e-06	-1.61571	-1.29556
37103659	chr22:37103659:C:T	1.08788e-06	-1.00766	-1.13198	1.56495e-06	-1.61315	-1.00915
37104053	chr22:37104053:A:C	2.37107e-06	-1.23322e-10	-1.36053	5.61198e-06	-1.23322e-10	-1.34525
37104332	chr22:37104332:C:T	2.28127e-05	-1.23322e-10	0.903445	6.87161e-05	-1.23322e-10	1.15983
37104544	chr22:37104544:T:C	2.44621e-06	-1.23322e-10	-1.32933	5.75783e-06	-1.23322e-10	-1.3196
37104603	chr22:37104603:A:G	3.19958e-06	-0.536625	-0.524227	4.80544e-06	-0.918745	-0.581661
37104830	chr22:37104830:G:A	2.37679e-06	-1.23322e-10	-1.35812	5.62691e-06	-1.23322e-10	-1.34259
37105030	chr22:37105030:A:G	1.72164e-06	-1.61587	-0.0647228	7.74578e-06	-1.14629	0.123278
37105158	chr22:37105158:A:G	5.82166e-06	-1.23322e-10	-0.462287	1.26824e-05	-1.23322e-10	-0.529937
37105269	chr22:37105269:C:A	2.98702e-06	-1.23322e-10	-1.1296	6.81603e-06	-1.23322e-10	-1.15088
37105724	chr22:37105724:T:C	2.67215e-06	-1.23322e-10	-1.24099	6.28204e-06	-1.23322e-10	-1.23246
37105810	chr22:37105810:C:T	5.18892e-06	-1.23322e-10	-0.577347	1.42127e-05	-1.23322e-10	-0.416021
37105861	chr22:37105861:C:T	1.25405e-06	-0.972457	-1.02504	1.80508e-06	-1.6159	-0.863646
37105865	chr22:37105865:G:T	1.94538e-05	-1.23322e-10	0.744168	4.71644e-05	-1.23322e-10	0.783484
37105932	chr22:37105932:G:A	4.03515e-06	-1.23322e-10	-0.82883	7.8811e-06	-1.23322e-10	-1.00569
37106018	chr22:37106018:G:A	2.95146e-06	-1.23322e-10	-1.14157	6.74078e-06	-1.23322e-10	-1.16198
37106155	chr22:37106155:AAGGCACAGAG:A	5.84859e-06	-1.43907	0.981399	1.51495e-05	-1.61555	1.26336
37106372	chr22:37106372:C:T	3.31885e-06	-1.23322e-10	-1.02425	7.72161e-06	-1.23322e-10	-1.02613
37106375	chr22:37106375:G:T	2.96949e-06	-1.23322e-10	-1.13548	6.78716e-06	-1.23322e-10	-1.15512
37106383	chr22:37106383:T:C	7.56479e-07	-1.21267	-1.29028	1.1559e-06	-1.58413	-1.34115
37106601	chr22:37106601:G:A	2.4625e-06	-1.23322e-10	-1.32269	6.00719e-06	-1.23322e-10	-1.2772
37106954	chr22:37106954:A:G	2.56889e-06	-1.2804	-3.57427e-10	4.83647e-06	-1.49397	-3.57427e-10
37106985	chr22:37106985:C:T	2.7199e-06	-1.23322e-10	-1.22328	6.18032e-06	-1.23322e-10	-1.24878
37107093	chr22:37107093:C:G	1.94821e-06	-1.55696	-3.57427e-10	4.44404e-06	-1.57859	-3.57427e-10
37107125	chr22:37107125:T:C	1.64199e-06	-1.09454	-0.633424	2.75068e-06	-1.28186	-0.776447
37107291	chr22:37107291:C:A	2.91684e-06	-1.23322e-10	-1.15337	6.58802e-06	-1.23322e-10	-1.1849
37107404	chr22:37107404:C:T	3.24728e-06	-1.23322e-10	-1.04605	8.00071e-06	-1.23322e-10	-0.990625
37107628	chr22:37107628:A:G	5.07639e-07	-1.53989	-1.36197	1.70517e-06	-1.22034	-1.31615
37107719	chr22:37107719:C:T	1.86144e-06	-1.60252	-3.57427e-10	4.2804e-06	-1.61611	-3.57427e-10
37107975	chr22:37107975:T:C	2.80057e-06	-1.23322e-10	-1.19405	6.6084e-06	-1.23322e-10	-1.18181
37108117	chr22:37108117:A:C	1.20785e-06	-0.916114	-1.11892	1.94062e-06	-1.19275	-1.2144
37108352	chr22:37108352:A:G	2.23231e-05	-1.23322e-10	0.88175	6.63001e-05	-1.23322e-10	1.12404
37108383	chr22:37108383:T:C	2.62656e-06	-1.23322e-10	-1.2582	5.94453e-06	-1.23322e-10	-1.28768
37108472	chr22:37108472:C:A	2.14281e-06	-0.278197	-1.18356	2.49438e-05	1.07473	-0.928257
37108646	chr22:37108646:A:T	1.53604e-05	-1.23322e-10	0.507922	3.54159e-05	-1.23322e-10	0.497005
37108763	chr22:37108763:C:T	2.53879e-06	-1.23322e-10	-1.29219	5.60144e-06	-1.23322e-10	-1.34713
37108855	chr22:37108855:T:C	2.94178e-06	-1.23322e-10	-1.14486	6.67238e-06	-1.23322e-10	-1.17218
37108944	chr22:37108944:A:G	2.40022e-06	-1.23322e-10	-1.34831	5.68489e-06	-1.23322e-10	-1.33234
37110478	chr22:37110478:C:T	2.7259e-06	-1.23322e-10	-1.22107	6.43687e-06	-1.23322e-10	-1.20811
37110640	chr22:37110640:T:C	1.49245e-06	-0.81922	-1.00423	2.31622e-06	-1.51986	-0.710356
37110673	chr22:37110673:G:T	1.34865e-06	-0.815552	-1.10922	1.99589e-06	-1.51834	-0.860725
37110807	chr22:37110807:C:T	1.56098e-06	-0.796499	-0.982058	2.40023e-06	-1.51262	-0.681974
37110822	chr22:37110822:C:T	6.19719e-07	-1.55358	-1.14878	1.34661e-06	-1.53164	-1.24093
37110832	chr22:37110832:G:A	2.41488e-06	-1.23322e-10	-1.34222	5.51552e-06	-1.23322e-10	-1.36259
37110836	chr22:37110836:A:G	1.63166e-06	-0.748716	-0.985559	2.43329e-06	-1.49428	-0.686627
37110952	chr22:37110952:T:C	1.6303e-06	-0.717657	-1.01745	2.35817e-06	-1.48189	-0.730383
37110979	chr22:37110979:G:A	5.41346e-07	-1.5283	-1.30927	1.39825e-06	-1.46144	-1.27349
37111124	chr22:37111124:TTATG:T	8.77333e-05	-1.23322e-10	2.25043	0.000209299	-1.23322e-10	2.27361
37111169	chr22:37111169:G:GT	1.60756e-06	-0.997245	-0.751912	2.55764e-06	-1.61355	-0.517521
37111210	chr22:37111210:A:G	1.40201e-06	-0.725054	-1.16091	1.13502e-05	0.383091	-1.02401
37111598	chr22:37111598:T:G	2.66999e-06	-1.23322e-10	-1.2418	6.29533e-06	-1.23322e-10	-1.23035
37112068	chr22:37112068:G:A	2.48512e-06	-1.23322e-10	-1.31355	5.56712e-06	-1.23322e-10	-1.35328
37112384	chr22:37112384:G:C	1.5853e-06	-0.61457	-1.14853	1.98466e-06	-1.43323	-0.951482
37112548	chr22:37112548:C:G	2.07849e-06	-1.49223	-3.57427e-10	4.94792e-06	-1.47119	-3.57427e-10
37112574	chr22:37112574:C:T	1.28204e-05	-1.23322e-10	0.327165	3.55067e-05	-1.23322e-10	0.499567
37113047	chr22:37113047:C:T	7.44932e-07	-1.54208	-0.976257	2.00071e-06	-1.57974	-0.796908
37113084	chr22:37113084:T:C	1.08184e-06	-0.783523	-1.36169	1.7848e-06	-1.13902	-1.35183
37113139	chr22:37113139:T:C	6.30121e-07	-1.52567	-1.16004	1.55359e-06	-1.58926	-1.04032
37113166	chr22:37113166:G:A	1.20316e-05	-1.23322e-10	0.263662	3.52717e-05	-1.23322e-10	0.492925
37113283	chr22:37113283:C:T	2.47823e-06	-1.23322e-10	-1.31633	5.64862e-06	-1.23322e-10	-1.33874
37113530	chr22:37113530:T:C	2.44292e-06	-1.23322e-10	-1.33068	5.63083e-06	-1.23322e-10	-1.3419
37113557	chr22:37113557:T:C	2.49354e-06	-1.23322e-10	-1.31017	5.57712e-06	-1.23322e-10	-1.35148
37113627	chr22:37113627:C:T	6.96823e-05	-1.23322e-10	2.02007	0.00016727	-1.23322e-10	2.04946
37113925	chr22:37113925:A:C	1.47646e-06	-0.857631	-0.976592	1.11427e-05	0.145665	-0.805031
37114032	chr22:37114032:C:T	2.45881e-06	-1.48673	0.162538	8.93319e-06	-1.42118	0.540794
37114058	chr22:37114058:A:C	0.000112703	-1.23322e-10	2.50089	0.00028033	-1.23322e-10	2.56581
37114225	chr22:37114225:G:A	2.48697e-06	-1.23322e-10	-1.31281	5.56914e-06	-1.23322e-10	-1.35291
37114681	chr22:37114681:T:C	2.51333e-06	-1.23322e-10	-1.30226	5.68893e-06	-1.23322e-10	-1.33163
37114842	chr22:37114842:A:G	2.49954e-06	-1.23322e-10	-1.30777	5.58035e-06	-1.23322e-10	-1.3509
37115116	chr22:37115116:C:G	1.54531e-06	-0.608423	-1.18023	2.89365e-06	-1.00226	-1.00537
37115402	chr22:37115402:T:C	1.4468e-06	-0.692568	-1.16195	3.32628e-06	-0.844108	-1.02419
37115525	chr22:37115525:C:T	2.9386e-06	-1.23322e-10	-1.14594	6.31692e-06	-1.23322e-10	-1.22692
37115578	chr22:37115578:G:A	3.79036e-06	0.150271	-1.04168	7.25305e-06	-0.239435	-0.849299
37115597	chr22:37115597:G:A	3.52508e-06	0.0956765	-1.05965	6.75832e-06	-0.285061	-0.874321
37115624	chr22:37115624:G:A	5.46534e-07	-1.51456	-1.31347	1.29451e-06	-1.52228	-1.28974
37115681	chr22:37115681:C:T	3.58397e-06	-1.23322e-10	-0.947401	7.78503e-06	-1.23322e-10	-1.01795
37116219	chr22:37116219:C:T	5.51125e-06	-1.23322e-10	-0.517082	8.63665e-06	-1.23322e-10	-0.91414
37116395	chr22:37116395:T:C	2.72381e-06	0.0907849	-1.31263	4.98926e-06	-0.228652	-1.23422
37116504	chr22:37116504:G:A	3.40172e-06	0.13164	-1.13123	6.65726e-06	-0.207747	-0.9667
37116571	chr22:37116571:C:T	3.23757e-06	0.0898129	-1.13886	6.34379e-06	-0.245206	-0.977473
37116606	chr22:37116606:A:G	2.53222e-06	-1.16653	-0.128244	4.80169e-06	-1.26427	-0.236917
37116740	chr22:37116740:T:C	3.39572e-05	-1.23322e-10	1.30123	8.96458e-05	-1.23322e-10	1.42571
37116831	chr22:37116831:A:G	1.99344e-06	-0.844816	-0.689196	2.97958e-06	-1.03419	-0.944186
37116973	chr22:37116973:C:T	1.91819e-06	-1.57249	-3.57427e-10	4.30164e-06	-1.61116	-3.57427e-10
37117021	chr22:37117021:C:A	2.4722e-06	-1.23322e-10	-1.31876	5.5483e-06	-1.23322e-10	-1.35666
37117027	chr22:37117027:G:A	2.39218e-06	-0.174991	-1.17668	4.53323e-06	-0.521592	-1.03713
37117343	chr22:37117343:A:C	3.32502e-06	-1.23322e-10	-1.0224	7.74514e-06	-1.23322e-10	-1.02309
37117721	chr22:37117721:G:A	1.83814e-06	-1.61512	-3.57427e-10	4.95642e-06	-1.46947	-3.57427e-10
37117982	chr22:37117982:G:C	1.1065e-06	-1.37671	-0.745968	1.95452e-06	-1.54471	-0.855303
37118138	chr22:37118138:G:A	1.9436e-06	-1.55933	-3.57427e-10	4.30947e-06	-1.60934	-3.57427e-10
37118186	chr22:37118186:C:T	2.13635e-06	-0.667746	-0.797028	8.11017e-06	-0.0113572	-0.965679
37118299	chr22:37118299:G:A	0.000217232	4.0979	-0.940813	0.000133362	2.66617	-0.843255
37118770	chr22:37118770:C:T	3.51292e-06	-1.23322e-10	-0.967426	1.01478e-05	-1.23322e-10	-0.752903
37118947	chr22:37118947:C:T	2.40967e-06	-1.23322e-10	-1.34438	5.54365e-06	-1.23322e-10	-1.3575
37119139	chr22:37119139:G:A	3.56209e-06	-1.23322e-10	-0.953527	1.03374e-05	-1.23322e-10	-0.734386
37119263	chr22:37119263:T:A	5.60816e-06	-1.23322e-10	-0.49965	9.29119e-06	-1.23322e-10	-0.841088
37119579	chr22:37119579:G:A	2.75636e-06	-1.23322e-10	-1.20996	5.89062e-06	-1.23322e-10	-1.29679
37119975	chr22:37119975:A:G	6.03092e-07	-1.37091	-1.35865	2.33521e-06	-0.86111	-1.36094
37120330	chr22:37120330:C:T	1.70801e-06	-1.38279	-0.305751	5.63775e-06	-1.00655	-0.334116
37120528	chr22:37120528:C:G	5.48124e-07	-1.60298	-1.22215	1.16882e-06	-1.61612	-1.29804
37120666	chr22:37120666:G:A	1.40208e-05	-1.23322e-10	0.416671	3.61543e-05	-1.23322e-10	0.517641
37120706	chr22:37120706:G:A	1.37485e-05	1.49649	-1.09943	5.48443e-06	-0.16466	-1.20358
37120754	chr22:37120754:A:T	6.74024e-06	-1.23322e-10	-0.315777	1.00756e-05	-1.23322e-10	-0.760035
37120946	chr22:37120946:T:A	9.24832e-07	-1.49729	-0.804725	2.82493e-06	-1.2076	-0.824069
37121082	chr22:37121082:C:T	2.39653e-06	-1.23322e-10	-1.34985	5.54137e-06	-1.23322e-10	-1.35791
37121087	chr22:37121087:C:A	3.16023e-06	-1.23322e-10	-1.07323	6.94392e-06	-1.23322e-10	-1.13229
37122573	chr22:37122573:A:G	4.17496e-06	-1.23322e-10	-0.794768	1.08191e-05	-1.23322e-10	-0.688838
37122592	chr22:37122592:T:C	5.08953e-07	-1.55234	-1.34693	1.30529e-06	-1.44135	-1.36238
37122701	chr22:37122701:A:ACTC	3.85264e-05	2.35111	-0.923643	5.72025e-05	2.0172	-1.04076
37123094	chr22:37123094:TG:T	2.41712e-06	-1.23322e-10	-1.3413	5.51425e-06	-1.23322e-10	-1.36282
37123396	chr22:37123396:A:G	3.9127e-06	-1.23322e-10	-0.859645	8.81887e-06	-1.23322e-10	-0.893262
37123405	chr22:37123405:TG:T	2.5469e-06	-1.23322e-10	-1.28899	6.2264e-06	-1.23322e-10	-1.24136
37123442	chr22:37123442:T:A	2.3977e-06	-1.23322e-10	-1.34936	5.68678e-06	-1.23322e-10	-1.33201
37123627	chr22:37123627:G:A	4.65579e-05	2.67018	-1.05335	5.98973e-05	2.07076	-1.04828
37123693	chr22:37123693:T:A	2.6919e-06	-1.23322e-10	-1.23363	5.77986e-06	-1.23322e-10	-1.31578
37123824	chr22:37123824:T:C	4.03477e-05	2.64495	-1.17129	4.32469e-05	1.82736	-1.13059
37124132	chr22:37124132:T:G	3.40635e-05	2.50022	-1.19586	3.77612e-05	1.71925	-1.15812
37124185	chr22:37124185:A:G	4.50814e-05	2.78302	-1.19843	5.09729e-05	2.02228	-1.16114
37124706	chr22:37124706:C:G	3.80769e-06	-1.23322e-10	-0.886851	1.00829e-05	-1.23322e-10	-0.759317
37124717	chr22:37124717:A:C	2.36897e-06	-1.23322e-10	-1.36142	5.55897e-06	-1.23322e-10	-1.35474
37125171	chr22:37125171:C:T	1.40893e-06	-1.5541	-0.326942	3.48237e-06	-1.53477	-0.287675
37125323	chr22:37125323:G:A	2.55825e-06	-1.23322e-10	-1.28455	6.20865e-06	-1.23322e-10	-1.24421
37125438	chr22:37125438:G:A	4.87362e-06	-1.23322e-10	-0.640036	1.29959e-05	-1.23322e-10	-0.50552
37125622	chr22:37125622:G:A	2.61589e-06	-1.23322e-10	-1.26227	6.01103e-06	-1.23322e-10	-1.27656
37125762	chr22:37125762:C:T	2.37287e-06	-1.23322e-10	-1.35977	5.53001e-06	-1.23322e-10	-1.35997
37125957	chr22:37125957:T:C	2.41413e-06	-1.23322e-10	-1.34254	5.78951e-06	-1.23322e-10	-1.31411
37126988	chr22:37126988:T:C	5.47557e-06	-1.23322e-10	-0.523577	1.15792e-05	-1.23322e-10	-0.620946
37127207	chr22:37127207:G:GCC	3.27601e-06	-1.23322e-10	-1.03725	8.07604e-06	-1.23322e-10	-0.981254
37127232	chr22:37127232:A:G	3.27195e-06	-1.23322e-10	-1.03849	8.0652e-06	-1.23322e-10	-0.982596
37127280	chr22:37127280:G:A	2.41024e-06	-1.23322e-10	-1.34415	5.66592e-06	-1.23322e-10	-1.33569
37127391	chr22:37127391:A:C	2.44013e-06	-1.23322e-10	-1.33182	5.71896e-06	-1.23322e-10	-1.32637
37127561	chr22:37127561:G:A	2.59897e-06	-1.23322e-10	-1.26876	6.2417e-06	-1.23322e-10	-1.2389
37127584	chr22:37127584:T:C	2.36758e-06	-1.23322e-10	-1.36201	5.51792e-06	-1.23322e-10	-1.36215
37127652	chr22:37127652:T:G	6.25445e-06	-1.23322e-10	-0.390579	1.34082e-05	-1.23322e-10	-0.474287
37127724	chr22:37127724:G:T	2.36698e-06	-1.23322e-10	-1.36226	5.51683e-06	-1.23322e-10	-1.36235
37128004	chr22:37128004:G:A	3.27335e-06	-1.23322e-10	-1.03806	7.21589e-06	-1.23322e-10	-1.09387
37128052	chr22:37128052:G:A	1.93706e-05	-1.23322e-10	0.739883	5.73438e-05	-1.23322e-10	0.978909
37128348	chr22:37128348:G:A	3.56969e-06	-1.23322e-10	-0.951394	7.04508e-06	-1.23322e-10	-1.11783
37128443	chr22:37128443:C:T	2.37446e-06	-1.23322e-10	-1.3591	5.53346e-06	-1.23322e-10	-1.35934
37128950	chr22:37128950:C:T	2.0437e-06	-1.50911	-3.57427e-10	4.37026e-06	-1.59533	-3.57427e-10
37129100	chr22:37129100:G:A	2.37407e-06	-1.23322e-10	-1.35927	5.5326e-06	-1.23322e-10	-1.3595
37129168	chr22:37129168:T:C	1.47534e-06	-1.41392	-0.421065	4.22302e-06	-1.3384	-0.291202
37129280	chr22:37129280:T:C	7.39728e-07	-1.53128	-0.994066	1.84021e-06	-1.52928	-0.931002
37129311	chr22:37129311:A:T	3.70478e-06	-1.23322e-10	-0.914249	7.24748e-06	-1.23322e-10	-1.0895
37129330	chr22:37129330:T:C	6.11075e-07	-1.5544	-1.16201	1.49347e-06	-1.55268	-1.11637
37129555	chr22:37129555:A:AG	4.46362e-06	-1.23322e-10	-0.727912	8.34652e-06	-1.23322e-10	-0.94831
37129618	chr22:37129618:A:G	2.36714e-06	-1.23322e-10	-1.36219	5.51715e-06	-1.23322e-10	-1.36229
37129726	chr22:37129726:C:A	2.2389e-06	-1.41789	-3.57427e-10	4.51066e-06	-1.56371	-3.57427e-10
37129840	chr22:37129840:T:C	1.32551e-06	-1.48894	-0.453143	3.20503e-06	-1.52113	-0.384303
37130319	chr22:37130319:A:G	8.67609e-06	0.0220163	-0.0853187	1.21827e-05	-0.404822	-0.165316
37130459	chr22:37130459:G:A	2.60237e-06	-1.23322e-10	-1.26745	6.08724e-06	-1.23322e-10	-1.26396
37130914	chr22:37130914:C:T	2.74774e-05	-1.23322e-10	1.08949	6.31516e-05	-1.23322e-10	1.07538
37130923	chr22:37130923:T:C	2.9049e-06	-1.23322e-10	-1.15748	7.19898e-06	-1.23322e-10	-1.09622
37131769	chr22:37131769:C:T	5.06448e-06	-1.23322e-10	-0.601621	8.8316e-06	-1.23322e-10	-0.891819
37131778	chr22:37131778:C:T	2.37258e-06	-1.23322e-10	-1.35989	5.5879e-06	-1.23322e-10	-1.34955
37131886	chr22:37131886:A:G	8.1528e-07	-1.59312	-0.834972	1.78288e-06	-1.61237	-0.879556
37131976	chr22:37131976:T:C	8.3092e-07	-1.55979	-0.849307	1.77503e-06	-1.61541	-0.880925
37131986	chr22:37131986:A:G	5.26364e-07	-1.55074	-1.31489	1.16279e-06	-1.61216	-1.30717
37132000	chr22:37132000:C:G	3.38058e-06	-1.23322e-10	-1.00583	6.57736e-06	-1.23322e-10	-1.18652
37132038	chr22:37132038:A:G	2.08934e-06	-1.48702	-3.57427e-10	5.60256e-06	-1.34693	-3.57427e-10
37132194	chr22:37132194:A:T	3.35858e-06	-1.23322e-10	-1.01236	8.5244e-06	-1.23322e-10	-0.927222
37132312	chr22:37132312:G:C	2.66006e-06	-1.23322e-10	-1.24553	6.54398e-06	-1.23322e-10	-1.19161
37132322	chr22:37132322:T:G	8.57358e-07	-1.5356	-0.842176	1.78573e-06	-1.61605	-0.874285
37132508	chr22:37132508:G:T	2.49496e-06	-1.23322e-10	-1.3096	5.52892e-06	-1.23322e-10	-1.36016
37132530	chr22:37132530:A:G	3.22997e-06	-1.23322e-10	-1.0514	6.39553e-06	-1.23322e-10	-1.21456
37132536	chr22:37132536:A:G	6.53224e-07	-1.60644	-1.04327	1.46787e-06	-1.60349	-1.08285
37132566	chr22:37132566:G:A	5.80274e-07	-1.46702	-1.30111	1.16575e-06	-1.60073	-1.31606
37132652	chr22:37132652:T:G	3.12405e-06	-1.23322e-10	-1.08474	6.25982e-06	-1.23322e-10	-1.236
37133308	chr22:37133308:C:T	8.33305e-07	-1.06237	-1.34386	1.4266e-06	-1.37903	-1.33583
37133392	chr22:37133392:G:A	2.06659e-06	-1.49797	-3.57427e-10	4.29603e-06	-1.61246	-3.57427e-10
37133684	chr22:37133684:G:A	1.06634e-06	-1.46817	-0.691475	3.37053e-06	-1.27895	-0.576138
37133758	chr22:37133758:A:G	5.35231e-07	-1.52919	-1.31974	1.26753e-06	-1.47684	-1.35624
37133844	chr22:37133844:C:T	4.17162e-05	1.50702	-3.57427e-10	3.35713e-05	0.443516	-3.57427e-10
37133882	chr22:37133882:C:T	3.32547e-06	-1.23322e-10	-1.02226	6.50727e-06	-1.23322e-10	-1.19724
37133987	chr22:37133987:A:G	0.000827253	-1.23322e-10	4.49424	0.00199245	-1.23322e-10	4.52696
37134043	chr22:37134043:C:T	4.62637e-06	-0.23952	-0.45258	1.40184e-05	-0.167459	-0.262324
37134196	chr22:37134196:A:T	2.54015e-06	-1.23322e-10	-1.29165	5.93518e-06	-1.23322e-10	-1.28926
37134203	chr22:37134203:T:C	2.54107e-06	-1.23322e-10	-1.29129	5.76656e-06	-1.23322e-10	-1.31808
37134292	chr22:37134292:A:G	1.01858e-06	-1.0603	-1.14516	1.43619e-06	-1.50234	-1.20582
37135050	chr22:37135050:C:T	4.02242e-06	-1.23322e-10	-0.831988	9.08218e-06	-1.23322e-10	-0.863841
37135281	chr22:37135281:C:T	3.55094e-06	-1.23322e-10	-0.95666	8.06368e-06	-1.23322e-10	-0.982784
37135335	chr22:37135335:C:T	2.38468e-06	-1.23322e-10	-1.35481	5.52068e-06	-1.23322e-10	-1.36165
37135793	chr22:37135793:G:A	3.06451e-06	-1.23322e-10	-1.10399	6.99263e-06	-1.23322e-10	-1.1253
37135994	chr22:37135994:A:C	2.36607e-06	-1.23322e-10	-1.36264	5.52492e-06	-1.23322e-10	-1.36089
37136021	chr22:37136021:C:G	2.13541e-05	-1.23322e-10	0.83737	6.08432e-05	-1.23322e-10	1.03815
37136022	chr22:37136022:C:T	2.68726e-06	-1.23322e-10	-1.23535	6.47003e-06	-1.23322e-10	-1.20298
37136030	chr22:37136030:C:G	2.78938e-06	-1.23322e-10	-1.19805	6.0684e-06	-1.23322e-10	-1.26706
37136086	chr22:37136086:G:A	1.87542e-06	-1.59504	-3.57427e-10	4.33793e-06	-1.60276	-3.57427e-10
37136132	chr22:37136132:A:G	7.69954e-07	-1.12317	-1.36213	1.3501e-06	-1.40733	-1.36265
37136181	chr22:37136181:G:A	2.44586e-06	-1.23322e-10	-1.32947	5.73016e-06	-1.23322e-10	-1.32441
37136215	chr22:37136215:C:T	2.37905e-06	-1.23322e-10	-1.35717	5.51517e-06	-1.23322e-10	-1.36265
37136401	chr22:37136401:G:A	7.93584e-07	-1.09263	-1.36243	1.36583e-06	-1.39605	-1.36235
37136659	chr22:37136659:C:T	5.14561e-07	-1.52821	-1.3601	1.22788e-06	-1.5026	-1.36227
37136725	chr22:37136725:G:A	3.10417e-05	1.21146	-3.57427e-10	9.38998e-05	1.47207	-3.57427e-10
37136762	chr22:37136762:G:C	9.53138e-06	-1.23322e-10	0.0307165	2.42091e-05	-1.23322e-10	0.116572
37136923	chr22:37136923:G:C	6.6078e-06	-1.23322e-10	-0.335622	1.22364e-05	-1.23322e-10	-0.565741
37137028	chr22:37137028:C:T	9.94931e-07	-1.22915	-0.999806	1.64742e-06	-1.44172	-1.12923
37137103	chr22:37137103:T:C	2.83882e-06	-1.23322e-10	-1.18048	7.36382e-06	-1.23322e-10	-1.07358
37137278	chr22:37137278:G:A	6.94423e-06	-1.23322e-10	-0.285962	1.28022e-05	-1.23322e-10	-0.52054
37137490	chr22:37137490:G:C	1.15602e-05	1.40165	-1.17796	1.27279e-05	0.382003	-0.908358
37137524	chr22:37137524:C:T	9.29186e-06	-1.23322e-10	0.00526605	2.59942e-05	-1.23322e-10	0.187719
37137746	chr22:37137746:C:G	5.93006e-07	-1.50396	-1.24246	1.31194e-06	-1.47726	-1.32139
37137994	chr22:37137994:G:A	1.52486e-06	-1.58673	-0.215242	2.91448e-06	-1.55042	-0.450044
37138499	chr22:37138499:G:C	2.38813e-06	-1.23322e-10	-1.35336	5.51378e-06	-1.23322e-10	-1.3629
37138907	chr22:37138907:G:A	6.5089e-07	-1.58523	-1.06806	1.99384e-06	-1.59135	-0.788742
37138936	chr22:37138936:C:T	2.77732e-05	2.31927	-1.21907	2.2751e-05	1.27493	-1.22048
37139030	chr22:37139030:A:G	6.12788e-05	-1.23322e-10	1.89156	0.000177382	-1.23322e-10	2.10815
37139431	chr22:37139431:C:T	1.69652e-06	-1.04165	-0.653641	3.47513e-06	-1.22082	-0.603699
37139454	chr22:37139454:G:A	5.54831e-07	-1.4555	-1.35747	1.32526e-06	-1.42679	-1.36176
37139457	chr22:37139457:G:A	7.17458e-06	-1.23322e-10	-0.253329	1.72266e-05	-1.23322e-10	-0.223703
37139739	chr22:37139739:G:A	2.38768e-06	-1.23322e-10	-1.35355	5.6453e-06	-1.23322e-10	-1.33933
37139908	chr22:37139908:A:G	4.83566e-07	-1.60046	-1.34998	1.11974e-06	-1.60174	-1.35532
37141023	chr22:37141023:G:A	5.1823e-07	-1.53244	-1.34877	1.36316e-06	-1.41229	-1.34806
37141214	chr22:37141214:T:C	2.49876e-06	-1.23322e-10	-1.30808	5.65881e-06	-1.23322e-10	-1.33694
37141368	chr22:37141368:C:A	2.38861e-06	-1.23322e-10	-1.35316	5.53805e-06	-1.23322e-10	-1.35851
37141474	chr22:37141474:T:C	6.02086e-07	-1.48606	-1.24517	1.26033e-06	-1.49259	-1.34619
37141806	chr22:37141806:G:A	7.44766e-06	-1.23322e-10	-0.215973	1.81262e-05	-1.23322e-10	-0.172798
37142100	chr22:37142100:G:A	2.41863e-06	-1.23322e-10	-1.34067	5.52888e-06	-1.23322e-10	-1.36017
37142227	chr22:37142227:C:T	6.18921e-06	-1.23322e-10	-0.401066	1.21328e-05	-1.23322e-10	-0.574243
37142288	chr22:37142288:T:C	2.11208e-06	-0.113933	-1.36227	2.89939e-06	-0.645696	-1.35996
37142468	chr22:37142468:G:A	4.52712e-06	-1.23322e-10	-0.713788	8.62142e-06	-1.23322e-10	-0.915905
37143157	chr22:37143157:C:G	7.59424e-07	-1.14973	-1.34934	1.74172e-06	-1.1768	-1.33848
37143604	chr22:37143604:C:T	3.84997e-06	-1.23322e-10	-0.875807	9.70599e-06	-1.23322e-10	-0.797412
37143908	chr22:37143908:TGTGTGTGTGTGC:T	2.50136e-06	-1.23322e-10	-1.30704	6.22779e-06	-1.23322e-10	-1.24113
37144029	chr22:37144029:G:C	2.41341e-06	-1.23322e-10	-1.34283	5.55133e-06	-1.23322e-10	-1.35612
37144061	chr22:37144061:C:T	4.02982e-06	-1.23322e-10	-0.830152	9.90759e-06	-1.23322e-10	-0.776854
37144082	chr22:37144082:C:T	2.49014e-06	-1.23322e-10	-1.31154	5.59697e-06	-1.23322e-10	-1.34793
37144145	chr22:37144145:G:C	3.60304e-06	-1.23322e-10	-0.942095	8.23011e-06	-1.23322e-10	-0.962355
37144520	chr22:37144520:G:A	1.95633e-06	-1.5528	-3.57427e-10	4.34841e-06	-1.60034	-3.57427e-10
37144685	chr22:37144685:A:G	3.47117e-06	-0.22805	-0.751331	9.38794e-06	-0.143517	-0.687212
37144729	chr22:37144729:G:A	2.30648e-06	-1.38815	-3.57427e-10	5.24469e-06	-1.41294	-3.57427e-10
37145088	chr22:37145088:C:CT	6.60104e-06	-0.66539	0.328745	2.2656e-05	-0.542523	0.592792
37145182	chr22:37145182:C:G	3.2595e-06	-1.23322e-10	-1.0423	7.91032e-06	-1.23322e-10	-1.00199
37145226	chr22:37145226:C:T	3.85596e-06	-1.23322e-10	-0.874253	8.8895e-06	-1.23322e-10	-0.885285
37145740	chr22:37145740:G:A	2.41048e-06	-1.23322e-10	-1.34405	5.61975e-06	-1.23322e-10	-1.34387
37145772	chr22:37145772:A:G	1.63008e-05	-0.624154	1.1915	3.95507e-05	-0.591933	1.19936
37145791	chr22:37145791:G:C	1.77951e-06	-0.849329	-0.798206	5.63291e-06	-0.729409	-0.61212
37145834	chr22:37145834:A:T	4.22139e-06	-0.609532	-0.174178	9.46433e-06	-0.54636	-0.276265
37145981	chr22:37145981:C:T	2.40302e-06	-1.23322e-10	-1.34715	5.60153e-06	-1.23322e-10	-1.34712
37146161	chr22:37146161:G:A	5.71058e-06	-0.459964	-0.0215887	1.29061e-05	-0.381592	-0.130862
37146390	chr22:37146390:C:A	2.66957e-06	-1.23322e-10	-1.24196	6.23555e-06	-1.23322e-10	-1.23989
37146691	chr22:37146691:G:A	2.79304e-06	-1.19674	-3.57427e-10	7.49529e-06	-1.05588	-3.57427e-10
37146722	chr22:37146722:G:A	3.84651e-06	-0.689138	-0.187569	1.29601e-05	-0.552165	0.0438886
37146759	chr22:37146759:T:G	2.59527e-06	-1.23322e-10	-1.27018	6.10524e-06	-1.23322e-10	-1.26101
37146821	chr22:37146821:A:T	2.51636e-06	-1.23322e-10	-1.30106	6.14635e-06	-1.23322e-10	-1.2543
37147116	chr22:37147116:G:A	4.84454e-07	-1.59427	-1.35433	1.09606e-06	-1.61627	-1.36216
37147133	chr22:37147133:G:A	5.86069e-07	-1.39893	-1.35926	1.21709e-06	-1.53731	-1.33639
37147280	chr22:37147280:G:A	2.3667e-06	-1.23322e-10	-1.36238	5.51458e-06	-1.23322e-10	-1.36276
37147316	chr22:37147316:T:C	2.36805e-06	-1.23322e-10	-1.36181	5.53512e-06	-1.23322e-10	-1.35904
37147383	chr22:37147383:A:G	3.0973e-06	-1.23322e-10	-1.09334	7.00534e-06	-1.23322e-10	-1.12348
37147894	chr22:37147894:G:A	3.45981e-06	-1.23322e-10	-0.982658	7.70275e-06	-1.23322e-10	-1.02858
37147993	chr22:37147993:C:T	2.84588e-06	-1.23322e-10	-1.178	6.43452e-06	-1.23322e-10	-1.20848
37148067	chr22:37148067:A:G	3.44926e-06	-1.23322e-10	-0.985713	7.53916e-06	-1.23322e-10	-1.05004
37148151	chr22:37148151:G:A	1.84678e-06	-1.61043	-3.57427e-10	4.44393e-06	-1.57862	-3.57427e-10
37148293	chr22:37148293:C:T	4.1466e-06	-1.23322e-10	-0.801585	8.90979e-06	-1.23322e-10	-0.883005
37148405	chr22:37148405:A:C	1.54872e-05	-1.23322e-10	0.516144	3.44847e-05	-1.23322e-10	0.47036
37148446	chr22:37148446:G:A	5.68003e-07	-1.47605	-1.31345	1.41551e-06	-1.42896	-1.2937
37148562	chr22:37148562:G:A	5.63256e-06	-1.19891	0.703599	1.58728e-05	-0.964542	0.658994
37148770	chr22:37148770:G:A	6.2071e-07	-1.54787	-1.15289	1.53545e-06	-1.51383	-1.1275
37148877	chr22:37148877:C:T	4.81315e-06	-1.10171	0.449187	1.38051e-05	-0.845498	0.400382
37149138	chr22:37149138:G:A	1.169e-05	-1.23322e-10	0.234863	2.46733e-05	-1.23322e-10	0.135568
37149253	chr22:37149253:C:T	3.2179e-05	1.24744	-3.57427e-10	0.000103507	1.56949	-3.57427e-10
37149465	chr22:37149465:T:A	9.74754e-07	-1.51487	-0.734577	2.33378e-06	-1.43623	-0.786438
37149520	chr22:37149520:G:A	1.17524e-05	-1.23322e-10	0.240181	2.47738e-05	-1.23322e-10	0.139633
37149666	chr22:37149666:A:C	1.13992e-05	-1.23322e-10	0.209674	2.50632e-05	-1.23322e-10	0.151244
37149757	chr22:37149757:T:C	3.97212e-06	-1.23322e-10	-0.844572	8.26167e-06	-1.23322e-10	-0.958528
37149852	chr22:37149852:G:A	2.42237e-06	-1.23322e-10	-1.33913	5.66831e-06	-1.23322e-10	-1.33526
37150229	chr22:37150229:A:G	1.69286e-05	-1.23322e-10	0.605129	3.723e-05	-1.23322e-10	0.546958
37151340	chr22:37151340:C:A	8.93948e-06	-1.23322e-10	-0.0333958	1.90148e-05	-1.23322e-10	-0.124938
37151454	chr22:37151454:G:T	4.07761e-06	-1.23322e-10	-0.818361	8.88749e-06	-1.23322e-10	-0.88551
37152140	chr22:37152140:G:A	3.91747e-06	-1.23322e-10	-0.858427	8.6279e-06	-1.23322e-10	-0.915153
37152272	chr22:37152272:G:C	5.98917e-06	-1.23322e-10	-0.43392	1.27237e-05	-1.23322e-10	-0.526686
37152684	chr22:37152684:C:G	5.4788e-06	-1.23322e-10	-0.522987	1.2911e-05	-1.23322e-10	-0.512078
37152842	chr22:37152842:C:G	2.61271e-06	-1.23322e-10	-1.26348	5.89038e-06	-1.23322e-10	-1.29683
37153276	chr22:37153276:G:A	2.91956e-06	-1.23322e-10	-1.15244	6.87198e-06	-1.23322e-10	-1.1427
37153461	chr22:37153461:AT:A	1.6501e-05	-1.23322e-10	0.579547	3.22935e-05	-1.23322e-10	0.404712
37153925	chr22:37153925:C:T	5.21128e-06	-1.23322e-10	-0.573046	1.10971e-05	-1.23322e-10	-0.663472
37153947	chr22:37153947:T:C	3.26152e-06	-1.23322e-10	-1.04168	7.09232e-06	-1.23322e-10	-1.11114
37154291	chr22:37154291:G:A	2.87665e-06	-1.23322e-10	-1.16725	6.40556e-06	-1.23322e-10	-1.21299
37154492	chr22:37154492:T:C	8.84478e-06	-1.23322e-10	-0.0440452	1.89308e-05	-1.23322e-10	-0.129362
37154959	chr22:37154959:A:G	3.00921e-06	-1.23322e-10	-1.12219	6.42144e-06	-1.23322e-10	-1.21051
37155270	chr22:37155270:G:T	3.82149e-06	-1.58175	0.698521	9.08787e-06	-1.54301	0.679798
37155331	chr22:37155331:C:T	2.50194e-06	-1.23322e-10	-1.30681	5.68853e-06	-1.23322e-10	-1.3317
37155407	chr22:37155407:G:A	4.03912e-06	-1.23322e-10	-0.827847	8.9346e-06	-1.23322e-10	-0.880224
37155567	chr22:37155567:A:G	6.45376e-06	-1.36125	1.00204	1.08859e-05	-1.46551	0.782817
37155908	chr22:37155908:C:T	6.1808e-06	-1.23322e-10	-0.402425	1.28338e-05	-1.23322e-10	-0.518075
37156197	chr22:37156197:A:G	5.53253e-06	-1.5829	1.06968	1.09571e-05	-1.60238	0.926214
37156266	chr22:37156266:T:G	3.97015e-06	-1.23322e-10	-0.84507	9.33627e-06	-1.23322e-10	-0.836248
37156279	chr22:37156279:G:A	2.48629e-06	-1.23322e-10	-1.31308	5.66623e-06	-1.23322e-10	-1.33563
37156769	chr22:37156769:G:A	4.5131e-06	-0.716888	-3.57427e-10	7.60825e-06	-1.04092	-3.57427e-10
37157077	chr22:37157077:TCTGACCCTCCGCCCAGTCCCC:T	4.96901e-06	-1.23322e-10	-0.620652	1.06507e-05	-1.23322e-10	-0.704529
37157182	chr22:37157182:A:G	2.39557e-06	-1.23322e-10	-1.35025	5.57085e-06	-1.23322e-10	-1.35261
37157382	chr22:37157382:G:A	3.78631e-06	-1.23322e-10	-0.892481	9.71312e-06	-1.23322e-10	-0.796677
37157579	chr22:37157579:A:G	2.58271e-06	-1.46488	0.189843	4.84198e-06	-1.53447	0.041642
37157685	chr22:37157685:A:C	2.34855e-06	-1.42862	0.0585489	5.20974e-06	-1.46424	0.0446129
37158659	chr22:37158659:A:G	6.54976e-07	-1.28431	-1.36272	1.35612e-06	-1.4035	-1.36203
37158799	chr22:37158799:C:G	6.54567e-06	-1.46134	1.11628	1.18551e-05	-1.50668	0.909283
37158827	chr22:37158827:G:A	4.48348e-06	-1.23322e-10	-0.723473	1.05432e-05	-1.23322e-10	-0.714669
37159006	chr22:37159006:T:C	1.1689e-06	-1.31527	-0.752538	2.40933e-06	-1.42163	-0.769178
37159126	chr22:37159126:G:A	2.40637e-06	-1.23322e-10	-1.34575	5.59548e-06	-1.23322e-10	-1.3482
37159545	chr22:37159545:G:T	5.70901e-07	-1.60332	-1.18109	1.37703e-06	-1.60681	-1.14342
37159726	chr22:37159726:G:A	3.60199e-06	-1.52095	0.578565	8.65303e-06	-1.46631	0.554066
37159792	chr22:37159792:G:C	2.67899e-06	-1.23322e-10	-1.23843	6.04215e-06	-1.23322e-10	-1.2714
37159878	chr22:37159878:G:C	1.52645e-05	-1.23322e-10	0.501657	2.79091e-05	-1.23322e-10	0.258797
37160370	chr22:37160370:C:T	2.66551e-06	-1.23322e-10	-1.24348	6.01713e-06	-1.23322e-10	-1.27554
37160405	chr22:37160405:T:C	3.44784e-06	-1.23322e-10	-0.986125	7.60383e-06	-1.23322e-10	-1.0415
37160445	chr22:37160445:C:T	2.53362e-06	-1.23322e-10	-1.29422	5.88553e-06	-1.23322e-10	-1.29766
37160469	chr22:37160469:G:A	2.36936e-06	-1.23322e-10	-1.36125	5.54301e-06	-1.23322e-10	-1.35762
37160847	chr22:37160847:AAAAC:A	1.86864e-06	-1.59866	-3.57427e-10	4.30468e-06	-1.61045	-3.57427e-10
37160879	chr22:37160879:C:A	2.43043e-06	-1.23322e-10	-1.3358	5.58122e-06	-1.23322e-10	-1.35075
37160971	chr22:37160971:A:G	2.43135e-06	-1.51879	0.183361	4.32299e-06	-1.58944	-0.0167709
37161274	chr22:37161274:A:T	2.5384e-06	-1.23322e-10	-1.29234	5.768e-06	-1.23322e-10	-1.31783
37161645	chr22:37161645:G:C	2.65833e-06	-1.23322e-10	-1.24617	6.1272e-06	-1.23322e-10	-1.25742
37161876	chr22:37161876:A:G	9.82701e-07	-1.07935	-1.16197	2.00472e-06	-1.09491	-1.27974
37161923	chr22:37161923:G:A	5.0697e-06	-1.23322e-10	-0.600591	1.10658e-05	-1.23322e-10	-0.666299
37162239	chr22:37162239:C:T	3.0257e-06	-1.54206	0.425334	7.43254e-06	-1.50017	0.435882
37162316	chr22:37162316:G:A	4.75926e-07	-1.6118	-1.35456	1.10649e-06	-1.61408	-1.35488
37162375	chr22:37162375:C:T	3.27908e-06	-1.23322e-10	-1.03631	7.59316e-06	-1.23322e-10	-1.04291
37162900	chr22:37162900:C:T	4.08368e-06	-1.23322e-10	-0.816875	1.09376e-05	-1.23322e-10	-0.677944
37163278	chr22:37163278:C:A	2.72144e-06	-1.23322e-10	-1.22271	6.66779e-06	-1.23322e-10	-1.17287
37163354	chr22:37163354:T:C	0.00872752	6.85036	-3.57427e-10	0.0442153	7.62667	-3.57427e-10
37163592	chr22:37163592:T:A	2.43673e-06	-1.23322e-10	-1.33322	5.60999e-06	-1.23322e-10	-1.34561
37163679	chr22:37163679:C:A	3.11185e-05	1.21393	-3.57427e-10	0.000102118	1.55598	-3.57427e-10
37163691	chr22:37163691:G:A	8.83729e-06	-1.23322e-10	-0.0448925	1.78516e-05	-1.23322e-10	-0.18806
37163761	chr22:37163761:G:T	2.22312e-06	-0.801876	-0.623086	4.35262e-06	-1.07278	-0.526599
37163785	chr22:37163785:A:G	2.85695e-06	-1.23322e-10	-1.17412	7.11849e-06	-1.23322e-10	-1.10746
37163831	chr22:37163831:G:A	2.55107e-06	-1.23322e-10	-1.28736	6.03191e-06	-1.23322e-10	-1.27309
37164064	chr22:37164064:G:A	6.22451e-06	-0.790202	0.394823	1.2918e-05	-0.921848	0.410313
37164082	chr22:37164082:C:T	2.15685e-06	-1.45523	-3.57427e-10	4.97422e-06	-1.46589	-3.57427e-10
37164398	chr22:37164398:G:C	2.8318e-06	-1.23322e-10	-1.18296	6.76594e-06	-1.23322e-10	-1.15825
37164516	chr22:37164516:G:A	2.08366e-06	-1.48975	-3.57427e-10	4.8833e-06	-1.48433	-3.57427e-10
37164552	chr22:37164552:C:T	8.52285e-07	-1.02769	-1.35602	2.28267e-06	-0.885993	-1.35882
37164711	chr22:37164711:C:T	5.16114e-07	-1.60828	-1.27702	1.202e-06	-1.61393	-1.27224
37165112	chr22:37165112:A:T	1.24865e-05	1.4345	-1.13373	2.45225e-05	1.27693	-1.14749
37165157	chr22:37165157:C:T	5.26233e-06	-1.23322e-10	-0.563299	1.11795e-05	-1.23322e-10	-0.656076
37165677	chr22:37165677:T:A	2.39686e-06	-1.23322e-10	-1.34971	5.62227e-06	-1.23322e-10	-1.34342
37166071	chr22:37166071:A:G	1.73013e-06	-0.932132	-0.743546	3.40079e-06	-0.818466	-1.02768
37166106	chr22:37166106:C:T	1.11239e-06	-0.75913	-1.35824	2.25188e-06	-0.90451	-1.35388
37166427	chr22:37166427:G:A	9.80335e-07	-0.889069	-1.35466	1.97283e-06	-1.04069	-1.35
37166557	chr22:37166557:C:T	6.70931e-06	-1.23322e-10	-0.320376	1.29471e-05	-1.23322e-10	-0.509285
37166893	chr22:37166893:G:T	2.56846e-06	-1.23322e-10	-1.28057	6.2817e-06	-1.23322e-10	-1.23252
37167201	chr22:37167201:C:T	4.15336e-06	-1.23322e-10	-0.799956	9.03935e-06	-1.23322e-10	-0.868567
37167260	chr22:37167260:C:T	2.7016e-06	-1.23322e-10	-1.23003	6.54796e-06	-1.23322e-10	-1.191
37167365	chr22:37167365:G:A	1.01095e-06	-0.930766	-1.28222	2.07798e-06	-1.07186	-1.2669
37167474	chr22:37167474:G:A	1.01039e-06	-0.924487	-1.28905	2.0696e-06	-1.06779	-1.27501
37167493	chr22:37167493:T:C	9.90806e-06	-1.23322e-10	0.0694756	2.77913e-05	-1.23322e-10	0.254566
37167578	chr22:37167578:C:G	3.68729e-06	-1.23322e-10	-0.918981	8.31492e-06	-1.23322e-10	-0.952104
37167747	chr22:37167747:T:C	2.59562e-06	-1.23322e-10	-1.27005	6.36151e-06	-1.23322e-10	-1.21989
37168437	chr22:37168437:G:A	5.16449e-07	-1.57041	-1.31424	1.68258e-06	-1.18789	-1.36194
37168783	chr22:37168783:T:C	2.88884e-06	-1.23322e-10	-1.16302	6.08974e-06	-1.23322e-10	-1.26355
37168971	chr22:37168971:G:A	5.82014e-06	-1.23322e-10	-0.462548	1.62346e-05	-1.23322e-10	-0.283013
37169375	chr22:37169375:A:G	2.36978e-06	-1.23322e-10	-1.36108	5.61763e-06	-1.23322e-10	-1.34424
37169452	chr22:37169452:C:T	9.04624e-06	1.00762	-1.02914	3.40898e-05	1.71034	-1.25149
37169909	chr22:37169909:T:C	2.43527e-06	-1.23322e-10	-1.33382	6.09346e-06	-1.23322e-10	-1.26294
37169917	chr22:37169917:A:G	1.24455e-06	-0.86366	-1.14144	2.53313e-06	-1.02527	-1.11543
37170152	chr22:37170152:G:A	2.74529e-06	-1.23322e-10	-1.21398	6.76555e-06	-1.23322e-10	-1.15831
37170171	chr22:37170171:G:A	5.16914e-07	-1.61377	-1.26999	1.54366e-06	-1.459	-1.177
37170216	chr22:37170216:A:G	6.85719e-07	-1.60407	-0.997092	1.91277e-06	-1.56989	-0.85171
37170453	chr22:37170453:G:A	5.34758e-06	-1.23322e-10	-0.547228	1.12597e-05	-1.23322e-10	-0.648922
37170530	chr22:37170530:G:A	3.53419e-06	-1.23322e-10	-0.961389	7.61802e-06	-1.23322e-10	-1.03964
37170851	chr22:37170851:C:A	2.95843e-06	-1.23322e-10	-1.13921	6.87369e-06	-1.23322e-10	-1.14245
37170990	chr22:37170990:T:G	5.91273e-07	-1.54429	-1.20506	1.47748e-06	-1.60956	-1.07025
37171136	chr22:37171136:C:T	1.09149e-05	-1.23322e-10	0.166255	3.05368e-05	-1.23322e-10	0.348777
37171250	chr22:37171250:T:C	2.97804e-05	1.92388	-0.753902	6.34402e-05	1.68162	-0.601679
37171445	chr22:37171445:A:C	3.15535e-06	-1.23322e-10	-1.07477	7.59789e-06	-1.23322e-10	-1.04228
37171450	chr22:37171450:G:A	1.37999e-06	-0.887726	-1.01407	2.85037e-06	-1.06024	-0.962461
37171497	chr22:37171497:A:G	7.47469e-06	-1.23322e-10	-0.21235	1.54469e-05	-1.23322e-10	-0.332749
37171787	chr22:37171787:G:A	4.03746e-06	0.533238	-1.3615	1.66548e-05	1.0964	-1.35386
37171803	chr22:37171803:A:T	5.16398e-07	-1.5838	-1.30095	1.32114e-06	-1.58231	-1.20934
37172363	chr22:37172363:G:A	3.46691e-06	-1.23322e-10	-0.980609	9.71527e-06	-1.23322e-10	-0.796457
37172384	chr22:37172384:C:T	2.90857e-06	-1.23322e-10	-1.15621	7.63352e-06	-1.23322e-10	-1.03761
37172468	chr22:37172468:A:G	2.3673e-06	-1.23322e-10	-1.36212	5.52844e-06	-1.23322e-10	-1.36025
37172630	chr22:37172630:C:T	6.31832e-07	-1.51481	-1.1682	1.59806e-06	-1.45189	-1.14947
37172775	chr22:37172775:T:C	2.71557e-06	-1.23322e-10	-1.22487	6.46072e-06	-1.23322e-10	-1.20441
37173256	chr22:37173256:A:T	3.61993e-06	-1.23322e-10	-0.937419	7.96367e-06	-1.23322e-10	-0.995265
37173621	chr22:37173621:A:C	1.46922e-06	-0.713945	-1.12519	3.60731e-06	-0.487241	-1.29995
37173970	chr22:37173970:T:C	1.51161e-06	-0.45436	-1.35634	4.35036e-06	-0.239025	-1.36087
37174369	chr22:37174369:G:A	3.05364e-06	-1.23322e-10	-1.10754	6.89728e-06	-1.23322e-10	-1.13903
37174744	chr22:37174744:C:T	3.35309e-06	0.34365	-1.35764	1.14362e-05	0.729399	-1.36277
37174974	chr22:37174974:G:A	4.55451e-06	0.446267	-1.15402	1.60353e-05	0.833253	-1.12861
37175275	chr22:37175275:C:T	2.41067e-06	-1.23322e-10	-1.34397	5.64517e-06	-1.23322e-10	-1.33936
37175352	chr22:37175352:C:T	7.67014e-06	-1.23322e-10	-0.186538	1.59105e-05	-1.23322e-10	-0.303178
37175457	chr22:37175457:A:G	8.84561e-06	0.895979	-0.939931	2.49816e-05	1.02591	-0.877921
37176065	chr22:37176065:C:T	3.79748e-06	-1.23322e-10	-0.889534	8.28597e-06	-1.23322e-10	-0.955592
37176086	chr22:37176086:G:A	3.32145e-06	-1.23322e-10	-1.02347	7.31742e-06	-1.23322e-10	-1.0799
37176196	chr22:37176196:A:G	5.99077e-07	-1.46775	-1.26849	1.35201e-06	-1.49024	-1.27832
37176317	chr22:37176317:C:T	6.71806e-07	-1.6029	-1.01876	1.7229e-06	-1.56986	-0.956289
37176887	chr22:37176887:G:T	8.78575e-06	-1.23322e-10	-0.0507423	1.83135e-05	-1.23322e-10	-0.162516
37176959	chr22:37176959:ATGT:A	1.24627e-06	-0.654175	-1.34955	2.60363e-06	-0.775872	-1.33738
37177389	chr22:37177389:G:A	8.29115e-07	-1.3668	-1.04447	2.24956e-06	-1.26615	-0.993267
37177596	chr22:37177596:G:A	0.000119989	3.90092	-1.33739	0.000866235	5.03042	-1.33642
37177664	chr22:37177664:G:A	2.36725e-06	-1.23322e-10	-1.36214	5.51407e-06	-1.23322e-10	-1.36285
37177674	chr22:37177674:T:C	2.51361e-06	-1.23322e-10	-1.30215	5.94351e-06	-1.23322e-10	-1.28786
37177754	chr22:37177754:G:T	5.64757e-07	-1.45016	-1.34507	1.40091e-06	-1.37824	-1.3548
37177763	chr22:37177763:T:C	4.33227e-06	-1.23322e-10	-0.757782	9.30223e-06	-1.23322e-10	-0.839901
37177807	chr22:37177807:C:T	6.54863e-07	-1.28834	-1.35886	1.7953e-06	-1.12214	-1.36285
37177880	chr22:37177880:A:G	3.10895e-06	-1.23322e-10	-1.08959	7.59186e-06	-1.23322e-10	-1.04308
37177950	chr22:37177950:C:T	2.42406e-06	-1.23322e-10	-1.33843	5.65897e-06	-1.23322e-10	-1.33691
37177977	chr22:37177977:G:A	2.40433e-06	-1.23322e-10	-1.3466	5.66722e-06	-1.23322e-10	-1.33546
37178224	chr22:37178224:C:T	1.42994e-06	-0.53747	-1.32877	3.70249e-06	-0.477436	-1.28371
37178594	chr22:37178594:G:A	1.33377e-06	-0.681906	-1.25396	3.2777e-06	-0.702148	-1.18086
37178743	chr22:37178743:C:G	1.34162e-05	0.372587	-3.57427e-10	2.95485e-05	0.315877	-3.57427e-10
37178947	chr22:37178947:C:T	4.19794e-06	-1.23322e-10	-0.789279	8.9638e-06	-1.23322e-10	-0.876961
37178968	chr22:37178968:G:A	4.04445e-06	-1.23322e-10	-0.826527	1.01891e-05	-1.23322e-10	-0.748838
37179358	chr22:37179358:C:T	3.38032e-06	-0.249204	-0.756698	1.08225e-05	-0.130508	-0.558018
37179429	chr22:37179429:G:A	6.51237e-07	-1.29045	-1.3623	1.53295e-06	-1.28116	-1.3618
37179611	chr22:37179611:A:G	2.37449e-06	-1.23322e-10	-1.35909	5.6535e-06	-1.23322e-10	-1.33788
37179655	chr22:37179655:A:G	2.39379e-06	-1.23322e-10	-1.351	5.601e-06	-1.23322e-10	-1.34721
37179763	chr22:37179763:C:T	5.22488e-06	-0.57044	-3.57427e-10	1.11291e-05	-0.66059	-3.57427e-10
37179810	chr22:37179810:C:T	3.53615e-06	-1.23322e-10	-0.960835	8.94522e-06	-1.23322e-10	-0.879036
37179891	chr22:37179891:A:G	6.35357e-07	-1.34496	-1.33248	1.59464e-06	-1.26943	-1.33408
37179895	chr22:37179895:G:A	2.89185e-06	-1.23322e-10	-1.16198	6.80489e-06	-1.23322e-10	-1.15251
37179937	chr22:37179937:G:A	2.43989e-06	-1.23322e-10	-1.33192	5.66193e-06	-1.23322e-10	-1.33639
37179987	chr22:37179987:G:A	2.77998e-06	-1.23322e-10	-1.20143	6.29509e-06	-1.23322e-10	-1.23039
37180019	chr22:37180019:C:A	5.02228e-06	-0.949575	0.339585	1.65255e-05	-1.0116	0.746345
37180109	chr22:37180109:G:A	3.94067e-06	-1.23322e-10	-0.852522	9.88032e-06	-1.23322e-10	-0.77961
37180151	chr22:37180151:G:A	2.43308e-06	-1.23322e-10	-1.33472	5.75422e-06	-1.23322e-10	-1.32022
37180445	chr22:37180445:G:A	2.73682e-06	-1.23322e-10	-1.21708	6.41909e-06	-1.23322e-10	-1.21088
37180446	chr22:37180446:A:G	2.3557e-06	-0.625339	-0.741694	6.47212e-06	-0.666872	-0.535779
37181012	chr22:37181012:C:T	4.53233e-06	-0.712636	-3.57427e-10	1.04766e-05	-0.721007	-3.57427e-10
37181105	chr22:37181105:A:T	5.66309e-07	-1.43072	-1.36177	1.39993e-06	-1.37178	-1.36195
37181203	chr22:37181203:C:G	2.45474e-06	-1.23322e-10	-1.32585	5.84779e-06	-1.23322e-10	-1.30409
37181214	chr22:37181214:G:A	1.89435e-06	-1.585	-3.57427e-10	4.28078e-06	-1.61602	-3.57427e-10
37181298	chr22:37181298:C:T	2.41556e-06	-1.23322e-10	-1.34194	5.5688e-06	-1.23322e-10	-1.35297
37181697	chr22:37181697:A:T	5.17445e-07	-1.52271	-1.36001	1.34153e-06	-1.41662	-1.35973
37181832	chr22:37181832:A:G	2.66484e-06	-0.325353	-0.918374	6.98343e-06	-0.37959	-0.747024
37181943	chr22:37181943:C:T	2.45212e-06	-1.23322e-10	-1.32692	5.71444e-06	-1.23322e-10	-1.32716
37182051	chr22:37182051:A:C	2.45366e-06	-1.23322e-10	-1.32629	5.78096e-06	-1.23322e-10	-1.31558
37182174	chr22:37182174:T:C	6.31739e-07	-1.51011	-1.17304	1.63114e-06	-1.44392	-1.13696
37182348	chr22:37182348:C:T	4.94579e-07	-1.56591	-1.36201	1.16728e-06	-1.55404	-1.36144
37182612	chr22:37182612:G:A	2.55693e-06	-1.23322e-10	-1.28506	5.96454e-06	-1.23322e-10	-1.28432
37182767	chr22:37182767:G:A	5.6959e-07	-1.53595	-1.25076	1.62046e-06	-1.43354	-1.1539
37182812	chr22:37182812:C:T	2.25444e-06	-0.679973	-0.730999	6.23887e-06	-0.713468	-0.525888
37182836	chr22:37182836:GAGA:G	2.6599e-06	-1.23322e-10	-1.24559	6.24402e-06	-1.23322e-10	-1.23853
37183018	chr22:37183018:T:C	2.41645e-06	-1.23322e-10	-1.34157	5.63079e-06	-1.23322e-10	-1.34191
37183763	chr22:37183763:C:T	4.92855e-07	-1.60417	-1.32724	1.1738e-06	-1.55606	-1.35384
37184038	chr22:37184038:C:G	2.59627e-06	-1.23322e-10	-1.2698	6.12839e-06	-1.23322e-10	-1.25722
37184143	chr22:37184143:G:T	2.62554e-06	-1.23322e-10	-1.25859	6.17607e-06	-1.23322e-10	-1.24947
37184294	chr22:37184294:G:A	4.79523e-07	-1.59599	-1.36284	1.16462e-06	-1.57457	-1.34319
37184603	chr22:37184603:G:A	2.37265e-06	-1.23322e-10	-1.35987	5.55261e-06	-1.23322e-10	-1.35589
37184697	chr22:37184697:C:T	5.77054e-06	-1.23322e-10	-0.471108	1.22493e-05	-1.23322e-10	-0.564685
37184985	chr22:37184985:C:T	8.02397e-05	-1.23322e-10	2.16115	0.000192986	-1.23322e-10	2.19246
37185140	chr22:37185140:C:T	2.23552e-06	-1.4194	-3.57427e-10	5.41624e-06	-1.38075	-3.57427e-10
37185343	chr22:37185343:C:T	1.49757e-06	-1.43405	-0.385978	3.8071e-06	-1.46785	-0.265441
37185445	chr22:37185445:C:A	8.6827e-07	-1.14938	-1.21575	2.00908e-06	-1.15328	-1.2192
37185537	chr22:37185537:G:A	2.49571e-06	-1.23322e-10	-1.3093	5.72576e-06	-1.23322e-10	-1.32518
37185637	chr22:37185637:C:T	1.16917e-06	-1.42677	-0.64081	2.69416e-06	-1.43563	-0.643437
37186126	chr22:37186126:C:T	1.17125e-06	-1.59994	-0.465863	2.77395e-06	-1.60761	-0.442269
37186165	chr22:37186165:G:A	7.77795e-07	-1.59372	-0.881441	1.80987e-06	-1.60344	-0.87346
37186594	chr22:37186594:G:A	1.87654e-06	-1.59444	-3.57427e-10	4.77751e-06	-1.50624	-3.57427e-10
37186613	chr22:37186613:C:G	3.28379e-06	-1.23322e-10	-1.03488	7.26712e-06	-1.23322e-10	-1.08679
37187056	chr22:37187056:T:A	1.39513e-06	-1.60368	-0.287203	3.25117e-06	-1.6104	-0.280742
37187274	chr22:37187274:CCTGT:C	1.19214e-06	-1.61272	-0.435405	2.96409e-06	-1.61491	-0.368673
37187380	chr22:37187380:T:G	3.18613e-06	-1.06507	-3.57427e-10	7.23291e-06	-1.09151	-3.57427e-10
37187538	chr22:37187538:TC:T	9.21972e-07	-1.59551	-0.709607	2.13402e-06	-1.60512	-0.707023
37187654	chr22:37187654:G:A	2.48141e-06	-1.23322e-10	-1.31504	5.93916e-06	-1.23322e-10	-1.28859
37188544	chr22:37188544:C:T	2.5217e-06	-1.23322e-10	-1.29894	5.68191e-06	-1.23322e-10	-1.33287
37188617	chr22:37188617:T:C	5.49127e-06	-1.23322e-10	-0.520714	1.15775e-05	-1.23322e-10	-0.621087
37189056	chr22:37189056:T:C	2.68346e-06	-0.0516122	-1.18515	8.43504e-06	0.254951	-1.19271
37189198	chr22:37189198:G:A	1.92759e-06	-1.5676	-3.57427e-10	4.62301e-06	-1.53911	-3.57427e-10
37189696	chr22:37189696:T:C	7.19935e-07	-1.21134	-1.34112	1.92924e-06	-1.13039	-1.28264
37189882	chr22:37189882:T:C	1.34103e-06	-1.26022	-0.670213	3.49986e-06	-1.29547	-0.521958
37189960	chr22:37189960:G:A	2.69877e-06	-0.23615	-0.994926	8.09956e-06	0.0304092	-1.00875
37189978	chr22:37189978:C:T	3.15401e-06	-1.0752	-3.57427e-10	6.61601e-06	-1.18066	-3.57427e-10
37190042	chr22:37190042:C:T	2.36555e-06	-1.23322e-10	-1.36286	5.5362e-06	-1.23322e-10	-1.35885
37190060	chr22:37190060:T:G	3.75718e-06	-1.23322e-10	-0.900204	9.02843e-06	-1.23322e-10	-0.869777
37190632	chr22:37190632:A:C	6.88802e-07	-1.26884	-1.32783	1.86688e-06	-1.18791	-1.25798
37190671	chr22:37190671:T:C	2.42514e-06	-1.23322e-10	-1.33799	5.57866e-06	-1.23322e-10	-1.35121
37190852	chr22:37190852:T:C	5.02913e-07	-1.59324	-1.31797	1.16537e-06	-1.60286	-1.31425
37190866	chr22:37190866:G:A	6.24379e-06	-1.23322e-10	-0.392286	1.30564e-05	-1.23322e-10	-0.500876
37190921	chr22:37190921:T:A	5.07351e-07	-1.60035	-1.30208	1.26991e-06	-1.59165	-1.23956
37191071	chr22:37191071:A:C	7.21824e-07	-1.20911	-1.34074	1.93912e-06	-1.12619	-1.28173
37191665	chr22:37191665:T:A	4.66092e-06	-1.24955	0.564894	1.46121e-05	-1.27916	0.890857
37191973	chr22:37191973:T:C	5.03329e-07	-1.59251	-1.31787	1.25245e-06	-1.58239	-1.26267
37192036	chr22:37192036:CTTTAA:C	5.01451e-07	-1.58762	-1.3265	1.24328e-06	-1.57664	-1.27576
37192297	chr22:37192297:TA:T	2.41351e-06	-1.23322e-10	-1.34279	5.60573e-06	-1.23322e-10	-1.34637
37192453	chr22:37192453:TC:T	2.56162e-06	-0.314101	-0.969131	7.63534e-06	-0.0551633	-0.982205
37192526	chr22:37192526:G:T	5.15787e-07	-1.60086	-1.28507	1.29937e-06	-1.59265	-1.21562
37192780	chr22:37192780:A:G	6.99317e-07	-1.23035	-1.35117	1.71162e-06	-1.17528	-1.35744
37193028	chr22:37193028:C:A	2.09786e-06	-0.18041	-1.30254	6.79156e-06	0.0693307	-1.22381
37193042	chr22:37193042:A:G	3.10314e-06	-1.23322e-10	-1.09146	7.09976e-06	-1.23322e-10	-1.11009
37193213	chr22:37193213:G:A	3.57406e-06	-1.23322e-10	-0.950171	7.85622e-06	-1.23322e-10	-1.00885
37193304	chr22:37193304:T:A	2.5399e-06	-1.23322e-10	-1.29175	5.93801e-06	-1.23322e-10	-1.28878
37193312	chr22:37193312:C:T	3.04496e-06	-1.23322e-10	-1.11039	6.7459e-06	-1.23322e-10	-1.16122
37193440	chr22:37193440:CAAG:C	4.19244e-06	-1.23322e-10	-0.79059	9.54129e-06	-1.23322e-10	-0.814527
37193478	chr22:37193478:A:G	6.79951e-07	-1.25086	-1.35875	1.66849e-06	-1.19625	-1.36199
37193597	chr22:37193597:T:C	2.37658e-06	-1.23322e-10	-1.35821	5.51454e-06	-1.23322e-10	-1.36277
37193647	chr22:37193647:C:T	2.83161e-06	-1.23322e-10	-1.18303	6.34179e-06	-1.23322e-10	-1.22299
37193829	chr22:37193829:A:G	7.40127e-07	-1.20055	-1.32426	2.01362e-06	-1.11781	-1.25241
37194163	chr22:37194163:A:C	5.04111e-07	-1.6065	-1.30234	1.25975e-06	-1.59961	-1.23963
37194262	chr22:37194262:C:G	5.10564e-07	-1.60365	-1.29246	1.28037e-06	-1.5972	-1.22581
37194352	chr22:37194352:A:G	5.75093e-06	-1.23322e-10	-0.474512	1.20764e-05	-1.23322e-10	-0.5789
37194509	chr22:37194509:C:A	7.41219e-07	-1.17335	-1.34998	1.83982e-06	-1.10383	-1.35666
37194571	chr22:37194571:G:A	2.41249e-06	-1.23322e-10	-1.34321	5.55976e-06	-1.23322e-10	-1.3546
37194654	chr22:37194654:T:C	2.36558e-06	-1.23322e-10	-1.36285	5.51502e-06	-1.23322e-10	-1.36268
37194678	chr22:37194678:T:C	5.03803e-07	-1.61183	-1.29762	1.26122e-06	-1.60529	-1.23278
37194704	chr22:37194704:C:T	8.65253e-06	-1.23322e-10	-0.0660216	2.09852e-05	-1.23322e-10	-0.0263368
37194862	chr22:37194862:CAGAAAAGAT:C	3.03942e-06	-1.23322e-10	-1.11221	6.95678e-06	-1.23322e-10	-1.13044
37194972	chr22:37194972:ATCAATAGTTCAGGAGG:A	3.03784e-06	-1.23322e-10	-1.11273	6.95348e-06	-1.23322e-10	-1.13091
37195221	chr22:37195221:T:C	5.08146e-07	-1.60948	-1.29138	1.27664e-06	-1.60178	-1.22414
37195250	chr22:37195250:T:G	6.65966e-07	-1.29705	-1.33334	1.79054e-06	-1.22016	-1.26747
37195257	chr22:37195257:C:A	3.26433e-06	-1.23322e-10	-1.04082	7.22463e-06	-1.23322e-10	-1.09266
37195278	chr22:37195278:G:A	6.69636e-07	-1.29019	-1.3347	1.80046e-06	-1.21217	-1.26994
37196066	chr22:37196066:T:C	7.02649e-07	-1.23791	-1.33887	1.89052e-06	-1.15519	-1.27812
37196464	chr22:37196464:T:G	8.95543e-07	-1.588	-0.746202	2.87448e-06	-1.58729	-0.426997
37197040	chr22:37197040:G:A	1.03023e-06	-1.59169	-0.602397	3.38209e-06	-1.59148	-0.260185
37197051	chr22:37197051:A:G	8.29408e-07	-1.10198	-1.30893	2.14634e-06	-0.96587	-1.34052
37197116	chr22:37197116:C:T	6.96559e-07	-1.35691	-1.22857	1.62231e-06	-1.34495	-1.24135
37197459	chr22:37197459:G:A	5.45333e-06	-1.23322e-10	-0.527647	1.15047e-05	-1.23322e-10	-0.627401
37197548	chr22:37197548:G:A	3.35258e-06	-1.23322e-10	-1.01414	7.19451e-06	-1.23322e-10	-1.09684
37197624	chr22:37197624:T:C	3.46262e-06	-1.23322e-10	-0.981848	7.56016e-06	-1.23322e-10	-1.04726
37198152	chr22:37198152:G:A	2.38733e-06	-1.23322e-10	-1.3537	5.52235e-06	-1.23322e-10	-1.36135
37198244	chr22:37198244:C:A	2.36814e-06	-1.23322e-10	-1.36177	5.55976e-06	-1.23322e-10	-1.3546
37198270	chr22:37198270:C:T	3.56994e-06	-1.23322e-10	-0.951323	7.85124e-06	-1.23322e-10	-1.00948
37198426	chr22:37198426:G:A	2.54065e-06	-1.23322e-10	-1.29145	5.77045e-06	-1.23322e-10	-1.31741
37198431	chr22:37198431:GGT:G	2.38211e-06	-1.23322e-10	-1.35589	5.51785e-06	-1.23322e-10	-1.36217
37198476	chr22:37198476:C:G	2.36719e-06	-1.23322e-10	-1.36217	5.55337e-06	-1.23322e-10	-1.35575
37198501	chr22:37198501:T:C	3.92036e-06	-0.857689	-3.57427e-10	8.03462e-06	-0.986395	-3.57427e-10
37198536	chr22:37198536:C:CATA	2.36585e-06	-1.23322e-10	-1.36274	5.54118e-06	-1.23322e-10	-1.35795
37198565	chr22:37198565:C:G	2.56554e-06	-1.23322e-10	-1.2817	5.70627e-06	-1.23322e-10	-1.32859
37198621	chr22:37198621:GAAGACGC:G	2.36672e-06	-1.23322e-10	-1.36237	5.51997e-06	-1.23322e-10	-1.36178
37198762	chr22:37198762:C:T	2.36804e-06	-1.23322e-10	-1.36181	5.51756e-06	-1.23322e-10	-1.36222
37198916	chr22:37198916:A:C	2.58596e-06	-1.23322e-10	-1.27378	5.73597e-06	-1.23322e-10	-1.3234
37198928	chr22:37198928:G:A	2.49673e-06	-1.23322e-10	-1.30889	5.692e-06	-1.23322e-10	-1.33109
37199116	chr22:37199116:C:T	2.20399e-06	-0.126114	-1.30749	7.14307e-06	0.127065	-1.23108
37199363	chr22:37199363:C:T	2.59534e-06	-1.23322e-10	-1.27016	5.80856e-06	-1.23322e-10	-1.31082
37199446	chr22:37199446:G:A	4.90413e-07	-1.60533	-1.33105	1.17128e-06	-1.6051	-1.30696
37199569	chr22:37199569:G:C	3.34269e-06	-1.23322e-10	-1.0171	8.42151e-06	-1.23322e-10	-0.939366
37199575	chr22:37199575:C:T	2.50593e-06	-1.23322e-10	-1.30521	5.70857e-06	-1.23322e-10	-1.32819
37199876	chr22:37199876:C:T	2.81797e-06	-0.662844	-0.525013	8.05103e-06	-0.280322	-0.704032
37200194	chr22:37200194:G:A	8.29621e-07	-1.56159	-0.849073	1.90858e-06	-1.57685	-0.846944
37200293	chr22:37200293:A:G	1.28148e-06	-0.661573	-1.31429	3.25829e-06	-0.562255	-1.3267
37200356	chr22:37200356:C:T	1.43948e-06	-0.791738	-1.06785	3.87337e-06	-0.563625	-1.15241
37200504	chr22:37200504:G:A	2.37587e-06	-1.23322e-10	-1.35851	5.51433e-06	-1.23322e-10	-1.3628
37200639	chr22:37200639:G:A	1.87765e-06	-1.59385	-3.57427e-10	4.78061e-06	-1.50559	-3.57427e-10
37200697	chr22:37200697:A:G	2.42962e-06	-1.23322e-10	-1.33614	5.671e-06	-1.23322e-10	-1.33479
37200703	chr22:37200703:G:C	2.36716e-06	-1.23322e-10	-1.36218	5.51853e-06	-1.23322e-10	-1.36204
37200777	chr22:37200777:A:ATGGCCAG	2.37445e-06	-1.23322e-10	-1.35911	5.55046e-06	-1.23322e-10	-1.35628
37200789	chr22:37200789:G:A	2.374e-06	-1.23322e-10	-1.3593	5.54904e-06	-1.23322e-10	-1.35653
37200815	chr22:37200815:C:T	1.13904e-06	-0.855046	-1.23864	3.14962e-06	-0.629786	-1.29309
37201393	chr22:37201393:G:A	3.39104e-06	-1.00274	-3.57427e-10	1.11632e-05	-0.657537	-3.57427e-10
37201653	chr22:37201653:G:A	2.44063e-06	-1.33162	-3.57427e-10	5.69688e-06	-1.33024	-3.57427e-10
37201722	chr22:37201722:A:G	2.78121e-06	-1.23322e-10	-1.20099	6.94108e-06	-1.23322e-10	-1.1327
37202222	chr22:37202222:G:C	3.3661e-06	-1.23322e-10	-1.01012	7.41284e-06	-1.23322e-10	-1.06694
37202360	chr22:37202360:G:C	6.62753e-07	-1.42715	-1.20808	1.48722e-06	-1.41561	-1.25764
37202396	chr22:37202396:T:G	2.41953e-06	-1.23322e-10	-1.3403	5.62162e-06	-1.23322e-10	-1.34354
37202547	chr22:37202547:G:A	2.36549e-06	-1.23322e-10	-1.36289	5.51451e-06	-1.23322e-10	-1.36277
37202550	chr22:37202550:G:A	3.46296e-06	-1.23322e-10	-0.981749	7.66315e-06	-1.23322e-10	-1.03373
37202587	chr22:37202587:G:A	9.31625e-07	-1.46411	-0.830587	2.2882e-06	-1.42475	-0.817637
37202652	chr22:37202652:C:A	2.51126e-06	-1.23322e-10	-1.30309	5.72539e-06	-1.23322e-10	-1.32524
37202786	chr22:37202786:G:A	2.55302e-06	-1.23322e-10	-1.28659	5.78756e-06	-1.23322e-10	-1.31444
37203418	chr22:37203418:C:T	4.21612e-06	-0.784958	-3.57427e-10	1.05867e-05	-0.71056	-3.57427e-10
37203532	chr22:37203532:A:G	9.37142e-07	-1.22597	-1.06282	2.39725e-06	-1.15466	-1.04118
37203624	chr22:37203624:C:A	2.40591e-06	-1.23322e-10	-1.34594	5.54448e-06	-1.23322e-10	-1.35735
37203666	chr22:37203666:G:A	5.76123e-07	-1.57366	-1.20165	1.3639e-06	-1.58187	-1.17794
37203762	chr22:37203762:C:A	1.0215e-06	-1.38469	-0.817904	2.52546e-06	-1.31373	-0.830002
37203873	chr22:37203873:TTC:T	3.85793e-06	-1.23322e-10	-0.873743	8.79743e-06	-1.23322e-10	-0.895695
37203971	chr22:37203971:G:C	1.32635e-06	-1.26314	-0.678306	4.03829e-06	-1.2853	-0.389036
37204014	chr22:37204014:T:C	5.65983e-06	-1.23322e-10	-0.490478	1.34955e-05	-1.23322e-10	-0.467799
37204251	chr22:37204251:C:G	2.45029e-06	-1.23322e-10	-1.32767	5.60954e-06	-1.23322e-10	-1.34569
37204309	chr22:37204309:G:T	5.6753e-06	-1.23322e-10	-0.48775	1.35325e-05	-1.23322e-10	-0.465059
37204314	chr22:37204314:A:C	4.65732e-06	-1.23322e-10	-0.685432	9.22389e-06	-1.23322e-10	-0.848358
37204397	chr22:37204397:C:T	2.43762e-06	-1.23322e-10	-1.33285	5.58974e-06	-1.23322e-10	-1.34922
37204398	chr22:37204398:C:T	2.43762e-06	-1.23322e-10	-1.33285	5.58974e-06	-1.23322e-10	-1.34922
37204405	chr22:37204405:C:T	2.70541e-06	-1.23322e-10	-1.22862	6.11192e-06	-1.23322e-10	-1.25991
37204523	chr22:37204523:C:A	8.49846e-07	-1.54027	-0.846305	1.94714e-06	-1.55809	-0.845704
37204605	chr22:37204605:G:A	3.05398e-06	-1.23322e-10	-1.10743	6.77063e-06	-1.23322e-10	-1.15756
37204861	chr22:37204861:A:G	2.49209e-06	-1.23322e-10	-1.31075	5.6498e-06	-1.23322e-10	-1.33853
37205001	chr22:37205001:G:A	5.41798e-06	-0.534149	-3.57427e-10	1.16704e-05	-0.613096	-3.57427e-10
37205266	chr22:37205266:A:G	9.41987e-07	-1.55062	-0.733017	1.63903e-06	-1.59252	-0.983537
37206091	chr22:37206091:G:A	5.41594e-07	-1.48934	-1.34777	1.302e-06	-1.48266	-1.32359
37206208	chr22:37206208:T:C	2.37268e-06	-1.23322e-10	-1.35985	5.51377e-06	-1.23322e-10	-1.36291
37206264	chr22:37206264:C:T	2.3804e-06	-1.23322e-10	-1.3566	5.5169e-06	-1.23322e-10	-1.36234
37206563	chr22:37206563:C:T	2.45985e-06	-1.23322e-10	-1.32377	5.77498e-06	-1.23322e-10	-1.31662
37206572	chr22:37206572:C:G	2.49008e-06	-1.23322e-10	-1.31156	5.60124e-06	-1.23322e-10	-1.34717
37207012	chr22:37207012:C:T	5.68867e-07	-1.42508	-1.3629	1.38945e-06	-1.38701	-1.35424
37207351	chr22:37207351:C:T	5.60665e-07	-1.44018	-1.36233	1.3698e-06	-1.40554	-1.34994
37207694	chr22:37207694:G:A	3.89863e-06	-1.23322e-10	-0.863248	8.87858e-06	-1.23322e-10	-0.886513
37207705	chr22:37207705:C:T	5.94031e-07	-1.41408	-1.33062	1.54745e-06	-1.35748	-1.27606
37207706	chr22:37207706:G:A	3.67575e-06	-0.33318	-0.588936	1.17223e-05	0.206551	-0.815216
37208409	chr22:37208409:T:C	2.36554e-06	-1.23322e-10	-1.36287	5.52092e-06	-1.23322e-10	-1.36161
37208528	chr22:37208528:C:A	5.08381e-06	0.600369	-1.19818	1.62894e-05	0.904839	-1.18448
37209114	chr22:37209114:A:G	2.16427e-06	-1.45179	-3.57427e-10	6.2445e-06	-1.23845	-3.57427e-10
37209484	chr22:37209484:A:G	1.64188e-06	-1.1187	-0.609332	4.25965e-06	-0.837099	-0.783868
37209537	chr22:37209537:T:G	2.84273e-06	-1.23322e-10	-1.17911	6.70129e-06	-1.23322e-10	-1.16785
37209757	chr22:37209757:C:T	7.54478e-07	-1.1439	-1.3617	1.7762e-06	-1.13325	-1.36242
37209874	chr22:37209874:C:T	6.03568e-06	-1.23322e-10	-0.426185	1.44705e-05	-1.23322e-10	-0.398043
37210211	chr22:37210211:G:A	2.49606e-06	-1.23322e-10	-1.30916	5.62303e-06	-1.23322e-10	-1.34328
37210376	chr22:37210376:C:G	4.78399e-06	-1.23322e-10	-0.658597	1.03138e-05	-1.23322e-10	-0.736676
37210421	chr22:37210421:C:A	5.74128e-06	-1.23322e-10	-0.47619	1.3744e-05	-1.23322e-10	-0.449551
37210790	chr22:37210790:C:T	3.84783e-06	-1.23322e-10	-0.876364	8.77427e-06	-1.23322e-10	-0.898332
37211148	chr22:37211148:G:A	2.36769e-06	-1.23322e-10	-1.36196	5.51516e-06	-1.23322e-10	-1.36265
37211338	chr22:37211338:C:T	8.86091e-07	-1.10722	-1.23759	2.62175e-06	-0.827594	-1.27872
37211487	chr22:37211487:G:A	5.14003e-06	-1.23322e-10	-0.586813	1.17116e-05	-1.23322e-10	-0.609573
37211661	chr22:37211661:C:A	5.69963e-06	-1.23322e-10	-0.483471	1.37026e-05	-1.23322e-10	-0.452568
37212061	chr22:37212061:G:A	2.95706e-06	-1.23322e-10	-1.13968	6.60324e-06	-1.23322e-10	-1.18259
37212464	chr22:37212464:G:A	2.7912e-06	-1.23322e-10	-1.1974	6.943e-06	-1.23322e-10	-1.13242
37212671	chr22:37212671:C:T	1.30981e-06	-1.06218	-0.891814	2.9017e-06	-1.0214	-0.983458
37212765	chr22:37212765:G:A	4.18714e-06	-1.23322e-10	-0.791854	8.97087e-06	-1.23322e-10	-0.876172
37212928	chr22:37212928:A:G	6.65161e-06	-1.23322e-10	-0.329014	1.55271e-05	-1.23322e-10	-0.327568
37213008	chr22:37213008:T:C	1.09119e-06	-1.56324	-0.573362	2.54488e-06	-1.57785	-0.558219
37213254	chr22:37213254:A:G	1.2207e-06	-0.991175	-1.03327	2.75675e-06	-0.948363	-1.10774
37213257	chr22:37213257:C:A	3.85403e-06	-1.23322e-10	-0.874755	8.78809e-06	-1.23322e-10	-0.896757
37213302	chr22:37213302:T:C	8.49029e-07	-1.31095	-1.07658	1.96891e-06	-1.28069	-1.11198
37213437	chr22:37213437:C:A	1.51948e-06	-1.00419	-0.801308	4.20463e-06	-0.69324	-0.940729
37213514	chr22:37213514:G:A	2.71244e-06	-1.22602	-3.57427e-10	6.4121e-06	-1.21197	-3.57427e-10
37213612	chr22:37213612:G:A	1.90991e-05	0.725768	-3.57427e-10	6.37214e-05	1.08436	-3.57427e-10
37214379	chr22:37214379:A:G	7.86213e-07	-1.33616	-1.12824	1.92232e-06	-1.33368	-1.08295
37214527	chr22:37214527:G:A	5.2896e-06	-1.23322e-10	-0.55813	1.15162e-05	-1.23322e-10	-0.626398
37214664	chr22:37214664:C:T	3.27053e-06	-1.23322e-10	-1.03892	7.1994e-06	-1.23322e-10	-1.09616
37214799	chr22:37214799:C:G	1.44012e-06	-1.19032	-0.668824	3.68389e-06	-0.913535	-0.85265
37214848	chr22:37214848:G:A	3.58332e-06	-1.23322e-10	-0.947585	7.87495e-06	-1.23322e-10	-1.00647
37214916	chr22:37214916:C:G	2.36765e-06	-1.23322e-10	-1.36197	5.52137e-06	-1.23322e-10	-1.36153
37215100	chr22:37215100:A:G	2.78383e-06	-1.23322e-10	-1.20004	6.35692e-06	-1.23322e-10	-1.22061
37215180	chr22:37215180:C:T	1.59347e-06	-1.52294	-0.235017	3.8649e-06	-1.54831	-0.169913
37215352	chr22:37215352:G:C	8.6304e-07	-1.61628	-0.75489	2.17735e-06	-1.60775	-0.684294
37215356	chr22:37215356:A:G	8.73025e-07	-1.61628	-0.743387	2.20639e-06	-1.60686	-0.671943
37215429	chr22:37215429:G:A	8.59971e-07	-1.61615	-0.758584	2.17506e-06	-1.60465	-0.688445
37215431	chr22:37215431:A:G	8.71378e-07	-1.61589	-0.745665	2.20939e-06	-1.60281	-0.674633
37215472	chr22:37215472:A:G	8.58862e-07	-1.61509	-0.760927	2.17977e-06	-1.59915	-0.691785
37215511	chr22:37215511:G:A	3.42433e-06	-0.0929413	-0.900027	1.21366e-05	0.498195	-1.07213
37215644	chr22:37215644:T:G	6.5174e-07	-1.31637	-1.33562	1.86173e-06	-1.10112	-1.34753
37215767	chr22:37215767:T:C	2.71028e-06	-1.37899	0.15217	6.19648e-06	-1.43531	0.18914
37215822	chr22:37215822:G:T	3.10873e-06	-1.3483	0.258643	7.05679e-06	-1.41146	0.295299
37215911	chr22:37215911:C:G	7.46835e-07	-1.23781	-1.27798	1.80806e-06	-1.26443	-1.21348
37215947	chr22:37215947:C:T	1.93686e-06	-1.35522	-0.207585	4.33456e-06	-1.41608	-0.18746
37216002	chr22:37216002:C:A	1.29449e-06	-1.33416	-0.6316	3.01338e-06	-1.38757	-0.579526
37216012	chr22:37216012:A:AT	2.02084e-06	-1.34194	-0.178416	4.49611e-06	-1.40519	-0.161752
37216144	chr22:37216144:C:T	3.3049e-06	-1.23322e-10	-1.02847	7.33908e-06	-1.23322e-10	-1.07694
37216548	chr22:37216548:G:A	3.82638e-06	-1.23322e-10	-0.881952	8.38421e-06	-1.23322e-10	-0.943805
37216627	chr22:37216627:T:C	5.97179e-06	-1.23322e-10	-0.436825	1.64566e-05	-1.23322e-10	-0.269426
37216870	chr22:37216870:G:A	8.70227e-07	-1.55195	-0.810923	2.07903e-06	-1.55583	-0.782426
37217119	chr22:37217119:T:C	9.67235e-07	-1.26644	-0.990747	2.27749e-06	-1.31567	-0.931409
37217269	chr22:37217269:C:T	8.598e-07	-1.32179	-1.05314	2.02264e-06	-1.36625	-0.999505
37217298	chr22:37217298:C:T	2.17208e-05	-1.23322e-10	0.854395	4.15573e-05	-1.23322e-10	0.656919
37217324	chr22:37217324:TTA:T	9.12956e-07	-1.29038	-1.02456	2.14912e-06	-1.33735	-0.967746
37217666	chr22:37217666:C:T	3.63628e-06	-1.23322e-10	-0.932913	8.48178e-06	-1.23322e-10	-0.932235
37217720	chr22:37217720:C:CAG	9.2903e-07	-1.27919	-1.0183	2.18976e-06	-1.32596	-0.960407
37218168	chr22:37218168:A:G	7.59474e-07	-1.35422	-1.14478	1.77995e-06	-1.39492	-1.09865
37218385	chr22:37218385:G:A	4.80009e-07	-1.59515	-1.36267	1.1118e-06	-1.606	-1.35817
37218462	chr22:37218462:G:A	3.96706e-06	0.280324	-1.12617	9.97341e-06	0.173362	-0.943594
37218788	chr22:37218788:A:G	2.36583e-06	-1.23322e-10	-1.36275	5.52887e-06	-1.23322e-10	-1.36017
37219163	chr22:37219163:C:T	2.77983e-06	-1.23322e-10	-1.20148	6.24939e-06	-1.23322e-10	-1.23767
37219186	chr22:37219186:C:G	4.85595e-06	-1.23322e-10	-0.643669	1.2409e-05	-1.23322e-10	-0.551734
37219265	chr22:37219265:T:C	2.70914e-06	-1.23322e-10	-1.22724	6.12643e-06	-1.23322e-10	-1.25754
37219277	chr22:37219277:A:G	1.06571e-05	-1.23322e-10	0.142353	2.27554e-05	-1.23322e-10	0.0546479
37219316	chr22:37219316:G:A	2.87179e-06	-1.15152	-0.0174154	1.01989e-05	-0.882973	0.135098
37219328	chr22:37219328:G:A	4.97663e-06	-1.23322e-10	-0.61912	1.17225e-05	-1.23322e-10	-0.608647
37219385	chr22:37219385:A:G	3.61139e-05	-1.44392	2.80672	0.000183255	-1.2013	3.34203
37219530	chr22:37219530:A:G	3.16033e-06	-1.23322e-10	-1.0732	7.38829e-06	-1.23322e-10	-1.07026
37219587	chr22:37219587:G:A	3.61777e-06	-1.23322e-10	-0.938015	7.78096e-06	-1.23322e-10	-1.01847
37219642	chr22:37219642:C:T	3.34495e-06	-1.29071	0.274286	1.18342e-05	-1.05647	0.457312
37219922	chr22:37219922:C:T	2.37691e-06	-1.23322e-10	-1.35807	5.52508e-06	-1.23322e-10	-1.36086
37220038	chr22:37220038:A:G	4.73816e-06	-1.23322e-10	-0.668224	1.05987e-05	-1.23322e-10	-0.709421
37220377	chr22:37220377:C:T	2.73997e-06	-1.23322e-10	-1.21593	6.40495e-06	-1.23322e-10	-1.21308
37220591	chr22:37220591:C:T	2.38604e-06	-1.23322e-10	-1.35424	5.66639e-06	-1.23322e-10	-1.3356
37220597	chr22:37220597:G:A	1.57438e-06	-1.0467	-0.723313	4.53486e-06	-0.990425	-0.567935
37220642	chr22:37220642:A:C	2.73997e-06	-1.23322e-10	-1.21593	6.40495e-06	-1.23322e-10	-1.21308
37221076	chr22:37221076:G:A	1.77545e-05	-1.23322e-10	0.652767	4.83336e-05	-1.23322e-10	0.807972
37221310	chr22:37221310:T:C	2.50889e-06	-1.23322e-10	-1.30403	5.74448e-06	-1.23322e-10	-1.32192
37221723	chr22:37221723:G:T	5.46568e-06	-1.23322e-10	-0.525385	1.17896e-05	-1.23322e-10	-0.602939
37221777	chr22:37221777:G:A	3.61857e-06	-1.23322e-10	-0.937795	8.27912e-06	-1.23322e-10	-0.956418
37222038	chr22:37222038:A:G	4.30427e-06	-1.0628	0.298531	1.29543e-05	-1.00608	0.497347
37222096	chr22:37222096:T:C	8.01967e-06	-1.02088	0.878907	2.46726e-05	-0.945003	1.08054
37222176	chr22:37222176:T:G	9.55806e-06	-1.23322e-10	0.0335118	2.02438e-05	-1.23322e-10	-0.0623057
37222253	chr22:37222253:A:G	5.34698e-06	-1.23322e-10	-0.547342	1.266e-05	-1.23322e-10	-0.531709
37222597	chr22:37222597:T:C	1.96858e-06	-1.10278	-0.443778	5.79453e-06	-1.05638	-0.256857
37222760	chr22:37222760:C:T	2.51049e-06	-1.23322e-10	-1.30339	5.74746e-06	-1.23322e-10	-1.3214
37222762	chr22:37222762:G:A	5.45484e-06	-1.23322e-10	-0.527369	1.29172e-05	-1.23322e-10	-0.511598
37222794	chr22:37222794:G:A	4.31601e-06	-1.07163	0.310085	1.30308e-05	-1.01202	0.50918
37222889	chr22:37222889:C:T	2.53357e-06	-1.23322e-10	-1.29424	6.06202e-06	-1.23322e-10	-1.26811
37222893	chr22:37222893:C:T	1.43554e-05	-1.2335	1.67376	4.04102e-05	-1.07711	1.70604
37222898	chr22:37222898:C:T	4.59064e-06	-1.09453	0.394676	1.39045e-05	-1.03622	0.598279
37222960	chr22:37222960:A:G	4.3891e-06	-1.08263	0.337883	1.32623e-05	-1.02469	0.539457
37222981	chr22:37222981:C:T	1.33905e-06	-1.25444	-0.677473	4.50114e-06	-1.01028	-0.555545
37223072	chr22:37223072:G:A	2.35385e-06	-1.36782	-3.57427e-10	5.83105e-06	-1.30696	-3.57427e-10
37223151	chr22:37223151:C:T	1.83992e-06	-1.61415	-3.57427e-10	4.27973e-06	-1.61626	-3.57427e-10
37223245	chr22:37223245:C:T	5.89376e-06	-1.27427	0.824292	1.59839e-05	-1.13142	0.832845
37223250	chr22:37223250:A:G	4.10631e-06	-1.06579	0.25444	1.24213e-05	-1.00652	0.455774
37223293	chr22:37223293:G:T	4.39238e-06	-1.07207	0.328072	1.33243e-05	-1.01278	0.532216
37223299	chr22:37223299:G:A	4.32127e-06	-1.23322e-10	-0.760324	1.01855e-05	-1.23322e-10	-0.749193
37223415	chr22:37223415:T:C	4.39423e-06	-1.06129	0.317715	1.33356e-05	-1.00097	0.521251
37223437	chr22:37223437:G:A	4.36753e-06	-1.06351	0.313838	1.32505e-05	-1.00327	0.517146
37223503	chr22:37223503:A:G	4.32459e-06	-1.07671	0.317153	1.31105e-05	-1.01734	0.520605
37223536	chr22:37223536:C:T	1.8502e-06	-0.35696	-1.25162	6.36427e-06	0.0333682	-1.25282
37223913	chr22:37223913:C:A	2.48453e-06	-1.23322e-10	-1.31379	5.65008e-06	-1.23322e-10	-1.33849
37224010	chr22:37224010:T:G	4.36061e-06	-1.11262	0.361354	1.31855e-05	-1.05678	0.565742
37224113	chr22:37224113:A:G	2.42649e-06	-1.23322e-10	-1.33743	5.69415e-06	-1.23322e-10	-1.33072
37224314	chr22:37224314:G:T	2.84679e-06	-1.23322e-10	-1.17768	6.74426e-06	-1.23322e-10	-1.16146
37224359	chr22:37224359:A:G	2.85408e-06	-1.23322e-10	-1.17512	6.76324e-06	-1.23322e-10	-1.15865
37224432	chr22:37224432:G:A	1.28622e-06	-1.23617	-0.736002	4.32742e-06	-0.986824	-0.61836
37224492	chr22:37224492:C:G	2.36552e-06	-1.23322e-10	-1.36288	5.51532e-06	-1.23322e-10	-1.36262
37224493	chr22:37224493:A:C	1.17635e-06	-1.24941	-0.812039	3.94001e-06	-1.00234	-0.696635
37224731	chr22:37224731:G:A	5.83042e-06	-1.23322e-10	-0.460784	1.23475e-05	-1.23322e-10	-0.556699
37224749	chr22:37224749:T:G	4.64855e-06	-1.11338	0.426058	1.41124e-05	-1.05761	0.634505
37224768	chr22:37224768:C:A	3.81949e-06	-1.23322e-10	-0.883757	8.63753e-06	-1.23322e-10	-0.914039
37224828	chr22:37224828:G:A	7.19176e-06	0.426038	-0.676975	3.03026e-05	0.940441	-0.599361
37224877	chr22:37224877:G:A	4.41366e-06	-1.1274	0.388234	1.33605e-05	-1.0719	0.594046
37224895	chr22:37224895:G:A	4.44445e-06	-1.1276	0.395379	1.34574e-05	-1.07222	0.601599
37225069	chr22:37225069:C:G	8.57615e-07	-1.60271	-0.774768	1.65722e-06	-1.60174	-0.963269
37225089	chr22:37225089:GCCCTGAACTTGAACTTGGAAGGATGAAA:G	4.22825e-06	-1.14328	0.361199	1.27697e-05	-1.08879	0.565712
37225229	chr22:37225229:A:C	4.32523e-06	-1.17405	0.41464	1.30778e-05	-1.12143	0.62219
37225242	chr22:37225242:T:C	5.84768e-06	-1.23322e-10	-0.457828	1.23755e-05	-1.23322e-10	-0.554434
37225318	chr22:37225318:C:G	7.37014e-06	0.435037	-0.661473	3.11771e-05	0.952503	-0.582974
37225405	chr22:37225405:C:G	2.70022e-06	-0.515817	-0.714721	1.23741e-05	-0.0204178	-0.534134
37225684	chr22:37225684:A:C	4.43703e-06	-1.23322e-10	-0.733888	9.66749e-06	-1.23322e-10	-0.801386
37225764	chr22:37225764:G:A	2.96926e-06	-1.23322e-10	-1.13556	6.5331e-06	-1.23322e-10	-1.19327
37225788	chr22:37225788:T:C	2.77321e-06	-1.23322e-10	-1.20387	6.05876e-06	-1.23322e-10	-1.26865
37225793	chr22:37225793:C:A	6.08075e-06	-1.23322e-10	-0.418744	1.65148e-05	-1.23322e-10	-0.265896
37225989	chr22:37225989:T:C	3.2832e-06	-1.51092	0.475863	8.64841e-06	-1.58627	0.673493
37226270	chr22:37226270:C:A	9.0878e-07	-1.24779	-1.07174	3.38259e-06	-0.934032	-0.917481
37226337	chr22:37226337:C:T	3.95932e-06	-1.23322e-10	-0.8478	9.32583e-06	-1.23322e-10	-0.837367
37226550	chr22:37226550:A:T	8.95035e-07	-1.24579	-1.08897	3.31866e-06	-0.93177	-0.938825
37226619	chr22:37226619:A:G	2.68284e-06	-1.23322e-10	-1.237	6.20565e-06	-1.23322e-10	-1.24469
37226821	chr22:37226821:C:A	3.58383e-06	-1.23322e-10	-0.947441	8.03765e-06	-1.23322e-10	-0.986019
37226854	chr22:37226854:T:C	2.40958e-06	-1.23322e-10	-1.34442	5.57983e-06	-1.23322e-10	-1.351
37227741	chr22:37227741:G:A	2.48291e-06	-1.23322e-10	-1.31444	5.65245e-06	-1.23322e-10	-1.33807
37228009	chr22:37228009:T:C	8.7183e-07	-1.30056	-1.06047	3.16896e-06	-1.01231	-0.904437
37228158	chr22:37228158:C:G	3.08732e-06	-1.23322e-10	-1.09657	6.61102e-06	-1.23322e-10	-1.18142
37228163	chr22:37228163:G:A	2.76903e-06	-1.23322e-10	-1.20538	6.74834e-06	-1.23322e-10	-1.16086
37228355	chr22:37228355:AC:A	1.38567e-06	-1.14472	-0.752965	5.24084e-06	-0.839609	-0.574063
37228525	chr22:37228525:G:T	2.38324e-06	-1.23322e-10	-1.35541	5.51649e-06	-1.23322e-10	-1.36241
37228657	chr22:37228657:C:T	0.00285458	5.73281	-3.57427e-10	0.0266559	7.12061	-3.57427e-10
37228959	chr22:37228959:A:G	2.46298e-06	-0.20185	-1.12065	4.8049e-06	-0.483677	-1.01684
37229037	chr22:37229037:A:G	9.18312e-07	-1.22113	-1.08796	2.98693e-06	-0.969529	-1.00638
37229237	chr22:37229237:G:A	2.68554e-06	0.0287661	-1.26476	1.17077e-05	0.560322	-1.17023
37229260	chr22:37229260:AG:A	0.00020864	3.53235	-0.415615	0.00212279	4.81209	-0.221764
37229379	chr22:37229379:A:G	1.49275e-06	-0.61969	-1.20356	3.03191e-06	-0.881171	-1.07979
37229422	chr22:37229422:G:A	2.43372e-06	-1.23322e-10	-1.33445	5.60466e-06	-1.23322e-10	-1.34656
37229604	chr22:37229604:T:C	7.82948e-07	-1.29096	-1.1776	2.63116e-06	-1.02358	-1.07915
37229806	chr22:37229806:T:C	6.38985e-06	-1.23322e-10	-0.369162	1.41955e-05	-1.23322e-10	-0.417231
37229886	chr22:37229886:G:A	9.37144e-06	-1.23322e-10	0.0137939	1.98206e-05	-1.23322e-10	-0.0834353
37229988	chr22:37229988:TAGA:T	2.65061e-06	-1.23322e-10	-1.24908	6.49667e-06	-1.23322e-10	-1.19886
37230062	chr22:37230062:A:G	1.45737e-06	-0.82266	-1.02458	2.79245e-06	-0.965058	-1.07818
37230371	chr22:37230371:C:T	3.21095e-06	-1.05731	-3.57427e-10	8.9575e-06	-0.877664	-3.57427e-10
37230464	chr22:37230464:C:CAG	2.36549e-06	-1.23322e-10	-1.36289	5.55798e-06	-1.23322e-10	-1.35492
37230512	chr22:37230512:G:A	3.06352e-06	-1.23322e-10	-1.10431	7.2635e-06	-1.23322e-10	-1.08729
37230727	chr22:37230727:G:A	5.64303e-06	-1.23322e-10	-0.493452	1.19648e-05	-1.23322e-10	-0.588185
37230979	chr22:37230979:C:A	0.00199982	5.37694	-3.57427e-10	0.0179557	6.72551	-3.57427e-10
37231194	chr22:37231194:T:C	1.8105e-06	-0.435282	-1.19499	3.21077e-06	-0.643108	-1.26054
37231457	chr22:37231457:T:C	3.83378e-06	-1.23322e-10	-0.880021	9.01614e-06	-1.23322e-10	-0.871139
37231571	chr22:37231571:C:T	2.36569e-06	-1.23322e-10	-1.3628	5.5307e-06	-1.23322e-10	-1.35984
37231572	chr22:37231572:G:A	0.00253795	5.61524	-3.57427e-10	0.0236108	6.99931	-3.57427e-10
37231805	chr22:37231805:G:A	1.78819e-06	-0.466273	-1.1764	3.38724e-06	-0.632318	-1.21782
37231968	chr22:37231968:G:A	2.38475e-06	-1.23322e-10	-1.35478	5.63024e-06	-1.23322e-10	-1.342
37232013	chr22:37232013:A:AG	1.74602e-06	-0.38097	-1.28556	3.08773e-06	-0.610442	-1.33228
37232105	chr22:37232105:A:G	6.20924e-07	-1.35617	-1.34425	1.19352e-06	-1.53045	-1.3628
37232471	chr22:37232471:C:A	2.45951e-06	-1.23322e-10	-1.32391	5.68524e-06	-1.23322e-10	-1.33228
37232619	chr22:37232619:G:C	3.9142e-06	-1.23322e-10	-0.859261	8.79295e-06	-1.23322e-10	-0.896205
37232953	chr22:37232953:T:G	2.46961e-06	-0.726788	-0.593026	9.17945e-06	-0.384731	-0.468457
37232962	chr22:37232962:C:T	3.66875e-06	-1.23322e-10	-0.924022	7.98696e-06	-1.23322e-10	-0.992345
37233103	chr22:37233103:T:A	5.33831e-07	-1.48991	-1.36164	1.15427e-06	-1.57057	-1.35612
37233249	chr22:37233249:C:T	2.40934e-06	-1.23322e-10	-1.34452	5.6491e-06	-1.23322e-10	-1.33866
37233281	chr22:37233281:TG:T	2.09496e-06	-0.5326	-0.951737	9.43172e-06	-0.0196732	-0.806404
37233286	chr22:37233286:G:T	9.07997e-06	-1.23322e-10	-0.0178023	1.88082e-05	-1.23322e-10	-0.135861
37233527	chr22:37233527:C:T	2.42097e-06	-1.23322e-10	-1.3397	5.57915e-06	-1.23322e-10	-1.35112
37234004	chr22:37234004:G:A	3.61404e-06	-1.23322e-10	-0.939048	7.85883e-06	-1.23322e-10	-1.00852
37234039	chr22:37234039:A:G	3.06825e-06	-1.10276	-3.57427e-10	7.32548e-06	-1.0788	-3.57427e-10
37234228	chr22:37234228:G:A	2.84361e-06	-1.23322e-10	-1.1788	6.74811e-06	-1.23322e-10	-1.16089
37234239	chr22:37234239:A:G	4.04093e-06	-0.827398	-3.57427e-10	7.73106e-06	-1.02491	-3.57427e-10
37234278	chr22:37234278:A:C	4.95598e-06	-0.732997	0.109719	1.64997e-05	-0.448793	0.181981
37234443	chr22:37234443:T:C	4.76315e-06	-0.758356	0.0953932	1.59028e-05	-0.471803	0.168141
37234523	chr22:37234523:G:C	2.3834e-06	-1.23322e-10	-1.35535	5.52378e-06	-1.23322e-10	-1.36109
37234557	chr22:37234557:C:T	6.3145e-07	-1.5779	-1.1057	1.29954e-06	-1.58109	-1.22705
37234822	chr22:37234822:C:T	3.04124e-06	-0.826117	-0.285492	9.94473e-06	-0.548604	-0.224509
37234907	chr22:37234907:C:T	6.34107e-06	-1.23322e-10	-0.376826	1.66128e-05	-1.23322e-10	-0.259982
37234968	chr22:37234968:C:T	6.14815e-07	-1.42416	-1.28614	1.46055e-06	-1.48418	-1.20715
37235318	chr22:37235318:A:G	3.0841e-06	-1.09761	-3.57427e-10	7.41407e-06	-1.06678	-3.57427e-10
37236255	chr22:37236255:G:A	4.74655e-06	-0.666454	-3.57427e-10	1.26089e-05	-0.535752	-3.57427e-10
37236411	chr22:37236411:A:G	2.48534e-06	-1.23322e-10	-1.31347	6.02067e-06	-1.23322e-10	-1.27496
37236456	chr22:37236456:G:T	1.04454e-05	-1.23322e-10	0.122285	2.28763e-05	-1.23322e-10	0.0599485
37236898	chr22:37236898:T:G	1.48267e-06	-0.479418	-1.35061	2.87038e-06	-0.654368	-1.36134
37237050	chr22:37237050:G:A	6.78075e-06	-1.23322e-10	-0.309785	1.42459e-05	-1.23322e-10	-0.413685
37237310	chr22:37237310:A:G	6.21567e-05	1.65721	0.248577	0.00023731	2.0024	0.396816
37237521	chr22:37237521:G:A	2.68687e-06	-1.23322e-10	-1.2355	6.37669e-06	-1.23322e-10	-1.21751
37237735	chr22:37237735:G:A	8.1639e-07	-1.61498	-0.811755	1.55656e-06	-1.59926	-1.02842
37237778	chr22:37237778:C:T	2.68044e-06	-1.23322e-10	-1.23789	6.36034e-06	-1.23322e-10	-1.22007
37237811	chr22:37237811:C:T	2.29802e-06	-0.0291461	-1.36268	4.42552e-06	-0.22779	-1.35498
37238130	chr22:37238130:G:A	1.27945e-05	-1.23322e-10	0.325139	3.30153e-05	-1.23322e-10	0.426817
37238256	chr22:37238256:A:T	2.37129e-06	-1.23322e-10	-1.36044	5.53935e-06	-1.23322e-10	-1.35828
37238293	chr22:37238293:G:A	2.45524e-06	-1.23322e-10	-1.32565	5.7823e-06	-1.23322e-10	-1.31535
37238370	chr22:37238370:G:A	5.40365e-06	-1.23322e-10	-0.536798	1.31301e-05	-1.23322e-10	-0.495247
37238708	chr22:37238708:G:A	7.08701e-06	-1.23322e-10	-0.26561	1.48819e-05	-1.23322e-10	-0.370009
37238796	chr22:37238796:G:A	3.83811e-06	-0.878894	-3.57427e-10	1.10634e-05	-0.666508	-3.57427e-10
37238812	chr22:37238812:G:A	1.69062e-06	-0.345448	-1.35333	3.8017e-06	-0.372314	-1.36239
37239015	chr22:37239015:A:G	1.31652e-06	-0.641839	-1.30704	2.7065e-06	-0.802073	-1.27242
37239195	chr22:37239195:G:T	5.83601e-06	-1.23322e-10	-0.459826	1.27074e-05	-1.23322e-10	-0.527967
37239274	chr22:37239274:C:G	5.27825e-06	-0.560279	-3.57427e-10	8.46945e-06	-0.93369	-3.57427e-10
37239388	chr22:37239388:A:G	1.64867e-06	-0.484404	-1.2395	3.41316e-06	-0.656579	-1.18594
37239415	chr22:37239415:C:T	6.43889e-06	-1.23322e-10	-0.361517	1.5694e-05	-1.23322e-10	-0.31688
37239906	chr22:37239906:G:A	6.14103e-06	-1.23322e-10	-0.40888	1.49854e-05	-1.23322e-10	-0.363076
37239995	chr22:37239995:G:A	2.05861e-05	-1.23322e-10	0.800743	4.34953e-05	-1.23322e-10	0.702497
37240543	chr22:37240543:TC:T	2.22411e-06	-0.357577	-1.06694	6.3552e-06	-0.349827	-0.871055
37240762	chr22:37240762:C:T	5.96162e-06	-1.23322e-10	-0.438531	1.45375e-05	-1.23322e-10	-0.393424
37240909	chr22:37240909:G:C	1.39949e-06	-1.14934	-0.738424	4.67406e-06	-0.885292	-0.642834
37241312	chr22:37241312:T:C	2.82796e-06	-1.23322e-10	-1.18432	6.36438e-06	-1.23322e-10	-1.21944
37241567	chr22:37241567:A:G	2.36721e-06	-1.23322e-10	-1.36216	5.59696e-06	-1.23322e-10	-1.34793
37241801	chr22:37241801:C:A	0.000163741	0.122188	2.75223	0.000348531	-0.188296	2.97187
37242181	chr22:37242181:C:G	0.000722499	4.35884	-3.57427e-10	0.0058546	5.60483	-3.57427e-10
37242249	chr22:37242249:G:A	2.15409e-05	2.18424	-1.33815	6.50891e-05	2.45551	-1.3499
37242256	chr22:37242256:A:T	0.000307385	-1.40696	4.91119	0.000625793	-1.39084	4.75971
37242393	chr22:37242393:A:G	5.72859e-06	-1.23322e-10	-0.478403	1.23834e-05	-1.23322e-10	-0.553796
37242581	chr22:37242581:C:A	0.000832594	4.50067	-3.57427e-10	0.00669346	5.73873	-3.57427e-10
37242794	chr22:37242794:A:G	8.44134e-06	-1.23322e-10	-0.0907316	2.16097e-05	-1.23322e-10	0.00298516
37242873	chr22:37242873:T:C	1.02349e-05	-1.23322e-10	0.101929	1.99093e-05	-1.23322e-10	-0.0789684
37242920	chr22:37242920:T:C	6.90512e-06	-1.43407	1.14246	1.80428e-05	-1.43725	1.25984
37243008	chr22:37243008:G:GT	3.03163e-05	-1.22335	2.41117	3.35316e-05	-1.4288	1.87113
37243047	chr22:37243047:T:C	2.60264e-06	0.0872665	-1.35461	9.19897e-06	0.503497	-1.35456
37243469	chr22:37243469:A:C	1.87254e-06	-1.59658	-3.57427e-10	4.31568e-06	-1.6079	-3.57427e-10
37243851	chr22:37243851:G:A	0.000282217	-1.23322e-10	3.4188	0.000701789	-1.23322e-10	3.48348
37243917	chr22:37243917:G:A	2.39906e-06	-1.23322e-10	-1.34879	5.6115e-06	-1.23322e-10	-1.34534
37243948	chr22:37243948:C:A	2.87836e-06	-1.23322e-10	-1.16665	6.33175e-06	-1.23322e-10	-1.22458
37243986	chr22:37243986:T:A	5.97717e-06	-1.23322e-10	-0.435926	1.11808e-05	-1.23322e-10	-0.655958
37244418	chr22:37244418:C:A	3.74986e-06	-1.23322e-10	-0.902155	9.9931e-06	-1.23322e-10	-0.76826
37244631	chr22:37244631:T:C	5.13996e-07	-1.61607	-1.27334	1.43178e-06	-1.35173	-1.35951
37244838	chr22:37244838:G:T	5.11252e-07	-1.53223	-1.36253	2.07794e-06	-1.00697	-1.33181
37244915	chr22:37244915:G:A	5.33345e-07	-1.54227	-1.31019	1.98218e-06	-1.02389	-1.36206
37244999	chr22:37244999:C:T	2.5485e-06	-1.23322e-10	-1.28837	6.06958e-06	-1.23322e-10	-1.26687
37245228	chr22:37245228:G:A	5.41722e-07	-1.56225	-1.27462	1.28925e-06	-1.49375	-1.32235
37245284	chr22:37245284:C:T	1.49629e-05	-1.23322e-10	0.481703	3.89432e-05	-1.23322e-10	0.591949
37245370	chr22:37245370:T:C	1.07777e-06	-0.786073	-1.3629	1.96491e-06	-1.04223	-1.35248
37245400	chr22:37245400:T:C	1.0335e-05	1.43439	-1.32272	1.84237e-05	1.20496	-1.36148
37245524	chr22:37245524:T:G	8.42115e-06	-1.23322e-10	-0.0931263	1.76908e-05	-1.23322e-10	-0.197108
37245584	chr22:37245584:A:G	6.09734e-07	-1.55151	-1.16709	1.42823e-06	-1.47669	-1.23703
37245843	chr22:37245843:A:G	7.78364e-06	-1.23322e-10	-0.171849	1.67567e-05	-1.23322e-10	-0.251356
37245956	chr22:37245956:G:A	1.21264e-06	-0.680491	-1.35058	2.06685e-06	-0.982523	-1.36161
37246042	chr22:37246042:C:T	0.000549432	-1.23322e-10	4.08501	0.0012895	-1.23322e-10	4.09185
37246161	chr22:37246161:G:A	1.28027e-06	-0.627371	-1.34943	2.1584e-06	-0.938828	-1.36196
37246169	chr22:37246169:A:G	3.353e-06	-1.23322e-10	-1.01402	8.80884e-06	-1.23322e-10	-0.8944
37246174	chr22:37246174:G:A	1.18807e-06	-0.700592	-1.35095	2.02623e-06	-1.00264	-1.36134
37246274	chr22:37246274:C:T	1.24561e-06	-0.656016	-1.34823	2.10866e-06	-0.961792	-1.36231
37246308	chr22:37246308:T:A	1.27578e-06	-0.630819	-1.34949	2.14989e-06	-0.942841	-1.3619
37246376	chr22:37246376:G:A	1.24481e-06	-0.64799	-1.3569	2.12836e-06	-0.9568	-1.358
37246510	chr22:37246510:C:G	2.88167e-06	-1.23322e-10	-1.1655	6.33744e-06	-1.23322e-10	-1.22368
37246581	chr22:37246581:A:C	2.53657e-06	-1.23322e-10	-1.29306	6.0454e-06	-1.23322e-10	-1.27086
37246666	chr22:37246666:T:C	6.82244e-06	-1.23322e-10	-0.303656	1.45968e-05	-1.23322e-10	-0.389352
37246759	chr22:37246759:TA:T	6.10119e-06	-1.23322e-10	-0.415389	1.31566e-05	-1.23322e-10	-0.49323
37246829	chr22:37246829:G:A	5.87381e-07	-1.5776	-1.17836	1.35251e-06	-1.51665	-1.25155
37246885	chr22:37246885:G:C	1.26002e-06	-0.634219	-1.35853	2.1555e-06	-0.945831	-1.3563
37246904	chr22:37246904:T:C	1.80379e-06	-0.61477	-1.01921	3.74417e-06	-0.937487	-0.812468
37246989	chr22:37246989:G:A	1.31682e-06	-0.600482	-1.34817	2.20374e-06	-0.917719	-1.36228
37246991	chr22:37246991:T:G	1.52816e-06	-0.455345	-1.34446	2.49236e-06	-0.794138	-1.36279
37247003	chr22:37247003:T:C	2.10929e-05	1.96012	-1.13506	2.98379e-05	1.61301	-1.28739
37247020	chr22:37247020:A:G	1.04258e-06	-0.950481	-1.23169	2.96703e-06	-0.896949	-1.08564
37247153	chr22:37247153:G:A	8.90394e-07	-0.985541	-1.35442	1.58862e-06	-1.24439	-1.3629
37247193	chr22:37247193:G:A	6.51744e-07	-1.60414	-1.04783	1.41896e-06	-1.56907	-1.15116
37247226	chr22:37247226:A:G	2.47361e-06	-1.23322e-10	-1.31819	5.51554e-06	-1.23322e-10	-1.36259
37247424	chr22:37247424:A:G	2.79675e-06	-0.637007	-0.558407	9.04767e-06	-0.24946	-0.618188
37247524	chr22:37247524:G:A	1.83836e-05	1.63478	-0.947199	3.48029e-05	1.56885	-1.08931
37247806	chr22:37247806:G:A	1.14908e-06	-0.753728	-1.33119	1.99814e-06	-1.01831	-1.35963
37248021	chr22:37248021:G:A	0.000313266	-1.23322e-10	3.52318	0.000728991	-1.23322e-10	3.52151
37248075	chr22:37248075:T:C	6.37134e-07	-1.36172	-1.31293	1.80525e-06	-1.19369	-1.28576
37248163	chr22:37248163:C:G	5.04448e-06	-1.23322e-10	-0.605579	1.21821e-05	-1.23322e-10	-0.570186
37248202	chr22:37248202:C:T	3.67769e-06	-1.23322e-10	-0.921589	9.12037e-06	-1.23322e-10	-0.859644
37248672	chr22:37248672:T:A	2.72136e-06	-1.23322e-10	-1.22274	6.72728e-06	-1.23322e-10	-1.16398
37248784	chr22:37248784:G:A	5.13936e-06	-1.23322e-10	-0.586943	1.11623e-05	-1.23322e-10	-0.65761
37249016	chr22:37249016:A:C	6.83163e-06	-1.23322e-10	-0.30231	1.4617e-05	-1.23322e-10	-0.387969
37249046	chr22:37249046:C:T	8.47824e-06	-0.08637	-3.57427e-10	2.36433e-05	0.0929267	-3.57427e-10
37249190	chr22:37249190:A:G	2.56418e-06	-0.355295	-0.92694	5.44119e-06	-0.643867	-0.732291
37249228	chr22:37249228:A:C	2.42891e-06	-1.23322e-10	-1.33643	5.74846e-06	-1.23322e-10	-1.32122
37249743	chr22:37249743:T:C	1.77815e-06	-0.470645	-1.17766	4.28407e-06	-0.466903	-1.14835
37250005	chr22:37250005:T:C	7.79907e-06	-1.23322e-10	-0.169868	2.27111e-05	-1.23322e-10	0.0527003
37250091	chr22:37250091:G:C	2.58903e-06	-0.475444	-0.797145	5.75851e-06	-0.738094	-0.581383
37250142	chr22:37250142:C:A	6.62731e-06	-1.23322e-10	-0.332673	1.90158e-05	-1.23322e-10	-0.124884
37250160	chr22:37250160:C:A	6.54488e-06	-1.23322e-10	-0.34519	1.87579e-05	-1.23322e-10	-0.138542
37250252	chr22:37250252:A:C	1.76615e-06	-0.294511	-1.36056	3.29505e-06	-0.514832	-1.3629
37250424	chr22:37250424:A:G	4.37857e-06	-1.23322e-10	-0.747151	1.11525e-05	-1.23322e-10	-0.658489
37250766	chr22:37250766:T:C	7.43382e-06	-1.23322e-10	-0.217833	2.1566e-05	-1.23322e-10	0.000960685
37250928	chr22:37250928:T:A	8.34726e-06	-1.23322e-10	-0.10194	2.45448e-05	-1.23322e-10	0.130346
37251532	chr22:37251532:A:G	3.34833e-06	-0.270432	-0.744979	7.34392e-06	-0.554853	-0.52143
37251600	chr22:37251600:C:T	7.46061e-06	-1.23322e-10	-0.214236	2.16771e-05	-1.23322e-10	0.00610008
37251606	chr22:37251606:AACTC:A	4.08106e-06	-1.23322e-10	-0.817517	8.96794e-06	-1.23322e-10	-0.8765
37252111	chr22:37252111:T:G	3.07066e-06	-1.23322e-10	-1.10198	8.07176e-06	-1.23322e-10	-0.981784
37252139	chr22:37252139:T:G	2.55219e-06	-1.23322e-10	-1.28692	6.44763e-06	-1.23322e-10	-1.20644
37252153	chr22:37252153:G:A	3.44501e-06	-1.23322e-10	-0.986946	7.73182e-06	-1.23322e-10	-1.02481
37252363	chr22:37252363:T:C	3.97132e-06	-0.844774	-3.57427e-10	6.71125e-06	-1.16637	-3.57427e-10
37252570	chr22:37252570:C:T	2.56435e-06	-1.23322e-10	-1.28217	5.885e-06	-1.23322e-10	-1.29775
37252574	chr22:37252574:G:C	2.54193e-06	-1.23322e-10	-1.29095	6.07187e-06	-1.23322e-10	-1.26649
37252642	chr22:37252642:T:C	1.62987e-06	-0.453572	-1.2818	3.18026e-06	-0.656386	-1.25681
37252859	chr22:37252859:G:C	3.39649e-06	-1.23322e-10	-1.00113	9.13534e-06	-1.23322e-10	-0.858004
37253130	chr22:37253130:A:G	3.31501e-06	-1.23322e-10	-1.02541	8.83631e-06	-1.23322e-10	-0.891285
37253230	chr22:37253230:A:G	2.11323e-05	1.48759	-0.660665	9.48371e-05	2.10601	-0.624
37253454	chr22:37253454:T:C	1.78219e-06	-0.383905	-1.26212	4.14393e-06	-0.407107	-1.2414
37253489	chr22:37253489:G:A	1.85605e-06	-1.60542	-3.57427e-10	4.48307e-06	-1.56985	-3.57427e-10
37253606	chr22:37253606:T:C	1.50043e-06	-0.843058	-0.975062	2.08635e-06	-1.16792	-1.16682
37253666	chr22:37253666:T:C	2.69117e-06	-0.139035	-1.09486	5.8469e-06	-0.233458	-1.07079
37253922	chr22:37253922:A:G	2.75475e-06	-1.23322e-10	-1.21054	6.65519e-06	-1.23322e-10	-1.17476
37254244	chr22:37254244:C:T	3.92947e-06	-1.23322e-10	-0.855368	9.54774e-06	-1.23322e-10	-0.81385
37254280	chr22:37254280:A:G	8.22948e-06	-0.166667	0.050517	2.72176e-05	0.294026	-0.0603182
37254328	chr22:37254328:T:C	3.88785e-06	-1.23322e-10	-0.866016	9.92772e-06	-1.23322e-10	-0.774825
37254558	chr22:37254558:A:G	2.77612e-06	-1.23322e-10	-1.20282	6.13125e-06	-1.23322e-10	-1.25676
37254642	chr22:37254642:C:A	2.5482e-06	-1.23322e-10	-1.28849	6.05671e-06	-1.23322e-10	-1.26899
37255012	chr22:37255012:T:C	3.46059e-06	-1.23322e-10	-0.982435	8.50387e-06	-1.23322e-10	-0.929633
37255245	chr22:37255245:A:G	2.58202e-06	-1.23322e-10	-1.2753	6.48297e-06	-1.23322e-10	-1.20098
37255411	chr22:37255411:T:C	4.94381e-06	-1.23322e-10	-0.625736	1.25346e-05	-1.23322e-10	-0.541661
37255445	chr22:37255445:T:C	4.937e-06	-1.23322e-10	-0.627115	1.06601e-05	-1.23322e-10	-0.703652
37255725	chr22:37255725:A:G	2.38501e-06	-1.23322e-10	-1.35467	5.5417e-06	-1.23322e-10	-1.35785
37256006	chr22:37256006:C:T	6.5566e-06	-1.23322e-10	-0.3434	1.76405e-05	-1.23322e-10	-0.199957
37256024	chr22:37256024:G:A	7.6883e-06	-1.23322e-10	-0.184174	1.57487e-05	-1.23322e-10	-0.313395
37256079	chr22:37256079:T:C	2.55738e-06	-1.23322e-10	-1.28489	5.75865e-06	-1.23322e-10	-1.31945
37256217	chr22:37256217:C:A	2.41198e-06	-0.0722461	-1.27118	5.30449e-06	-0.114655	-1.28695
37256272	chr22:37256272:C:G	2.3757e-06	-1.23322e-10	-1.35858	5.5295e-06	-1.23322e-10	-1.36006
37256442	chr22:37256442:C:A	8.93965e-06	-1.23322e-10	-0.0333762	2.2802e-05	-1.23322e-10	0.0566933
37256698	chr22:37256698:C:T	0.000178189	-1.23322e-10	2.95897	0.000410686	-1.23322e-10	2.94767
37256722	chr22:37256722:T:C	1.75953e-06	-0.480929	-1.1779	3.45217e-06	-0.67351	-1.15764
37257380	chr22:37257380:C:T	4.57582e-06	-1.23322e-10	-0.703087	1.11222e-05	-1.23322e-10	-0.661208
37257517	chr22:37257517:T:C	1.03795e-06	-0.863333	-1.32329	2.00721e-06	-1.01713	-1.35628
37257942	chr22:37257942:A:G	3.16783e-06	-1.23322e-10	-1.07083	7.04877e-06	-1.23322e-10	-1.1173
37257956	chr22:37257956:C:T	3.31844e-06	-1.23322e-10	-1.02438	7.36133e-06	-1.23322e-10	-1.07391
37257988	chr22:37257988:T:C	3.76116e-06	-1.23322e-10	-0.899146	8.31522e-06	-1.23322e-10	-0.952067
37258025	chr22:37258025:T:C	2.73816e-06	-1.23322e-10	-1.21659	6.58404e-06	-1.23322e-10	-1.18551
37258287	chr22:37258287:CT:C	4.82523e-06	-1.23322e-10	-0.650015	1.05195e-05	-1.23322e-10	-0.716926
37258453	chr22:37258453:G:A	1.34058e-06	-1.07376	-0.857009	1.89954e-06	-1.35325	-1.0753
37258807	chr22:37258807:C:T	2.38603e-06	-1.23322e-10	-1.35424	5.58795e-06	-1.23322e-10	-1.34954
37258819	chr22:37258819:C:G	3.7133e-06	-1.23322e-10	-0.911952	8.21071e-06	-1.23322e-10	-0.964716
37258912	chr22:37258912:C:T	4.36437e-06	-1.23322e-10	-0.7504	9.56182e-06	-1.23322e-10	-0.812377
37258934	chr22:37258934:T:G	4.3583e-06	-1.23322e-10	-0.751791	9.54937e-06	-1.23322e-10	-0.81368
37259055	chr22:37259055:G:A	2.55232e-06	-1.23322e-10	-1.28687	5.80978e-06	-1.23322e-10	-1.31061
37259085	chr22:37259085:C:T	1.61004e-06	-1.0998	-0.647815	2.91366e-06	-1.33561	-0.665133
37259279	chr22:37259279:A:G	0.000161781	-1.23322e-10	2.86237	0.000302951	-1.23322e-10	2.64342
37259690	chr22:37259690:C:T	4.21466e-06	-1.23322e-10	-0.785303	9.07318e-06	-1.23322e-10	-0.864832
37260013	chr22:37260013:T:C	2.4646e-06	-1.23322e-10	-1.32184	5.92482e-06	-1.23322e-10	-1.291
37260146	chr22:37260146:A:C	0.000123874	-1.23322e-10	2.59539	0.000231885	-1.23322e-10	2.37609
37260334	chr22:37260334:C:T	6.463e-07	-1.51355	-1.14681	1.70648e-06	-1.5309	-1.00482
37260602	chr22:37260602:C:G	2.58086e-06	-0.18082	-1.09493	7.67115e-06	-0.135601	-0.897088
37261080	chr22:37261080:C:A	2.53087e-06	-1.23322e-10	-1.29531	5.76955e-06	-1.23322e-10	-1.31756
37261206	chr22:37261206:A:G	7.60859e-05	-1.23322e-10	2.10799	0.000196047	-1.23322e-10	2.2082
37261499	chr22:37261499:C:T	1.98041e-06	-1.31691	-0.223661	5.3211e-06	-1.42569	0.0272191
37262403	chr22:37262403:T:A	1.22185e-05	-1.23322e-10	0.279082	3.04032e-05	-1.23322e-10	0.344392
37262417	chr22:37262417:C:T	1.23139e-06	-1.61296	-0.402769	2.55797e-06	-1.60245	-0.528487
37262467	chr22:37262467:G:T	8.4123e-06	-1.23322e-10	-0.0941779	2.08333e-05	-1.23322e-10	-0.0336005
37262606	chr22:37262606:G:A	4.55216e-06	-1.23322e-10	-0.708271	1.00698e-05	-1.23322e-10	-0.760612
37262659	chr22:37262659:A:G	7.21949e-07	-1.18691	-1.36277	2.38001e-06	-0.840181	-1.36287
37262754	chr22:37262754:C:T	2.79037e-06	-1.23322e-10	-1.1977	6.34561e-06	-1.23322e-10	-1.22239
37262764	chr22:37262764:T:A	4.70871e-07	-1.61499	-1.36206	1.11407e-06	-1.60236	-1.35977
37262984	chr22:37262984:G:A	2.97466e-06	-1.23322e-10	-1.13374	6.73257e-06	-1.23322e-10	-1.1632
37263015	chr22:37263015:A:G	3.17891e-06	-1.60134	0.534005	5.40807e-06	-1.60833	0.226068
37263183	chr22:37263183:G:A	8.18057e-05	0.277804	1.90267	0.000193796	0.501771	1.69488
37263247	chr22:37263247:C:T	9.76262e-07	-0.892701	-1.3552	1.9357e-06	-1.06332	-1.34636
37263266	chr22:37263266:A:C	4.52371e-06	-0.69694	-0.0176006	6.73906e-06	-1.00859	-0.153646
37263289	chr22:37263289:C:A	2.54405e-06	-1.23322e-10	-1.29012	5.82185e-06	-1.23322e-10	-1.30854
37263371	chr22:37263371:G:A	1.32413e-06	-0.607255	-1.33586	2.54853e-06	-0.81234	-1.3223
37263380	chr22:37263380:T:C	1.38083e-06	-0.583896	-1.31729	2.6582e-06	-0.792221	-1.30029
37263445	chr22:37263445:C:T	4.21465e-06	-0.785306	-3.57427e-10	7.90386e-06	-1.0028	-3.57427e-10
37263519	chr22:37263519:G:C	2.29742e-06	-0.268597	-1.12349	6.63741e-06	-0.241371	-0.936063
37263528	chr22:37263528:T:C	3.27134e-06	-1.23322e-10	-1.03867	8.38205e-06	-1.23322e-10	-0.944063
37263625	chr22:37263625:G:A	6.07655e-06	-0.419436	-3.57427e-10	1.82451e-05	-0.16626	-3.57427e-10
37263696	chr22:37263696:T:C	1.52447e-06	-0.552501	-1.24973	2.97271e-06	-0.762985	-1.2177
37263731	chr22:37263731:G:C	5.31546e-06	-1.23322e-10	-0.553253	1.28643e-05	-1.23322e-10	-0.515702
37263871	chr22:37263871:G:A	6.03418e-06	-1.23322e-10	-0.426433	1.40775e-05	-1.23322e-10	-0.425579
37264031	chr22:37264031:A:C	0.000143902	-1.23322e-10	2.74526	0.000272405	-1.23322e-10	2.53713
37264087	chr22:37264087:G:T	0.000143902	-1.23322e-10	2.74526	0.000272405	-1.23322e-10	2.53713
37264137	chr22:37264137:C:T	2.45495e-06	-0.208031	-1.11774	7.1035e-06	-0.18015	-0.929418
37264214	chr22:37264214:A:G	1.52683e-06	-0.561691	-1.23899	2.99208e-06	-0.76907	-1.20512
37264246	chr22:37264246:C:T	4.46063e-05	-1.23322e-10	1.574	0.000125108	-1.23322e-10	1.75902
37264540	chr22:37264540:C:G	6.12455e-06	-1.23322e-10	-0.411568	1.31365e-05	-1.23322e-10	-0.49476
37264661	chr22:37264661:C:A	1.86945e-06	-1.59823	-3.57427e-10	4.44176e-06	-1.5791	-3.57427e-10
37265247	chr22:37265247:C:A	1.00421e-06	-1.60999	-0.609683	2.06756e-06	-1.59428	-0.749507
37265373	chr22:37265373:G:A	3.95116e-06	-1.23322e-10	-0.849864	9.03618e-06	-1.23322e-10	-0.868918
37265578	chr22:37265578:G:A	2.18488e-06	-1.60285	0.160543	4.55748e-06	-1.61436	0.0609791
37265749	chr22:37265749:A:G	2.95947e-06	-1.23322e-10	-1.13886	6.68045e-06	-1.23322e-10	-1.17097
37265795	chr22:37265795:C:T	2.58829e-06	-1.23322e-10	-1.27288	6.38381e-06	-1.23322e-10	-1.21639
37265830	chr22:37265830:A:G	2.49848e-06	-1.23322e-10	-1.30819	5.71286e-06	-1.23322e-10	-1.32744
37266395	chr22:37266395:T:C	7.03807e-07	-1.51043	-1.06469	1.53614e-06	-1.4265	-1.21438
37266683	chr22:37266683:C:T	2.48392e-06	-1.23322e-10	-1.31404	5.76508e-06	-1.23322e-10	-1.31834
37267349	chr22:37267349:T:C	2.99802e-06	-1.0933	-0.0326242	5.64679e-06	-1.24972	-0.0893434
37267355	chr22:37267355:G:A	2.37117e-06	-1.23322e-10	-1.36049	5.56557e-06	-1.23322e-10	-1.35356
37267649	chr22:37267649:A:G	5.37186e-05	-1.23322e-10	1.75989	0.000140635	-1.23322e-10	1.87602
37267678	chr22:37267678:T:G	2.36886e-06	-1.23322e-10	-1.36146	5.549e-06	-1.23322e-10	-1.35654
37267834	chr22:37267834:G:T	5.31023e-06	-1.23322e-10	-0.554238	1.39195e-05	-1.23322e-10	-0.436864
37267932	chr22:37267932:C:G	1.1515e-05	-1.23322e-10	0.21978	2.49202e-05	-1.23322e-10	0.145523
37267947	chr22:37267947:C:T	4.98788e-07	-1.57695	-1.34249	1.09746e-06	-1.61464	-1.36252
37268169	chr22:37268169:G:A	5.69736e-07	-1.43864	-1.34781	1.31026e-06	-1.43754	-1.36239
37268198	chr22:37268198:T:C	1.21606e-05	-1.23322e-10	0.274332	2.5585e-05	-1.23322e-10	0.171852
37268282	chr22:37268282:C:T	2.39289e-06	-1.23322e-10	-1.35137	5.63601e-06	-1.23322e-10	-1.34098
37268352	chr22:37268352:A:G	2.45945e-06	-0.205131	-1.11881	6.06578e-06	-0.206307	-1.06118
37268581	chr22:37268581:C:T	2.64038e-06	-1.23322e-10	-1.25295	6.12317e-06	-1.23322e-10	-1.25807
37268582	chr22:37268582:A:G	7.18009e-07	-1.35859	-1.19655	1.50243e-06	-1.37804	-1.28503
37268702	chr22:37268702:G:A	2.37193e-06	-1.23322e-10	-1.36017	5.52119e-06	-1.23322e-10	-1.36156
37269284	chr22:37269284:T:C	5.52878e-06	-0.386025	-0.127881	1.75372e-05	-0.339506	0.133677
37269338	chr22:37269338:C:T	6.21988e-06	-0.439017	0.0428951	1.96194e-05	-0.401819	0.308181
37269384	chr22:37269384:AG:A	6.15808e-07	-1.56236	-1.14633	1.17686e-06	-1.61612	-1.29118
37269391	chr22:37269391:G:A	1.29282e-05	-1.23322e-10	0.335538	2.7101e-05	-1.23322e-10	0.229414
37269739	chr22:37269739:T:G	3.19685e-06	-0.30424	-0.757466	9.68423e-06	-0.278872	-0.520785
37269806	chr22:37269806:A:G	2.7958e-06	-1.57037	0.37462	6.11e-06	-1.47362	0.213389
37270135	chr22:37270135:A:G	2.4261e-06	-1.23322e-10	-1.33759	5.63372e-06	-1.23322e-10	-1.34139
37270476	chr22:37270476:A:T	2.48316e-06	-1.50528	0.190937	1.44504e-05	-1.00371	0.60427
37270745	chr22:37270745:C:T	6.00155e-07	-1.60321	-1.13123	1.20701e-06	-1.59947	-1.28254
37270831	chr22:37270831:G:A	1.84127e-06	-0.616747	-0.996669	5.60349e-06	-0.563862	-0.782902
37271595	chr22:37271595:T:G	8.7151e-06	-0.63648	0.577664	2.84789e-05	-0.186101	0.465111
37271795	chr22:37271795:C:T	3.72101e-06	-1.23322e-10	-0.909877	8.38613e-06	-1.23322e-10	-0.943576
37272042	chr22:37272042:G:A	2.13304e-06	-0.623288	-0.843036	6.22225e-06	-0.58607	-0.655955
37272690	chr22:37272690:T:C	2.25066e-06	-1.56574	0.153091	5.07687e-06	-1.48209	0.0366326
37273280	chr22:37273280:C:T	1.35727e-05	-1.60033	1.98451	2.70356e-05	-1.5448	1.7718
37273730	chr22:37273730:G:A	2.48723e-06	-1.23322e-10	-1.3127	5.76533e-06	-1.23322e-10	-1.31829
37273773	chr22:37273773:A:G	3.00931e-06	-1.23322e-10	-1.12216	7.43129e-06	-1.23322e-10	-1.06446
37274589	chr22:37274589:C:T	2.37795e-06	-1.23322e-10	-1.35763	5.59199e-06	-1.23322e-10	-1.34882
37274642	chr22:37274642:T:C	2.42987e-06	-1.23322e-10	-1.33603	5.67851e-06	-1.23322e-10	-1.33347
37275230	chr22:37275230:T:C	6.13059e-05	-1.23322e-10	1.892	0.000128878	-1.23322e-10	1.78871
37275636	chr22:37275636:C:T	6.9923e-07	-1.32597	-1.25567	1.86739e-06	-1.39999	-1.04562
37275855	chr22:37275855:G:A	6.59057e-07	-1.61297	-1.02784	1.4257e-06	-1.5966	-1.1189
37275876	chr22:37275876:G:A	2.85177e-06	-1.23322e-10	-1.17593	7.00096e-06	-1.23322e-10	-1.12411
37276256	chr22:37276256:G:C	4.2128e-06	-1.23322e-10	-0.785745	9.07947e-06	-1.23322e-10	-0.86414
37276407	chr22:37276407:G:A	1.75e-06	-1.4234	-0.240854	3.25962e-06	-1.37307	-0.515478
37276728	chr22:37276728:A:G	6.11289e-07	-1.35402	-1.36204	1.71858e-06	-1.16615	-1.36251
37277066	chr22:37277066:C:T	1.86676e-06	-1.61084	0.0111693	4.72781e-06	-1.60361	0.0869179
37277228	chr22:37277228:G:T	2.37611e-06	-1.23322e-10	-1.35841	5.69507e-06	-1.23322e-10	-1.33055
37277399	chr22:37277399:C:T	5.36522e-07	-1.53067	-1.31585	1.38234e-06	-1.46772	-1.27865
37277633	chr22:37277633:C:T	2.7494e-06	-1.23322e-10	-1.21249	6.20214e-06	-1.23322e-10	-1.24526
37277717	chr22:37277717:T:TG	2.58122e-06	-1.23322e-10	-1.27561	5.86784e-06	-1.23322e-10	-1.30067
37277732	chr22:37277732:T:C	2.38826e-06	-1.23322e-10	-1.35331	5.6377e-06	-1.23322e-10	-1.34068
37277740	chr22:37277740:G:A	7.05637e-07	-1.45252	-1.12001	1.69562e-06	-1.41204	-1.13007
37278044	chr22:37278044:A:G	2.59576e-06	-1.23322e-10	-1.27	5.89615e-06	-1.23322e-10	-1.29586
37278170	chr22:37278170:A:G	2.81105e-06	-1.23322e-10	-1.19031	6.81975e-06	-1.23322e-10	-1.15033
37278224	chr22:37278224:G:A	2.40295e-06	-1.23322e-10	-1.34717	5.58223e-06	-1.23322e-10	-1.35057
37278324	chr22:37278324:A:G	3.6485e-05	-1.23322e-10	1.37303	9.29003e-05	-1.23322e-10	1.46137
37278506	chr22:37278506:G:A	7.68457e-07	-1.14946	-1.33778	2.00492e-06	-1.01502	-1.35953
37278649	chr22:37278649:G:A	1.19294e-06	-0.693395	-1.35406	2.664e-06	-0.727983	-1.36234
37278719	chr22:37278719:C:T	2.02842e-05	-1.23322e-10	0.785969	5.1326e-05	-1.23322e-10	0.868042
37278927	chr22:37278927:C:A	1.20489e-05	-1.23322e-10	0.265102	2.50156e-05	-1.23322e-10	0.149343
37278947	chr22:37278947:C:T	2.36746e-06	-1.23322e-10	-1.36206	5.56487e-06	-1.23322e-10	-1.35368
37279649	chr22:37279649:G:A	6.7917e-06	-1.23322e-10	-0.308171	1.87426e-05	-1.23322e-10	-0.139354
37279756	chr22:37279756:G:A	6.06409e-06	-1.23322e-10	-0.421488	1.47715e-05	-1.23322e-10	-0.377458
37280038	chr22:37280038:A:T	5.69294e-06	-1.23322e-10	-0.484645	1.55958e-05	-1.23322e-10	-0.323154
37280243	chr22:37280243:C:G	4.85951e-06	-1.23322e-10	-0.642935	1.08909e-05	-1.23322e-10	-0.682232
37280419	chr22:37280419:C:T	2.39447e-06	-1.35071	-3.57427e-10	5.17881e-06	-1.42558	-3.57427e-10
37280626	chr22:37280626:C:G	6.48529e-07	-1.42551	-1.23142	1.50127e-06	-1.45222	-1.21162
37280770	chr22:37280770:T:C	5.53135e-06	-1.23322e-10	-0.51344	1.12066e-05	-1.23322e-10	-0.653648
37281258	chr22:37281258:A:C	2.26343e-05	-1.23322e-10	0.895595	5.40394e-05	-1.23322e-10	0.919558
37281360	chr22:37281360:C:T	4.98931e-06	-1.23322e-10	-0.616575	1.23519e-05	-1.23322e-10	-0.556343
37281363	chr22:37281363:T:C	1.48253e-06	-0.564268	-1.26585	4.97554e-06	-0.129358	-1.33626
37281449	chr22:37281449:C:T	1.84356e-06	-0.606538	-1.00564	4.25963e-06	-0.535773	-1.0852
37281908	chr22:37281908:C:A	5.76854e-07	-1.61342	-1.16062	1.38492e-06	-1.61589	-1.12862
37281941	chr22:37281941:G:A	3.38164e-06	-1.23322e-10	-1.00551	7.92665e-06	-1.23322e-10	-0.999924
37282337	chr22:37282337:A:G	1.48209e-06	-0.505783	-1.32464	3.64157e-06	-0.428732	-1.34901
37282354	chr22:37282354:ACT:A	2.42265e-06	-1.33901	-3.57427e-10	5.49844e-06	-1.36569	-3.57427e-10
37282490	chr22:37282490:T:C	1.9074e-06	-1.57813	-3.57427e-10	4.3731e-06	-1.59468	-3.57427e-10
37282510	chr22:37282510:A:G	2.48227e-06	-0.230567	-1.08413	1.07278e-05	0.252253	-0.949567
37282773	chr22:37282773:C:T	5.60898e-06	0.758996	-1.2585	1.32673e-05	0.822015	-1.30687
37282796	chr22:37282796:C:T	4.62734e-06	0.609104	-1.301	1.1053e-05	0.669375	-1.33683
37283186	chr22:37283186:T:TAG	1.8621e-06	-0.536878	-1.06529	4.09663e-06	-0.486625	-1.17337
37283349	chr22:37283349:T:A	4.02206e-06	-0.288923	-0.543157	7.32388e-06	-0.266942	-0.812074
37283602	chr22:37283602:C:G	1.82309e-05	-1.23322e-10	0.679246	4.72068e-05	-1.23322e-10	0.784383
37283665	chr22:37283665:G:T	1.38446e-06	-0.540812	-1.35775	3.26854e-06	-0.524641	-1.36117
37283666	chr22:37283666:A:T	1.4043e-06	-0.524245	-1.36009	3.3189e-06	-0.508139	-1.36238
37283813	chr22:37283813:T:C	5.57937e-06	-0.303452	-0.201345	1.09927e-05	-0.354862	-0.318062
37283831	chr22:37283831:C:T	1.03399e-05	0.11214	-3.57427e-10	2.27918e-05	0.0562452	-3.57427e-10
37283905	chr22:37283905:T:C	2.3437e-06	-1.37214	-3.57427e-10	6.3894e-06	-1.21551	-3.57427e-10
37283907	chr22:37283907:C:T	7.16295e-06	0.968992	-1.22394	1.91947e-05	1.11119	-1.22671
37283911	chr22:37283911:C:T	4.29033e-06	-1.23322e-10	-0.767508	1.10251e-05	-1.23322e-10	-0.66998
37284086	chr22:37284086:G:A	6.03769e-07	-1.40989	-1.31855	1.34912e-06	-1.41871	-1.35199
37284173	chr22:37284173:G:A	3.89338e-06	-1.23322e-10	-0.864594	9.98465e-06	-1.23322e-10	-0.769106
37284206	chr22:37284206:C:T	3.22022e-06	-1.23322e-10	-1.05442	7.57193e-06	-1.23322e-10	-1.04571
37284380	chr22:37284380:G:A	2.66463e-06	-1.23322e-10	-1.24381	6.50998e-06	-1.23322e-10	-1.19682
37284667	chr22:37284667:C:T	2.57154e-05	-1.23322e-10	1.02322	5.65481e-05	-1.23322e-10	0.964937
37284759	chr22:37284759:G:A	3.01417e-06	-1.23322e-10	-1.12055	7.89514e-06	-1.23322e-10	-1.00391
37284957	chr22:37284957:G:A	8.69638e-07	-1.24889	-1.11466	2.27e-06	-1.21532	-1.03506
37285374	chr22:37285374:A:G	2.4585e-06	-1.23322e-10	-1.32432	5.62525e-06	-1.23322e-10	-1.34289
37285397	chr22:37285397:T:G	3.40388e-06	-1.23322e-10	-0.998957	8.53847e-06	-1.23322e-10	-0.925573
37285648	chr22:37285648:T:C	1.03867e-05	-1.23322e-10	0.116658	1.94868e-05	-1.23322e-10	-0.100415
37285703	chr22:37285703:A:G	2.38984e-06	-1.23322e-10	-1.35265	5.53145e-06	-1.23322e-10	-1.3597
37285848	chr22:37285848:C:T	2.68337e-06	-1.23322e-10	-1.2368	6.11905e-06	-1.23322e-10	-1.25875
37285870	chr22:37285870:AC:A	2.37601e-06	-1.23322e-10	-1.35845	5.53237e-06	-1.23322e-10	-1.35954
37285945	chr22:37285945:G:A	6.00323e-06	-1.30023	0.868658	1.01299e-05	-0.998545	0.243878
37286330	chr22:37286330:A:G	5.57076e-07	-1.55214	-1.25679	1.28742e-06	-1.55812	-1.2594
37286533	chr22:37286533:C:T	2.7719e-06	-1.23322e-10	-1.20434	6.53026e-06	-1.23322e-10	-1.19371
37286658	chr22:37286658:G:A	5.36158e-07	-1.51778	-1.32942	1.21737e-06	-1.527	-1.34646
37286703	chr22:37286703:G:C	2.30351e-05	-1.23322e-10	0.913145	4.93379e-05	-1.23322e-10	0.828538
37286784	chr22:37286784:A:G	1.34585e-06	-1.06113	-0.865712	3.82432e-06	-0.850954	-0.877821
37286790	chr22:37286790:G:A	2.69026e-06	-1.23322e-10	-1.23424	6.3437e-06	-1.23322e-10	-1.22269
37286923	chr22:37286923:C:T	1.28309e-06	-0.992257	-0.982342	3.72347e-06	-0.770935	-0.984564
37286929	chr22:37286929:C:T	2.47098e-06	-1.23322e-10	-1.31926	5.87114e-06	-1.23322e-10	-1.30011
37286969	chr22:37286969:A:G	1.28579e-06	-0.947655	-1.02485	3.63662e-06	-0.644327	-1.13477
37287177	chr22:37287177:A:G	1.23998e-06	-0.992138	-1.01664	3.59967e-06	-0.770678	-1.01863
37287239	chr22:37287239:G:C	1.26983e-06	-0.949474	-1.03552	3.71223e-06	-0.721139	-1.03738
37287335	chr22:37287335:T:C	1.21078e-06	-1.01427	-1.01834	3.50153e-06	-0.796236	-1.02072
37287352	chr22:37287352:C:A	1.15577e-06	-1.49502	-0.584089	2.34891e-06	-1.3414	-0.874804
37287642	chr22:37287642:C:T	8.53505e-07	-1.18746	-1.19482	2.47286e-06	-0.861607	-1.30317
37287898	chr22:37287898:T:C	1.29925e-06	-0.80059	-1.16149	3.71716e-06	-0.676665	-1.08053
37288148	chr22:37288148:C:T	1.33568e-06	-0.967526	-0.96691	3.90532e-06	-0.747375	-0.960439
37288410	chr22:37288410:CA:C	2.41102e-06	-1.23322e-10	-1.34382	5.54431e-06	-1.23322e-10	-1.35738
37288510	chr22:37288510:T:G	2.43869e-06	-1.23322e-10	-1.33241	5.59304e-06	-1.23322e-10	-1.34863
37289344	chr22:37289344:G:A	1.13259e-05	-1.23322e-10	0.203223	3.14587e-05	-1.23322e-10	0.378521
37289359	chr22:37289359:T:C	2.47169e-06	-0.836094	-0.482876	7.53222e-06	-0.701831	-0.349135
37289597	chr22:37289597:G:C	5.01251e-06	-1.23322e-10	-0.611936	1.2187e-05	-1.23322e-10	-0.569786
37289698	chr22:37289698:G:A	1.70145e-06	-0.92956	-0.762835	5.0115e-06	-0.697274	-0.761147
37289855	chr22:37289855:G:A	1.61532e-06	-0.943622	-0.800717	4.9362e-06	-0.678865	-0.794693
37289872	chr22:37289872:G:A	2.56342e-06	-1.23322e-10	-1.28253	6.02753e-06	-1.23322e-10	-1.27382
37290072	chr22:37290072:C:G	1.19441e-06	-1.08296	-0.963256	3.4318e-06	-0.87703	-0.960039
37290081	chr22:37290081:G:A	3.26592e-06	-1.23322e-10	-1.04033	8.7749e-06	-1.23322e-10	-0.898259
37290224	chr22:37290224:C:T	2.43638e-06	-1.23322e-10	-1.33336	6.06847e-06	-1.23322e-10	-1.26705
37290251	chr22:37290251:A:C	2.44599e-06	-1.23322e-10	-1.32942	5.66805e-06	-1.23322e-10	-1.33531
37290669	chr22:37290669:T:C	8.14629e-07	-1.07889	-1.35001	2.2397e-06	-0.924997	-1.33881
37290741	chr22:37290741:C:T	5.01251e-06	-1.23322e-10	-0.611936	1.2187e-05	-1.23322e-10	-0.569786
37290861	chr22:37290861:G:A	1.86355e-06	-1.60139	-3.57427e-10	4.34925e-06	-1.60015	-3.57427e-10
37290946	chr22:37290946:G:T	8.27779e-07	-1.5296	-0.883283	1.96171e-06	-1.54306	-0.853278
37291222	chr22:37291222:TGGATAGGTGG:T	3.17006e-06	-1.23322e-10	-1.07012	8.46777e-06	-1.23322e-10	-0.933888
37291381	chr22:37291381:C:T	1.93355e-05	-1.23322e-10	0.738069	4.16519e-05	-1.23322e-10	0.659192
37291435	chr22:37291435:A:G	2.65069e-06	-1.23322e-10	-1.24905	6.39063e-06	-1.23322e-10	-1.21532
37291464	chr22:37291464:C:T	2.43769e-06	-1.23322e-10	-1.33282	5.64703e-06	-1.23322e-10	-1.33903
37291807	chr22:37291807:A:G	3.15944e-06	-1.23322e-10	-1.07348	7.0023e-06	-1.23322e-10	-1.12392
37291882	chr22:37291882:A:G	2.52899e-06	-1.23322e-10	-1.29605	6.07445e-06	-1.23322e-10	-1.26606
37292063	chr22:37292063:C:T	5.44232e-07	-1.47731	-1.35494	1.41714e-06	-1.36416	-1.35736
37292275	chr22:37292275:G:A	9.03107e-06	-1.23322e-10	-0.0232018	1.92152e-05	-1.23322e-10	-0.114451
37292515	chr22:37292515:A:C	3.89375e-06	-1.23322e-10	-0.864499	8.77069e-06	-1.23322e-10	-0.89874
37293065	chr22:37293065:A:G	2.36954e-06	-1.23322e-10	-1.36118	5.52661e-06	-1.23322e-10	-1.36058
37293092	chr22:37293092:A:G	1.92818e-06	-1.5673	-3.57427e-10	4.83589e-06	-1.49409	-3.57427e-10
37293334	chr22:37293334:G:A	2.36979e-06	-1.23322e-10	-1.36107	5.52729e-06	-1.23322e-10	-1.36046
37293364	chr22:37293364:T:C	2.43991e-06	-1.33191	-3.57427e-10	6.49159e-06	-1.19965	-3.57427e-10
37293387	chr22:37293387:A:G	1.35311e-05	-1.23322e-10	0.381114	2.84686e-05	-1.23322e-10	0.278645
37293393	chr22:37293393:AC:A	1.7581e-06	-1.35746	-0.30218	3.74965e-06	-1.10634	-0.642149
37293895	chr22:37293895:C:T	3.48685e-06	-1.23322e-10	-0.974874	9.47857e-06	-1.23322e-10	-0.821122
37294035	chr22:37294035:A:G	2.41322e-06	-1.23322e-10	-1.34291	5.91743e-06	-1.23322e-10	-1.29225
37294642	chr22:37294642:G:T	2.48815e-06	-1.23322e-10	-1.31233	5.75608e-06	-1.23322e-10	-1.3199
37294945	chr22:37294945:C:T	4.78511e-06	-1.23322e-10	-0.658364	1.05368e-05	-1.23322e-10	-0.715277
37295099	chr22:37295099:G:A	1.8605e-06	-1.60303	-3.57427e-10	4.29971e-06	-1.61161	-3.57427e-10
37295274	chr22:37295274:T:G	1.36232e-06	-0.778387	-1.13629	4.40587e-06	-0.392356	-1.19486
37295287	chr22:37295287:A:T	2.42726e-06	-1.23322e-10	-1.33711	5.55696e-06	-1.23322e-10	-1.3551
37295553	chr22:37295553:C:T	2.83385e-06	-1.23322e-10	-1.18224	6.28797e-06	-1.23322e-10	-1.23152
37295577	chr22:37295577:A:G	2.29638e-06	-0.313568	-1.07897	7.10261e-06	-0.121717	-0.987976
37295866	chr22:37295866:A:G	1.6966e-06	-0.597255	-1.09799	5.62037e-06	-0.103495	-1.24026
37295983	chr22:37295983:G:A	3.74867e-06	-1.23322e-10	-0.902471	8.45303e-06	-1.23322e-10	-0.93563
37296051	chr22:37296051:A:G	5.48628e-06	-1.23322e-10	-0.521623	1.52379e-05	-1.23322e-10	-0.346371
37296395	chr22:37296395:G:C	8.24863e-06	-1.23322e-10	-0.113826	2.10081e-05	-1.23322e-10	-0.025246
37296669	chr22:37296669:G:A	2.99844e-06	-1.23322e-10	-1.12578	7.12895e-06	-1.23322e-10	-1.10599
37296778	chr22:37296778:C:T	2.37613e-06	-1.23322e-10	-1.3584	5.57748e-06	-1.23322e-10	-1.35142
37296796	chr22:37296796:C:T	1.83904e-06	-1.61463	-3.57427e-10	4.35429e-06	-1.59899	-3.57427e-10
37296933	chr22:37296933:C:G	1.68672e-05	-1.51405	2.11555	3.42486e-05	-1.5337	1.99719
37296970	chr22:37296970:G:A	2.35367e-06	-0.549429	-0.818466	7.37303e-06	-0.0361213	-1.0362
37297058	chr22:37297058:A:C	2.37446e-06	-1.23322e-10	-1.3591	5.57106e-06	-1.23322e-10	-1.35257
37297373	chr22:37297373:A:G	3.10199e-06	-1.23322e-10	-1.09183	8.24728e-06	-1.23322e-10	-0.960271
37297455	chr22:37297455:C:T	4.29101e-06	-1.23322e-10	-0.767352	9.6602e-06	-1.23322e-10	-0.802141
37297591	chr22:37297591:C:T	2.00116e-05	-1.23322e-10	0.772437	4.27363e-05	-1.23322e-10	0.684894
37297648	chr22:37297648:A:C	2.04864e-05	-1.23322e-10	0.795887	4.36956e-05	-1.23322e-10	0.707093
37297720	chr22:37297720:A:C	3.21384e-06	-1.23322e-10	-1.05641	8.4959e-06	-1.23322e-10	-0.930571
37297923	chr22:37297923:A:T	9.2039e-06	-1.23322e-10	-0.00424568	2.01375e-05	-1.23322e-10	-0.0675735
37298182	chr22:37298182:C:T	2.38257e-06	-1.23322e-10	-1.35569	5.52346e-06	-1.23322e-10	-1.36115
37298236	chr22:37298236:A:G	1.61006e-06	-0.615964	-1.13164	4.10423e-06	-0.455157	-1.20298
37298354	chr22:37298354:G:A	1.81187e-05	-1.23322e-10	0.673072	3.90457e-05	-1.23322e-10	0.594577
37298367	chr22:37298367:C:T	2.37705e-06	-1.23322e-10	-1.35801	5.58137e-06	-1.23322e-10	-1.35072
37298690	chr22:37298690:G:C	2.43071e-06	-1.33569	-3.57427e-10	5.41583e-06	-1.38083	-3.57427e-10
37298931	chr22:37298931:A:G	3.09146e-06	-1.54107	0.445837	6.69732e-06	-1.55933	0.390878
37299017	chr22:37299017:G:A	2.75444e-06	-1.23322e-10	-1.21066	6.30045e-06	-1.23322e-10	-1.22953
37299215	chr22:37299215:T:C	2.19434e-06	-0.652224	-0.785768	6.58294e-06	-0.451864	-0.733809
37299371	chr22:37299371:C:T	2.46856e-06	-1.23322e-10	-1.32024	5.88641e-06	-1.23322e-10	-1.29751
37299666	chr22:37299666:T:C	2.46976e-06	-1.23322e-10	-1.31975	5.71676e-06	-1.23322e-10	-1.32675
37299818	chr22:37299818:A:G	3.21105e-06	-1.23322e-10	-1.05728	7.72846e-06	-1.23322e-10	-1.02525
37300514	chr22:37300514:A:G	1.18647e-06	-0.690698	-1.36219	3.6564e-06	-0.413458	-1.36022
37300529	chr22:37300529:C:T	3.70949e-06	-0.912979	-3.57427e-10	1.12448e-05	-0.650251	-3.57427e-10
37300616	chr22:37300616:G:A	3.72327e-05	-1.23322e-10	1.39331	9.00549e-05	-1.23322e-10	1.43026
37300865	chr22:37300865:G:A	3.48665e-05	-1.23322e-10	1.32765	6.52614e-05	-1.23322e-10	1.10825
37301233	chr22:37301233:C:T	1.53421e-05	0.506726	-3.57427e-10	2.64831e-05	0.206351	-3.57427e-10
37301440	chr22:37301440:C:T	2.50888e-06	-1.23322e-10	-1.30403	5.79981e-06	-1.23322e-10	-1.31233
37302219	chr22:37302219:T:C	5.05434e-06	-1.23322e-10	-0.603626	1.02574e-05	-1.23322e-10	-0.742156
37302626	chr22:37302626:A:G	6.30734e-07	-1.43436	-1.25038	1.50132e-06	-1.42557	-1.23824
37302792	chr22:37302792:G:A	4.4163e-06	-1.23322e-10	-0.738571	9.58289e-06	-1.23322e-10	-0.810176
37303027	chr22:37303027:G:A	2.37636e-06	-1.23322e-10	-1.3583	5.52075e-06	-1.23322e-10	-1.36164
37303118	chr22:37303118:GGCCTCAAAGCCCAA:G	2.70917e-06	-1.23322e-10	-1.22723	6.11759e-06	-1.23322e-10	-1.25899
37303127	chr22:37303127:G:A	2.15006e-06	-0.116059	-1.34232	5.82423e-06	0.0488639	-1.35699
37303221	chr22:37303221:G:C	3.01842e-06	-1.23322e-10	-1.11914	6.60366e-06	-1.23322e-10	-1.18253
37303336	chr22:37303336:T:C	1.64812e-06	-0.650832	-1.07341	4.06033e-06	-0.514988	-1.1539
37303435	chr22:37303435:C:T	0.000108463	2.46254	-3.57427e-10	0.000251562	2.45754	-3.57427e-10
37303765	chr22:37303765:A:G	1.73906e-06	-0.607896	-1.06263	4.30067e-06	-0.467248	-1.14414
37304136	chr22:37304136:T:C	1.47961e-06	-0.682331	-1.14977	3.64637e-06	-0.556369	-1.22005
37304559	chr22:37304559:G:A	4.0812e-06	-1.23322e-10	-0.817481	1.09177e-05	-1.23322e-10	-0.679767
37305166	chr22:37305166:T:C	2.72571e-06	-1.23322e-10	-1.22114	6.04954e-06	-1.23322e-10	-1.27017
37305332	chr22:37305332:G:A	9.17629e-07	-1.54637	-0.763464	2.14661e-06	-1.55075	-0.755513
37306047	chr22:37306047:C:T	5.76684e-06	-1.23322e-10	-0.471748	1.55183e-05	-1.23322e-10	-0.328133
37306243	chr22:37306243:TC:T	2.46357e-06	-1.23322e-10	-1.32226	5.92665e-06	-1.23322e-10	-1.2907
37306706	chr22:37306706:G:A	2.55729e-06	-1.42084	0.135914	5.61705e-06	-1.45086	0.106508
37306861	chr22:37306861:T:C	1.06294e-05	0.139754	-3.57427e-10	2.35824e-05	0.0903455	-3.57427e-10
37307430	chr22:37307430:C:T	4.77417e-06	-0.660652	-3.57427e-10	1.01671e-05	-0.751	-3.57427e-10
37307488	chr22:37307488:C:T	3.22696e-06	-0.33474	-0.717594	9.99061e-06	0.164894	-0.933403
37307522	chr22:37307522:G:A	2.52468e-06	-1.23322e-10	-1.29776	5.7978e-06	-1.23322e-10	-1.31268
37307832	chr22:37307832:T:C	3.66172e-06	-1.23322e-10	-0.92594	9.23698e-06	-1.23322e-10	-0.84694
37307908	chr22:37307908:A:G	5.37569e-06	-1.23322e-10	-0.541987	1.15387e-05	-1.23322e-10	-0.62445
37307916	chr22:37307916:C:T	2.47182e-06	-1.31892	-3.57427e-10	6.12585e-06	-1.25764	-3.57427e-10
37308041	chr22:37308041:C:T	3.72564e-06	-1.23322e-10	-0.908635	9.41488e-06	-1.23322e-10	-0.827863
37308048	chr22:37308048:GACCCC:G	5.29545e-07	-1.49716	-1.36245	1.23614e-06	-1.49534	-1.36282
37308249	chr22:37308249:C:T	2.36584e-06	-1.23322e-10	-1.36274	5.5143e-06	-1.23322e-10	-1.36281
37308255	chr22:37308255:T:G	2.49566e-06	-1.23322e-10	-1.30932	6.17574e-06	-1.23322e-10	-1.24953
37308354	chr22:37308354:T:G	2.40484e-06	-1.23322e-10	-1.34639	5.66736e-06	-1.23322e-10	-1.33543
37308461	chr22:37308461:TAA:T	1.18537e-06	-1.35543	-0.698382	2.59553e-06	-1.33021	-0.786158
37308586	chr22:37308586:A:G	8.44221e-07	-1.51083	-0.882388	1.93339e-06	-1.50602	-0.904862
37308611	chr22:37308611:TG:T	3.84493e-06	-0.877118	-3.57427e-10	9.98807e-06	-0.768764	-3.57427e-10
37308623	chr22:37308623:T:C	2.27864e-06	-1.40029	-3.57427e-10	5.60245e-06	-1.34695	-3.57427e-10
37308626	chr22:37308626:ATGTC:A	2.36926e-06	-1.23322e-10	-1.3613	5.51537e-06	-1.23322e-10	-1.36262
37308747	chr22:37308747:T:C	3.72466e-06	-1.23322e-10	-0.908898	8.44617e-06	-1.23322e-10	-0.936443
37308768	chr22:37308768:G:A	3.77724e-06	-1.23322e-10	-0.894878	8.5446e-06	-1.23322e-10	-0.924856
37308835	chr22:37308835:TAA:T	2.56919e-06	-1.23322e-10	-1.28028	5.99366e-06	-1.23322e-10	-1.27945
37308871	chr22:37308871:TGC:T	4.59065e-06	-0.901733	0.201882	1.14007e-05	-0.775893	0.139411
37308888	chr22:37308888:G:A	2.37565e-06	-1.23322e-10	-1.3586	5.51592e-06	-1.23322e-10	-1.36252
37309898	chr22:37309898:G:GAC	2.54579e-06	-1.23322e-10	-1.28943	5.96445e-06	-1.23322e-10	-1.28434
37310183	chr22:37310183:C:T	1.01594e-05	-1.23322e-10	0.0945242	2.07179e-05	-1.23322e-10	-0.0391584
37310908	chr22:37310908:C:T	2.43335e-06	-1.23322e-10	-1.3346	5.59283e-06	-1.23322e-10	-1.34867
37311099	chr22:37311099:C:T	9.08847e-06	-1.61345	1.59658	1.86507e-05	-1.61582	1.47154
37311328	chr22:37311328:A:G	2.73658e-06	-1.23322e-10	-1.21716	6.40593e-06	-1.23322e-10	-1.21293
37311753	chr22:37311753:C:T	2.48833e-06	-1.23322e-10	-1.31226	5.65846e-06	-1.23322e-10	-1.337
37311859	chr22:37311859:CAG:C	2.16383e-06	-0.368718	-1.08327	4.59298e-06	-0.417681	-1.12795
37311921	chr22:37311921:C:T	3.74758e-06	-0.348721	-0.554041	7.61729e-06	-0.370902	-0.668833
37311941	chr22:37311941:G:A	5.84103e-06	-1.56919	1.11023	1.21067e-05	-1.58234	1.00595
37311963	chr22:37311963:T:C	1.99227e-06	-0.437467	-1.09713	4.24889e-06	-0.481213	-1.14228
37312347	chr22:37312347:C:T	3.52888e-06	-0.962893	-3.57427e-10	9.17161e-06	-0.854042	-3.57427e-10
37312606	chr22:37312606:C:T	6.01679e-06	-1.48207	1.05275	1.23933e-05	-1.5092	0.9562
37313016	chr22:37313016:T:C	7.98056e-06	-1.23322e-10	-0.146864	1.61609e-05	-1.23322e-10	-0.287561
37313232	chr22:37313232:T:G	2.36584e-06	-1.23322e-10	-1.36274	5.53039e-06	-1.23322e-10	-1.3599
37313298	chr22:37313298:T:C	2.45692e-06	-1.23322e-10	-1.32496	5.56783e-06	-1.23322e-10	-1.35315
37313495	chr22:37313495:T:C	2.81706e-06	-1.23322e-10	-1.18818	6.73145e-06	-1.23322e-10	-1.16336
37313579	chr22:37313579:C:T	3.32481e-06	-1.23322e-10	-1.02246	7.47204e-06	-1.23322e-10	-1.05899
37314090	chr22:37314090:C:T	1.30161e-05	1.36291	-1.0206	2.62808e-05	1.24359	-1.0449
37314136	chr22:37314136:G:A	1.32928e-05	1.34057	-0.977226	2.67506e-05	1.22052	-1.00412
37314254	chr22:37314254:G:A	1.41353e-05	1.40351	-0.97871	2.85007e-05	1.28544	-1.00567
37314473	chr22:37314473:T:C	1.58884e-05	1.41932	-0.877606	3.19037e-05	1.30039	-0.907819
37314658	chr22:37314658:T:C	2.36662e-06	-1.23322e-10	-1.36241	5.51581e-06	-1.23322e-10	-1.36254
37314694	chr22:37314694:G:A	6.79177e-06	-1.53344	1.22527	1.42198e-05	-1.54973	1.13421
37314798	chr22:37314798:C:T	6.3847e-06	0.897495	-1.26746	9.04226e-06	0.479471	-1.34772
37314799	chr22:37314799:C:T	2.3981e-06	-1.23322e-10	-1.3492	5.6474e-06	-1.23322e-10	-1.33896
37314802	chr22:37314802:C:A	2.00802e-06	-1.52672	-3.57427e-10	4.73342e-06	-1.51551	-3.57427e-10
37314910	chr22:37314910:C:T	3.3018e-06	-1.23322e-10	-1.0294	7.52468e-06	-1.23322e-10	-1.05197
37315037	chr22:37315037:C:G	1.38972e-05	1.45372	-1.04591	2.79295e-05	1.33128	-1.07176
37315252	chr22:37315252:CAT:C	3.58533e-06	-1.23322e-10	-0.947022	8.05237e-06	-1.23322e-10	-0.984188
37315316	chr22:37315316:AAGAG:A	3.33903e-06	-1.23322e-10	-1.01819	7.60412e-06	-1.23322e-10	-1.04147
37315333	chr22:37315333:C:T	2.36577e-06	-1.23322e-10	-1.36277	5.52722e-06	-1.23322e-10	-1.36047
37315411	chr22:37315411:G:A	4.57319e-06	-1.23322e-10	-0.703663	9.81267e-06	-1.23322e-10	-0.78648
37315646	chr22:37315646:G:A	2.3778e-06	-1.23322e-10	-1.3577	5.57929e-06	-1.23322e-10	-1.35109
37315753	chr22:37315753:C:G	1.97933e-05	1.62295	-0.861481	3.65904e-05	1.28838	-0.758749
37315941	chr22:37315941:G:A	1.14365e-06	-1.38649	-0.703152	2.86288e-06	-1.51826	-0.50007
37315981	chr22:37315981:A:G	1.00273e-05	1.42187	-1.34043	1.7076e-05	1.07283	-1.30531
37316371	chr22:37316371:C:T	1.22271e-05	1.44755	-1.16777	2.25745e-05	1.16091	-1.11424
37316920	chr22:37316920:C:A	4.37244e-06	-1.23322e-10	-0.748552	9.77375e-06	-1.23322e-10	-0.790455
37316991	chr22:37316991:C:T	6.1201e-06	-1.23322e-10	-0.412295	1.29082e-05	-1.23322e-10	-0.512293
37317007	chr22:37317007:C:A	1.15354e-05	0.221546	-3.57427e-10	1.61217e-05	-0.289988	-3.57427e-10
37317085	chr22:37317085:A:T	2.58451e-06	-1.23322e-10	-1.27434	6.18561e-06	-1.23322e-10	-1.24793
37317205	chr22:37317205:A:G	6.27703e-06	0.869345	-1.25632	8.93967e-06	0.463904	-1.34356
37317233	chr22:37317233:C:A	2.58094e-06	-1.23322e-10	-1.27572	6.17495e-06	-1.23322e-10	-1.24965
37317234	chr22:37317234:G:A	2.85736e-06	-1.23322e-10	-1.17398	6.41576e-06	-1.23322e-10	-1.2114
37317571	chr22:37317571:G:A	2.36554e-06	-1.23322e-10	-1.36287	5.5244e-06	-1.23322e-10	-1.36098
37317588	chr22:37317588:T:C	5.14077e-06	0.666957	-1.25363	1.05675e-05	0.465725	-1.17809
37317641	chr22:37317641:C:T	4.314e-06	0.514991	-1.277	8.91005e-06	0.324327	-1.2073
37317772	chr22:37317772:G:A	4.71025e-06	0.568188	-1.24232	9.84003e-06	0.378383	-1.16208
37317791	chr22:37317791:G:T	3.5273e-06	-1.23322e-10	-0.96334	7.75347e-06	-1.23322e-10	-1.02201
37317959	chr22:37317959:A:G	2.53493e-06	-1.23322e-10	-1.29371	5.80609e-06	-1.23322e-10	-1.31125
37317982	chr22:37317982:G:A	2.54331e-06	-1.23322e-10	-1.29041	5.82252e-06	-1.23322e-10	-1.30842
37318135	chr22:37318135:C:T	1.45778e-05	-1.61561	2.07124	3.27291e-05	-1.61287	2.03097
37318178	chr22:37318178:C:T	2.37269e-06	-1.23322e-10	-1.35985	5.58964e-06	-1.23322e-10	-1.34924
37318370	chr22:37318370:G:A	2.36557e-06	-1.23322e-10	-1.36285	5.5418e-06	-1.23322e-10	-1.35784
37318385	chr22:37318385:A:G	4.14936e-06	-0.800918	-3.57427e-10	1.46814e-05	-0.383572	-3.57427e-10
37318612	chr22:37318612:G:A	2.7613e-06	-1.23322e-10	-1.20817	6.24872e-06	-1.23322e-10	-1.23778
37319064	chr22:37319064:G:A	0.000482202	1.1394	2.81509	0.00133237	1.50579	2.61877
37319314	chr22:37319314:C:T	3.33711e-06	-1.23322e-10	-1.01877	7.72321e-06	-1.23322e-10	-1.02593
37319357	chr22:37319357:G:C	2.74324e-06	-1.21473	-3.57427e-10	7.29761e-06	-1.08261	-3.57427e-10
37319426	chr22:37319426:G:A	9.70854e-06	-1.23322e-10	0.0491328	2.18308e-05	-1.23322e-10	0.0131656
37319503	chr22:37319503:G:A	7.71048e-06	1.08108	-1.26237	2.28586e-05	1.27166	-1.21249
37319585	chr22:37319585:A:G	3.19516e-06	-1.23322e-10	-1.06224	6.88481e-06	-1.23322e-10	-1.14084
37319704	chr22:37319704:C:T	4.05515e-06	-1.23322e-10	-0.823886	1.03156e-05	-1.23322e-10	-0.736499
37320045	chr22:37320045:C:T	2.38526e-06	-1.23322e-10	-1.35457	5.53006e-06	-1.23322e-10	-1.35996
37320067	chr22:37320067:G:A	3.65818e-06	-1.23322e-10	-0.926907	8.06033e-06	-1.23322e-10	-0.983201
37320089	chr22:37320089:A:G	6.79133e-06	-0.23618	-0.0720463	2.32433e-05	0.265978	-0.190117
37320102	chr22:37320102:C:T	2.95617e-06	-1.23322e-10	-1.13998	6.53357e-06	-1.23322e-10	-1.1932
37320289	chr22:37320289:T:C	6.04587e-06	-1.23322e-10	-0.424498	1.28302e-05	-1.23322e-10	-0.518351
37320379	chr22:37320379:G:C	8.38858e-07	-1.22728	-1.17231	1.34466e-06	-1.52918	-1.24483
37320419	chr22:37320419:G:A	2.59646e-06	-1.23322e-10	-1.26972	6.23667e-06	-1.23322e-10	-1.23971
37320596	chr22:37320596:C:T	2.28831e-05	1.84552	-0.938999	5.35172e-05	2.0046	-1.09475
37320668	chr22:37320668:G:A	1.61534e-05	-1.23322e-10	0.558257	4.88376e-05	-1.23322e-10	0.818345
37320884	chr22:37320884:T:C	3.40064e-06	-1.23322e-10	-0.99991	7.37965e-06	-1.23322e-10	-1.07143
37321215	chr22:37321215:G:A	3.61988e-06	-1.23322e-10	-0.937433	9.4941e-06	-1.23322e-10	-0.819484
37321272	chr22:37321272:A:G	5.17226e-07	-1.60485	-1.2783	1.27451e-06	-1.56423	-1.26337
37321325	chr22:37321325:G:A	3.24316e-06	-1.23322e-10	-1.04732	7.10195e-06	-1.23322e-10	-1.10979
37321379	chr22:37321379:A:G	4.77693e-07	-1.59977	-1.36289	1.16822e-06	-1.55233	-1.36235
37321662	chr22:37321662:C:A	3.23553e-06	-1.23322e-10	-1.04968	7.21964e-06	-1.23322e-10	-1.09335
37321669	chr22:37321669:A:G	2.59754e-06	-1.23322e-10	-1.26931	6.00032e-06	-1.23322e-10	-1.27834
37321778	chr22:37321778:A:T	2.66708e-06	-1.20696	-0.0359301	7.83217e-06	-0.775254	-0.236662
37321905	chr22:37321905:T:C	7.68027e-07	-1.6158	-0.872005	1.63547e-06	-1.53519	-1.04303
37322022	chr22:37322022:C:G	2.36602e-06	-1.23322e-10	-1.36266	5.51418e-06	-1.23322e-10	-1.36283
37322084	chr22:37322084:G:A	3.85007e-06	-1.23322e-10	-0.875781	8.53395e-06	-1.23322e-10	-0.926103
37322383	chr22:37322383:G:A	8.25134e-06	-1.23322e-10	-0.113497	1.71962e-05	-1.23322e-10	-0.225468
37322773	chr22:37322773:C:G	2.80225e-06	-1.23322e-10	-1.19345	6.4342e-06	-1.23322e-10	-1.20853
37322821	chr22:37322821:T:G	3.61781e-06	-1.23322e-10	-0.938003	8.05276e-06	-1.23322e-10	-0.98414
37322866	chr22:37322866:A:G	7.9784e-06	-0.645469	0.498334	2.83583e-05	-0.158984	0.43375
37323428	chr22:37323428:A:G	7.85025e-06	-0.685085	0.521758	2.74892e-05	-0.213497	0.457134
37323465	chr22:37323465:C:T	6.87451e-06	-1.23322e-10	-0.296053	1.70671e-05	-1.23322e-10	-0.233
37324221	chr22:37324221:T:C	3.16931e-06	-1.23322e-10	-1.07036	7.44722e-06	-1.23322e-10	-1.06231
37324251	chr22:37324251:C:T	8.30254e-06	-0.716303	0.608992	2.88235e-05	-0.254579	0.545614
37325017	chr22:37325017:A:G	2.58867e-06	-1.23322e-10	-1.27273	5.99573e-06	-1.23322e-10	-1.27911
37325109	chr22:37325109:G:T	2.74842e-06	-1.23322e-10	-1.21285	6.32801e-06	-1.23322e-10	-1.22517
37325207	chr22:37325207:C:T	4.56539e-06	-1.23322e-10	-0.705369	1.07205e-05	-1.23322e-10	-0.698002
37325523	chr22:37325523:AG:A	3.53438e-06	-0.457048	-0.504288	1.32028e-05	0.0949459	-0.584671
37325533	chr22:37325533:C:T	3.46958e-06	-1.23322e-10	-0.979839	8.84559e-06	-1.23322e-10	-0.890236
37325555	chr22:37325555:C:A	3.6848e-06	-1.23322e-10	-0.919656	9.16043e-06	-1.23322e-10	-0.855262
37325942	chr22:37325942:G:C	2.77383e-06	-1.23322e-10	-1.20364	6.49844e-06	-1.23322e-10	-1.19859
37326005	chr22:37326005:G:A	3.85341e-06	-1.23322e-10	-0.874914	9.60909e-06	-1.23322e-10	-0.807445
37326131	chr22:37326131:T:C	3.35235e-06	-1.23322e-10	-1.01421	7.46595e-06	-1.23322e-10	-1.0598
37326309	chr22:37326309:C:T	8.59198e-06	-1.23322e-10	-0.0730432	1.88077e-05	-1.23322e-10	-0.135889
37326438	chr22:37326438:T:C	3.21936e-06	-0.447797	-0.606894	1.26193e-05	0.0375814	-0.572507
37326597	chr22:37326597:G:A	3.01117e-06	-1.12154	-3.57427e-10	7.18563e-06	-1.09807	-3.57427e-10
37326613	chr22:37326613:C:T	1.25054e-06	-1.02792	-0.972379	3.04518e-06	-0.957826	-0.998767
37326632	chr22:37326632:G:A	2.4337e-06	-1.23322e-10	-1.33446	5.64173e-06	-1.23322e-10	-1.33996
37326849	chr22:37326849:A:G	4.91448e-07	-1.59597	-1.3383	1.2172e-06	-1.53135	-1.34225
37326996	chr22:37326996:C:T	2.38588e-06	-1.23322e-10	-1.3543	5.62809e-06	-1.23322e-10	-1.34238
37327078	chr22:37327078:C:T	2.39322e-06	-1.23322e-10	-1.35123	5.5476e-06	-1.23322e-10	-1.35679
37327083	chr22:37327083:T:C	2.39072e-06	-0.500366	-0.851912	9.25066e-06	-0.0335593	-0.811901
37327091	chr22:37327091:T:C	2.68992e-06	-1.23322e-10	-1.23436	6.09784e-06	-1.23322e-10	-1.26222
37327651	chr22:37327651:C:T	3.12738e-06	-1.23322e-10	-1.08368	7.25356e-06	-1.23322e-10	-1.08866
37328096	chr22:37328096:T:C	3.1975e-06	-1.23322e-10	-1.0615	7.87062e-06	-1.23322e-10	-1.00702
37328258	chr22:37328258:C:A	3.08233e-06	-1.23322e-10	-1.09819	7.56406e-06	-1.23322e-10	-1.04675
37328429	chr22:37328429:C:T	2.06565e-06	-1.49843	-3.57427e-10	5.06217e-06	-1.44836	-3.57427e-10
37328744	chr22:37328744:T:C	4.44941e-06	-1.23322e-10	-0.731102	9.71412e-06	-1.23322e-10	-0.796575
37328850	chr22:37328850:G:A	6.94191e-07	-1.22598	-1.36291	1.49826e-06	-1.305	-1.36086
37329391	chr22:37329391:G:C	9.76085e-07	-1.30863	-0.939447	1.88077e-06	-1.40322	-1.03525
37329836	chr22:37329836:T:C	3.4088e-06	-1.23322e-10	-0.997513	7.44665e-06	-1.23322e-10	-1.06239
37329840	chr22:37329840:T:C	3.34742e-06	-1.23322e-10	-1.01568	7.32479e-06	-1.23322e-10	-1.07889
37329983	chr22:37329983:G:C	6.45287e-07	-1.57885	-1.08308	1.51161e-06	-1.59775	-1.05923
37330068	chr22:37330068:T:C	2.44295e-06	-0.0763235	-1.25434	1.06556e-05	0.489976	-1.19405
37330134	chr22:37330134:CTCCTCCCTAAT:C	6.52311e-07	-1.60722	-1.04389	1.54714e-06	-1.60025	-1.0335
37330296	chr22:37330296:G:A	3.48554e-06	-1.23322e-10	-0.975251	7.83499e-06	-1.23322e-10	-1.01156
37330324	chr22:37330324:T:TCA	3.99469e-06	-1.23322e-10	-0.838906	8.74951e-06	-1.23322e-10	-0.901157
37330619	chr22:37330619:T:C	9.25509e-07	-1.61628	-0.685005	1.90265e-06	-1.57195	-0.85496
37330886	chr22:37330886:A:G	2.71328e-06	-1.23322e-10	-1.22572	6.5687e-06	-1.23322e-10	-1.18784
37330933	chr22:37330933:T:C	3.94272e-06	-0.216422	-0.63558	1.77695e-05	0.396497	-0.58917
37331165	chr22:37331165:G:A	2.97978e-06	-1.23322e-10	-1.13202	6.87773e-06	-1.23322e-10	-1.14187
37331198	chr22:37331198:A:G	3.12613e-06	-1.23322e-10	-1.08408	6.92715e-06	-1.23322e-10	-1.13471
37331275	chr22:37331275:C:T	4.57255e-06	-0.0789829	-0.624819	2.0783e-05	0.556472	-0.592494
37331288	chr22:37331288:G:C	6.79279e-07	-1.34899	-1.26161	1.44687e-06	-1.41462	-1.28613
37331411	chr22:37331411:C:G	1.08253e-06	-0.892733	-1.25184	2.50118e-06	-0.897904	-1.25549
37331527	chr22:37331527:C:T	8.36306e-06	-1.23322e-10	-0.100049	1.72825e-05	-1.23322e-10	-0.220458
37331759	chr22:37331759:G:T	9.2527e-06	0.00104285	-3.57427e-10	3.87134e-05	0.586031	-3.57427e-10
37331813	chr22:37331813:A:C	2.65726e-06	-1.24658	-3.57427e-10	6.64792e-06	-1.17585	-3.57427e-10
37332213	chr22:37332213:T:C	7.9835e-07	-1.58991	-0.859176	1.57952e-06	-1.61307	-0.999959
37332450	chr22:37332450:T:C	1.03062e-06	-0.916722	-1.27699	2.04965e-06	-1.04746	-1.30503
37332851	chr22:37332851:C:T	2.60568e-06	-1.23322e-10	-1.26618	6.25799e-06	-1.23322e-10	-1.2363
37332980	chr22:37332980:C:G	4.24381e-06	-0.778412	-3.57427e-10	2.02441e-05	-0.0622899	-3.57427e-10
37333956	chr22:37333956:G:A	6.5787e-06	0.275388	-0.615423	3.23403e-05	0.990113	-0.583952
37334361	chr22:37334361:C:T	2.38733e-06	-1.23322e-10	-1.3537	5.60548e-06	-1.23322e-10	-1.34641
37334392	chr22:37334392:C:T	1.02183e-06	-0.848596	-1.35368	2.4813e-06	-0.807038	-1.35434
37334450	chr22:37334450:C:T	3.88801e-06	-0.865975	-3.57427e-10	6.69718e-06	-1.16847	-3.57427e-10
37334458	chr22:37334458:G:A	2.37839e-06	-1.23322e-10	-1.35745	5.52285e-06	-1.23322e-10	-1.36126
37334516	chr22:37334516:G:A	1.02155e-06	-0.86315	-1.3394	2.48507e-06	-0.81938	-1.34047
37334668	chr22:37334668:C:T	2.46688e-06	-1.23322e-10	-1.32092	5.75903e-06	-1.23322e-10	-1.31939
37334714	chr22:37334714:G:A	5.44309e-07	-1.57424	-1.25788	1.33876e-06	-1.50999	-1.26842
37334843	chr22:37334843:G:A	2.70581e-06	-1.23322e-10	-1.22847	6.04772e-06	-1.23322e-10	-1.27047
37334844	chr22:37334844:C:A	2.72236e-06	-1.23322e-10	-1.22237	6.07846e-06	-1.23322e-10	-1.2654
37335397	chr22:37335397:C:T	4.2678e-06	-0.772775	-3.57427e-10	2.0514e-05	-0.0490476	-3.57427e-10
37335422	chr22:37335422:C:A	2.88435e-06	-1.23322e-10	-1.16457	6.38204e-06	-1.23322e-10	-1.21667
37335917	chr22:37335917:C:T	5.06531e-06	-1.23322e-10	-0.601458	1.33675e-05	-1.23322e-10	-0.47733
37336080	chr22:37336080:C:T	9.35131e-07	-0.938346	-1.3526	2.26624e-06	-0.898474	-1.35356
37336586	chr22:37336586:GC:G	6.80042e-06	0.336801	-0.643689	3.3357e-05	1.04449	-0.607382
37336595	chr22:37336595:G:T	2.36631e-06	-1.23322e-10	-1.36254	5.51522e-06	-1.23322e-10	-1.36264
37336871	chr22:37336871:C:T	2.87953e-06	-1.23322e-10	-1.16624	7.01457e-06	-1.23322e-10	-1.12217
37337364	chr22:37337364:C:A	6.91173e-06	0.242758	-0.533411	3.33396e-05	0.934897	-0.498307
37337808	chr22:37337808:C:T	9.59738e-07	-0.933501	-1.33147	2.31618e-06	-0.898297	-1.33194
37338059	chr22:37338059:G:T	1.12907e-06	-0.968355	-1.13412	2.74358e-06	-0.924272	-1.13662
37338124	chr22:37338124:C:T	5.13499e-06	-1.23322e-10	-0.587794	1.13603e-05	-1.23322e-10	-0.640029
37338189	chr22:37338189:C:T	3.35308e-06	-1.23322e-10	-1.01399	7.58845e-06	-1.23322e-10	-1.04353
37338400	chr22:37338400:G:A	2.37185e-06	-1.23322e-10	-1.3602	5.55315e-06	-1.23322e-10	-1.35579
37338411	chr22:37338411:T:G	1.1383e-06	-0.790769	-1.30357	2.46505e-06	-0.844336	-1.32361
37338438	chr22:37338438:C:T	2.98075e-06	-1.23322e-10	-1.1317	7.2897e-06	-1.23322e-10	-1.08369
37338493	chr22:37338493:C:T	1.41743e-06	-0.764243	-1.11078	3.65527e-06	-0.697568	-1.07642
37338767	chr22:37338767:A:C	6.00892e-06	-1.23322e-10	-0.430628	1.31538e-05	-1.23322e-10	-0.493448
37338883	chr22:37338883:C:T	1.45089e-06	-0.819555	-1.03214	3.74693e-06	-0.761757	-0.987462
37339103	chr22:37339103:C:T	2.94983e-06	-1.23322e-10	-1.14213	6.65236e-06	-1.23322e-10	-1.17518
37339928	chr22:37339928:G:A	4.98334e-07	-1.59326	-1.3271	1.25866e-06	-1.52516	-1.31495
37340627	chr22:37340627:G:A	2.82858e-06	-1.23322e-10	-1.1841	6.85006e-06	-1.23322e-10	-1.1459
37340649	chr22:37340649:A:T	2.43038e-06	-1.23322e-10	-1.33583	5.59419e-06	-1.23322e-10	-1.34843
37340809	chr22:37340809:G:A	1.07747e-06	-0.849257	-1.3	2.41783e-06	-0.875935	-1.31135
37341103	chr22:37341103:T:G	7.91368e-06	0.253501	-0.408782	3.91948e-05	0.962969	-0.36458
37341127	chr22:37341127:A:G	2.84146e-06	-1.23322e-10	-1.17956	6.87281e-06	-1.23322e-10	-1.14258
37341162	chr22:37341162:G:A	3.93556e-06	-1.23322e-10	-0.85382	9.26652e-06	-1.23322e-10	-0.843748
37341235	chr22:37341235:G:A	1.0695e-05	0.145901	-3.57427e-10	2.86773e-05	0.285951	-3.57427e-10
37341382	chr22:37341382:C:T	1.12755e-05	0.507696	-0.308937	5.86445e-05	1.26191	-0.260573
37341453	chr22:37341453:G:A	4.53124e-06	-1.23322e-10	-0.712878	1.17664e-05	-1.23322e-10	-0.604911
37341457	chr22:37341457:A:AGAG	6.93305e-06	0.585215	-0.872787	3.5955e-05	1.37821	-0.8661
37341562	chr22:37341562:G:A	8.52257e-06	0.403931	-0.485087	4.33881e-05	1.14296	-0.442934
37341707	chr22:37341707:G:A	1.15503e-05	-1.23322e-10	0.222834	2.55988e-05	-1.23322e-10	0.17239
37342353	chr22:37342353:C:T	1.45504e-06	-1.06303	-0.785817	3.31041e-06	-1.07642	-0.796658
37342580	chr22:37342580:G:A	8.30702e-07	-1.07199	-1.33737	3.10421e-06	-0.578634	-1.35876
37342616	chr22:37342616:AT:A	8.34981e-07	-1.06699	-1.33723	3.12415e-06	-0.572294	-1.3587
37342619	chr22:37342619:C:T	8.45746e-07	-1.05418	-1.33723	3.18033e-06	-0.55447	-1.3587
37342650	chr22:37342650:C:G	5.68522e-06	-1.23322e-10	-0.486003	1.48355e-05	-1.23322e-10	-0.373134
37342651	chr22:37342651:TG:T	5.38022e-06	-1.23322e-10	-0.541144	1.39898e-05	-1.23322e-10	-0.431829
37342893	chr22:37342893:C:T	3.53559e-06	-1.23322e-10	-0.960992	8.41852e-06	-1.23322e-10	-0.93972
37342910	chr22:37342910:A:G	4.95498e-07	-1.59379	-1.33228	1.3421e-06	-1.42202	-1.3539
37342988	chr22:37342988:C:T	1.19392e-06	-1.11383	-0.932796	3.92443e-06	-0.694109	-1.00882
37343041	chr22:37343041:A:G	2.72367e-06	-1.23322e-10	-1.22189	6.23685e-06	-1.23322e-10	-1.23968
37343264	chr22:37343264:C:T	2.58312e-06	-1.23322e-10	-1.27488	6.13664e-06	-1.23322e-10	-1.25588
37343283	chr22:37343283:G:A	1.23627e-06	-1.04462	-0.967152	4.14062e-06	-0.582351	-1.06696
37343287	chr22:37343287:C:A	4.09315e-06	-1.23322e-10	-0.814557	1.03052e-05	-1.23322e-10	-0.737508
37343604	chr22:37343604:G:A	3.26562e-06	0.173724	-1.21415	1.65576e-05	0.952775	-1.21609
37344281	chr22:37344281:A:G	4.95885e-06	-0.226062	-0.396638	2.33543e-05	0.430791	-0.350163
37344310	chr22:37344310:A:ACACAAGT	2.68323e-06	-1.23322e-10	-1.23685	6.40052e-06	-1.23322e-10	-1.21378
37344330	chr22:37344330:G:C	2.35607e-06	-0.193651	-1.17323	1.10827e-05	0.504346	-1.16911
37344734	chr22:37344734:G:A	2.61829e-06	-1.23322e-10	-1.26135	6.23126e-06	-1.23322e-10	-1.24058
37344805	chr22:37344805:C:T	2.42798e-06	-1.23322e-10	-1.33681	5.64291e-06	-1.23322e-10	-1.33976
37344812	chr22:37344812:C:T	6.95436e-07	-1.51053	-1.07656	1.79524e-06	-1.39695	-1.08807
37344814	chr22:37344814:T:C	2.68438e-06	-1.23322e-10	-1.23642	6.40337e-06	-1.23322e-10	-1.21333
37344881	chr22:37344881:G:A	2.59377e-06	-1.23322e-10	-1.27076	5.85144e-06	-1.23322e-10	-1.30347
37344949	chr22:37344949:C:T	5.58173e-07	-1.50879	-1.29817	1.41243e-06	-1.41243	-1.31241
37345011	chr22:37345011:G:C	1.32496e-06	-0.650553	-1.29194	3.16241e-06	-0.611526	-1.3073
37345050	chr22:37345050:G:A	2.73719e-06	-1.23322e-10	-1.21694	6.56386e-06	-1.23322e-10	-1.18858
37345184	chr22:37345184:G:A	2.58193e-06	-0.131848	-1.14349	1.21807e-05	0.568944	-1.13925
37345417	chr22:37345417:A:G	1.33059e-06	-0.733893	-1.20435	5.74986e-06	-0.134695	-1.18628
37345574	chr22:37345574:G:A	1.11261e-06	-1.13024	-0.986926	2.59407e-06	-1.0801	-1.03683
37345636	chr22:37345636:C:A	1.2991e-05	-1.23322e-10	0.340387	2.72688e-05	-1.23322e-10	0.235589
37345699	chr22:37345699:C:T	3.09703e-06	-1.23322e-10	-1.09343	7.05591e-06	-1.23322e-10	-1.11629
37346027	chr22:37346027:G:A	4.01253e-06	-0.83445	-3.57427e-10	8.49481e-06	-0.9307	-3.57427e-10
37346231	chr22:37346231:G:A	2.41704e-06	-1.23322e-10	-1.34133	5.80343e-06	-1.23322e-10	-1.31171
37346563	chr22:37346563:A:G	2.78567e-06	-1.23322e-10	-1.19938	6.69567e-06	-1.23322e-10	-1.16869
37346773	chr22:37346773:C:T	3.21196e-06	-1.23322e-10	-1.05699	7.40915e-06	-1.23322e-10	-1.06744
37346896	chr22:37346896:G:A	6.67673e-07	-1.59788	-1.02995	1.45453e-06	-1.57833	-1.11715
37346898	chr22:37346898:G:A	7.1758e-06	-0.0135937	-0.239565	3.46763e-05	0.664761	-0.188861
37346991	chr22:37346991:T:A	8.84658e-07	-1.41445	-0.931976	2.54229e-06	-1.2424	-0.894689
37347269	chr22:37347269:A:G	1.56577e-06	-0.476084	-1.29941	7.28923e-06	0.203825	-1.28758
37348185	chr22:37348185:G:A	8.73514e-07	-1.41847	-0.940635	2.51152e-06	-1.24672	-0.902549
37348191	chr22:37348191:T:A	1.78887e-06	-0.45136	-1.19093	8.70343e-06	0.256751	-1.16319
37348507	chr22:37348507:G:A	3.45199e-06	-1.23322e-10	-0.984923	7.65212e-06	-1.23322e-10	-1.03517
37348625	chr22:37348625:A:G	3.3766e-06	-1.23322e-10	-1.007	7.68524e-06	-1.23322e-10	-1.03085
37348807	chr22:37348807:C:T	3.28477e-06	-1.23322e-10	-1.03458	7.89384e-06	-1.23322e-10	-1.00407
37348815	chr22:37348815:G:A	3.87222e-06	-1.23322e-10	-0.870044	9.00155e-06	-1.23322e-10	-0.872758
37349060	chr22:37349060:T:C	2.54354e-06	-1.23322e-10	-1.29032	5.96605e-06	-1.23322e-10	-1.28407
37349079	chr22:37349079:C:T	2.49082e-06	-1.23322e-10	-1.31126	5.90846e-06	-1.23322e-10	-1.29377
37349127	chr22:37349127:C:T	4.1135e-06	-1.23322e-10	-0.809599	9.44308e-06	-1.23322e-10	-0.824873
37349250	chr22:37349250:T:C	3.49765e-06	-1.23322e-10	-0.971782	7.77585e-06	-1.23322e-10	-1.01913
37349255	chr22:37349255:A:G	2.53229e-06	-1.23322e-10	-1.29475	5.83587e-06	-1.23322e-10	-1.30613
37349519	chr22:37349519:T:C	2.48985e-06	-1.23322e-10	-1.31165	5.79781e-06	-1.23322e-10	-1.31268
37349694	chr22:37349694:C:T	5.39114e-06	-1.23322e-10	-0.539116	1.31146e-05	-1.23322e-10	-0.49643
37350135	chr22:37350135:C:T	2.39894e-06	-1.23322e-10	-1.34884	5.66858e-06	-1.23322e-10	-1.33522
37350364	chr22:37350364:T:TA	2.61568e-06	-1.23322e-10	-1.26235	5.98892e-06	-1.23322e-10	-1.28024
37350402	chr22:37350402:G:A	5.28314e-06	-1.23322e-10	-0.559352	1.27906e-05	-1.23322e-10	-0.521442
37350537	chr22:37350537:T:C	2.57525e-06	-1.23322e-10	-1.27793	6.1592e-06	-1.23322e-10	-1.25221
37350551	chr22:37350551:C:T	2.54842e-06	-1.23322e-10	-1.2884	5.99153e-06	-1.23322e-10	-1.27981
37350658	chr22:37350658:C:T	5.90251e-06	-1.23322e-10	-0.448494	1.41383e-05	-1.23322e-10	-0.421266
37350688	chr22:37350688:G:T	2.78261e-06	-1.23322e-10	-1.20048	6.75477e-06	-1.23322e-10	-1.15991
37350707	chr22:37350707:G:C	2.92563e-06	-1.23322e-10	-1.15036	6.60709e-06	-1.23322e-10	-1.18201
37350783	chr22:37350783:G:A	2.9252e-06	-1.23322e-10	-1.15051	6.47591e-06	-1.23322e-10	-1.20207
37350912	chr22:37350912:A:G	4.34237e-06	-1.23322e-10	-0.755453	8.87778e-06	-1.23322e-10	-0.886604
37350961	chr22:37350961:C:A	2.39416e-06	-1.23322e-10	-1.35084	5.60116e-06	-1.23322e-10	-1.34718
37351217	chr22:37351217:T:C	4.96801e-06	-1.23322e-10	-0.620854	1.1994e-05	-1.23322e-10	-0.585745
37351447	chr22:37351447:G:C	3.6109e-06	-1.23322e-10	-0.939916	8.48008e-06	-1.23322e-10	-0.932435
37351700	chr22:37351700:T:C	4.10574e-06	-1.23322e-10	-0.811486	9.3455e-06	-1.23322e-10	-0.835261
37351790	chr22:37351790:G:A	2.53476e-06	-1.23322e-10	-1.29377	5.77029e-06	-1.23322e-10	-1.31743
37351942	chr22:37351942:C:T	2.43165e-06	-1.23322e-10	-1.3353	5.58309e-06	-1.23322e-10	-1.35041
37351943	chr22:37351943:G:A	2.97207e-06	-1.23322e-10	-1.13461	7.35554e-06	-1.23322e-10	-1.0747
37351950	chr22:37351950:T:C	2.37849e-06	-1.23322e-10	-1.35741	5.51768e-06	-1.23322e-10	-1.3622
37352051	chr22:37352051:C:T	3.18468e-06	-1.23322e-10	-1.06552	8.18546e-06	-1.23322e-10	-0.967796
37352204	chr22:37352204:T:G	3.25461e-06	-1.23322e-10	-1.0438	7.32365e-06	-1.23322e-10	-1.07905
37352343	chr22:37352343:C:T	3.44688e-06	-1.23322e-10	-0.986402	7.96434e-06	-1.23322e-10	-0.99518
37352795	chr22:37352795:T:C	2.68718e-06	-1.23322e-10	-1.23538	6.39247e-06	-1.23322e-10	-1.21503
37352919	chr22:37352919:G:C	2.65913e-06	-1.23322e-10	-1.24587	6.00614e-06	-1.23322e-10	-1.27737
37353290	chr22:37353290:G:T	3.69428e-06	-1.23322e-10	-0.917086	8.92762e-06	-1.23322e-10	-0.881005
37353558	chr22:37353558:A:C	1.34e-05	-1.23322e-10	0.371383	3.0249e-05	-1.23322e-10	0.339308
37353573	chr22:37353573:C:T	4.34893e-06	-1.23322e-10	-0.753944	8.86258e-06	-1.23322e-10	-0.888317
37353906	chr22:37353906:C:G	3.05032e-06	-1.23322e-10	-1.10863	6.56617e-06	-1.23322e-10	-1.18823
37354130	chr22:37354130:C:T	1.36642e-06	-0.553998	-1.35768	8.37378e-06	0.416307	-1.36136
37354307	chr22:37354307:T:C	9.85214e-07	-1.0169	-1.22187	3.00164e-06	-0.704075	-1.26692
37354540	chr22:37354540:AAG:A	2.36788e-06	-1.23322e-10	-1.36188	5.51754e-06	-1.23322e-10	-1.36222
37354778	chr22:37354778:A:G	1.89602e-06	-1.58412	-3.57427e-10	4.5332e-06	-1.55873	-3.57427e-10
37355246	chr22:37355246:G:A	2.40649e-06	-1.23322e-10	-1.3457	5.56888e-06	-1.23322e-10	-1.35296
37355327	chr22:37355327:G:A	2.28041e-06	-1.39952	-3.57427e-10	4.6096e-06	-1.54201	-3.57427e-10
37355411	chr22:37355411:C:T	2.4478e-06	-1.23322e-10	-1.32868	6.00704e-06	-1.23322e-10	-1.27722
37355473	chr22:37355473:G:C	2.36912e-06	-1.23322e-10	-1.36136	5.5153e-06	-1.23322e-10	-1.36263
37355508	chr22:37355508:T:G	3.04301e-06	-1.23322e-10	-1.11102	7.35783e-06	-1.23322e-10	-1.07439
37355606	chr22:37355606:T:TC	3.66885e-06	0.415756	-1.33975	2.71688e-05	1.58195	-1.35004
37355627	chr22:37355627:G:A	1.64606e-06	-0.829018	-0.896469	5.60247e-06	-0.412827	-0.934121
37355658	chr22:37355658:A:G	1.72669e-06	-0.796822	-0.880842	5.91568e-06	-0.373191	-0.919358
37355905	chr22:37355905:A:C	1.03451e-06	-0.897075	-1.29287	3.63273e-06	-0.495991	-1.28418
37356120	chr22:37356120:G:A	1.36301e-06	-0.76292	-1.15125	5.01235e-06	-0.309854	-1.1484
37356406	chr22:37356406:G:A	2.51918e-06	-1.23322e-10	-1.29994	5.79342e-06	-1.23322e-10	-1.31343
37356467	chr22:37356467:TA:T	5.06515e-07	-1.54971	-1.35437	1.33173e-06	-1.44911	-1.33457
37356548	chr22:37356548:G:A	2.44999e-06	-1.23322e-10	-1.32779	5.6543e-06	-1.23322e-10	-1.33774
37356612	chr22:37356612:T:C	4.07304e-06	0.0989456	-0.918428	2.17664e-05	1.00075	-0.990534
37356657	chr22:37356657:C:T	4.91439e-06	0.302867	-0.934573	2.74024e-05	1.24552	-1.00505
37356984	chr22:37356984:C:A	2.46848e-06	-1.23322e-10	-1.32027	5.68563e-06	-1.23322e-10	-1.33221
37357273	chr22:37357273:C:T	7.25616e-07	-1.18229	-1.36232	1.72947e-06	-1.15977	-1.36257
37357283	chr22:37357283:C:T	2.40762e-06	-0.0659077	-1.27933	1.1718e-05	0.677464	-1.28649
37357340	chr22:37357340:G:C	2.53405e-06	-0.00466692	-1.28939	1.25116e-05	0.752439	-1.29594
37357641	chr22:37357641:T:A	2.55493e-06	-1.23322e-10	-1.28585	6.0046e-06	-1.23322e-10	-1.27763
37357681	chr22:37357681:C:T	7.64796e-06	-1.23322e-10	-0.189434	1.92644e-05	-1.23322e-10	-0.111896
37357890	chr22:37357890:C:T	2.40013e-06	-1.23322e-10	-1.34835	5.53721e-06	-1.23322e-10	-1.35866
37357959	chr22:37357959:C:A	6.79335e-07	-1.4097	-1.20081	1.73211e-06	-1.43945	-1.08136
37358135	chr22:37358135:G:A	4.45264e-06	0.613733	-1.34411	1.95197e-05	1.23071	-1.32944
37358293	chr22:37358293:T:C	2.51324e-06	-1.23322e-10	-1.3023	5.77491e-06	-1.23322e-10	-1.31663
37358486	chr22:37358486:C:T	1.20071e-05	-1.23322e-10	0.261628	3.2699e-05	-1.23322e-10	0.41719
37358894	chr22:37358894:G:A	1.22654e-05	-1.23322e-10	0.282912	2.5877e-05	-1.23322e-10	0.1832
37358942	chr22:37358942:G:A	1.23285e-06	-0.93448	-1.08007	4.40995e-06	-0.410982	-1.17531
37358973	chr22:37358973:C:T	3.37225e-06	-1.23322e-10	-1.00829	7.17771e-06	-1.23322e-10	-1.09917
37358981	chr22:37358981:C:T	1.24203e-06	-1.59501	-0.412115	2.91599e-06	-1.6155	-0.384442
37358982	chr22:37358982:G:A	5.19487e-06	-0.576202	-3.57427e-10	9.73039e-06	-0.794901	-3.57427e-10
37359168	chr22:37359168:C:T	2.4947e-06	-1.23322e-10	-1.3097	5.93123e-06	-1.23322e-10	-1.28992
37359183	chr22:37359183:T:C	1.88172e-06	-0.230157	-1.36153	9.89836e-06	0.577566	-1.35535
37359283	chr22:37359283:C:T	4.86448e-07	-1.58559	-1.35891	1.09692e-06	-1.61583	-1.36182
37359377	chr22:37359377:CT:C	2.45147e-06	-0.711404	-0.615781	1.30777e-05	0.0883972	-0.587645
37359403	chr22:37359403:A:G	4.76795e-07	-1.6162	-1.34834	1.12769e-06	-1.59086	-1.35912
37359564	chr22:37359564:C:T	4.79731e-07	-1.59554	-1.36286	1.10601e-06	-1.61613	-1.35326
37359651	chr22:37359651:G:A	1.67659e-06	-1.04485	-0.662265	7.51289e-06	-0.337696	-0.71584
37359672	chr22:37359672:C:T	5.26421e-07	-1.55118	-1.31434	1.17868e-06	-1.59423	-1.31152
37359936	chr22:37359936:C:A	4.87523e-07	-1.57941	-1.36288	1.10969e-06	-1.60765	-1.35843
37359953	chr22:37359953:G:A	3.39294e-06	-1.23322e-10	-1.00218	8.06471e-06	-1.23322e-10	-0.982657
37360031	chr22:37360031:G:A	4.96119e-06	-1.23322e-10	-0.622227	1.23346e-05	-1.23322e-10	-0.557747
37360391	chr22:37360391:T:C	1.87571e-06	-1.59489	-3.57427e-10	4.35697e-06	-1.59838	-3.57427e-10
37360540	chr22:37360540:C:T	2.3869e-06	-1.35388	-3.57427e-10	5.13339e-06	-1.43439	-3.57427e-10
37361059	chr22:37361059:A:G	1.6923e-06	-1.13077	-0.567019	7.34892e-06	-0.468607	-0.606995
37361089	chr22:37361089:C:G	3.3057e-06	-1.02823	-3.57427e-10	8.3835e-06	-0.943889	-3.57427e-10
37361316	chr22:37361316:A:G	4.7555e-06	-1.13042	0.465847	2.04147e-05	-0.481446	0.427544
37361529	chr22:37361529:A:G	5.7025e-07	-1.54648	-1.23908	1.40707e-06	-1.49447	-1.23418
37361758	chr22:37361758:A:G	6.74038e-07	-1.56911	-1.04923	1.4952e-06	-1.60518	-1.06271
37361848	chr22:37361848:A:G	1.56796e-06	-0.443924	-1.33017	6.52158e-06	0.143617	-1.33866
37362078	chr22:37362078:C:T	5.15536e-07	-1.6021	-1.28432	1.23785e-06	-1.57393	-1.28285
37362098	chr22:37362098:A:G	1.0012e-05	-1.23322e-10	0.0799155	2.05137e-05	-1.23322e-10	-0.04906
37362232	chr22:37362232:T:C	2.42307e-06	-1.33884	-3.57427e-10	6.53908e-06	-1.19236	-3.57427e-10
37362270	chr22:37362270:C:T	8.61686e-07	-1.02635	-1.34639	4.39028e-06	-0.228295	-1.36247
37362374	chr22:37362374:C:T	6.74193e-07	-1.61365	-1.00447	1.65087e-06	-1.59814	-0.970714
37362653	chr22:37362653:C:T	2.9734e-06	-1.23322e-10	-1.13417	7.24039e-06	-1.23322e-10	-1.09048
37362761	chr22:37362761:G:A	2.94288e-06	-1.23322e-10	-1.14448	6.82705e-06	-1.23322e-10	-1.14926
37362923	chr22:37362923:C:A	2.6463e-06	-1.23322e-10	-1.25071	5.96698e-06	-1.23322e-10	-1.28391
37362982	chr22:37362982:C:A	1.21989e-06	-0.742196	-1.28291	7.45593e-06	0.154169	-1.21531
37363226	chr22:37363226:G:T	7.32417e-06	-1.23322e-10	-0.232693	1.97423e-05	-1.23322e-10	-0.0873937
37363657	chr22:37363657:C:T	8.95362e-07	-1.61625	-0.718152	1.92683e-06	-1.602	-0.812277
37363692	chr22:37363692:C:A	7.23027e-07	-1.59077	-0.957407	1.64458e-06	-1.61267	-0.959998
37363706	chr22:37363706:C:T	8.45102e-07	-1.02953	-1.36264	4.50118e-06	-0.220958	-1.34486
37363708	chr22:37363708:G:A	2.60113e-06	-1.23322e-10	-1.26793	6.24634e-06	-1.23322e-10	-1.23816
37363897	chr22:37363897:A:G	8.57496e-07	-1.14683	-1.23078	3.83284e-06	-0.426838	-1.29971
37364000	chr22:37364000:G:GTC	3.94987e-06	-1.23322e-10	-0.850189	9.15022e-06	-1.23322e-10	-0.856377
37364122	chr22:37364122:A:G	8.36e-07	-1.56011	-0.842894	1.57079e-06	-1.61322	-1.00536
37364369	chr22:37364369:G:A	3.91764e-06	-1.23322e-10	-0.858382	9.07889e-06	-1.23322e-10	-0.864204
37364674	chr22:37364674:G:A	6.00409e-06	-1.23322e-10	-0.431432	1.35897e-05	-1.23322e-10	-0.460841
37365210	chr22:37365210:TC:T	6.76261e-07	-1.57532	-1.03973	1.53446e-06	-1.6055	-1.03648
37365348	chr22:37365348:T:C	1.12123e-06	-0.747179	-1.36226	4.82219e-06	-0.137057	-1.35987
37365377	chr22:37365377:G:C	3.78457e-06	-1.23322e-10	-0.892942	9.64302e-06	-1.23322e-10	-0.803921
37365413	chr22:37365413:A:C	1.07664e-06	-0.787531	-1.3625	4.56635e-06	-0.191038	-1.3604
37365666	chr22:37365666:G:C	4.10868e-06	-1.23322e-10	-0.810772	1.05727e-05	-1.23322e-10	-0.71188
37365703	chr22:37365703:A:C	5.10914e-07	-1.56564	-1.32979	1.28253e-06	-1.52083	-1.30049
37365748	chr22:37365748:G:T	4.11951e-06	-1.23322e-10	-0.808138	9.97458e-06	-1.23322e-10	-0.770115
37365773	chr22:37365773:T:C	1.35944e-06	-0.591575	-1.32522	5.57906e-06	-0.0180785	-1.33306
37365942	chr22:37365942:TTGAGCACTTACGAATAAAC:T	3.98797e-06	-1.23322e-10	-0.840592	1.02153e-05	-1.23322e-10	-0.746273
37366007	chr22:37366007:T:C	3.11856e-06	-1.23322e-10	-1.0865	7.55375e-06	-1.23322e-10	-1.04811
37366819	chr22:37366819:C:T	8.36038e-07	-1.60911	-0.793843	2.59737e-06	-1.55514	-0.560518
37366862	chr22:37366862:G:A	3.0031e-06	-1.23322e-10	-1.12423	6.91969e-06	-1.23322e-10	-1.13578
37366958	chr22:37366958:G:C	4.24658e-06	-1.23322e-10	-0.777759	1.0935e-05	-1.23322e-10	-0.678189
37366979	chr22:37366979:G:A	1.65257e-06	-0.883521	-0.838023	7.69497e-06	0.080139	-1.10973
37367623	chr22:37367623:C:T	3.03415e-06	-1.23322e-10	-1.11394	7.56385e-06	-1.23322e-10	-1.04678
37367802	chr22:37367802:G:A	6.08503e-07	-1.35772	-1.3629	1.22838e-06	-1.5027	-1.36175
37367822	chr22:37367822:G:A	5.70734e-07	-1.48217	-1.30254	1.23865e-06	-1.55033	-1.3058
37368100	chr22:37368100:G:C	7.81784e-06	-1.23322e-10	-0.167465	1.75275e-05	-1.23322e-10	-0.206383
37368114	chr22:37368114:C:A	2.66957e-06	-1.23322e-10	-1.24195	5.96246e-06	-1.23322e-10	-1.28467
37368173	chr22:37368173:C:T	2.90375e-06	-1.23322e-10	-1.15787	7.18038e-06	-1.23322e-10	-1.0988
37368213	chr22:37368213:T:C	4.84008e-07	-1.61611	-1.33341	1.14697e-06	-1.6103	-1.32273
37368310	chr22:37368310:C:T	3.32871e-06	-1.23322e-10	-1.02129	7.65259e-06	-1.23322e-10	-1.03511
37368363	chr22:37368363:T:G	1.32587e-05	-1.23322e-10	0.36078	2.94697e-05	-1.23322e-10	0.313208
37368383	chr22:37368383:G:A	9.05614e-07	-1.4662	-0.856814	2.45588e-06	-1.35563	-0.816043
37368474	chr22:37368474:G:C	7.28204e-06	-1.23322e-10	-0.238462	1.55889e-05	-1.23322e-10	-0.323594
37368527	chr22:37368527:C:G	2.50849e-06	-0.0475693	-1.25662	1.47758e-05	0.824398	-1.20156
37368854	chr22:37368854:C:T	7.86949e-07	-1.18079	-1.28267	2.0183e-06	-1.11077	-1.25713
37369002	chr22:37369002:T:C	3.48349e-06	-1.23322e-10	-0.975839	7.99993e-06	-1.23322e-10	-0.990723
37369903	chr22:37369903:T:C	3.02165e-06	-1.23322e-10	-1.11807	6.82448e-06	-1.23322e-10	-1.14964
37370088	chr22:37370088:G:A	3.21815e-06	-1.23322e-10	-1.05507	8.14005e-06	-1.23322e-10	-0.973359
37370156	chr22:37370156:T:C	5.68957e-07	-1.42494	-1.36289	2.29662e-06	-0.897664	-1.34105
37370284	chr22:37370284:G:A	3.24233e-06	-1.23322e-10	-1.04758	7.45918e-06	-1.23322e-10	-1.06071
37370431	chr22:37370431:G:T	2.82008e-06	-1.18711	-3.57427e-10	1.09257e-05	-0.679036	-3.57427e-10
37370542	chr22:37370542:G:A	2.62459e-06	-1.23322e-10	-1.25895	5.99051e-06	-1.23322e-10	-1.27998
37370625	chr22:37370625:G:A	5.67177e-06	-1.23322e-10	-0.488372	1.21717e-05	-1.23322e-10	-0.571044
37370653	chr22:37370653:A:G	5.70317e-07	-1.42903	-1.3564	1.19691e-06	-1.53146	-1.35895
37370769	chr22:37370769:C:T	7.19576e-07	-1.43487	-1.11809	1.82786e-06	-1.40753	-1.05948
37370968	chr22:37370968:G:A	2.36848e-06	-1.23322e-10	-1.36163	5.5138e-06	-1.23322e-10	-1.3629
37372556	chr22:37372556:C:T	3.05494e-06	-1.23322e-10	-1.10711	7.29462e-06	-1.23322e-10	-1.08302
37372692	chr22:37372692:C:T	2.458e-06	-1.23322e-10	-1.32453	6.02909e-06	-1.23322e-10	-1.27356
37374068	chr22:37374068:G:A	1.18082e-05	-1.23322e-10	0.244918	2.76586e-05	-1.23322e-10	0.249783
37374317	chr22:37374317:A:G	1.09868e-06	-1.25338	-0.876382	4.68957e-06	-0.874782	-0.650032
37374750	chr22:37374750:G:T	3.03016e-06	-1.23322e-10	-1.11526	6.82206e-06	-1.23322e-10	-1.14999
37375118	chr22:37375118:G:A	5.88214e-07	-1.57063	-1.18391	1.43714e-06	-1.48959	-1.21791
37375659	chr22:37375659:C:T	3.41851e-06	-1.23322e-10	-0.994669	8.2046e-06	-1.23322e-10	-0.96546
37375945	chr22:37375945:A:G	7.40427e-07	-1.56289	-0.961511	2.24097e-06	-1.49423	-0.769014
37376067	chr22:37376067:G:A	1.03751e-05	-1.23322e-10	0.115537	2.22353e-05	-1.23322e-10	0.0315245
37376142	chr22:37376142:A:G	2.73691e-06	-1.23322e-10	-1.21704	6.79737e-06	-1.23322e-10	-1.15362
37376829	chr22:37376829:G:T	5.45809e-07	-1.58219	-1.24717	1.31792e-06	-1.52844	-1.26566
37377470	chr22:37377470:A:G	2.76072e-06	-1.23322e-10	-1.20838	6.60847e-06	-1.23322e-10	-1.1818
37377486	chr22:37377486:A:T	6.9277e-06	-1.23322e-10	-0.288345	1.63724e-05	-1.23322e-10	-0.274556
37377672	chr22:37377672:C:T	2.41921e-06	-1.23322e-10	-1.34043	5.54433e-06	-1.23322e-10	-1.35738
37377967	chr22:37377967:G:A	2.42584e-06	-1.23322e-10	-1.33769	5.59681e-06	-1.23322e-10	-1.34796
37378003	chr22:37378003:C:T	2.65643e-06	-1.24689	-3.57427e-10	5.01156e-06	-1.45841	-3.57427e-10
37378153	chr22:37378153:G:A	2.36559e-06	-1.23322e-10	-1.36285	5.51583e-06	-1.23322e-10	-1.36253
37378238	chr22:37378238:G:T	4.62849e-06	-1.23322e-10	-0.691642	1.09092e-05	-1.23322e-10	-0.680548
37378318	chr22:37378318:G:A	4.76732e-07	-1.6161	-1.34858	1.14972e-06	-1.57403	-1.35661
37378527	chr22:37378527:A:G	2.37505e-06	-1.23322e-10	-1.35885	5.55779e-06	-1.23322e-10	-1.35495
37378861	chr22:37378861:T:C	4.73935e-07	-1.61613	-1.35443	1.18074e-06	-1.61342	-1.2906
37379023	chr22:37379023:C:T	7.9989e-07	-1.41654	-1.03061	1.61632e-06	-1.47821	-1.11179
37379188	chr22:37379188:T:G	1.0648e-06	-1.60936	-0.55173	2.58206e-06	-1.50757	-0.614002
37379218	chr22:37379218:A:G	1.40247e-06	-1.60865	-0.276987	3.24879e-06	-1.59327	-0.298602
37379850	chr22:37379850:C:T	5.16325e-07	-1.56238	-1.32251	1.13163e-06	-1.61368	-1.33281
37380485	chr22:37380485:C:G	2.72131e-06	-1.22276	-3.57427e-10	6.69596e-06	-1.16865	-3.57427e-10
37380991	chr22:37380991:A:G	7.32292e-07	-1.54964	-0.985812	2.01723e-06	-1.50633	-0.862104
37381320	chr22:37381320:CT:C	5.12574e-07	-1.54111	-1.35107	1.14706e-06	-1.5823	-1.35066
37381743	chr22:37381743:C:T	3.30574e-06	-1.23322e-10	-1.02821	6.71032e-06	-1.23322e-10	-1.16651
37381883	chr22:37381883:G:A	8.0865e-06	-1.23322e-10	-0.133677	1.72638e-05	-1.23322e-10	-0.221544
37382055	chr22:37382055:T:C	6.22057e-07	-1.45694	-1.24166	1.6884e-06	-1.39046	-1.15591
37382330	chr22:37382330:T:C	7.89666e-06	-1.23322e-10	-0.157433	1.6891e-05	-1.23322e-10	-0.243371
37382433	chr22:37382433:C:T	5.2522e-07	-1.55506	-1.31276	1.18144e-06	-1.59164	-1.31179
37382612	chr22:37382612:C:T	3.02458e-06	-1.23322e-10	-1.1171	7.23489e-06	-1.23322e-10	-1.09124
37382616	chr22:37382616:C:G	5.06884e-07	-1.56253	-1.34082	1.14116e-06	-1.5943	-1.34381
37382931	chr22:37382931:T:C	3.22733e-06	-1.23322e-10	-1.05222	8.25219e-06	-1.23322e-10	-0.959676
37383179	chr22:37383179:G:A	5.3145e-07	-1.54747	-1.30855	1.18845e-06	-1.59181	-1.30569
37383341	chr22:37383341:G:A	5.22843e-07	-1.56396	-1.30839	1.17304e-06	-1.60037	-1.31019
37383362	chr22:37383362:G:A	7.20177e-06	-1.23322e-10	-0.249546	1.63513e-05	-1.23322e-10	-0.275846
37383681	chr22:37383681:G:A	5.20644e-06	-1.23322e-10	-0.573977	1.24572e-05	-1.23322e-10	-0.547857
37385169	chr22:37385169:C:T	5.53744e-06	-1.23322e-10	-0.512341	1.38319e-05	-1.23322e-10	-0.44318
37385170	chr22:37385170:G:A	2.79217e-06	-1.23322e-10	-1.19706	6.14423e-06	-1.23322e-10	-1.25464
37385220	chr22:37385220:G:A	4.3545e-06	-1.23322e-10	-0.752663	9.73739e-06	-1.23322e-10	-0.794182
37385329	chr22:37385329:A:G	4.94077e-07	-1.56673	-1.36221	1.2215e-06	-1.51573	-1.35434
37385393	chr22:37385393:T:C	2.40648e-06	-1.23322e-10	-1.34571	5.59703e-06	-1.23322e-10	-1.34792
37385551	chr22:37385551:G:A	5.54827e-07	-1.56384	-1.24913	1.24318e-06	-1.61554	-1.23694
37385733	chr22:37385733:G:T	1.03833e-05	-1.23322e-10	0.11633	2.19586e-05	-1.23322e-10	0.0190022
37386146	chr22:37386146:C:T	4.18582e-06	-0.79217	-3.57427e-10	6.91413e-06	-1.13659	-3.57427e-10
37386216	chr22:37386216:A:G	8.52729e-07	-1.03605	-1.34713	2.82791e-06	-0.715158	-1.31546
37386898	chr22:37386898:G:T	4.98423e-07	-1.60691	-1.31327	1.18118e-06	-1.5422	-1.36144
37387106	chr22:37387106:T:C	2.97825e-06	-1.23322e-10	-1.13254	6.61607e-06	-1.23322e-10	-1.18065
37387311	chr22:37387311:G:A	4.72081e-07	-1.61552	-1.35896	1.13918e-06	-1.57803	-1.36181
37387363	chr22:37387363:T:C	8.30395e-06	-1.23322e-10	-0.107142	2.42055e-05	-1.23322e-10	0.116427
37388121	chr22:37388121:C:T	1.0835e-06	-0.933533	-1.21014	1.78932e-06	-1.20554	-1.28278
37388189	chr22:37388189:G:T	8.45182e-07	-1.05011	-1.34197	1.62705e-06	-1.28795	-1.29544
37388477	chr22:37388477:A:C	2.38595e-06	-1.23322e-10	-1.35428	5.52507e-06	-1.23322e-10	-1.36086
37388483	chr22:37388483:G:A	2.54981e-06	-1.23322e-10	-1.28785	5.8192e-06	-1.23322e-10	-1.30899
37389600	chr22:37389600:C:T	2.55013e-06	-1.23322e-10	-1.28773	5.84639e-06	-1.23322e-10	-1.30433
37389729	chr22:37389729:C:A	2.52915e-06	-1.23322e-10	-1.29599	5.80464e-06	-1.23322e-10	-1.3115
37389988	chr22:37389988:C:T	5.45297e-06	-1.23322e-10	-0.527713	1.26108e-05	-1.23322e-10	-0.5356
37390049	chr22:37390049:T:A	3.24119e-06	-1.23322e-10	-1.04793	6.91184e-06	-1.23322e-10	-1.13692
37390175	chr22:37390175:G:C	2.61633e-06	-1.23322e-10	-1.2621	5.98172e-06	-1.23322e-10	-1.28145
37390670	chr22:37390670:G:C	2.57612e-06	-1.15684	-0.120745	3.74695e-06	-1.19605	-0.553164
37391181	chr22:37391181:G:A	9.48321e-07	-1.61562	-0.661314	1.64014e-06	-1.61166	-0.963714
37391273	chr22:37391273:G:A	4.74615e-06	-1.23322e-10	-0.66654	1.32713e-05	-1.23322e-10	-0.484549
37391285	chr22:37391285:A:G	6.97272e-07	-1.60824	-0.976212	1.30458e-06	-1.61466	-1.18961
37392166	chr22:37392166:T:A	7.69317e-07	-1.28796	-1.19816	1.46493e-06	-1.42607	-1.26228
37392466	chr22:37392466:C:T	3.01913e-06	-1.23322e-10	-1.1189	6.96597e-06	-1.23322e-10	-1.12912
37392600	chr22:37392600:A:G	9.29797e-07	-1.09117	-1.20549	1.59309e-06	-1.3007	-1.30378
37392607	chr22:37392607:C:T	2.61863e-06	-1.23322e-10	-1.26122	6.02141e-06	-1.23322e-10	-1.27483
37392684	chr22:37392684:A:T	6.37548e-06	-1.23322e-10	-0.371414	1.46877e-05	-1.23322e-10	-0.383144
37392812	chr22:37392812:T:A	3.10414e-06	-1.23322e-10	-1.09114	7.06833e-06	-1.23322e-10	-1.11453
37393267	chr22:37393267:G:A	3.11611e-06	-1.23322e-10	-1.08729	7.17492e-06	-1.23322e-10	-1.09956
37393502	chr22:37393502:G:A	1.09505e-06	-0.929009	-1.20406	2.42803e-06	-1.07337	-1.10971
37393672	chr22:37393672:G:C	2.44274e-06	-1.23322e-10	-1.33075	5.75293e-06	-1.23322e-10	-1.32045
37393676	chr22:37393676:T:C	4.32054e-06	-1.23322e-10	-0.760493	9.2978e-06	-1.23322e-10	-0.840377
37393739	chr22:37393739:C:T	2.56442e-06	-1.23322e-10	-1.28214	6.01364e-06	-1.23322e-10	-1.27612
37393778	chr22:37393778:G:A	3.44908e-06	-1.23322e-10	-0.985764	8.38686e-06	-1.23322e-10	-0.943489
37394060	chr22:37394060:C:T	1.41533e-06	-1.22019	-0.656322	3.23039e-06	-1.13191	-0.765639
37394164	chr22:37394164:G:A	2.42766e-06	-1.23322e-10	-1.33694	5.73661e-06	-1.23322e-10	-1.32329
37394228	chr22:37394228:C:T	2.42823e-06	-1.23322e-10	-1.33671	5.76194e-06	-1.23322e-10	-1.31888
37394378	chr22:37394378:T:C	2.71427e-06	-1.23322e-10	-1.22535	6.06314e-06	-1.23322e-10	-1.26793
37394562	chr22:37394562:C:T	3.83365e-06	-0.880055	-3.57427e-10	7.27195e-06	-1.08613	-3.57427e-10
37394592	chr22:37394592:G:A	3.32254e-06	-1.23322e-10	-1.02314	7.39883e-06	-1.23322e-10	-1.06883
37394649	chr22:37394649:C:T	2.90267e-06	-1.23322e-10	-1.15824	6.61891e-06	-1.23322e-10	-1.18022
37394778	chr22:37394778:A:G	2.40617e-06	-1.23322e-10	-1.34584	5.55574e-06	-1.23322e-10	-1.35532
37394933	chr22:37394933:T:C	3.12152e-06	-1.23322e-10	-1.08555	7.35925e-06	-1.23322e-10	-1.0742
37395048	chr22:37395048:T:C	2.44149e-06	-1.23322e-10	-1.33127	5.60701e-06	-1.23322e-10	-1.34614
37395422	chr22:37395422:G:C	3.22284e-06	-1.23322e-10	-1.05361	7.33158e-06	-1.23322e-10	-1.07796
37395482	chr22:37395482:T:C	2.37962e-06	-1.23322e-10	-1.35693	5.61009e-06	-1.23322e-10	-1.34559
37395545	chr22:37395545:C:G	2.36819e-06	-1.23322e-10	-1.36175	5.55673e-06	-1.23322e-10	-1.35515
37395613	chr22:37395613:C:T	2.37097e-06	-1.23322e-10	-1.36057	5.57213e-06	-1.23322e-10	-1.35238
37395752	chr22:37395752:G:A	2.64656e-06	-1.23322e-10	-1.25061	5.99931e-06	-1.23322e-10	-1.27851
37395806	chr22:37395806:C:T	2.6615e-06	-1.23322e-10	-1.24498	6.02885e-06	-1.23322e-10	-1.2736
37395856	chr22:37395856:G:A	1.66271e-06	-1.31039	-0.405038	6.79603e-06	-0.938667	-0.215149
37396267	chr22:37396267:G:A	2.61435e-06	-1.23322e-10	-1.26286	5.93704e-06	-1.23322e-10	-1.28894
37396351	chr22:37396351:C:T	2.38528e-06	-1.23322e-10	-1.35456	5.53776e-06	-1.23322e-10	-1.35857
37396373	chr22:37396373:G:A	3.64793e-06	-1.23322e-10	-0.929713	8.15619e-06	-1.23322e-10	-0.971378
37396454	chr22:37396454:G:A	2.43165e-06	-1.23322e-10	-1.3353	5.76697e-06	-1.23322e-10	-1.31801
37396473	chr22:37396473:C:T	1.29151e-06	-1.14577	-0.822293	2.8452e-06	-1.14083	-0.88369
37396537	chr22:37396537:C:T	1.61642e-06	-0.993201	-0.750455	3.60622e-06	-1.0042	-0.783291
37396550	chr22:37396550:A:G	1.4782e-06	-1.09468	-0.738372	3.29686e-06	-1.10457	-0.77262
37396599	chr22:37396599:G:A	1.41479e-06	-1.00905	-0.867849	3.16025e-06	-1.01982	-0.899683
37396635	chr22:37396635:G:A	2.41053e-06	-1.23322e-10	-1.34403	5.70134e-06	-1.23322e-10	-1.32945
37396947	chr22:37396947:T:G	2.74026e-06	-1.23322e-10	-1.21582	6.65587e-06	-1.23322e-10	-1.17466
37397040	chr22:37397040:C:G	1.7396e-06	-1.20906	-0.461162	3.66808e-06	-1.22785	-0.54264
37397126	chr22:37397126:C:T	1.51309e-06	-1.38756	-0.422155	4.82127e-06	-1.11363	-0.383492
37397156	chr22:37397156:A:C	2.94544e-06	-1.23322e-10	-1.14361	6.85979e-06	-1.23322e-10	-1.14448
37397240	chr22:37397240:C:T	5.26774e-06	-1.40363	0.841355	1.10117e-05	-1.3843	0.713105
37397290	chr22:37397290:G:A	2.15083e-06	-1.297	-0.161018	4.76912e-06	-1.26406	-0.243932
37397475	chr22:37397475:C:T	6.09648e-06	-1.29233	0.876167	1.68428e-05	-0.892502	0.646271
37397510	chr22:37397510:A:T	2.13832e-06	-1.43707	-0.026779	7.04212e-06	-1.24894	0.130692
37397695	chr22:37397695:C:A	2.60398e-06	-1.23322e-10	-1.26683	6.17419e-06	-1.23322e-10	-1.24978
37397787	chr22:37397787:GGA:G	2.03418e-06	-1.07742	-0.43636	6.21865e-06	-0.645058	-0.597544
37397799	chr22:37397799:G:GT	2.37317e-06	-1.23322e-10	-1.35965	5.54253e-06	-1.23322e-10	-1.3577
37397800	chr22:37397800:C:T	2.3734e-06	-1.23322e-10	-1.35955	5.54319e-06	-1.23322e-10	-1.35758
37397882	chr22:37397882:T:C	1.68115e-06	-0.390015	-1.31438	6.2786e-06	0.0901948	-1.3232
37397907	chr22:37397907:C:CCT	1.67325e-06	-0.417781	-1.29133	6.46125e-06	0.0955345	-1.29987
37398025	chr22:37398025:A:G	7.84309e-06	-1.23322e-10	-0.16424	1.48844e-05	-1.23322e-10	-0.369844
37398056	chr22:37398056:C:T	2.80632e-06	0.149553	-1.34155	1.20092e-05	0.76222	-1.3467
37398229	chr22:37398229:T:C	2.7863e-06	-0.980137	-0.219021	7.24525e-06	-1.01714	-0.0726713
37398253	chr22:37398253:A:C	3.10761e-06	-0.0110635	-1.07895	1.60798e-05	0.806962	-1.09955
37398563	chr22:37398563:G:A	3.29931e-06	-0.0119668	-1.01819	1.67111e-05	0.786612	-1.04069
37398582	chr22:37398582:C:T	3.57287e-06	-0.0389586	-0.911546	1.71186e-05	0.704498	-0.934486
37398635	chr22:37398635:T:A	4.18121e-06	-1.23322e-10	-0.793273	9.28284e-06	-1.23322e-10	-0.841987
37398668	chr22:37398668:T:G	1.87542e-06	-0.327376	-1.26767	6.69165e-06	0.111031	-1.28033
37398764	chr22:37398764:CAT:C	1.52969e-06	-0.475127	-1.32368	5.37121e-06	-0.0570706	-1.33203
37398800	chr22:37398800:C:T	2.4459e-06	-1.23322e-10	-1.32946	5.61214e-06	-1.23322e-10	-1.34522
37398811	chr22:37398811:G:A	4.87212e-06	0.575036	-1.21538	2.91974e-05	1.54717	-1.24324
37398814	chr22:37398814:C:T	3.20055e-06	-0.052999	-1.00755	1.22264e-05	0.456313	-1.02287
37398963	chr22:37398963:C:T	2.54402e-06	-1.23322e-10	-1.29013	5.93576e-06	-1.23322e-10	-1.28916
37398990	chr22:37398990:A:G	2.58304e-06	-1.23322e-10	-1.27491	6.15586e-06	-1.23322e-10	-1.25275
37399189	chr22:37399189:G:A	7.16708e-06	1.08897	-1.34334	3.29071e-05	1.78381	-1.36027
37399243	chr22:37399243:A:G	1.29987e-05	1.38052	-1.03954	6.79362e-05	2.30465	-1.15624
37399557	chr22:37399557:C:T	3.69652e-06	-1.23322e-10	-0.916481	8.87173e-06	-1.23322e-10	-0.887285
37399716	chr22:37399716:A:G	5.6016e-07	-1.52338	-1.28002	1.50005e-06	-1.30309	-1.36157
37399727	chr22:37399727:C:T	1.69753e-06	-0.455694	-1.23901	4.94141e-06	-0.207531	-1.26497
37400094	chr22:37400094:A:G	1.55747e-05	-1.23322e-10	0.521774	5.78991e-05	-1.23322e-10	0.988548
37400116	chr22:37400116:A:G	3.33767e-06	-1.23322e-10	-1.0186	8.98118e-06	-1.23322e-10	-0.875023
37400121	chr22:37400121:A:C	3.40284e-06	-1.23322e-10	-0.999261	9.18091e-06	-1.23322e-10	-0.853029
37400695	chr22:37400695:C:T	2.73062e-06	-1.23322e-10	-1.21935	6.2055e-06	-1.23322e-10	-1.24472
37400774	chr22:37400774:G:A	5.45584e-07	-1.47593	-1.35384	1.60612e-06	-1.30603	-1.29031
37400992	chr22:37400992:G:A	1.22923e-05	1.37513	-1.09002	6.14145e-05	2.07273	-1.02524
37401098	chr22:37401098:A:G	2.17127e-05	2.07334	-1.21931	0.000163668	3.3288	-1.30112
37401345	chr22:37401345:A:G	3.92246e-06	-0.0972917	-0.759862	1.52449e-05	0.415811	-0.76172
37401422	chr22:37401422:TC:T	9.2869e-06	1.27884	-1.2741	4.34961e-05	1.93312	-1.2306
37401522	chr22:37401522:A:G	5.06323e-06	-1.23322e-10	-0.601869	9.9582e-06	-1.23322e-10	-0.771759
37401674	chr22:37401674:C:T	2.52465e-06	-1.23322e-10	-1.29777	5.94396e-06	-1.23322e-10	-1.28778
37401760	chr22:37401760:T:C	1.92922e-05	1.93293	-1.1971	0.000141367	3.1677	-1.28649
37401883	chr22:37401883:C:T	5.70229e-06	-1.23322e-10	-0.483005	1.28492e-05	-1.23322e-10	-0.516875
37401988	chr22:37401988:A:G	3.66562e-06	-1.23322e-10	-0.924877	8.4011e-06	-1.23322e-10	-0.941793
37402227	chr22:37402227:G:A	3.80507e-06	-1.23322e-10	-0.887537	7.76151e-06	-1.23322e-10	-1.02098
37402361	chr22:37402361:T:C	2.50676e-06	-1.23322e-10	-1.30488	5.7588e-06	-1.23322e-10	-1.31943
37402604	chr22:37402604:G:T	2.17953e-05	2.21755	-1.35973	0.000172361	3.42583	-1.34639
37402659	chr22:37402659:A:G	4.6682e-06	-1.23322e-10	-0.6831	9.30292e-06	-1.23322e-10	-0.839827
37402915	chr22:37402915:G:A	3.77909e-05	2.7693	-1.3611	0.000264544	3.87051	-1.36266
37402964	chr22:37402964:T:A	3.63223e-06	-1.23322e-10	-0.934026	7.46091e-06	-1.23322e-10	-1.06048
37403021	chr22:37403021:T:C	8.71471e-06	-1.23322e-10	-0.0588607	1.9217e-05	-1.23322e-10	-0.114357
37403096	chr22:37403096:CCAA:C	3.22941e-06	-1.23322e-10	-1.05157	7.44623e-06	-1.23322e-10	-1.06245
37403329	chr22:37403329:A:G	1.77602e-05	1.89066	-1.23758	0.000129718	3.10774	-1.31253
37403817	chr22:37403817:G:A	9.27908e-06	1.03065	-1.02676	4.31123e-05	1.64149	-0.947834
37403960	chr22:37403960:A:G	1.18933e-06	-0.90121	-1.14928	3.02189e-06	-0.693858	-1.27042
37404129	chr22:37404129:G:A	9.73411e-06	1.28176	-1.23	4.5507e-05	1.93622	-1.18851
37404135	chr22:37404135:C:T	9.37278e-07	-1.28499	-1.00366	3.24362e-06	-1.04626	-0.847201
37404359	chr22:37404359:G:C	3.20996e-06	-1.05761	-3.57427e-10	5.63573e-06	-1.34103	-3.57427e-10
37404383	chr22:37404383:G:A	2.53557e-06	-1.23322e-10	-1.29346	5.75684e-06	-1.23322e-10	-1.31977
37404597	chr22:37404597:C:A	2.67974e-06	-1.23322e-10	-1.23815	6.25829e-06	-1.23322e-10	-1.23625
37404783	chr22:37404783:T:C	2.09761e-05	2.15364	-1.33413	0.00017038	3.42979	-1.36191
37404784	chr22:37404784:G:A	2.1624e-05	2.18692	-1.33699	0.000176894	3.46776	-1.36237
37405129	chr22:37405129:C:G	2.69075e-05	2.38326	-1.31473	0.000207522	3.62096	-1.35587
37405538	chr22:37405538:C:T	3.12543e-06	-1.23322e-10	-1.0843	8.27185e-06	-1.23322e-10	-0.957297
37405721	chr22:37405721:G:C	1.07275e-05	1.0387	-0.889768	4.90681e-05	1.73435	-0.911299
37406043	chr22:37406043:G:A	1.21821e-05	1.41506	-1.13896	5.60469e-05	2.00037	-1.04433
37406307	chr22:37406307:G:A	8.88272e-06	1.04886	-1.08863	3.89142e-05	1.60915	-1.01795
37406354	chr22:37406354:G:A	3.65964e-06	-1.23322e-10	-0.926509	7.5028e-06	-1.23322e-10	-1.05488
37406450	chr22:37406450:A:G	2.67989e-06	-1.23322e-10	-1.2381	6.25867e-06	-1.23322e-10	-1.23619
37407184	chr22:37407184:T:TC	9.41654e-07	-1.26275	-1.02124	3.31527e-06	-1.00934	-0.862273
37407820	chr22:37407820:G:A	5.55395e-06	-1.23322e-10	-0.509363	1.26316e-05	-1.23322e-10	-0.533956
37408136	chr22:37408136:G:A	1.72353e-06	-1.10144	-0.578054	7.64152e-06	-0.783698	-0.252861
37408682	chr22:37408682:G:A	3.9374e-06	-1.23322e-10	-0.853351	9.45873e-06	-1.23322e-10	-0.823217
37409040	chr22:37409040:G:C	2.46281e-06	-1.23322e-10	-1.32257	5.68625e-06	-1.23322e-10	-1.3321
37409163	chr22:37409163:C:T	2.36727e-06	-1.23322e-10	-1.36213	5.54649e-06	-1.23322e-10	-1.35699
37409404	chr22:37409404:C:G	2.37899e-06	-1.23322e-10	-1.3572	5.5999e-06	-1.23322e-10	-1.34741
37409450	chr22:37409450:C:T	3.27798e-06	-1.23322e-10	-1.03665	7.4409e-06	-1.23322e-10	-1.06316
37409487	chr22:37409487:G:A	2.36606e-06	-1.23322e-10	-1.36265	5.51983e-06	-1.23322e-10	-1.36181
37409677	chr22:37409677:A:G	2.04181e-06	-0.68113	-0.828904	1.01416e-05	-0.223228	-0.530286
37409725	chr22:37409725:T:G	1.12268e-06	-0.940428	-1.16772	3.87195e-06	-0.666369	-1.05003
37409835	chr22:37409835:G:A	1.78967e-05	1.10301	-0.442266	9.87406e-05	1.69481	-0.172467
37410237	chr22:37410237:C:T	1.26133e-05	1.45605	-1.14518	0.000133078	2.87515	-1.05437
37410245	chr22:37410245:C:T	2.36937e-06	-1.23322e-10	-1.36125	5.53325e-06	-1.23322e-10	-1.35938
37410308	chr22:37410308:G:A	2.60806e-06	-1.23322e-10	-1.26527	5.8624e-06	-1.23322e-10	-1.3016
37410422	chr22:37410422:G:A	2.64339e-06	-1.23322e-10	-1.25181	5.95295e-06	-1.23322e-10	-1.28627
37410448	chr22:37410448:G:T	7.35916e-06	-1.23322e-10	-0.227927	1.3807e-05	-1.23322e-10	-0.444979
37410831	chr22:37410831:A:G	2.06455e-06	-0.612098	-0.886862	1.65706e-05	0.214649	-0.477174
37410880	chr22:37410880:A:G	2.17193e-06	-0.544986	-0.903269	1.77045e-05	0.304133	-0.500468
37411062	chr22:37411062:G:A	2.07375e-06	-0.568137	-0.926378	1.65319e-05	0.268095	-0.532959
37411070	chr22:37411070:A:G	2.04019e-06	-0.599083	-0.911746	1.61948e-05	0.227212	-0.512673
37411079	chr22:37411079:A:G	1.82083e-05	-1.23322e-10	0.678004	3.89005e-05	-1.23322e-10	0.590853
37411264	chr22:37411264:A:C	1.85053e-06	-0.682465	-0.925937	1.52372e-05	0.151335	-0.49775
37411405	chr22:37411405:TG:T	5.69384e-06	-0.789057	0.30457	1.18301e-05	-0.51291	-0.0865961
37411417	chr22:37411417:G:C	1.05676e-06	-1.52786	-0.640803	3.94295e-06	-1.07325	-0.624977
37411469	chr22:37411469:G:A	2.33197e-06	-1.37716	-3.57427e-10	5.07335e-06	-1.44615	-3.57427e-10
37411710	chr22:37411710:A:C	2.71536e-06	-1.23322e-10	-1.22495	6.2953e-06	-1.23322e-10	-1.23035
37412173	chr22:37412173:G:C	5.07739e-07	-1.53892	-1.36274	1.4384e-06	-1.40601	-1.30061
37412309	chr22:37412309:G:A	5.11728e-07	-1.54822	-1.34562	1.35959e-06	-1.41793	-1.34504
37412845	chr22:37412845:A:G	4.90082e-07	-1.57415	-1.3629	1.36753e-06	-1.46352	-1.29363
37412872	chr22:37412872:T:C	7.75702e-05	3.48457	-1.35726	0.00125563	5.41845	-1.35321
37412952	chr22:37412952:T:C	6.55157e-07	-1.54672	-1.10004	2.12973e-06	-1.44957	-0.864596
37413097	chr22:37413097:G:A	1.17647e-05	-1.23322e-10	0.241231	2.82459e-05	-1.23322e-10	0.270792
37413199	chr22:37413199:G:A	2.57982e-05	1.35407	-0.327636	0.000101497	1.40056	0.14932
37413396	chr22:37413396:G:A	2.70904e-05	1.07531	-3.57427e-10	6.71761e-05	1.13716	-3.57427e-10
37413439	chr22:37413439:G:A	3.85812e-05	1.48771	-0.0588198	0.000245899	2.062	0.372767
37413463	chr22:37413463:G:A	2.46006e-06	-1.23322e-10	-1.32369	5.52007e-06	-1.23322e-10	-1.36176
37413563	chr22:37413563:C:A	6.04308e-07	-1.60542	-1.12212	1.50879e-06	-1.60665	-1.0522
37413612	chr22:37413612:TG:T	3.56935e-06	-1.23322e-10	-0.951488	8.53936e-06	-1.23322e-10	-0.925469
37413616	chr22:37413616:G:A	4.9709e-07	-1.60842	-1.31443	1.1525e-06	-1.5659	-1.36232
37413732	chr22:37413732:G:A	8.25846e-05	3.5112	-1.32125	0.00092583	5.09818	-1.33764
37413960	chr22:37413960:G:A	4.09547e-06	-1.23322e-10	-0.813992	1.13108e-05	-1.23322e-10	-0.644394
37414044	chr22:37414044:T:A	5.31326e-06	-1.23322e-10	-0.553667	1.25597e-05	-1.23322e-10	-0.539661
37414136	chr22:37414136:T:C	1.66738e-06	-0.658254	-1.05437	8.97991e-06	0.00635263	-0.881518
37414257	chr22:37414257:T:G	4.36205e-06	-1.23322e-10	-0.75093	8.58848e-06	-1.23322e-10	-0.919734
37414329	chr22:37414329:G:A	4.08026e-06	-1.23322e-10	-0.817713	9.78251e-06	-1.23322e-10	-0.789559
37414417	chr22:37414417:C:G	1.65202e-06	-0.718939	-1.00294	8.80975e-06	-0.075726	-0.81857
37414452	chr22:37414452:A:T	1.69406e-06	-0.639039	-1.0577	9.17174e-06	0.0314659	-0.885494
37414653	chr22:37414653:G:A	2.21304e-06	-0.675626	-0.753881	1.30763e-05	0.0148998	-0.51425
37414668	chr22:37414668:C:A	2.75618e-05	0.84515	0.247409	0.000162714	1.24297	0.778866
37414738	chr22:37414738:A:G	1.1889e-06	-0.774791	-1.27605	6.89652e-06	-0.033498	-1.10564
37414807	chr22:37414807:C:G	4.09074e-06	-1.23322e-10	-0.815148	9.67763e-06	-1.23322e-10	-0.800338
37415200	chr22:37415200:T:G	4.23366e-05	2.88441	-1.36263	0.000542164	4.55206	-1.32664
37415737	chr22:37415737:T:C	3.579e-06	0.143599	-1.09239	3.95608e-05	1.58937	-0.981683
37415790	chr22:37415790:A:G	6.47157e-06	-0.577334	0.22088	4.02492e-05	0.324326	0.300608
37415833	chr22:37415833:G:A	1.49553e-05	-0.00395496	0.485148	0.000114574	1.09614	0.574928
37416105	chr22:37416105:G:A	2.79624e-06	-1.23322e-10	-1.1956	6.73479e-06	-1.23322e-10	-1.16287
37416131	chr22:37416131:G:A	9.68521e-06	0.452408	-0.405681	4.74144e-05	1.10041	-0.311641
37416240	chr22:37416240:G:A	2.51536e-06	-1.23322e-10	-1.30146	5.73014e-06	-1.23322e-10	-1.32442
37416456	chr22:37416456:C:T	1.85413e-06	-1.60646	-3.57427e-10	4.6142e-06	-1.54102	-3.57427e-10
37416710	chr22:37416710:C:G	2.51134e-06	-1.23322e-10	-1.30306	5.93938e-06	-1.23322e-10	-1.28855
37416872	chr22:37416872:A:G	3.89135e-06	-1.34724	0.482125	9.07367e-06	-1.19924	0.334463
37417392	chr22:37417392:A:T	4.05596e-06	-1.23322e-10	-0.823685	1.11974e-05	-1.23322e-10	-0.654473
37417567	chr22:37417567:C:T	3.38149e-06	-1.23322e-10	-1.00556	7.53156e-06	-1.23322e-10	-1.05105
37418316	chr22:37418316:T:C	6.61089e-06	-1.23322e-10	-0.335154	1.23102e-05	-1.23322e-10	-0.559723
37418524	chr22:37418524:G:C	4.13758e-06	-1.23322e-10	-0.803763	8.15839e-06	-1.23322e-10	-0.971109
37419000	chr22:37419000:A:G	2.34469e-05	2.18769	-1.25682	0.000202758	3.42547	-1.18361
37419075	chr22:37419075:G:A	2.35149e-06	-1.36882	-3.57427e-10	6.07095e-06	-1.26664	-3.57427e-10
37420056	chr22:37420056:C:A	8.52759e-07	-1.45705	-0.926101	3.48222e-06	-0.90919	-0.913296
37420708	chr22:37420708:AG:A	3.773e-05	2.70526	-1.29867	0.000350244	4.02785	-1.23938
37420794	chr22:37420794:A:G	4.37568e-06	0.363022	-1.11083	3.60055e-05	1.5923	-1.07879
37420824	chr22:37420824:T:A	5.27084e-06	0.358472	-0.920154	4.40833e-05	1.59035	-0.874423
37420899	chr22:37420899:G:A	3.10673e-05	0.913973	0.298311	0.000196383	1.35817	0.851743
37421633	chr22:37421633:G:A	4.10468e-05	-1.23322e-10	1.49084	0.000100218	-1.23322e-10	1.5372
37421823	chr22:37421823:G:A	2.52065e-06	-1.23322e-10	-1.29936	6.3715e-06	-1.23322e-10	-1.21832
37421848	chr22:37421848:C:A	4.72937e-06	-1.23322e-10	-0.67008	1.17409e-05	-1.23322e-10	-0.607075
37421973	chr22:37421973:G:T	6.04435e-06	0.506954	-0.931704	5.53475e-05	1.82649	-0.883014
37422435	chr22:37422435:A:G	5.35539e-06	0.805673	-1.35144	3.6404e-05	1.88737	-1.36285
37422983	chr22:37422983:G:A	2.37665e-06	-1.23322e-10	-1.35818	5.62849e-06	-1.23322e-10	-1.34231
37423376	chr22:37423376:A:C	2.48941e-06	-1.23322e-10	-1.31183	5.9427e-06	-1.23322e-10	-1.28799
37424039	chr22:37424039:G:A	1.32711e-06	-0.59515	-1.34572	1.76327e-05	1.09538	-1.29578
37424377	chr22:37424377:T:C	7.43717e-07	-1.4733	-1.04667	3.46667e-06	-0.857377	-0.969584
37424630	chr22:37424630:G:A	3.50271e-06	-0.970335	-3.57427e-10	2.02011e-05	-0.0644172	-3.57427e-10
37424713	chr22:37424713:A:AGACAGC	5.9676e-06	-1.23322e-10	-0.437528	1.7572e-05	-1.23322e-10	-0.20385
37424776	chr22:37424776:C:T	3.91734e-06	-0.385576	-0.472885	1.84477e-05	-0.0539043	-0.101312
37425587	chr22:37425587:GC:G	5.80323e-07	-1.40523	-1.36281	1.74654e-06	-1.15197	-1.36055
37426178	chr22:37426178:C:T	8.55347e-06	-0.930414	0.852878	2.36158e-05	-0.825051	0.916813
37426288	chr22:37426288:C:T	2.83274e-06	-1.23322e-10	-1.18263	5.96368e-06	-1.23322e-10	-1.28447
37426338	chr22:37426338:A:G	1.22122e-06	-1.02869	-0.995327	3.16478e-06	-0.824942	-1.09313
37426797	chr22:37426797:C:G	3.368e-06	-1.00955	-3.57427e-10	5.76247e-06	-1.31879	-3.57427e-10
37427068	chr22:37427068:C:A	4.76127e-05	-1.23322e-10	1.63923	0.000123941	-1.23322e-10	1.74965
37427122	chr22:37427122:G:A	9.17742e-06	-1.23322e-10	-0.00712689	2.13071e-05	-1.23322e-10	-0.0111145
37427592	chr22:37427592:G:GTCCGTCTT	2.14604e-06	-1.46025	-3.57427e-10	8.7836e-06	-0.897268	-3.57427e-10
37428231	chr22:37428231:G:A	1.39229e-06	-1.19186	-0.701062	3.05556e-06	-1.22621	-0.726985
37428278	chr22:37428278:C:G	1.15812e-06	-1.34656	-0.730515	3.19305e-06	-1.43194	-0.477238
37428490	chr22:37428490:A:G	2.5203e-06	-1.23322e-10	-1.29949	5.72328e-06	-1.23322e-10	-1.32561
37429148	chr22:37429148:G:A	6.17362e-07	-1.37904	-1.32713	3.07165e-06	-0.652353	-1.29559
37429495	chr22:37429495:G:A	4.16926e-06	-1.23322e-10	-0.796135	1.03805e-05	-1.23322e-10	-0.730223
37430575	chr22:37430575:C:T	8.06103e-07	-1.31512	-1.1243	4.849e-06	-0.555099	-0.936283
37430730	chr22:37430730:GT:G	5.49853e-06	-1.23322e-10	-0.519392	1.60842e-05	-1.23322e-10	-0.292315
37430915	chr22:37430915:A:C	3.24952e-06	-0.663325	-0.38204	1.58777e-05	-0.439894	0.134654
37431160	chr22:37431160:C:T	2.70357e-06	-0.623945	-0.605356	1.26503e-05	-0.388033	-0.144438
37431854	chr22:37431854:ATTCT:A	9.11303e-06	-1.23322e-10	-0.0141675	2.12396e-05	-1.23322e-10	-0.0142892
37431961	chr22:37431961:G:C	2.92032e-06	-1.23322e-10	-1.15218	6.86515e-06	-1.23322e-10	-1.1437
37432178	chr22:37432178:T:C	2.64095e-06	-1.23322e-10	-1.25273	6.00071e-06	-1.23322e-10	-1.27828
37432581	chr22:37432581:G:C	9.27699e-06	-1.23322e-10	0.00366462	2.51644e-05	-1.23322e-10	0.155276
37432908	chr22:37432908:C:A	2.36927e-06	-1.23322e-10	-1.36129	5.56013e-06	-1.23322e-10	-1.35453
37433326	chr22:37433326:G:A	3.15326e-06	-1.56026	0.484819	1.45589e-05	-1.18766	0.79571
37433756	chr22:37433756:C:T	3.31721e-05	-1.23322e-10	1.27784	7.48615e-05	-1.23322e-10	1.24549
37433899	chr22:37433899:G:GGCTGCCATTTGGATCTGAGCACCCTTGCAGGGAGCTCTGGAATTC	1.27e-06	-1.49905	-0.485806	5.35199e-06	-0.964494	-0.428192
37434045	chr22:37434045:C:A	5.13953e-07	-1.53447	-1.35503	1.19248e-06	-1.5955	-1.29862
37434187	chr22:37434187:T:A	3.43391e-06	-1.23322e-10	-0.990172	8.07411e-06	-1.23322e-10	-0.981492
37434707	chr22:37434707:G:A	2.47723e-06	-1.61078	0.294048	9.85814e-06	-1.37421	0.592349
37434992	chr22:37434992:C:T	2.01647e-06	-1.52252	-3.57427e-10	7.60894e-06	-1.04083	-3.57427e-10
37435058	chr22:37435058:T:C	1.96801e-06	-0.360286	-1.18656	7.33567e-06	0.0791923	-1.1566
37435125	chr22:37435125:G:C	8.47567e-06	-1.23322e-10	-0.0866735	2.28504e-05	-1.23322e-10	0.0588123
37435576	chr22:37435576:G:T	3.53892e-06	-1.23322e-10	-0.960051	8.71231e-06	-1.23322e-10	-0.905418
37435622	chr22:37435622:G:C	9.61926e-07	-1.24975	-1.01294	3.49864e-06	-0.814665	-1.00312
37435658	chr22:37435658:G:T	3.32901e-06	-1.59864	0.577445	1.42049e-05	-1.31293	0.89636
37435670	chr22:37435670:G:A	8.31888e-06	-1.23322e-10	-0.105345	2.84124e-05	-1.23322e-10	0.276672
37436048	chr22:37436048:G:C	8.19231e-06	-1.23322e-10	-0.120677	2.79111e-05	-1.23322e-10	0.258869
37436056	chr22:37436056:C:G	2.71837e-06	-1.60337	0.379533	1.127e-05	-1.33421	0.686199
37436378	chr22:37436378:C:T	3.28522e-06	-1.23322e-10	-1.03444	7.86513e-06	-1.23322e-10	-1.00772
37436738	chr22:37436738:T:C	6.45215e-06	-1.23322e-10	-0.359459	1.24517e-05	-1.23322e-10	-0.5483
37436975	chr22:37436975:A:G	2.8128e-06	-1.23322e-10	-1.18969	6.63954e-06	-1.23322e-10	-1.17711
37437080	chr22:37437080:G:A	3.72123e-06	-1.23322e-10	-0.909819	8.96367e-06	-1.23322e-10	-0.876975
37437557	chr22:37437557:A:G	3.84718e-06	-1.23322e-10	-0.876532	8.61756e-06	-1.23322e-10	-0.916354
37437598	chr22:37437598:G:A	2.98425e-06	-1.23322e-10	-1.13052	7.17667e-06	-1.23322e-10	-1.09932
37437713	chr22:37437713:T:C	8.06815e-07	-1.60927	-0.82926	1.81732e-06	-1.58462	-0.888174
37437927	chr22:37437927:G:A	2.99804e-06	-1.12592	-3.57427e-10	8.49577e-06	-0.930587	-3.57427e-10
37438530	chr22:37438530:A:G	3.70225e-06	-1.23322e-10	-0.914932	8.46487e-06	-1.23322e-10	-0.93423
37438990	chr22:37438990:A:T	3.19209e-06	-1.0632	-3.57427e-10	1.77935e-05	-0.191323	-3.57427e-10
37439435	chr22:37439435:G:A	1.83618e-06	-1.61619	-3.57427e-10	4.33857e-06	-1.60261	-3.57427e-10
37439541	chr22:37439541:G:A	0.000213056	2.72115	0.416531	0.0645189	7.00951	0.995045
37439687	chr22:37439687:A:G	2.76993e-06	-1.23322e-10	-1.20505	6.47337e-06	-1.23322e-10	-1.20246
37439699	chr22:37439699:C:T	1.91098e-06	-1.57626	-3.57427e-10	4.83071e-06	-1.49516	-3.57427e-10
37439893	chr22:37439893:T:G	2.37551e-06	-1.23322e-10	-1.35866	5.5814e-06	-1.23322e-10	-1.35071
37439925	chr22:37439925:G:A	2.98233e-06	-1.23322e-10	-1.13117	6.8466e-06	-1.23322e-10	-1.1464
37440018	chr22:37440018:G:A	2.6107e-06	-1.23322e-10	-1.26426	6.74291e-06	-1.23322e-10	-1.16166
37440029	chr22:37440029:T:C	5.36573e-06	0.341375	-0.885216	5.75152e-05	2.08704	-1.10515
37440142	chr22:37440142:C:T	2.81709e-06	-1.23322e-10	-1.18817	6.47715e-06	-1.23322e-10	-1.20187
37440257	chr22:37440257:A:G	8.79394e-07	-1.06499	-1.2874	2.80387e-06	-0.860824	-1.17833
37440259	chr22:37440259:T:A	2.75666e-06	-1.23322e-10	-1.20985	6.33562e-06	-1.23322e-10	-1.22397
37440784	chr22:37440784:G:T	8.62658e-06	-0.0690244	-3.57427e-10	3.94918e-05	0.605937	-3.57427e-10
37441077	chr22:37441077:C:T	2.97565e-06	-1.23322e-10	-1.13341	8.28576e-06	-1.23322e-10	-0.955617
37441591	chr22:37441591:C:T	3.085e-06	-1.23322e-10	-1.09732	8.69192e-06	-1.23322e-10	-0.907761
37441598	chr22:37441598:A:C	3.1188e-06	-1.23322e-10	-1.08643	8.81495e-06	-1.23322e-10	-0.893706
37441630	chr22:37441630:G:A	2.53047e-06	-1.23322e-10	-1.29547	5.85432e-06	-1.23322e-10	-1.30298
37441690	chr22:37441690:G:A	3.23717e-06	-1.23322e-10	-1.04917	7.37301e-06	-1.23322e-10	-1.07233
37442381	chr22:37442381:G:A	2.99764e-06	-1.23322e-10	-1.12605	8.46e-06	-1.23322e-10	-0.934806
37442429	chr22:37442429:C:T	3.03549e-06	-1.23322e-10	-1.1135	8.50697e-06	-1.23322e-10	-0.92927
37442594	chr22:37442594:T:C	2.56862e-06	-1.23322e-10	-1.2805	5.82662e-06	-1.23322e-10	-1.30772
37442797	chr22:37442797:A:G	2.4279e-06	-1.23322e-10	-1.33684	6.08419e-06	-1.23322e-10	-1.26446
37443046	chr22:37443046:T:C	2.42323e-06	-1.23322e-10	-1.33877	5.62673e-06	-1.23322e-10	-1.34263
37443281	chr22:37443281:A:G	1.80277e-05	-1.23322e-10	0.668037	4.70757e-05	-1.23322e-10	0.781601
37443485	chr22:37443485:C:T	6.18162e-07	-1.41918	-1.2857	2.59981e-06	-0.816431	-1.29828
37444012	chr22:37444012:C:T	1.04706e-06	-1.01644	-1.16145	2.15276e-05	1.15602	-1.15684
37444207	chr22:37444207:C:T	3.41608e-06	-1.23322e-10	-0.995379	7.57079e-06	-1.23322e-10	-1.04586
37444222	chr22:37444222:T:C	1.01121e-05	-1.23322e-10	0.0898598	3.60766e-05	-1.23322e-10	0.515488
37444612	chr22:37444612:T:C	1.18731e-05	-1.23322e-10	0.250398	4.32144e-05	-1.23322e-10	0.696019
37444736	chr22:37444736:C:A	2.43539e-06	-1.23322e-10	-1.33377	5.62877e-06	-1.23322e-10	-1.34226
37444920	chr22:37444920:A:G	2.46368e-06	-1.23322e-10	-1.32222	5.79024e-06	-1.23322e-10	-1.31398
37445439	chr22:37445439:T:A	1.62909e-06	-0.940139	-0.79571	1.48015e-05	0.687648	-1.06308
37445814	chr22:37445814:G:A	2.75729e-06	-1.23322e-10	-1.20963	6.67268e-06	-1.23322e-10	-1.17213
37446107	chr22:37446107:A:G	6.23126e-06	-1.23322e-10	-0.394294	1.45302e-05	-1.23322e-10	-0.393929
37446253	chr22:37446253:A:C	9.6032e-07	-1.46587	-0.79849	3.32977e-06	-1.10703	-0.760222
37446890	chr22:37446890:C:G	2.66196e-06	-1.23322e-10	-1.24481	5.57555e-06	-1.23322e-10	-1.35176
37446979	chr22:37446979:G:A	3.08476e-06	-1.23322e-10	-1.0974	6.83374e-06	-1.23322e-10	-1.14828
37447056	chr22:37447056:G:A	2.92036e-06	-1.23322e-10	-1.15217	6.80539e-06	-1.23322e-10	-1.15244
37447098	chr22:37447098:C:T	3.40906e-06	-1.23322e-10	-0.997435	7.96222e-06	-1.23322e-10	-0.995447
37447202	chr22:37447202:C:T	2.03914e-05	-0.385708	1.17695	0.00262627	3.5028	1.30037
37447504	chr22:37447504:G:A	4.51953e-06	-1.23322e-10	-0.715466	1.01729e-05	-1.23322e-10	-0.750428
37447611	chr22:37447611:C:A	1.60305e-05	-1.23322e-10	0.550622	4.71311e-05	-1.23322e-10	0.782777
37447704	chr22:37447704:C:A	6.12627e-07	-1.48347	-1.2304	1.3135e-06	-1.55928	-1.23818
37447931	chr22:37447931:T:C	5.33944e-06	-1.23322e-10	-0.548753	1.50706e-05	-1.23322e-10	-0.357411
37448007	chr22:37448007:G:A	2.38693e-06	-1.23322e-10	-1.35386	5.52076e-06	-1.23322e-10	-1.36164
37448086	chr22:37448086:C:T	2.44086e-06	-1.23322e-10	-1.33152	5.85201e-06	-1.23322e-10	-1.30337
37448593	chr22:37448593:GA:G	1.69607e-05	-0.654748	1.26177	0.044924	6.47018	1.17239
37448813	chr22:37448813:C:T	9.71496e-05	-0.305696	2.65807	0.0122518	3.65091	2.69237
37449035	chr22:37449035:G:A	5.70735e-07	-1.54335	-1.24135	6.06451e-06	-0.0137588	-1.25394
37449079	chr22:37449079:C:T	4.78434e-07	-1.60841	-1.35269	2.41364e-06	-0.848333	-1.34069
37449505	chr22:37449505:A:G	7.63318e-06	-1.23322e-10	-0.191368	1.66645e-05	-1.23322e-10	-0.256874
37449576	chr22:37449576:C:T	8.64303e-06	-1.4599	1.39278	9.80459e-05	0.219136	1.29614
37449603	chr22:37449603:G:A	2.49516e-06	-1.23322e-10	-1.30952	5.72738e-06	-1.23322e-10	-1.3249
37449695	chr22:37449695:T:C	1.0865e-06	-1.58284	-0.558073	7.74721e-06	-0.489646	-0.533176
37450054	chr22:37450054:T:C	4.90944e-06	-1.23322e-10	-0.632712	1.05688e-05	-1.23322e-10	-0.712248
37450245	chr22:37450245:A:G	2.36627e-06	-1.23322e-10	-1.36256	5.51846e-06	-1.23322e-10	-1.36206
37450411	chr22:37450411:A:G	1.46096e-06	-0.693391	-1.15139	0.00269127	5.87427	-1.04666
37450578	chr22:37450578:C:G	3.91724e-06	-1.23322e-10	-0.858485	8.55525e-06	-1.23322e-10	-0.92361
37450709	chr22:37450709:C:T	3.05483e-06	-1.23322e-10	-1.10715	7.13647e-06	-1.23322e-10	-1.10494
37451152	chr22:37451152:G:A	6.70638e-06	-1.23322e-10	-0.320814	1.42246e-05	-1.23322e-10	-0.415182
37451429	chr22:37451429:G:A	6.25431e-06	0.751965	-1.14257	0.00425885	6.55046	-1.26386
37451807	chr22:37451807:C:T	8.56252e-06	-0.0764786	-3.57427e-10	3.12046e-05	0.37041	-3.57427e-10
37452037	chr22:37452037:A:C	2.78396e-06	-1.23322e-10	-1.2	6.37313e-06	-1.23322e-10	-1.21806
37452981	chr22:37452981:A:C	1.17797e-06	-0.75163	-1.30845	0.00140094	5.53746	-1.36272
37453066	chr22:37453066:A:G	3.31788e-06	-1.23322e-10	-1.02455	7.45275e-06	-1.23322e-10	-1.06157
37453391	chr22:37453391:T:C	3.56789e-06	-1.23322e-10	-0.9519	9.59246e-06	-1.23322e-10	-0.809178
37453939	chr22:37453939:C:T	2.36547e-06	-1.23322e-10	-1.3629	5.55624e-06	-1.23322e-10	-1.35523
37455370	chr22:37455370:C:T	3.54122e-06	-1.23322e-10	-0.959402	8.36195e-06	-1.23322e-10	-0.946464
37455738	chr22:37455738:T:A	2.84796e-06	-1.23322e-10	-1.17727	6.72864e-06	-1.23322e-10	-1.16378
37455890	chr22:37455890:G:A	2.87969e-06	-1.23322e-10	-1.16619	6.80204e-06	-1.23322e-10	-1.15293
37455891	chr22:37455891:G:A	2.41052e-06	-1.23322e-10	-1.34403	5.75567e-06	-1.23322e-10	-1.31997
37456448	chr22:37456448:C:T	1.15269e-06	-0.991575	-1.0902	1.82036e-06	-1.46681	-1.00432
37456550	chr22:37456550:G:C	2.41052e-06	-1.23322e-10	-1.34403	5.75567e-06	-1.23322e-10	-1.31997
37456665	chr22:37456665:C:T	4.83038e-07	-1.61627	-1.33527	2.15424e-06	-0.954575	-1.34814
37456688	chr22:37456688:C:T	3.12515e-06	-1.23322e-10	-1.08439	6.52451e-06	-1.23322e-10	-1.19459
37457025	chr22:37457025:G:A	3.15505e-06	-1.23322e-10	-1.07487	7.55141e-06	-1.23322e-10	-1.04842
37457507	chr22:37457507:C:T	3.15505e-06	-1.23322e-10	-1.07487	7.55141e-06	-1.23322e-10	-1.04842
37457661	chr22:37457661:A:T	1.12637e-06	-0.788485	-1.31639	3.42257e-05	1.79978	-1.33696
37457665	chr22:37457665:A:G	3.14886e-06	-1.23322e-10	-1.07683	7.53578e-06	-1.23322e-10	-1.05049
37457720	chr22:37457720:CTG:C	3.66514e-06	-0.925006	-3.57427e-10	3.88123e-05	0.588582	-3.57427e-10
37457780	chr22:37457780:A:ATTGCG	3.1688e-06	-1.23322e-10	-1.07052	7.58584e-06	-1.23322e-10	-1.04387
37458340	chr22:37458340:A:G	6.73591e-06	-1.23322e-10	-0.31642	1.42919e-05	-1.23322e-10	-0.410459
37458378	chr22:37458378:A:G	4.11075e-06	-1.23322e-10	-0.810268	1.01634e-05	-1.23322e-10	-0.751361
37459479	chr22:37459479:A:G	6.4828e-06	-1.23322e-10	-0.354721	1.65268e-05	-1.23322e-10	-0.265172
37460024	chr22:37460024:A:G	7.26369e-06	-1.23322e-10	-0.240985	1.46231e-05	-1.23322e-10	-0.387555
37460237	chr22:37460237:C:T	1.07088e-06	-0.798619	-1.35678	6.48113e-05	2.43693	-1.3356
37460425	chr22:37460425:G:A	3.1534e-06	-1.23322e-10	-1.07539	7.54739e-06	-1.23322e-10	-1.04895
37461168	chr22:37461168:T:C	4.2121e-06	-1.23322e-10	-0.785912	9.11787e-06	-1.23322e-10	-0.859919
37461241	chr22:37461241:A:G	2.12862e-06	-0.292636	-1.17576	0.0909508	9.696	-1.34808
37461581	chr22:37461581:C:T	1.7237e-06	-0.592426	-1.08697	0.0019991	5.43857	-0.908274
37462046	chr22:37462046:C:T	2.09066e-06	-1.4864	-3.57427e-10	4.38579e-06	-1.59179	-3.57427e-10
37462059	chr22:37462059:C:T	2.20266e-06	-0.553965	-0.880241	0.0480883	8.90046	-1.18982
37462316	chr22:37462316:T:C	8.24941e-06	-0.113731	-3.57427e-10	8.99975e-06	-0.872959	-3.57427e-10
37462356	chr22:37462356:G:A	2.71677e-06	-1.23322e-10	-1.22443	6.09851e-06	-1.23322e-10	-1.26211
37462398	chr22:37462398:A:G	3.35865e-06	-1.23322e-10	-1.01233	7.15419e-06	-1.23322e-10	-1.10246
37462599	chr22:37462599:T:C	2.53311e-06	-1.29442	-3.57427e-10	6.63578e-06	-1.17768	-3.57427e-10
37462719	chr22:37462719:G:A	3.78494e-06	-1.23322e-10	-0.892844	8.25513e-06	-1.23322e-10	-0.95932
37462746	chr22:37462746:C:T	3.5955e-06	-1.23322e-10	-0.944189	8.49007e-06	-1.23322e-10	-0.931258
37462764	chr22:37462764:C:T	3.9743e-06	-1.23322e-10	-0.844023	9.77835e-06	-1.23322e-10	-0.789984
37462777	chr22:37462777:C:T	1.97561e-06	-1.54299	-3.57427e-10	7.37805e-06	-1.07165	-3.57427e-10
37463010	chr22:37463010:T:G	3.94016e-06	-1.23322e-10	-0.852652	9.69011e-06	-1.23322e-10	-0.79905
37463011	chr22:37463011:T:C	3.93823e-06	-1.23322e-10	-0.853141	9.68545e-06	-1.23322e-10	-0.799531
37463140	chr22:37463140:C:CCAG	3.38469e-06	-1.23322e-10	-1.00461	7.27889e-06	-1.23322e-10	-1.08518
37463386	chr22:37463386:G:A	3.8494e-06	-1.23322e-10	-0.875955	9.45212e-06	-1.23322e-10	-0.823916
37463811	chr22:37463811:T:G	3.85303e-06	-1.23322e-10	-0.875012	9.46252e-06	-1.23322e-10	-0.822817
37464016	chr22:37464016:C:T	3.66055e-06	-0.92626	-3.57427e-10	6.86389e-06	-1.14388	-3.57427e-10
37464129	chr22:37464129:C:T	3.64493e-06	-1.23322e-10	-0.930536	8.91663e-06	-1.23322e-10	-0.882237
37465168	chr22:37465168:C:T	3.06221e-06	-1.23322e-10	-1.10474	6.82522e-06	-1.23322e-10	-1.14953
37465247	chr22:37465247:A:T	3.30001e-06	-1.23322e-10	-1.02995	7.0988e-06	-1.23322e-10	-1.11023
37465994	chr22:37465994:C:T	4.33207e-06	-1.23322e-10	-0.757826	1.07243e-05	-1.23322e-10	-0.697647
37465995	chr22:37465995:A:G	4.76548e-06	-1.23322e-10	-0.662474	9.61856e-06	-1.23322e-10	-0.806461
37466890	chr22:37466890:G:A	3.96743e-06	-1.23322e-10	-0.845755	9.76478e-06	-1.23322e-10	-0.791373
37467013	chr22:37467013:A:G	3.36114e-06	-1.01159	-3.57427e-10	5.54374e-05	0.9451	-3.57427e-10
37467315	chr22:37467315:C:T	4.09221e-06	-1.23322e-10	-0.814787	1.00877e-05	-1.23322e-10	-0.758841
37467421	chr22:37467421:T:C	2.15958e-06	-0.385047	-1.06891	0.072388	9.43284	-1.31319
37467605	chr22:37467605:C:T	3.67827e-06	-1.23322e-10	-0.921431	8.95189e-06	-1.23322e-10	-0.878291
37468073	chr22:37468073:A:G	2.87273e-06	-1.23322e-10	-1.16861	6.84216e-06	-1.23322e-10	-1.14705
37468837	chr22:37468837:C:T	9.39675e-06	-1.23322e-10	0.0164909	2.82387e-05	-1.23322e-10	0.270538
37469019	chr22:37469019:G:A	4.79811e-07	-1.61407	-1.34416	2.01759e-06	-1.01272	-1.35553
37469196	chr22:37469196:T:A	3.8997e-06	-1.23322e-10	-0.862975	8.22855e-06	-1.23322e-10	-0.962545
37469522	chr22:37469522:C:T	1.89478e-06	-1.58477	-3.57427e-10	4.28135e-06	-1.61589	-3.57427e-10
37470025	chr22:37470025:G:A	2.11704e-06	-1.47385	-3.57427e-10	4.39563e-06	-1.58954	-3.57427e-10
37470770	chr22:37470770:C:G	3.9975e-06	-1.23322e-10	-0.838205	9.83217e-06	-1.23322e-10	-0.784496
37471508	chr22:37471508:C:T	2.47676e-06	-1.23322e-10	-1.31692	5.65117e-06	-1.23322e-10	-1.33829
37471747	chr22:37471747:T:C	2.47779e-06	-1.23322e-10	-1.31651	5.65262e-06	-1.23322e-10	-1.33804
37473093	chr22:37473093:G:A	5.92153e-07	-1.57055	-1.17732	3.7965e-06	-0.51646	-1.21961
37473442	chr22:37473442:A:G	3.66339e-06	-0.843085	-0.0823983	7.05432e-06	-1.39604	0.279525
37473513	chr22:37473513:TTGGGCTGCCTCAAA:T	2.70064e-06	-1.23038	-3.57427e-10	1.46045e-05	-0.388825	-3.57427e-10
37473661	chr22:37473661:T:C	1.04225e-05	-1.23322e-10	0.120091	2.86534e-05	-1.23322e-10	0.285117
37473919	chr22:37473919:G:A	3.77735e-06	-1.23322e-10	-0.894851	9.27002e-06	-1.23322e-10	-0.84337
37474016	chr22:37474016:G:A	2.36545e-06	-1.23322e-10	-1.3629	5.53032e-06	-1.23322e-10	-1.35991
37474390	chr22:37474390:T:C	3.77735e-06	-1.23322e-10	-0.894851	9.27002e-06	-1.23322e-10	-0.84337
37474732	chr22:37474732:C:T	3.29873e-06	-1.23322e-10	-1.03033	7.90432e-06	-1.23322e-10	-1.00275
37474733	chr22:37474733:G:A	5.42505e-07	-1.55269	-1.28274	3.85396e-06	-0.469261	-1.25179
37475130	chr22:37475130:G:C	3.62921e-06	-1.23322e-10	-0.934859	7.93522e-06	-1.23322e-10	-0.998844
37475247	chr22:37475247:A:C	4.79542e-06	-1.23322e-10	-0.656211	1.02914e-05	-1.23322e-10	-0.73885
37475385	chr22:37475385:G:A	8.21749e-06	-1.23322e-10	-0.117608	2.42805e-05	-1.23322e-10	0.119519
37475853	chr22:37475853:T:C	1.30036e-05	-1.23322e-10	0.341351	3.54216e-05	-1.23322e-10	0.497167
37476086	chr22:37476086:T:C	4.58529e-06	-1.23322e-10	-0.701019	1.12437e-05	-1.23322e-10	-0.650343
37476224	chr22:37476224:G:A	1.16227e-05	0.22909	-3.57427e-10	5.38277e-05	0.915633	-3.57427e-10
37476537	chr22:37476537:C:A	4.73066e-06	-1.23322e-10	-0.669808	1.16236e-05	-1.23322e-10	-0.617116
37476714	chr22:37476714:A:G	3.80807e-06	-1.23322e-10	-0.886751	9.34473e-06	-1.23322e-10	-0.835342
37478796	chr22:37478796:A:G	2.39533e-06	-1.23322e-10	-1.35035	5.61047e-06	-1.23322e-10	-1.34552
37478973	chr22:37478973:C:G	1.14089e-05	-1.23322e-10	0.210523	3.46838e-05	-1.23322e-10	0.476117
37479288	chr22:37479288:C:T	2.45005e-06	-1.23322e-10	-1.32777	5.67594e-06	-1.23322e-10	-1.33392
37479408	chr22:37479408:A:G	1.3475e-05	-1.23322e-10	0.376961	4.21576e-05	-1.23322e-10	0.671259
37479578	chr22:37479578:A:G	5.52652e-06	-1.23322e-10	-0.514315	1.18149e-05	-1.23322e-10	-0.600796
37479799	chr22:37479799:T:C	1.1566e-05	-1.23322e-10	0.224198	3.52118e-05	-1.23322e-10	0.491225
37479919	chr22:37479919:G:A	5.54652e-06	-1.59795	1.08725	1.13024e-05	-1.35746	0.712319
37479929	chr22:37479929:A:G	1.37127e-05	-1.23322e-10	0.394453	4.29649e-05	-1.23322e-10	0.690228
37479952	chr22:37479952:G:A	1.97403e-06	-1.56835	0.0245568	1.20841e-05	-0.649322	0.0710535
37480157	chr22:37480157:C:A	3.46771e-06	-1.23322e-10	-0.980379	8.17989e-06	-1.23322e-10	-0.968477
37480604	chr22:37480604:C:T	3.47182e-06	-1.23322e-10	-0.979195	8.1898e-06	-1.23322e-10	-0.967265
37481139	chr22:37481139:G:A	1.84463e-06	-1.61159	-3.57427e-10	4.94392e-06	-1.472	-3.57427e-10
37481971	chr22:37481971:T:C	2.72064e-06	-1.23322e-10	-1.22301	5.98724e-06	-1.23322e-10	-1.28052
37482394	chr22:37482394:T:C	3.32898e-06	-1.02121	-3.57427e-10	1.50242e-05	-0.360493	-3.57427e-10
37482407	chr22:37482407:C:T	3.62977e-06	-1.23322e-10	-0.934705	8.55405e-06	-1.23322e-10	-0.92375
37482559	chr22:37482559:T:C	8.63235e-06	-1.23322e-10	-0.0683556	2.28253e-05	-1.23322e-10	0.0577155
37482813	chr22:37482813:T:C	8.08982e-06	-1.23322e-10	-0.133267	2.13499e-05	-1.23322e-10	-0.0091066
37482831	chr22:37482831:G:A	3.33319e-06	-1.23322e-10	-1.01994	7.85823e-06	-1.23322e-10	-1.00859
37483186	chr22:37483186:G:A	9.56412e-06	-1.23322e-10	0.0341461	2.54242e-05	-1.23322e-10	0.165546
37483241	chr22:37483241:G:A	2.93768e-06	-1.14625	-3.57427e-10	4.10952e-05	0.645737	-3.57427e-10
37483520	chr22:37483520:G:A	9.12149e-07	-0.955456	-1.36037	4.63688e-05	2.11182	-1.34534
37483552	chr22:37483552:A:G	4.26247e-05	-1.23322e-10	1.52856	0.000148529	-1.23322e-10	1.93063
37483834	chr22:37483834:G:A	4.93624e-06	-1.23322e-10	-0.62727	1.04036e-05	-1.23322e-10	-0.728006
37483864	chr22:37483864:G:C	2.66113e-06	-1.23322e-10	-1.24512	6.3099e-06	-1.23322e-10	-1.22804
37484135	chr22:37484135:G:A	7.88969e-06	-1.23322e-10	-0.158316	2.06567e-05	-1.23322e-10	-0.0421158
37484630	chr22:37484630:G:C	7.81172e-07	-1.11429	-1.35654	3.14395e-05	1.73866	-1.36075
37485080	chr22:37485080:G:A	8.64387e-07	-1.17321	-1.1964	3.06233e-05	1.57749	-1.22588
37485173	chr22:37485173:G:A	5.90764e-07	-1.39359	-1.35662	6.63803e-06	0.184054	-1.36139
37485177	chr22:37485177:G:A	2.44798e-06	-1.23322e-10	-1.32861	5.53912e-06	-1.23322e-10	-1.35832
37485404	chr22:37485404:C:T	8.42804e-07	-1.03439	-1.36051	3.76738e-05	1.92057	-1.36177
37485687	chr22:37485687:G:C	1.11517e-05	-1.23322e-10	0.187719	2.00808e-05	-1.23322e-10	-0.0703887
37485804	chr22:37485804:G:A	8.73557e-07	-1.14363	-1.21543	3.25894e-05	1.65692	-1.24309
37486111	chr22:37486111:A:C	3.88844e-06	-1.23322e-10	-0.865864	8.41662e-06	-1.23322e-10	-0.939947
37486693	chr22:37486693:C:T	9.88512e-07	-0.931611	-1.30382	5.14772e-05	2.19043	-1.31945
37486950	chr22:37486950:G:A	1.0009e-06	-0.94005	-1.28292	4.92363e-05	2.14648	-1.32
37487820	chr22:37487820:T:C	9.13053e-07	-1.0431	-1.27173	4.05111e-05	1.91834	-1.28692
37488676	chr22:37488676:G:A	1.05791e-05	-1.23322e-10	0.135004	3.02997e-05	-1.23322e-10	0.340983
37488969	chr22:37488969:G:C	2.54457e-06	-1.23322e-10	-1.28991	5.56523e-06	-1.23322e-10	-1.35362
37490012	chr22:37490012:A:G	1.83604e-06	-1.61626	-3.57427e-10	4.54086e-06	-1.55704	-3.57427e-10
37490266	chr22:37490266:G:A	2.90764e-06	-1.23322e-10	-1.15653	7.23479e-06	-1.23322e-10	-1.09125
37490461	chr22:37490461:G:A	4.80193e-06	-1.23322e-10	-0.654855	9.98752e-06	-1.23322e-10	-0.768818
37490491	chr22:37490491:A:G	2.42134e-06	-1.33955	-3.57427e-10	4.80692e-06	-1.5001	-3.57427e-10
37490591	chr22:37490591:C:T	7.58608e-06	-0.197558	-3.57427e-10	8.47185e-06	-0.933406	-3.57427e-10
37490726	chr22:37490726:G:A	3.6841e-06	-1.23322e-10	-0.919847	7.84426e-06	-1.23322e-10	-1.01037
37492232	chr22:37492232:C:T	5.22297e-07	-1.57318	-1.30022	3.92381e-06	-0.400612	-1.30248
37492582	chr22:37492582:G:T	3.96702e-06	-1.23322e-10	-0.845858	8.57594e-06	-1.23322e-10	-0.921195
37492987	chr22:37492987:T:C	6.53222e-07	-1.28883	-1.36088	2.2338e-05	1.37579	-1.33966
37493007	chr22:37493007:C:T	8.89701e-07	-0.994838	-1.3459	4.51359e-05	2.06118	-1.32166
37493339	chr22:37493339:T:G	1.70139e-06	-1.04044	-0.651989	9.40107e-05	2.0218	-0.548544
37493694	chr22:37493694:C:A	6.30265e-06	-1.23322e-10	-0.382903	1.63786e-05	-1.23322e-10	-0.274177
37495703	chr22:37495703:C:A	1.92741e-06	-0.63175	-0.935944	0.000599264	4.12832	-0.802777
37496083	chr22:37496083:A:T	1.77066e-06	-1.33766	-0.314863	0.000177268	2.68678	-0.579277
37496363	chr22:37496363:A:G	8.21228e-07	-1.36102	-1.0598	8.53621e-05	2.5082	-1.13145
37496730	chr22:37496730:C:T	4.07701e-06	-1.23322e-10	-0.818509	8.79677e-06	-1.23322e-10	-0.89577
37497281	chr22:37497281:T:C	4.57532e-06	-1.23322e-10	-0.703196	9.03184e-06	-1.23322e-10	-0.869398
37497351	chr22:37497351:T:G	2.54245e-06	-0.0636736	-1.22707	1.94886e-06	-1.10449	-1.29842
37497499	chr22:37497499:C:T	6.57469e-06	-1.23322e-10	-0.340646	1.7565e-05	-1.23322e-10	-0.204248
37497635	chr22:37497635:A:G	2.32974e-06	-1.30154	-0.0765742	0.000252405	2.82832	-0.367435
37497720	chr22:37497720:C:T	2.97102e-06	-1.23322e-10	-1.13497	6.364e-06	-1.23322e-10	-1.2195
37498042	chr22:37498042:T:C	6.30477e-05	-1.23322e-10	1.92002	0.000233573	-1.23322e-10	2.38334
37498413	chr22:37498413:A:G	2.19494e-06	-0.50158	-0.936139	0.000817894	4.4399	-0.803321
37498580	chr22:37498580:C:A	3.56721e-06	-1.23322e-10	-0.952089	7.59102e-06	-1.23322e-10	-1.04319
37498585	chr22:37498585:C:T	7.11051e-06	-0.621493	0.359194	3.41685e-05	-0.230346	0.691494
37498803	chr22:37498803:C:T	2.37035e-06	-1.23322e-10	-1.36083	5.52806e-06	-1.23322e-10	-1.36032
37498944	chr22:37498944:GA:G	2.92555e-06	-1.23322e-10	-1.15039	7.08636e-06	-1.23322e-10	-1.11198
37499016	chr22:37499016:G:A	2.92645e-06	-1.23322e-10	-1.15008	7.22394e-06	-1.23322e-10	-1.09275
37499262	chr22:37499262:C:G	4.07001e-06	-1.23322e-10	-0.820227	1.03477e-05	-1.23322e-10	-0.733389
37499334	chr22:37499334:T:C	4.06131e-06	-1.23322e-10	-0.822367	1.03238e-05	-1.23322e-10	-0.735703
37499391	chr22:37499391:G:A	0.000115374	-1.23322e-10	2.5243	0.000441518	-1.23322e-10	3.02006
37499886	chr22:37499886:G:A	3.74222e-06	-1.23322e-10	-0.904194	8.34013e-06	-1.23322e-10	-0.949076
37499908	chr22:37499908:T:G	7.16587e-07	-1.23029	-1.32684	0.00063011	4.59194	-1.2162
37499947	chr22:37499947:A:G	5.68745e-06	-1.44899	0.963377	0.000373964	2.14683	0.707178
37500065	chr22:37500065:G:A	2.37176e-06	-1.23322e-10	-1.36024	5.60076e-06	-1.23322e-10	-1.34725
37500273	chr22:37500273:C:T	3.70024e-06	-1.23322e-10	-0.915476	1.09696e-05	-1.23322e-10	-0.675026
37500359	chr22:37500359:C:T	3.18801e-06	-1.23322e-10	-1.06448	7.58259e-06	-1.23322e-10	-1.0443
37500742	chr22:37500742:T:C	2.56325e-06	-0.186091	-1.09651	0.395869	10.2557	-0.437038
37500802	chr22:37500802:A:G	5.15334e-06	-1.44943	0.865201	0.000350477	2.17647	0.612674
37500986	chr22:37500986:C:G	4.49678e-06	-1.23322e-10	-0.720511	9.63293e-06	-1.23322e-10	-0.804968
37501201	chr22:37501201:C:T	2.2314e-06	-0.732301	-0.688945	0.000622572	3.89306	-0.52936
37501558	chr22:37501558:G:A	3.17136e-06	-1.23322e-10	-1.06971	7.73163e-06	-1.23322e-10	-1.02484
37501711	chr22:37501711:T:C	1.64646e-06	-1.47843	-0.246813	1.9876e-05	-0.0229393	-0.0577003
37502095	chr22:37502095:A:G	2.38158e-06	-1.23322e-10	-1.35611	5.5305e-06	-1.23322e-10	-1.35988
37502404	chr22:37502404:A:G	2.2938e-06	-0.850815	-0.542848	0.0195148	7.59962	-0.79085
37502737	chr22:37502737:G:A	8.45581e-06	-0.0890194	-3.57427e-10	3.88733e-05	0.590153	-3.57427e-10
37502822	chr22:37502822:C:T	1.55548e-06	-1.5208	-0.261287	1.66123e-05	-0.172741	-0.0872726
37502889	chr22:37502889:A:G	1.86008e-06	-0.885321	-0.717935	0.0145385	7.44222	-0.927822
37503094	chr22:37503094:A:G	1.98034e-06	-1.08137	-0.459238	0.00616865	6.37602	-0.718944
37503235	chr22:37503235:A:G	3.11139e-06	-1.23322e-10	-1.0888	8.11953e-06	-1.23322e-10	-0.975882
37503362	chr22:37503362:G:T	0.000123385	-1.23322e-10	2.59144	0.000508577	-1.23322e-10	3.16146
37503797	chr22:37503797:C:T	9.57593e-06	0.0353797	-3.57427e-10	4.55628e-05	0.748936	-3.57427e-10
37503918	chr22:37503918:T:C	2.3545e-06	-0.728957	-0.638587	0.000646074	3.87337	-0.472609
37503989	chr22:37503989:G:A	2.28855e-06	-0.747794	-0.648159	0.000602893	3.81455	-0.482966
37503999	chr22:37503999:T:C	2.56676e-06	-0.699178	-0.582051	0.000740115	3.94697	-0.410321
37504105	chr22:37504105:T:A	2.65189e-06	-1.23322e-10	-1.2486	6.03061e-06	-1.23322e-10	-1.27331
37504269	chr22:37504269:A:G	2.61569e-06	-0.685373	-0.57697	0.000769621	3.98042	-0.404679
37504279	chr22:37504279:T:C	3.06393e-05	-1.23322e-10	1.19841	9.69059e-05	-1.23322e-10	1.50358
37504458	chr22:37504458:C:G	7.43832e-05	2.11486	-0.0295055	2.70257e-05	0.503623	-0.276989
37504600	chr22:37504600:G:A	2.50556e-06	-0.722752	-0.582606	0.000694703	3.88424	-0.410914
37504755	chr22:37504755:G:A	2.45995e-06	-0.741126	-0.582606	0.000665116	3.84072	-0.410914
37506115	chr22:37506115:G:A	8.45148e-06	-1.23322e-10	-0.0895313	2.02889e-05	-1.23322e-10	-0.06008
37506228	chr22:37506228:A:C	8.50179e-07	-1.18554	-1.20064	2.99359e-06	-0.847518	-1.12616
37506493	chr22:37506493:C:T	6.47763e-07	-1.3543	-1.3038	5.47166e-05	2.23042	-1.29841
37506557	chr22:37506557:G:A	2.38222e-06	-1.23322e-10	-1.35584	5.52879e-06	-1.23322e-10	-1.36019
37506705	chr22:37506705:C:T	3.79149e-05	-1.23322e-10	1.41147	7.02582e-05	-1.23322e-10	1.18202
37506919	chr22:37506919:G:A	1.11115e-06	-1.11916	-0.999314	0.00018596	3.10378	-0.948406
37507330	chr22:37507330:G:C	5.47332e-05	-1.23322e-10	1.7786	0.00019397	-1.23322e-10	2.19755
37507702	chr22:37507702:G:A	1.94189e-05	-1.23322e-10	0.742374	3.47215e-05	-1.23322e-10	0.477203
37507729	chr22:37507729:G:A	3.01619e-06	-1.23322e-10	-1.11988	7.32604e-06	-1.23322e-10	-1.07872
37507871	chr22:37507871:A:G	5.47028e-05	-1.23322e-10	1.77804	0.0001938	-1.23322e-10	2.19667
37507876	chr22:37507876:C:T	4.8823e-06	-1.23322e-10	-0.638257	1.28916e-05	-1.23322e-10	-0.513582
37508120	chr22:37508120:A:G	4.46629e-06	-1.23322e-10	-0.727315	1.16946e-05	-1.23322e-10	-0.611029
37508244	chr22:37508244:T:C	7.47987e-07	-1.51053	-1.00372	1.08207e-05	0.524247	-1.21294
37508427	chr22:37508427:C:T	5.39789e-06	-0.537864	-3.57427e-10	2.2609e-05	0.0481913	-3.57427e-10
37508688	chr22:37508688:G:A	4.34539e-06	-0.754758	-3.57427e-10	0.000105797	1.59137	-3.57427e-10
37508755	chr22:37508755:AC:A	2.88844e-06	-1.23322e-10	-1.16316	6.99009e-06	-1.23322e-10	-1.12566
37508807	chr22:37508807:G:A	2.88424e-06	-1.23322e-10	-1.16461	6.97923e-06	-1.23322e-10	-1.12722
37508950	chr22:37508950:C:G	6.67704e-07	-1.48068	-1.14711	1.12038e-05	0.653679	-1.30758
37509101	chr22:37509101:G:A	2.5729e-06	-1.23322e-10	-1.27884	5.92258e-06	-1.23322e-10	-1.29138
37509122	chr22:37509122:C:T	6.0092e-05	-1.23322e-10	1.872	0.000213675	-1.23322e-10	2.2943
37509155	chr22:37509155:C:T	2.44375e-06	-1.23322e-10	-1.33034	5.63673e-06	-1.23322e-10	-1.34085
37509166	chr22:37509166:A:G	2.81762e-06	-0.61139	-0.576588	0.0014629	5.27172	-1.0537
37509278	chr22:37509278:C:A	4.36826e-06	-1.39411	0.644599	0.000147392	1.6561	0.266842
37510036	chr22:37510036:G:A	4.20958e-06	-1.23322e-10	-0.78651	1.08471e-05	-1.23322e-10	-0.68626
37510255	chr22:37510255:C:T	2.11875e-06	-1.49593	0.0228854	5.78466e-06	-1.48802	0.173073
37510486	chr22:37510486:G:A	2.61182e-06	-0.192783	-1.07104	0.000130133	2.69829	-0.899884
37510598	chr22:37510598:A:T	9.82294e-06	-1.23322e-10	0.0608474	2.58666e-05	-1.23322e-10	0.182799
37510880	chr22:37510880:G:A	4.86439e-07	-1.58598	-1.35854	2.06452e-06	-1.0084	-1.33686
37510909	chr22:37510909:C:T	2.58134e-06	-1.23322e-10	-1.27556	6.05377e-06	-1.23322e-10	-1.26947
37511062	chr22:37511062:G:A	4.85992e-07	-1.58283	-1.3626	2.13797e-06	-0.989938	-1.32036
37511229	chr22:37511229:C:T	2.36546e-06	-1.23322e-10	-1.3629	5.55333e-06	-1.23322e-10	-1.35576
37511303	chr22:37511303:A:C	4.86102e-07	-1.61351	-1.3317	1.13285e-06	-1.59209	-1.35333
37511585	chr22:37511585:C:CA	2.53397e-06	-1.23322e-10	-1.29409	5.93163e-06	-1.23322e-10	-1.28986
37511706	chr22:37511706:G:A	6.39539e-06	-1.23322e-10	-0.368295	1.61944e-05	-1.23322e-10	-0.285489
37512183	chr22:37512183:T:G	4.82089e-07	-1.59113	-1.36237	2.08215e-06	-1.03503	-1.30173
37512218	chr22:37512218:A:G	1.13199e-06	-1.57848	-0.521415	2.10466e-06	-1.60272	-0.723277
37512370	chr22:37512370:A:G	1.28418e-05	-1.23322e-10	0.32883	2.4615e-05	-1.23322e-10	0.133203
37512484	chr22:37512484:C:T	5.39812e-06	-1.23322e-10	-0.537823	1.1195e-05	-1.23322e-10	-0.654689
37512603	chr22:37512603:G:C	1.3423e-06	-0.572456	-1.35703	2.65741e-06	-0.749646	-1.34316
37512922	chr22:37512922:G:C	2.86039e-05	-1.23322e-10	1.12967	0.000101088	-1.23322e-10	1.54584
37512969	chr22:37512969:T:C	5.12559e-07	-1.56466	-1.32755	2.18409e-06	-0.928018	-1.36094
37513008	chr22:37513008:A:G	4.84779e-06	-0.0358795	-0.60947	6.58697e-05	2.00594	-0.888418
37513199	chr22:37513199:C:T	7.67021e-07	-1.61529	-0.87382	5.66916e-06	-0.614516	-0.720598
37513532	chr22:37513532:G:A	2.42578e-06	-0.682698	-0.65502	4.69383e-06	-0.959923	-0.563985
37514348	chr22:37514348:G:A	5.10861e-07	-1.56674	-1.32879	2.16282e-06	-0.93783	-1.36091
37514388	chr22:37514388:A:G	2.63997e-06	-1.54695	0.293849	4.12548e-05	1.00752	-0.357908
37514584	chr22:37514584:G:A	5.12826e-07	-1.56156	-1.33013	2.20421e-06	-0.919216	-1.36057
37514706	chr22:37514706:G:A	1.88294e-06	-1.59104	-3.57427e-10	4.30717e-06	-1.60987	-3.57427e-10
37514708	chr22:37514708:G:A	2.50073e-06	-0.657853	-0.649436	4.82123e-06	-0.937542	-0.559584
37514796	chr22:37514796:C:T	1.02435e-06	-1.28611	-0.913701	4.56044e-05	1.87825	-1.1284
37514797	chr22:37514797:T:G	1.01737e-06	-1.28157	-0.925089	4.5959e-05	1.89407	-1.13648
37514988	chr22:37514988:G:A	2.60403e-06	-1.23322e-10	-1.26681	6.05443e-06	-1.23322e-10	-1.26936
37515168	chr22:37515168:T:C	4.7232e-06	-1.23322e-10	-0.671387	1.00845e-05	-1.23322e-10	-0.759155
37515183	chr22:37515183:T:G	5.23e-07	-1.57863	-1.29341	2.06196e-06	-0.984677	-1.36182
37515371	chr22:37515371:G:A	4.15713e-06	-0.750879	-0.0481696	3.73142e-05	0.698706	-0.149487
37515761	chr22:37515761:C:T	8.71395e-06	-1.23322e-10	-0.0589475	1.79364e-05	-1.23322e-10	-0.183324
37515763	chr22:37515763:T:C	9.12174e-07	-1.60386	-0.711936	4.57575e-06	-0.508203	-1.04118
37515767	chr22:37515767:C:T	9.11261e-06	-1.23322e-10	-0.0142136	2.54509e-05	-1.23322e-10	0.166595
37515873	chr22:37515873:A:G	4.65856e-05	-1.53465	3.15207	9.23787e-05	-1.5862	3.04194
37516465	chr22:37516465:CAGGAGTTATA:C	3.24102e-06	-1.23322e-10	-1.04798	7.69459e-06	-1.23322e-10	-1.02964
37516590	chr22:37516590:G:A	4.04917e-05	-1.60299	3.08021	8.25444e-05	-1.61613	2.95931
37516714	chr22:37516714:C:A	2.74702e-05	-1.53965	2.62888	5.51831e-05	-1.58897	2.52947
37516747	chr22:37516747:T:G	2.97609e-06	-1.23322e-10	-1.13326	7.60072e-06	-1.23322e-10	-1.04191
37516799	chr22:37516799:G:A	3.02693e-06	-1.23322e-10	-1.11632	7.75267e-06	-1.23322e-10	-1.02212
37517377	chr22:37517377:C:T	2.76702e-06	-1.23322e-10	-1.2061	6.59984e-06	-1.23322e-10	-1.18311
37517929	chr22:37517929:A:C	5.26147e-06	-1.59969	1.03622	1.11339e-05	-1.58837	0.928212
37518261	chr22:37518261:G:A	5.41221e-06	-1.59176	1.05655	1.15758e-05	-1.57764	0.956404
37518334	chr22:37518334:C:T	8.65797e-06	-1.23322e-10	-0.0653928	2.40681e-05	-1.23322e-10	0.110732
37518519	chr22:37518519:G:A	7.80886e-07	-1.60597	-0.865229	2.28572e-06	-1.36301	-0.880467
37518627	chr22:37518627:C:T	4.20381e-05	-1.54533	3.06003	8.44898e-05	-1.59244	2.95891
37519093	chr22:37519093:A:G	2.84894e-06	-1.60851	0.431583	5.59544e-06	-1.60367	0.255468
37519138	chr22:37519138:C:T	4.79162e-05	-1.54421	3.18979	9.65422e-05	-1.5917	3.09153
37519535	chr22:37519535:T:C	2.57748e-06	-1.61077	0.333707	5.07143e-06	-1.6063	0.159771
37519908	chr22:37519908:T:C	2.51576e-06	-1.61505	0.313756	4.94088e-06	-1.61481	0.142199
37519936	chr22:37519936:AG:A	1.06634e-05	-1.52181	1.66475	2.18946e-05	-1.58007	1.59615
37520098	chr22:37520098:T:C	3.45343e-06	-0.984504	-3.57427e-10	6.07096e-06	-1.26664	-3.57427e-10
37520106	chr22:37520106:T:C	0.000206217	3.10506	-3.57427e-10	0.00110806	3.94021	-3.57427e-10
37520165	chr22:37520165:A:G	3.04973e-06	-1.23322e-10	-1.10882	7.11949e-06	-1.23322e-10	-1.10732
37520179	chr22:37520179:G:A	1.44352e-06	-1.5947	-0.262093	3.81311e-06	-1.61587	-0.115835
37520850	chr22:37520850:G:A	3.55965e-06	-1.23322e-10	-0.95421	8.48821e-06	-1.23322e-10	-0.931477
37521134	chr22:37521134:T:C	3.36168e-06	-1.23322e-10	-1.01143	7.81042e-06	-1.23322e-10	-1.0147
37521501	chr22:37521501:G:A	1.85595e-06	-1.60547	-3.57427e-10	4.7433e-06	-1.51342	-3.57427e-10
37522109	chr22:37522109:G:A	9.24935e-07	-1.59752	-0.704381	3.06298e-06	-1.02628	-0.924489
37522429	chr22:37522429:C:T	1.67804e-05	-1.52993	2.12627	3.49626e-05	-1.58479	2.06891
37522465	chr22:37522465:T:C	7.44685e-07	-1.61591	-0.902756	2.05089e-06	-1.191	-1.16088
37522483	chr22:37522483:G:A	1.93884e-06	-1.44677	-0.115016	3.01396e-06	-1.60503	-0.361872
37523197	chr22:37523197:G:C	4.7862e-06	-1.23322e-10	-0.658135	1.40833e-05	-1.23322e-10	-0.425162
37523239	chr22:37523239:C:A	1.54453e-06	-0.449863	-1.33929	4.22738e-05	2.02958	-1.35557
37523367	chr22:37523367:T:G	7.66233e-07	-1.5975	-0.892646	2.2466e-06	-1.29514	-0.965595
37523671	chr22:37523671:G:A	2.40549e-06	-1.23322e-10	-1.34612	5.56108e-06	-1.23322e-10	-1.35436
37523882	chr22:37523882:G:C	1.75763e-06	-0.616601	-1.04331	2.79795e-06	-1.08571	-0.955553
37524081	chr22:37524081:G:A	1.04335e-06	-0.946752	-1.23469	1.66584e-06	-1.30255	-1.25728
37524090	chr22:37524090:T:C	1.2353e-06	-1.61169	-0.400866	3.26562e-06	-1.3701	-0.516605
37524240	chr22:37524240:A:G	3.15127e-06	-1.23322e-10	-1.07607	7.73057e-06	-1.23322e-10	-1.02497
37524312	chr22:37524312:ACCACACCCACCTAATTT:A	2.18468e-05	-1.23322e-10	0.860183	5.86581e-05	-1.23322e-10	1.00157
37524340	chr22:37524340:A:G	3.83866e-06	-1.23322e-10	-0.878748	1.01186e-05	-1.23322e-10	-0.75578
37524360	chr22:37524360:A:G	4.23154e-06	-1.23322e-10	-0.781308	9.76376e-06	-1.23322e-10	-0.791478
37524379	chr22:37524379:C:T	1.59827e-06	-1.59371	-0.161237	3.45618e-06	-1.61396	-0.216028
37524451	chr22:37524451:T:C	1.80764e-06	-1.51122	-0.120625	3.42324e-06	-1.57864	-0.260931
37524776	chr22:37524776:C:T	1.91736e-06	-1.57292	-3.57427e-10	5.44309e-06	-1.37581	-3.57427e-10
37524957	chr22:37524957:T:C	2.84999e-06	-1.23322e-10	-1.17656	7.55884e-06	-1.23322e-10	-1.04744
37525065	chr22:37525065:C:T	3.85295e-06	-1.23322e-10	-0.875034	1.01665e-05	-1.23322e-10	-0.751062
37525418	chr22:37525418:G:A	9.64011e-07	-1.54406	-0.71646	1.82064e-06	-1.53444	-0.936525
37525427	chr22:37525427:C:T	3.09374e-06	-1.09449	-3.57427e-10	6.15971e-06	-1.25213	-3.57427e-10
37525532	chr22:37525532:C:T	6.39865e-06	-1.23322e-10	-0.367786	1.60701e-05	-1.23322e-10	-0.293197
37525668	chr22:37525668:C:T	1.19965e-06	-1.61609	-0.425754	2.97053e-06	-1.44351	-0.537908
37526017	chr22:37526017:G:C	1.28651e-05	-1.23322e-10	0.330642	3.26438e-05	-1.23322e-10	0.4155
37526166	chr22:37526166:G:A	2.8274e-06	-1.23322e-10	-1.18452	7.47665e-06	-1.23322e-10	-1.05837
37526254	chr22:37526254:C:T	5.37442e-07	-1.52759	-1.31722	1.17326e-06	-1.60101	-1.30937
37526407	chr22:37526407:T:C	1.66469e-06	-1.61589	-0.0983437	3.76152e-06	-1.32544	-0.419897
37526477	chr22:37526477:T:C	1.20263e-06	-1.61454	-0.424821	3.12224e-06	-1.39433	-0.537275
37526611	chr22:37526611:G:A	3.39672e-06	-1.23322e-10	-1.00106	8.63991e-06	-1.23322e-10	-0.913763
37526713	chr22:37526713:G:A	4.8676e-07	-1.58779	-1.35607	1.22638e-06	-1.51007	-1.35602
37526862	chr22:37526862:C:T	2.38411e-06	-1.23322e-10	-1.35505	5.52766e-06	-1.23322e-10	-1.36039
37526910	chr22:37526910:C:T	5.90487e-06	-1.23322e-10	-0.448095	1.64411e-05	-1.23322e-10	-0.270373
37526916	chr22:37526916:C:T	7.32869e-06	-1.23322e-10	-0.232076	1.51751e-05	-1.23322e-10	-0.350498
37527090	chr22:37527090:G:T	2.77574e-06	-1.23322e-10	-1.20296	6.44311e-06	-1.23322e-10	-1.20714
37527169	chr22:37527169:G:A	1.11499e-05	-1.23322e-10	0.187559	3.01025e-05	-1.23322e-10	0.334453
37527418	chr22:37527418:T:C	1.96112e-06	-1.59625	0.0458936	4.24258e-06	-1.61441	-0.0105708
37527430	chr22:37527430:T:C	6.10661e-07	-1.61331	-1.10378	1.70165e-06	-1.36145	-1.17711
37527528	chr22:37527528:G:A	2.96086e-06	-1.23322e-10	-1.13839	6.56662e-06	-1.23322e-10	-1.18816
37527597	chr22:37527597:T:C	4.52313e-05	-1.23322e-10	1.58792	9.55133e-05	-1.23322e-10	1.48911
37527658	chr22:37527658:G:C	4.32054e-06	-1.23322e-10	-0.760493	1.15407e-05	-1.23322e-10	-0.624274
37528034	chr22:37528034:G:A	3.43784e-06	-1.23322e-10	-0.989029	8.92536e-06	-1.23322e-10	-0.881259
37528535	chr22:37528535:C:T	6.30199e-07	-1.61436	-1.07123	1.72067e-06	-1.40239	-1.12505
37528551	chr22:37528551:T:C	5.89412e-06	-1.23322e-10	-0.449918	1.66026e-05	-1.23322e-10	-0.260599
37529288	chr22:37529288:C:T	5.56239e-06	-1.4916	0.983754	1.27153e-05	-1.53645	1.0091
37529463	chr22:37529463:G:A	6.53185e-06	-1.23322e-10	-0.347183	1.59104e-05	-1.23322e-10	-0.303179
37529487	chr22:37529487:C:T	8.18123e-07	-1.57038	-0.854234	1.83927e-06	-1.61005	-0.850732
37529518	chr22:37529518:G:A	4.80011e-06	-1.23322e-10	-0.655233	1.32867e-05	-1.23322e-10	-0.483388
37529609	chr22:37529609:A:G	5.81607e-07	-1.59974	-1.1661	1.24326e-06	-1.61498	-1.23744
37529695	chr22:37529695:T:C	5.54919e-07	-1.59363	-1.21917	1.19192e-06	-1.61611	-1.27848
37529751	chr22:37529751:A:C	5.89112e-06	-1.23322e-10	-0.450426	1.29143e-05	-1.23322e-10	-0.511822
37530040	chr22:37530040:A:G	6.26097e-07	-1.60145	-1.09067	1.32664e-06	-1.61464	-1.17286
37530122	chr22:37530122:C:T	6.90653e-06	-1.55255	1.26114	1.6283e-05	-1.58222	1.30219
37530181	chr22:37530181:C:T	4.27111e-06	-1.23322e-10	-0.772	1.13923e-05	-1.23322e-10	-0.637217
37530461	chr22:37530461:G:A	8.35501e-06	-1.23322e-10	-0.101011	2.64295e-05	-1.23322e-10	0.204325
37530563	chr22:37530563:G:A	3.90299e-06	-1.55826	0.69613	9.11297e-06	-1.58642	0.725964
37530752	chr22:37530752:C:T	6.66061e-07	-1.56757	-1.06268	1.52384e-06	-1.61108	-1.03784
37530980	chr22:37530980:T:C	4.82709e-06	-1.23322e-10	-0.64963	1.33804e-05	-1.23322e-10	-0.476361
37531000	chr22:37531000:A:T	4.02165e-06	-1.11026	0.278083	6.76669e-06	-1.45756	0.299414
37531392	chr22:37531392:A:C	2.84451e-06	-1.23322e-10	-1.17848	6.36611e-06	-1.23322e-10	-1.21917
37531638	chr22:37531638:A:C	3.62697e-06	-1.24753	0.312054	6.52896e-06	-1.52814	0.334234
37531661	chr22:37531661:A:G	5.1149e-07	-1.61302	-1.28128	1.57281e-06	-1.29748	-1.31981
37532086	chr22:37532086:G:A	5.79231e-07	-1.58532	-1.18461	1.3298e-06	-1.61537	-1.16975
37532179	chr22:37532179:A:C	6.40827e-07	-1.59332	-1.07555	1.3373e-06	-1.61613	-1.16338
37532245	chr22:37532245:A:C	7.12955e-07	-1.59253	-0.969678	1.46247e-06	-1.61618	-1.07385
37532398	chr22:37532398:T:A	2.36877e-06	-1.23322e-10	-1.3615	5.51512e-06	-1.23322e-10	-1.36266
37532501	chr22:37532501:A:AAAACTGCAAAGCCATG	7.6233e-07	-1.6087	-0.886546	1.60756e-06	-1.6097	-0.985738
37532966	chr22:37532966:A:G	3.15898e-06	-1.21658	0.142954	5.60607e-06	-1.51157	0.165269
37533096	chr22:37533096:C:T	1.39126e-06	-0.924057	-0.969604	1.13858e-05	0.54949	-1.18728
37533329	chr22:37533329:A:T	1.15188e-05	-1.23322e-10	0.22011	3.24094e-05	-1.23322e-10	0.408293
37533921	chr22:37533921:A:C	1.04919e-06	-1.59895	-0.57691	2.0205e-06	-1.61301	-0.753797
37534706	chr22:37534706:G:A	8.0667e-06	-1.23322e-10	-0.136128	2.32781e-05	-1.23322e-10	0.0773583
37534760	chr22:37534760:C:A	2.42271e-06	-1.23322e-10	-1.33898	5.61543e-06	-1.23322e-10	-1.34464
37535590	chr22:37535590:C:T	5.781e-07	-1.59029	-1.18159	1.33185e-06	-1.61604	-1.16754
37535795	chr22:37535795:A:G	3.2009e-06	-1.23322e-10	-1.06044	8.21854e-06	-1.23322e-10	-0.963763
37535839	chr22:37535839:T:C	1.92764e-06	-1.57722	0.00964404	3.23621e-06	-1.45872	-0.437036
37535897	chr22:37535897:G:A	5.63951e-07	-1.58608	-1.21058	1.29336e-06	-1.61552	-1.19739
37535930	chr22:37535930:G:A	5.04768e-07	-1.54846	-1.35907	1.11689e-06	-1.60149	-1.35812
37535963	chr22:37535963:C:T	4.86285e-06	-1.23322e-10	-0.642249	1.18803e-05	-1.23322e-10	-0.595272
37536011	chr22:37536011:G:A	8.48556e-07	-1.52723	-0.860858	1.82615e-06	-1.5732	-0.894745
37536053	chr22:37536053:C:T	6.03579e-07	-1.42097	-1.30778	1.24159e-06	-1.52912	-1.32464
37536144	chr22:37536144:C:A	2.68179e-06	-1.12335	-0.114041	4.54291e-06	-1.46435	-0.0922366
37536171	chr22:37536171:G:A	2.73836e-06	-1.12364	-0.092878	4.63938e-06	-1.46447	-0.0711015
37536544	chr22:37536544:G:A	3.41736e-06	-1.23322e-10	-0.995003	8.89942e-06	-1.23322e-10	-0.884169
37536685	chr22:37536685:C:T	2.42776e-06	-1.14718	-0.189724	4.1491e-06	-1.47744	-0.16982
37536694	chr22:37536694:G:A	4.15306e-06	-1.23322e-10	-0.800027	9.24881e-06	-1.23322e-10	-0.84566
37536740	chr22:37536740:G:A	2.3747e-06	-1.23322e-10	-1.359	5.51407e-06	-1.23322e-10	-1.36285
37536780	chr22:37536780:G:C	3.25775e-06	-1.23322e-10	-1.04283	8.4261e-06	-1.23322e-10	-0.938821
37536853	chr22:37536853:G:A	2.73039e-06	-1.23322e-10	-1.21943	6.826e-06	-1.23322e-10	-1.14942
37536867	chr22:37536867:G:A	3.38423e-06	-1.23322e-10	-1.00475	8.75844e-06	-1.23322e-10	-0.900137
37537555	chr22:37537555:T:A	6.2127e-07	-1.50974	-1.19012	1.33474e-06	-1.5354	-1.24602
37537661	chr22:37537661:C:T	8.81275e-07	-1.53016	-0.820099	1.98641e-06	-1.56354	-0.820286
37537795	chr22:37537795:C:T	5.27396e-07	-1.60863	-1.25505	1.23557e-06	-1.61213	-1.24649
37537920	chr22:37537920:CA:C	3.77976e-06	-1.23322e-10	-0.894213	9.93452e-06	-1.23322e-10	-0.774139
37538006	chr22:37538006:G:A	4.87868e-07	-1.59769	-1.34389	1.12658e-06	-1.61628	-1.33469
37538075	chr22:37538075:G:A	5.89571e-07	-1.56335	-1.18888	1.58538e-06	-1.51421	-1.09512
37538106	chr22:37538106:G:C	9.19159e-06	-1.23322e-10	-0.0055844	2.39389e-05	-1.23322e-10	0.10535
37538236	chr22:37538236:A:G	6.66629e-06	-1.23322e-10	-0.326809	1.38353e-05	-1.23322e-10	-0.442933
37538267	chr22:37538267:C:G	7.62204e-06	-1.23322e-10	-0.192829	1.5755e-05	-1.23322e-10	-0.312994
37538718	chr22:37538718:G:A	1.25054e-06	-1.51317	-0.487128	2.28424e-06	-1.60146	-0.64266
37539405	chr22:37539405:G:A	0.000432953	-1.52414	5.3709	0.00155905	-0.455831	4.73751
37539601	chr22:37539601:C:T	2.50783e-06	-1.23322e-10	-1.30446	5.69551e-06	-1.23322e-10	-1.33048
37539779	chr22:37539779:G:A	3.05497e-06	-1.23322e-10	-1.1071	6.83042e-06	-1.23322e-10	-1.14877
37539865	chr22:37539865:C:T	2.86596e-06	-1.23322e-10	-1.17097	6.74331e-06	-1.23322e-10	-1.1616
37539938	chr22:37539938:G:A	1.18447e-06	-1.5428	-0.511775	6.43876e-06	-0.666186	-0.541634
37541347	chr22:37541347:G:A	3.53693e-06	-0.960614	-3.57427e-10	7.59773e-06	-1.04231	-3.57427e-10
37541812	chr22:37541812:T:A	2.78091e-06	-1.23322e-10	-1.20109	6.67517e-06	-1.23322e-10	-1.17176
37541822	chr22:37541822:C:G	7.23381e-07	-1.59187	-0.955821	2.53272e-06	-1.25836	-0.882502
37542004	chr22:37542004:C:T	9.36435e-06	-1.23322e-10	0.0130375	2.3917e-05	-1.23322e-10	0.104435
37542798	chr22:37542798:T:C	4.74152e-07	-1.61218	-1.35792	1.67141e-06	-1.21529	-1.3412
37543436	chr22:37543436:C:T	2.43566e-06	-1.23322e-10	-1.33365	5.6473e-06	-1.23322e-10	-1.33898
37543485	chr22:37543485:C:T	2.41003e-06	-1.23322e-10	-1.34423	5.53228e-06	-1.23322e-10	-1.35956
37543752	chr22:37543752:T:A	6.81797e-07	-1.28381	-1.32309	3.71054e-06	-0.418732	-1.34025
37543873	chr22:37543873:G:A	2.2721e-05	0.899417	-3.57427e-10	4.78577e-05	0.798078	-3.57427e-10
37543989	chr22:37543989:A:G	3.73301e-06	-1.23322e-10	-0.906658	8.13876e-06	-1.23322e-10	-0.973517
37544212	chr22:37544212:G:A	2.53354e-06	-1.23322e-10	-1.29426	6.03577e-06	-1.23322e-10	-1.27245
37544844	chr22:37544844:G:T	4.71606e-06	-1.23322e-10	-0.672899	1.25423e-05	-1.23322e-10	-0.541045
37545385	chr22:37545385:ACTCCCTAAAAC:A	2.46873e-06	-1.23322e-10	-1.32017	5.60515e-06	-1.23322e-10	-1.34647
37546405	chr22:37546405:C:T	5.119e-07	-1.5937	-1.2998	1.57647e-06	-1.28868	-1.32629
37546580	chr22:37546580:C:T	3.63418e-06	-1.23322e-10	-0.933488	8.46582e-06	-1.23322e-10	-0.934118
37546689	chr22:37546689:T:A	2.38353e-06	-1.23322e-10	-1.35529	5.62743e-06	-1.23322e-10	-1.3425
37547037	chr22:37547037:G:A	8.12565e-06	-1.23322e-10	-0.128847	2.14999e-05	-1.23322e-10	-0.00210807
37547292	chr22:37547292:G:A	7.53516e-07	-1.24409	-1.26279	5.53867e-06	-0.0223797	-1.33602
37547474	chr22:37547474:G:A	4.60334e-06	-0.69709	-3.57427e-10	7.52254e-06	-1.05225	-3.57427e-10
37547683	chr22:37547683:G:A	2.40581e-06	-1.23322e-10	-1.34599	5.55099e-06	-1.23322e-10	-1.35618
37547936	chr22:37547936:G:C	5.25876e-06	-1.23322e-10	-0.563978	1.41074e-05	-1.23322e-10	-0.423459
37548402	chr22:37548402:A:C	8.61281e-07	-1.07821	-1.295	8.00155e-06	0.363907	-1.35443
37548413	chr22:37548413:T:G	2.64201e-06	-1.23322e-10	-1.25233	5.60959e-06	-1.23322e-10	-1.34568
37548462	chr22:37548462:C:T	5.63041e-06	-1.23322e-10	-0.495691	1.15659e-05	-1.23322e-10	-0.622093
37548668	chr22:37548668:C:T	2.53862e-06	-1.23322e-10	-1.29225	6.0533e-06	-1.23322e-10	-1.26955
37548699	chr22:37548699:A:C	3.33878e-06	-1.23322e-10	-1.01827	8.25222e-06	-1.23322e-10	-0.959673
37548791	chr22:37548791:A:G	7.62578e-07	-1.24002	-1.2549	5.60664e-06	-0.0089547	-1.33725
37548949	chr22:37548949:T:G	3.12068e-06	-1.23322e-10	-1.08582	7.41515e-06	-1.23322e-10	-1.06663
37549135	chr22:37549135:C:T	8.5913e-07	-1.49784	-0.87787	3.83556e-06	-0.650773	-1.07507
37549945	chr22:37549945:C:T	7.38932e-07	-1.50456	-1.02187	3.34049e-06	-0.680416	-1.18362
37550024	chr22:37550024:A:G	7.44313e-07	-1.22425	-1.29492	5.71222e-06	0.0269438	-1.35449
37550061	chr22:37550061:T:C	7.39755e-07	-1.56012	-0.965185	1.64344e-06	-1.61574	-0.957627
37550376	chr22:37550376:A:G	3.19438e-06	-1.23322e-10	-1.06248	6.93761e-06	-1.23322e-10	-1.1332
37550846	chr22:37550846:A:C	2.37338e-06	-1.23322e-10	-1.35956	5.53998e-06	-1.23322e-10	-1.35816
37550933	chr22:37550933:A:G	7.74921e-07	-1.15081	-1.32806	7.69782e-06	0.191208	-1.22043
37551018	chr22:37551018:G:A	2.46032e-06	-1.23322e-10	-1.32358	5.82357e-06	-1.23322e-10	-1.30824
37551090	chr22:37551090:G:GC	3.40378e-06	-1.23322e-10	-0.998987	8.10008e-06	-1.23322e-10	-0.978281
37551184	chr22:37551184:GTCT:G	2.46186e-06	-1.23322e-10	-1.32295	5.82781e-06	-1.23322e-10	-1.30751
37551362	chr22:37551362:A:T	7.37033e-07	-1.61588	-0.913114	2.1753e-06	-1.23736	-1.05563
37552646	chr22:37552646:C:T	8.62012e-06	-1.23322e-10	-0.0697743	2.23379e-05	-1.23322e-10	0.0361291
37552868	chr22:37552868:A:G	4.80678e-07	-1.6002	-1.35624	1.12399e-06	-1.59973	-1.35354
37552884	chr22:37552884:G:A	3.32684e-06	-1.23322e-10	-1.02185	8.40093e-06	-1.23322e-10	-0.941813
37553313	chr22:37553313:G:A	3.16075e-06	-1.55435	0.481286	1.17974e-05	-1.19297	0.590696
37553367	chr22:37553367:G:T	2.00912e-06	-1.52618	-3.57427e-10	5.07277e-06	-1.44627	-3.57427e-10
37553567	chr22:37553567:G:A	1.92145e-05	-1.23322e-10	0.731794	6.4041e-05	-1.23322e-10	1.08937
37553652	chr22:37553652:T:G	5.15791e-06	-1.23322e-10	-0.583341	1.30473e-05	-1.23322e-10	-0.501575
37553810	chr22:37553810:A:G	2.27134e-06	-1.4035	-3.57427e-10	5.51929e-06	-1.36191	-3.57427e-10
37554261	chr22:37554261:G:A	2.41905e-06	-1.23322e-10	-1.3405	5.5674e-06	-1.23322e-10	-1.35323
37554420	chr22:37554420:G:A	2.77728e-06	-1.23322e-10	-1.2024	6.8446e-06	-1.23322e-10	-1.1467
37554523	chr22:37554523:G:A	1.04755e-06	-1.24356	-0.933859	4.88303e-06	-0.55033	-0.934059
37554543	chr22:37554543:G:A	4.71784e-06	-0.0933317	-0.57919	7.887e-05	2.30762	-1.00997
37554639	chr22:37554639:A:G	2.33218e-06	-1.37707	-3.57427e-10	7.43748e-06	-1.06362	-3.57427e-10
37554649	chr22:37554649:A:G	3.91833e-06	-0.92656	0.0683518	1.08706e-05	-0.562081	-0.122014
37555444	chr22:37555444:A:G	1.59062e-06	-1.21542	-0.544333	7.40259e-06	-0.321955	-0.746369
37555569	chr22:37555569:A:G	1.42475e-05	-1.23322e-10	0.43271	2.98946e-05	-1.23322e-10	0.327524
37555574	chr22:37555574:T:C	1.97609e-06	-1.54275	-3.57427e-10	5.07477e-06	-1.44587	-3.57427e-10
37556440	chr22:37556440:G:A	2.7465e-06	-1.23322e-10	-1.21354	6.08577e-06	-1.23322e-10	-1.2642
37556456	chr22:37556456:G:A	2.74173e-06	-1.23322e-10	-1.21528	6.60026e-06	-1.23322e-10	-1.18305
37556731	chr22:37556731:T:A	2.74614e-06	-1.23322e-10	-1.21368	6.61181e-06	-1.23322e-10	-1.1813
37556768	chr22:37556768:C:G	5.02106e-06	-1.23322e-10	-0.610231	1.37411e-05	-1.23322e-10	-0.449761
37556772	chr22:37556772:C:T	8.00008e-07	-1.44208	-1.00493	3.12429e-06	-0.921667	-1.00928
37557060	chr22:37557060:A:G	6.67178e-07	-1.45582	-1.17276	2.5821e-06	-0.991842	-1.12971
37557417	chr22:37557417:G:A	7.32031e-07	-1.24023	-1.29557	3.40393e-06	-0.539585	-1.30564
37557850	chr22:37557850:T:C	2.61586e-06	-1.23322e-10	-1.26228	6.26645e-06	-1.23322e-10	-1.23494
37557856	chr22:37557856:A:G	3.5735e-06	-1.23322e-10	-0.950328	9.33234e-06	-1.23322e-10	-0.836669
37558602	chr22:37558602:C:A	2.77661e-06	-1.23322e-10	-1.20264	6.75249e-06	-1.23322e-10	-1.16024
37559924	chr22:37559924:C:T	2.75907e-06	-1.23322e-10	-1.20898	6.64471e-06	-1.23322e-10	-1.17633
37560833	chr22:37560833:A:C	1.11155e-06	-0.961983	-1.15614	6.96524e-06	0.153013	-1.28224
37561176	chr22:37561176:T:C	1.73398e-05	-1.23322e-10	0.629131	4.80899e-05	-1.23322e-10	0.802917
37562261	chr22:37562261:A:G	8.54874e-07	-1.18228	-1.19839	4.14593e-06	-0.443827	-1.2042
37562305	chr22:37562305:A:G	9.85997e-07	-1.24157	-0.996409	4.82623e-06	-0.450352	-1.04574
37562448	chr22:37562448:G:C	4.94097e-06	-1.23322e-10	-0.626311	1.03252e-05	-1.23322e-10	-0.735565
37562935	chr22:37562935:C:G	3.52871e-06	-1.23322e-10	-0.962939	9.20709e-06	-1.23322e-10	-0.850181
37562938	chr22:37562938:T:G	3.33666e-06	-1.23322e-10	-1.0189	8.62465e-06	-1.23322e-10	-0.91553
37563207	chr22:37563207:T:C	5.6596e-06	-1.55156	1.06104	2.04582e-05	-0.789669	0.737899
37563348	chr22:37563348:C:T	3.67777e-06	-1.23322e-10	-0.921566	9.22041e-06	-1.23322e-10	-0.848736
37563505	chr22:37563505:G:A	1.12354e-06	-1.1713	-0.936091	5.47638e-06	-0.606097	-0.763614
37563527	chr22:37563527:G:A	3.55179e-06	-1.23322e-10	-0.956421	9.24206e-06	-1.23322e-10	-0.84639
37563940	chr22:37563940:G:A	4.11075e-06	-1.23322e-10	-0.810268	1.02579e-05	-1.23322e-10	-0.742103
37564044	chr22:37564044:A:G	2.04927e-05	0.167867	0.628328	8.83648e-05	0.569525	0.841793
37564334	chr22:37564334:C:T	5.79262e-06	-1.23322e-10	-0.467289	1.28856e-05	-1.23322e-10	-0.514047
37564358	chr22:37564358:G:A	2.80529e-06	0.0824109	-1.27478	4.47247e-05	2.09265	-1.36228
37564718	chr22:37564718:G:T	1.32761e-06	-1.01589	-0.924603	2.97061e-06	-1.24523	-0.736161
37564741	chr22:37564741:CT:C	1.74241e-06	-1.24376	-0.424846	3.74382e-06	-1.18976	-0.560286
37564818	chr22:37564818:G:A	7.92435e-07	-1.26056	-1.19595	1.4113e-06	-1.5231	-1.20254
37565019	chr22:37565019:C:T	1.064e-06	-1.33062	-0.831223	3.91571e-06	-1.0484	-0.656755
37565062	chr22:37565062:G:A	2.69054e-06	-1.23322e-10	-1.23413	6.21761e-06	-1.23322e-10	-1.24277
37565084	chr22:37565084:G:A	1.87744e-06	-0.231421	-1.36254	5.62536e-06	0.0138086	-1.35668
37565211	chr22:37565211:A:G	6.91182e-07	-1.59822	-0.995003	1.98475e-06	-1.59864	-0.786019
37565259	chr22:37565259:C:T	2.41896e-06	-1.34054	-3.57427e-10	9.53053e-06	-0.815654	-3.57427e-10
37565379	chr22:37565379:A:T	4.1507e-06	-1.23322e-10	-0.800595	1.03982e-05	-1.23322e-10	-0.728521
37565728	chr22:37565728:C:T	2.61308e-06	-1.23322e-10	-1.26334	6.16781e-06	-1.23322e-10	-1.25081
37565840	chr22:37565840:G:A	9.00114e-07	-1.2809	-1.0482	3.96594e-06	-0.756966	-0.935447
37566576	chr22:37566576:G:A	2.37319e-06	-1.23322e-10	-1.35964	5.51663e-06	-1.23322e-10	-1.36239
37566639	chr22:37566639:G:A	1.88115e-06	-1.59199	-3.57427e-10	4.31336e-06	-1.60844	-3.57427e-10
```
