## Supplementary material for "Characterization of shared and ancestry-specific signals driving complex traits using multi-ancestry fine-mapping": susiex_nc2.cs80.summary

```
# chr22:36566895-37566895
CS_ID	CS_LENGTH	CS_PURITY	MAX_PIP_SNP	BP	REF_ALLELE	ALT_ALLELE	REF_FRQ	BETA	SE	-LOG10P	MAX_PIP	POST-HOC_PROB_POP1	POST-HOC_PROB_POP2
1	3	0.989669	chr22:37074184:T:C	37074184	C,C	T,T	1,1	inf,inf	inf,inf	6.08188,1.3175	0.472862	0.953697	0.586848
2	9	0.0005131	chr22:37500742:T:C	37500742	C,C	T,T	1,1	-inf,-inf	inf,inf	6.0917,0.651748	0.395869	0.93751	0.359511
```
