## Supplementary material for "Characterization of shared and ancestry-specific signals driving complex traits using multi-ancestry fine-mapping": susiex_nc3.cs80.snp

```
BP	SNP	PIP(CS1)	LogBF(CS1,Pop1)	LogBF(CS1,Pop2)	PIP(CS2)	LogBF(CS2,Pop1)	LogBF(CS2,Pop2)
36567840	chr22:36567840:T:G	4.27033e-07	-1.6096	-1.27242	1.41805e-06	-1.61001	-1.25174
36567976	chr22:36567976:A:G	4.13588e-06	-1.23322e-10	-0.61143	1.26547e-05	-1.23322e-10	-0.673007
36568175	chr22:36568175:A:C	1.60808e-06	-1.55609	-3.57427e-10	4.95032e-06	-1.61159	-3.57427e-10
36568312	chr22:36568312:T:C	4.08033e-07	-1.61425	-1.31329	1.56761e-06	-1.61557	-1.14591
36568319	chr22:36568319:TG:T	1.98326e-06	-1.23322e-10	-1.34639	6.40835e-06	-1.23322e-10	-1.35344
36568441	chr22:36568441:G:A	8.97498e-06	-1.23322e-10	0.16331	2.53802e-05	-1.23322e-10	0.0229315
36568507	chr22:36568507:C:T	1.52815e-06	-1.60707	-3.57427e-10	4.95235e-06	-1.61118	-3.57427e-10
36568729	chr22:36568729:G:A	1.53165e-06	-1.60478	-3.57427e-10	4.94607e-06	-1.61245	-3.57427e-10
36568817	chr22:36568817:A:G	2.40268e-06	-1.23322e-10	-1.15455	8.28048e-06	-1.23322e-10	-1.09714
36569237	chr22:36569237:T:C	7.69768e-07	-1.48749	-0.80531	3.58777e-06	-1.50199	-0.431517
36569264	chr22:36569264:A:C	2.25171e-06	-1.23322e-10	-1.21944	7.71535e-06	-1.23322e-10	-1.16783
36569445	chr22:36569445:C:G	7.09628e-07	-1.52677	-0.847375	3.26185e-06	-1.53717	-0.491574
36569642	chr22:36569642:C:A	5.72911e-06	-1.23322e-10	-0.28557	2.01725e-05	-1.23322e-10	-0.20672
36569674	chr22:36569674:G:A	2.48339e-06	-1.23322e-10	-1.12151	8.5885e-06	-1.23322e-10	-1.06061
36569830	chr22:36569830:G:A	7.30493e-06	-1.23322e-10	-0.0425815	2.58159e-05	-1.23322e-10	0.0399509
36569837	chr22:36569837:G:A	5.57482e-06	-1.23322e-10	-0.312871	1.96098e-05	-1.23322e-10	-0.235009
36569839	chr22:36569839:C:T	2.07007e-06	-1.23322e-10	-1.30355	6.82799e-06	-1.23322e-10	-1.29001
36570073	chr22:36570073:T:C	5.57055e-06	-1.23322e-10	-0.313637	1.95949e-05	-1.23322e-10	-0.235769
36570120	chr22:36570120:G:A	1.51757e-06	-1.61402	-3.57427e-10	5.00234e-06	-1.60113	-3.57427e-10
36570162	chr22:36570162:C:T	5.83189e-07	-1.49389	-1.07649	2.12843e-06	-1.47921	-0.976445
36570371	chr22:36570371:T:C	3.7369e-06	-1.23322e-10	-0.712873	1.15465e-05	-1.23322e-10	-0.764654
36570382	chr22:36570382:G:A	2.26474e-06	-1.21367	-3.57427e-10	7.46881e-06	-1.2003	-3.57427e-10
36570436	chr22:36570436:C:T	1.98378e-06	-1.23322e-10	-1.34613	6.47807e-06	-1.23322e-10	-1.34262
36570544	chr22:36570544:G:C	2.83594e-06	-1.23322e-10	-0.988757	9.92112e-06	-1.23322e-10	-0.916372
36570875	chr22:36570875:G:C	2.47226e-06	-1.23322e-10	-1.126	8.26447e-06	-1.23322e-10	-1.09907
36571013	chr22:36571013:C:A	2.70667e-06	-1.23322e-10	-1.03541	8.71348e-06	-1.23322e-10	-1.04617
36571278	chr22:36571278:G:A	7.02925e-07	-1.61443	-0.769208	2.25137e-06	-1.61593	-0.78357
36571436	chr22:36571436:G:A	2.35148e-06	-1.23322e-10	-1.17609	8.06794e-06	-1.23322e-10	-1.12314
36571511	chr22:36571511:T:C	1.51517e-06	-1.6156	-3.57427e-10	5.02906e-06	-1.59581	-3.57427e-10
36571792	chr22:36571792:G:A	6.99911e-07	-1.61002	-0.777915	2.23203e-06	-1.61612	-0.792005
36571827	chr22:36571827:G:A	1.35943e-06	-1.42592	-0.298141	5.59385e-06	-1.41839	-0.0709838
36571917	chr22:36571917:A:G	4.84461e-06	-1.23322e-10	-0.453264	1.79086e-05	-1.23322e-10	-0.325755
36572559	chr22:36572559:C:T	2.22434e-06	-1.23322e-10	-1.23167	7.57884e-06	-1.23322e-10	-1.18568
36572571	chr22:36572571:G:A	3.47243e-06	-0.786275	-3.57427e-10	1.15152e-05	-0.767373	-3.57427e-10
36572653	chr22:36572653:G:C	2.08001e-06	-1.23322e-10	-1.29876	6.87894e-06	-1.23322e-10	-1.28257
36573027	chr22:36573027:G:A	1.51544e-06	-1.61542	-3.57427e-10	5.0236e-06	-1.59689	-3.57427e-10
36573087	chr22:36573087:A:G	1.61052e-06	-0.195455	-1.35912	7.89648e-06	0.197686	-1.34231
36573322	chr22:36573322:C:G	2.21182e-06	-1.23322e-10	-1.23731	7.54743e-06	-1.23322e-10	-1.18983
36573332	chr22:36573332:A:ATTG	2.24197e-06	-1.23322e-10	-1.22377	7.14499e-06	-1.23322e-10	-1.24463
36573484	chr22:36573484:A:G	2.14835e-06	-1.23322e-10	-1.26643	6.67894e-06	-1.23322e-10	-1.31208
36573552	chr22:36573552:G:A	1.42441e-06	-1.04356	-0.633812	5.97398e-06	-0.899167	-0.524458
36573636	chr22:36573636:T:G	5.40379e-07	-1.29517	-1.35145	2.25371e-06	-1.11599	-1.28247
36573885	chr22:36573885:G:A	4.48305e-07	-1.51391	-1.3195	1.53093e-06	-1.50279	-1.28237
36574240	chr22:36574240:T:C	4.63615e-07	-1.4866	-1.31323	1.39456e-06	-1.5173	-1.36116
36574686	chr22:36574686:G:T	1.37049e-05	-1.23322e-10	0.586626	4.83553e-05	-1.23322e-10	0.667537
36574865	chr22:36574865:C:T	3.43457e-06	-0.274401	-0.522837	1.285e-05	-0.125647	-0.532047
36575153	chr22:36575153:G:T	1.4258e-05	-1.23322e-10	0.626189	5.03459e-05	-1.23322e-10	0.707879
36575336	chr22:36575336:T:C	2.04994e-06	-1.23322e-10	-1.31332	6.76851e-06	-1.23322e-10	-1.29876
36575381	chr22:36575381:C:T	2.18216e-06	-1.23322e-10	-1.25082	6.75539e-06	-1.23322e-10	-1.3007
36575502	chr22:36575502:G:A	4.66709e-07	-1.47438	-1.3188	1.64076e-06	-1.38619	-1.32969
36575910	chr22:36575910:A:C	9.08193e-07	-0.910748	-1.21668	2.61571e-06	-1.02851	-1.22099
36575917	chr22:36575917:A:C	2.03441e-06	-1.23322e-10	-1.32093	6.70986e-06	-1.23322e-10	-1.30746
36576277	chr22:36576277:T:G	2.30147e-06	-1.23322e-10	-1.19758	7.64931e-06	-1.23322e-10	-1.17642
36576354	chr22:36576354:A:C	2.19877e-06	0.116982	-1.36021	7.06659e-06	0.103214	-1.35887
36576623	chr22:36576623:A:G	8.73849e-06	-1.23322e-10	0.136607	2.78437e-05	-1.23322e-10	0.115569
36577078	chr22:36577078:C:T	6.54729e-06	-1.23322e-10	-0.15208	1.96849e-05	-1.23322e-10	-0.231187
36577120	chr22:36577120:A:G	2.45651e-06	-1.23322e-10	-1.13239	8.19687e-06	-1.23322e-10	-1.10729
36577126	chr22:36577126:A:G	9.14361e-06	-1.23322e-10	0.181925	2.6986e-05	-1.23322e-10	0.0842784
36577329	chr22:36577329:C:T	1.31171e-05	-1.23322e-10	0.542784	3.62587e-05	-1.23322e-10	0.379642
36577418	chr22:36577418:G:A	1.532e-06	-1.60456	-3.57427e-10	5.02181e-06	-1.59725	-3.57427e-10
36577612	chr22:36577612:C:T	1.14234e-05	1.71243	-1.30789	3.66182e-05	1.69563	-1.30612
36577615	chr22:36577615:G:A	3.98162e-06	0.565292	-1.21473	1.42498e-05	0.623205	-1.1775
36577836	chr22:36577836:T:C	7.80101e-06	-1.23322e-10	0.0231233	2.71661e-05	-1.23322e-10	0.0909304
36577901	chr22:36577901:G:A	4.21781e-07	-1.54318	-1.35122	1.37926e-06	-1.53392	-1.35557
36578106	chr22:36578106:C:A	6.26423e-06	1.09694	-1.29322	1.97535e-05	1.06521	-1.29292
36578280	chr22:36578280:C:T	3.9693e-06	-1.23322e-10	-0.65254	1.40672e-05	-1.23322e-10	-0.56719
36578485	chr22:36578485:G:A	4.52937e-06	-0.0936419	-0.426907	1.37401e-05	0.0753534	-0.666075
36578846	chr22:36578846:G:T	5.64951e-07	-1.50804	-1.0941	1.8189e-06	-1.4975	-1.11531
36579788	chr22:36579788:C:T	3.42062e-06	-1.23322e-10	-0.801307	1.06188e-05	-1.23322e-10	-0.848411
36580283	chr22:36580283:G:A	9.18593e-06	-1.23322e-10	0.186542	3.18994e-05	-1.23322e-10	0.251547
36580287	chr22:36580287:T:C	4.04797e-06	-1.23322e-10	-0.632915	1.24311e-05	-1.23322e-10	-0.690838
36580669	chr22:36580669:C:A	1.69429e-05	-1.23322e-10	0.79872	4.91252e-05	-1.23322e-10	0.683334
36580928	chr22:36580928:T:C	3.93752e-06	0.699469	-1.36005	1.53358e-05	0.876931	-1.35778
36580965	chr22:36580965:A:G	5.37692e-07	-1.39609	-1.25551	1.75357e-06	-1.37924	-1.27015
36581503	chr22:36581503:C:T	3.35356e-06	-1.23322e-10	-0.821107	1.07146e-05	-1.23322e-10	-0.839435
36581532	chr22:36581532:T:C	2.12523e-06	-1.23322e-10	-1.27725	7.06683e-06	-1.23322e-10	-1.25563
36581648	chr22:36581648:A:C	1.95176e-06	-1.23322e-10	-1.3624	6.36485e-06	-1.23322e-10	-1.36025
36582138	chr22:36582138:T:C	3.81021e-06	-1.23322e-10	-0.693446	1.39175e-05	-1.23322e-10	-0.577894
36582143	chr22:36582143:C:T	4.59248e-07	-1.45726	-1.35203	1.56636e-06	-1.40059	-1.36169
36582213	chr22:36582213:G:T	1.37206e-05	1.57821	-0.990442	5.24268e-05	1.83969	-1.09131
36582278	chr22:36582278:A:G	5.80993e-06	-1.23322e-10	-0.271561	2.32007e-05	-1.23322e-10	-0.066858
36582409	chr22:36582409:TC:T	3.04068e-06	-1.23322e-10	-0.91905	9.34999e-06	-1.23322e-10	-0.975663
36582482	chr22:36582482:T:C	5.14961e-07	-1.47251	-1.22228	1.83397e-06	-1.43538	-1.16917
36582693	chr22:36582693:G:A	1.96999e-06	-0.803118	-0.549983	9.00775e-06	-0.80774	-0.205212
36583275	chr22:36583275:A:G	2.08891e-06	-1.23322e-10	-1.29449	7.02441e-06	-1.23322e-10	-1.26165
36583441	chr22:36583441:A:AG	1.95192e-06	-1.23322e-10	-1.36232	6.34984e-06	-1.23322e-10	-1.36261
36583442	chr22:36583442:A:G	1.78659e-06	-1.45082	-3.57427e-10	5.48174e-06	-1.50961	-3.57427e-10
36583522	chr22:36583522:A:G	1.69095e-06	-1.50584	-3.57427e-10	5.0646e-06	-1.58876	-3.57427e-10
36583761	chr22:36583761:A:G	1.83676e-06	-1.42312	-3.57427e-10	5.30702e-06	-1.54201	-3.57427e-10
36583958	chr22:36583958:C:A	2.51121e-06	-1.23322e-10	-1.11036	8.67992e-06	-1.23322e-10	-1.05003
36584055	chr22:36584055:G:A	5.87704e-07	-1.31557	-1.2471	1.85367e-06	-1.32151	-1.27236
36584259	chr22:36584259:C:T	1.96423e-06	-1.23322e-10	-1.35603	6.40664e-06	-1.23322e-10	-1.3537
36584782	chr22:36584782:G:A	1.69863e-06	-1.50131	-3.57427e-10	5.41325e-06	-1.52219	-3.57427e-10
36584904	chr22:36584904:C:T	5.52112e-07	-1.41656	-1.20858	1.81488e-06	-1.30034	-1.31468
36585038	chr22:36585038:C:T	5.84551e-07	-1.57606	-0.991979	1.89459e-06	-1.48133	-1.0907
36585188	chr22:36585188:C:T	3.83948e-06	-1.23322e-10	-0.685794	1.31751e-05	-1.23322e-10	-0.632711
36585209	chr22:36585209:T:C	6.58318e-07	-1.36852	-1.08068	2.04801e-06	-1.25082	-1.24335
36585360	chr22:36585360:A:G	4.19542e-07	-1.53708	-1.36264	1.29054e-06	-1.61633	-1.33965
36585409	chr22:36585409:G:A	2.71273e-06	-1.23322e-10	-1.03318	8.14074e-06	-1.23322e-10	-1.11416
36586005	chr22:36586005:A:G	1.47728e-06	-1.50004	-0.140886	4.36956e-06	-1.53437	-0.202005
36586331	chr22:36586331:T:C	1.57916e-06	-1.57424	-3.57427e-10	5.14882e-06	-1.57227	-3.57427e-10
36586628	chr22:36586628:G:A	6.83781e-07	-1.09516	-1.31609	2.24747e-06	-1.11646	-1.28477
36586730	chr22:36586730:C:CT	4.68982e-07	-1.57371	-1.21461	1.50104e-06	-1.54867	-1.25621
36586958	chr22:36586958:T:TC	2.06765e-06	-1.23322e-10	-1.30472	6.48117e-06	-1.23322e-10	-1.34214
36586959	chr22:36586959:T:C	1.62888e-06	-1.54324	-3.57427e-10	5.00186e-06	-1.60123	-3.57427e-10
36586986	chr22:36586986:T:C	2.07155e-06	-1.23322e-10	-1.30284	6.48329e-06	-1.23322e-10	-1.34181
36587214	chr22:36587214:T:C	2.25364e-06	-1.23322e-10	-1.21859	7.68209e-06	-1.23322e-10	-1.17215
36587279	chr22:36587279:A:G	2.03028e-06	-1.23322e-10	-1.32296	6.52975e-06	-1.23322e-10	-1.33467
36587381	chr22:36587381:G:A	5.68572e-07	-1.34336	-1.2524	1.91373e-06	-1.22071	-1.34128
36587781	chr22:36587781:T:C	2.59057e-06	-1.23322e-10	-1.07925	9.00418e-06	-1.23322e-10	-1.01335
36587789	chr22:36587789:C:T	2.43768e-06	-1.23322e-10	-1.14008	7.78955e-06	-1.23322e-10	-1.15826
36587914	chr22:36587914:A:G	7.52251e-07	-1.3648	-0.951012	2.71294e-06	-1.30088	-0.91212
36588000	chr22:36588000:C:G	2.30708e-06	-1.23322e-10	-1.19515	7.8903e-06	-1.23322e-10	-1.1454
36588049	chr22:36588049:C:T	2.35348e-06	-1.53718	0.361948	6.99111e-06	-1.44701	0.180606
36588150	chr22:36588150:G:A	8.81878e-07	-1.40154	-0.75529	2.66323e-06	-1.39835	-0.833147
36588185	chr22:36588185:G:A	2.06408e-06	-1.23322e-10	-1.30644	6.75852e-06	-1.23322e-10	-1.30023
36588605	chr22:36588605:G:A	2.44836e-06	-1.23322e-10	-1.13571	7.62088e-06	-1.23322e-10	-1.18015
36588827	chr22:36588827:C:A	1.93336e-06	-1.37187	-3.57427e-10	6.36779e-06	-1.35979	-3.57427e-10
36588849	chr22:36588849:C:T	2.30548e-06	-1.23322e-10	-1.19584	7.11046e-06	-1.23322e-10	-1.24947
36588871	chr22:36588871:C:T	2.30565e-06	-1.52969	0.333923	6.89493e-06	-1.43627	0.156018
36589121	chr22:36589121:G:A	2.08229e-06	-1.23322e-10	-1.29766	6.50221e-06	-1.23322e-10	-1.3389
36589262	chr22:36589262:T:C	3.71272e-06	-0.719364	-3.57427e-10	1.23535e-05	-0.6971	-3.57427e-10
36589338	chr22:36589338:A:C	7.2491e-06	-1.23322e-10	-0.0502535	2.5738e-05	-1.23322e-10	0.0369316
36589452	chr22:36589452:C:T	2.15173e-06	-0.285635	-0.979224	7.38395e-06	-0.116198	-1.09553
36589453	chr22:36589453:G:A	7.07414e-06	-1.23322e-10	-0.0746849	2.50723e-05	-1.23322e-10	0.0107263
36589824	chr22:36589824:T:C	2.13844e-06	-1.23322e-10	-1.27105	6.61301e-06	-1.23322e-10	-1.322
36589843	chr22:36589843:A:G	1.00589e-05	-1.23322e-10	0.27733	4.29697e-05	-1.23322e-10	0.549456
36590045	chr22:36590045:T:C	2.81291e-06	-0.160455	-0.836454	1.15072e-05	-0.0551217	-0.712947
36590180	chr22:36590180:C:T	1.13366e-06	-1.37938	-0.526303	4.21246e-06	-1.30112	-0.471871
36590200	chr22:36590200:C:T	6.78255e-06	-1.23322e-10	-0.116777	2.39787e-05	-1.23322e-10	-0.0338712
36590286	chr22:36590286:T:C	1.56735e-06	-1.58174	-3.57427e-10	5.10921e-06	-1.57999	-3.57427e-10
36590413	chr22:36590413:C:A	2.40184e-06	-1.23322e-10	-1.1549	7.67133e-06	-1.23322e-10	-1.17355
36590627	chr22:36590627:C:T	6.64607e-06	-1.23322e-10	-0.137105	2.32957e-05	-1.23322e-10	-0.0627689
36590629	chr22:36590629:C:T	6.38351e-07	-1.12336	-1.35664	2.00902e-06	-1.16787	-1.34552
36590631	chr22:36590631:G:T	6.64607e-06	-1.23322e-10	-0.137105	2.32957e-05	-1.23322e-10	-0.0627689
36591025	chr22:36591025:A:G	6.43108e-07	-1.15012	-1.32246	2.08605e-06	-1.18554	-1.29022
36591046	chr22:36591046:T:A	4.86193e-07	-1.44169	-1.31059	1.76994e-06	-1.29498	-1.34511
36591067	chr22:36591067:T:C	5.01646e-07	-1.4938	-1.22719	1.79459e-06	-1.42283	-1.20343
36591194	chr22:36591194:G:A	4.45326e-07	-1.56541	-1.27467	1.39817e-06	-1.58261	-1.29326
36591220	chr22:36591220:A:T	4.62409e-07	-1.48827	-1.31416	1.65609e-06	-1.36014	-1.34644
36591242	chr22:36591242:T:C	2.73089e-06	-0.438605	-0.587899	1.15036e-05	-0.33836	-0.430015
36591271	chr22:36591271:C:T	3.52668e-06	-0.770773	-3.57427e-10	1.10287e-05	-0.810533	-3.57427e-10
36591275	chr22:36591275:T:C	5.44155e-07	-1.50331	-1.13634	1.95162e-06	-1.43527	-1.10711
36591530	chr22:36591530:G:C	1.99175e-06	-1.34212	-3.57427e-10	6.63155e-06	-1.3192	-3.57427e-10
36591814	chr22:36591814:A:G	2.12726e-06	-0.079785	-1.19651	7.59815e-06	0.0561634	-1.2393
36591946	chr22:36591946:G:C	2.79406e-06	-1.23322e-10	-1.00364	9.80763e-06	-1.23322e-10	-0.927877
36592071	chr22:36592071:A:G	2.60729e-05	-1.13454	2.3643	0.000122497	-1.0389	2.63595
36592205	chr22:36592205:T:A	4.80605e-05	-1.25518	3.09651	0.000226376	-1.17639	3.38755
36592234	chr22:36592234:G:A	2.92466e-06	-1.23322e-10	-0.957954	8.63373e-06	-1.23322e-10	-1.05536
36592537	chr22:36592537:G:A	3.863e-05	-0.640884	2.26378	0.000181028	-0.489418	2.47703
36593153	chr22:36593153:G:A	2.38361e-06	-1.23322e-10	-1.16252	7.4241e-06	-1.23322e-10	-1.20631
36593359	chr22:36593359:A:G	2.17243e-06	0.106057	-1.36134	8.64085e-06	0.305977	-1.36051
36593374	chr22:36593374:C:T	1.58107e-06	-1.57303	-3.57427e-10	4.93533e-06	-1.61462	-3.57427e-10
36593629	chr22:36593629:G:A	4.07343e-06	-0.626645	-3.57427e-10	1.31264e-05	-0.636415	-3.57427e-10
36593903	chr22:36593903:A:G	4.844e-07	-1.45825	-1.29772	1.92795e-06	-1.30829	-1.24629
36593970	chr22:36593970:T:C	3.08964e-06	-1.23322e-10	-0.903075	9.79869e-06	-1.23322e-10	-0.92879
36594460	chr22:36594460:A:G	2.09567e-06	-1.23322e-10	-1.29126	6.76944e-06	-1.23322e-10	-1.29862
36594608	chr22:36594608:A:T	1.57608e-06	-1.57619	-3.57427e-10	4.93334e-06	-1.61502	-3.57427e-10
36594765	chr22:36594765:G:A	2.54818e-06	-1.23322e-10	-1.09575	8.14518e-06	-1.23322e-10	-1.11361
36594835	chr22:36594835:T:G	6.25797e-06	-0.197274	-3.57427e-10	2.19743e-05	-0.121163	-3.57427e-10
36595004	chr22:36595004:A:G	7.85193e-06	-1.23322e-10	0.0296284	2.77036e-05	-1.23322e-10	0.110522
36595013	chr22:36595013:C:CT	2.00852e-06	-1.23322e-10	-1.33373	6.45348e-06	-1.23322e-10	-1.34642
36595157	chr22:36595157:TGAG:T	3.79792e-06	-0.696678	-3.57427e-10	1.22794e-05	-0.703119	-3.57427e-10
36595302	chr22:36595302:G:A	5.88305e-07	-1.59031	-0.97133	2.19998e-06	-1.54265	-0.879943
36595787	chr22:36595787:C:T	2.30085e-06	-1.23322e-10	-1.19785	7.96398e-06	-1.23322e-10	-1.13611
36596290	chr22:36596290:T:G	7.42067e-06	-1.23322e-10	-0.0268615	2.60483e-05	-1.23322e-10	0.0489126
36596440	chr22:36596440:G:C	4.51068e-06	-1.06375	0.539073	1.91304e-05	-0.901312	0.641551
36596553	chr22:36596553:C:T	2.31125e-06	-1.23322e-10	-1.19334	7.30338e-06	-1.23322e-10	-1.2227
36596732	chr22:36596732:T:C	1.51547e-06	-1.6154	-3.57427e-10	5.12297e-06	-1.5773	-3.57427e-10
36597401	chr22:36597401:C:G	3.46887e-06	-1.23322e-10	-0.787302	1.1921e-05	-1.23322e-10	-0.732736
36597529	chr22:36597529:G:A	2.6437e-06	-1.23322e-10	-1.05895	8.20847e-06	-1.23322e-10	-1.10587
36597621	chr22:36597621:T:C	2.03702e-06	-1.23322e-10	-1.31964	6.53131e-06	-1.23322e-10	-1.33443
36597623	chr22:36597623:G:A	1.7882e-06	-0.151275	-1.29864	5.239e-06	-0.279594	-1.27531
36597711	chr22:36597711:T:A	2.10878e-06	-1.23322e-10	-1.28502	6.73366e-06	-1.23322e-10	-1.30392
36598016	chr22:36598016:C:T	1.60652e-06	-1.09419	-0.462871	5.72644e-06	-1.04322	-0.422723
36598260	chr22:36598260:C:A	7.2507e-06	-1.23322e-10	-0.0500324	2.54434e-05	-1.23322e-10	0.0254185
36598581	chr22:36598581:G:T	2.19056e-06	-1.23322e-10	-1.24697	6.96339e-06	-1.23322e-10	-1.27037
36599083	chr22:36599083:G:A	1.96376e-06	-1.23322e-10	-1.35627	6.35159e-06	-1.23322e-10	-1.36233
36599265	chr22:36599265:GA:G	4.14685e-07	-1.61614	-1.29523	1.41696e-06	-1.6057	-1.25682
36599862	chr22:36599862:G:A	1.47627e-06	-0.419636	-1.22198	3.84574e-06	-0.599608	-1.26446
36600142	chr22:36600142:A:C	3.76543e-06	-0.705267	-3.57427e-10	1.3214e-05	-0.629758	-3.57427e-10
36600214	chr22:36600214:C:T	3.48187e-06	-1.23322e-10	-0.783561	1.09447e-05	-1.23322e-10	-0.81818
36601291	chr22:36601291:C:T	2.83201e-06	-1.23322e-10	-0.990145	8.80895e-06	-1.23322e-10	-1.03527
36601681	chr22:36601681:C:T	2.15905e-06	-1.23322e-10	-1.26146	6.8356e-06	-1.23322e-10	-1.28889
36602329	chr22:36602329:G:A	1.51428e-06	-1.61619	-3.57427e-10	5.04325e-06	-1.59299	-3.57427e-10
36602372	chr22:36602372:A:T	9.36221e-07	-1.08519	-1.01185	3.09829e-06	-0.915293	-1.1649
36602384	chr22:36602384:T:A	2.13773e-06	-1.23322e-10	-1.27139	7.01056e-06	-1.23322e-10	-1.26362
36602717	chr22:36602717:C:T	3.11139e-06	-1.23322e-10	-0.89606	1.05877e-05	-1.23322e-10	-0.851343
36602876	chr22:36602876:C:T	2.93795e-06	-1.23322e-10	-0.953418	9.13068e-06	-1.23322e-10	-0.999399
36603467	chr22:36603467:T:G	1.09967e-06	-1.15166	-0.784461	4.87436e-06	-1.18181	-0.445238
36603509	chr22:36603509:C:G	1.95404e-06	-1.23322e-10	-1.36123	6.36861e-06	-1.23322e-10	-1.35966
36603927	chr22:36603927:G:C	1.0299e-05	-1.23322e-10	0.300915	3.88988e-05	-1.23322e-10	0.449924
36603966	chr22:36603966:A:G	8.94427e-07	-0.780305	-1.3624	3.27812e-06	-0.666699	-1.35707
36604539	chr22:36604539:T:C	9.55197e-07	-1.42606	-0.650913	2.69598e-06	-1.36405	-0.855229
36604614	chr22:36604614:T:G	6.60869e-06	-1.04493	0.902182	4.01353e-05	-1.07306	1.55428
36605448	chr22:36605448:T:G	6.08741e-07	-1.53842	-0.989071	1.7713e-06	-1.4529	-1.18643
36605481	chr22:36605481:C:T	8.9203e-06	-1.23322e-10	0.157199	3.1547e-05	-1.23322e-10	0.240439
36605528	chr22:36605528:C:T	5.16075e-07	-1.56493	-1.1277	1.40762e-06	-1.60265	-1.26649
36605529	chr22:36605529:A:G	9.16062e-07	-0.77718	-1.34162	3.99674e-06	-0.538989	-1.28657
36606037	chr22:36606037:T:G	1.97792e-06	-1.23322e-10	-1.34908	6.46751e-06	-1.23322e-10	-1.34425
36606185	chr22:36606185:G:A	2.16588e-06	-1.25831	-3.57427e-10	5.98636e-06	-1.42155	-3.57427e-10
36606382	chr22:36606382:A:C	2.41373e-06	-1.23322e-10	-1.14996	7.68911e-06	-1.23322e-10	-1.17123
36607518	chr22:36607518:A:T	2.0591e-06	-1.23322e-10	-1.30886	6.95842e-06	-1.23322e-10	-1.27109
36607568	chr22:36607568:T:C	3.47458e-06	-1.23322e-10	-0.785656	1.11183e-05	-1.23322e-10	-0.802446
36607641	chr22:36607641:C:T	1.9654e-06	-1.23322e-10	-1.35544	6.4298e-06	-1.23322e-10	-1.35009
36608124	chr22:36608124:C:T	5.91467e-07	-1.19356	-1.36272	1.58611e-06	-1.4361	-1.31366
36610154	chr22:36610154:G:A	2.13227e-06	-1.23322e-10	-1.27395	6.87932e-06	-1.23322e-10	-1.28252
36610155	chr22:36610155:A:G	2.05622e-06	-1.23322e-10	-1.31026	6.86931e-06	-1.23322e-10	-1.28398
36610270	chr22:36610270:T:C	2.51635e-06	-1.23322e-10	-1.10832	8.50065e-06	-1.23322e-10	-1.0709
36610575	chr22:36610575:A:G	2.01198e-06	-1.23322e-10	-1.33201	6.55914e-06	-1.23322e-10	-1.33018
36611829	chr22:36611829:A:G	3.17488e-06	-1.23322e-10	-0.875859	1.01238e-05	-1.23322e-10	-0.896146
36611912	chr22:36611912:A:C	4.86862e-07	-1.56845	-1.18245	1.62528e-06	-1.5141	-1.21126
36612197	chr22:36612197:G:A	1.96063e-06	-1.23322e-10	-1.35786	6.35115e-06	-1.23322e-10	-1.3624
36612283	chr22:36612283:C:T	9.86644e-07	-1.33158	-0.712997	3.21921e-06	-1.38176	-0.660148
36612307	chr22:36612307:A:G	1.96798e-06	-1.23322e-10	-1.35412	6.48576e-06	-1.23322e-10	-1.34143
36612440	chr22:36612440:T:C	7.15455e-07	-1.26134	-1.10463	2.07877e-06	-1.35889	-1.12037
36612631	chr22:36612631:A:G	4.06007e-07	-1.60198	-1.33053	1.38643e-06	-1.53506	-1.34925
36612745	chr22:36612745:C:T	4.58266e-07	-1.56104	-1.2504	1.53964e-06	-1.50537	-1.27412
36612881	chr22:36612881:A:G	5.41423e-07	-1.31679	-1.32789	1.61231e-06	-1.44505	-1.28832
36613347	chr22:36613347:A:G	2.14951e-06	-1.23322e-10	-1.26589	7.05249e-06	-1.23322e-10	-1.25766
36613659	chr22:36613659:G:A	1.42355e-05	0.624609	-3.57427e-10	4.44583e-05	0.583513	-3.57427e-10
36613803	chr22:36613803:C:T	1.65608e-06	-1.52668	-3.57427e-10	5.61768e-06	-1.48512	-3.57427e-10
36613891	chr22:36613891:T:G	2.16907e-06	-1.23322e-10	-1.25683	7.11869e-06	-1.23322e-10	-1.24832
36613899	chr22:36613899:T:C	5.41851e-07	-1.58569	-1.05821	1.772e-06	-1.53089	-1.10804
36613921	chr22:36613921:C:T	2.16684e-06	-1.23322e-10	-1.25786	6.91825e-06	-1.23322e-10	-1.27688
36614040	chr22:36614040:C:T	3.00262e-06	-1.23322e-10	-0.931644	1.05046e-05	-1.23322e-10	-0.859221
36614754	chr22:36614754:A:G	2.20317e-06	-1.23322e-10	-1.24123	6.91003e-06	-1.23322e-10	-1.27806
36614796	chr22:36614796:T:G	1.95112e-06	-1.23322e-10	-1.36273	6.36635e-06	-1.23322e-10	-1.36001
36614807	chr22:36614807:G:A	3.86563e-06	-1.23322e-10	-0.679006	1.51822e-05	-1.23322e-10	-0.490916
36614820	chr22:36614820:G:A	5.41408e-07	-1.3889	-1.25582	1.61285e-06	-1.46735	-1.26569
36614943	chr22:36614943:C:T	8.21599e-07	-0.955049	-1.27258	2.58242e-06	-0.979658	-1.28265
36615303	chr22:36615303:G:T	8.47514e-06	-1.23322e-10	0.106007	3.77069e-05	-1.23322e-10	0.418805
36615512	chr22:36615512:C:T	1.15344e-06	-0.659006	-1.22937	7.25187e-06	-0.222389	-1.00739
36615743	chr22:36615743:T:G	2.2089e-06	-1.23322e-10	-1.23863	6.82979e-06	-1.23322e-10	-1.28975
36615772	chr22:36615772:A:AAC	5.44857e-07	-1.60408	-1.03428	1.81062e-06	-1.59646	-1.02091
36616050	chr22:36616050:CT:C	4.29339e-07	-1.57805	-1.29859	1.68963e-06	-1.50115	-1.18538
36616172	chr22:36616172:A:T	9.13447e-07	-1.28797	-0.833687	3.58562e-06	-1.28699	-0.647113
36616253	chr22:36616253:A:G	1.17168e-06	-0.513015	-1.35968	3.29415e-06	-0.663152	-1.35574
36616274	chr22:36616274:A:G	4.29435e-07	-1.57679	-1.29963	1.69017e-06	-1.49897	-1.18725
36616508	chr22:36616508:A:C	2.23296e-06	-1.23322e-10	-1.2278	7.34001e-06	-1.23322e-10	-1.2177
36616527	chr22:36616527:T:C	2.16423e-06	-0.61456	-0.644504	1.58275e-05	-0.191448	-0.257842
36616571	chr22:36616571:T:G	1.13853e-06	-0.573822	-1.32757	3.09936e-06	-0.719581	-1.36026
36616581	chr22:36616581:T:C	4.0111e-07	-1.60672	-1.33793	1.38713e-06	-1.56899	-1.31482
36616664	chr22:36616664:A:G	1.51768e-06	-1.61395	-3.57427e-10	4.92867e-06	-1.61597	-3.57427e-10
36616955	chr22:36616955:C:T	3.23656e-06	-1.23322e-10	-0.85662	9.91983e-06	-1.23322e-10	-0.916502
36617134	chr22:36617134:T:C	4.39421e-06	-1.23322e-10	-0.550842	1.54823e-05	-1.23322e-10	-0.471339
36617333	chr22:36617333:T:C	1.17419e-06	-0.51369	-1.35686	3.28116e-06	-0.663995	-1.35885
36617346	chr22:36617346:A:G	7.37444e-07	-1.41301	-0.922688	2.02221e-06	-1.50327	-1.00358
36617408	chr22:36617408:G:A	1.14738e-06	-0.53257	-1.36108	3.24217e-06	-0.681711	-1.35309
36617647	chr22:36617647:A:C	6.87913e-07	-1.41215	-0.993069	1.89934e-06	-1.5028	-1.06673
36617772	chr22:36617772:C:T	7.19892e-07	-1.42147	-0.938311	1.98134e-06	-1.50983	-1.01743
36618051	chr22:36618051:G:A	4.07877e-07	-1.59096	-1.33696	1.4299e-06	-1.53976	-1.31368
36618082	chr22:36618082:G:A	2.93087e-06	-1.23322e-10	-0.955831	9.36327e-06	-1.23322e-10	-0.974244
36618297	chr22:36618297:C:T	4.05967e-07	-1.58552	-1.34709	1.42366e-06	-1.52966	-1.32815
36618451	chr22:36618451:C:T	1.07943e-06	-0.595022	-1.35968	3.05064e-06	-0.739951	-1.35574
36618474	chr22:36618474:G:A	2.18625e-06	-1.23322e-10	-1.24894	6.77676e-06	-1.23322e-10	-1.29754
36618485	chr22:36618485:T:G	2.07147e-06	-1.23322e-10	-1.30287	6.92296e-06	-1.23322e-10	-1.2762
36618691	chr22:36618691:C:T	2.19965e-06	-1.23322e-10	-1.24283	7.22755e-06	-1.23322e-10	-1.23314
36618716	chr22:36618716:T:C	7.13643e-07	-1.41884	-0.949661	1.96647e-06	-1.50701	-1.02779
36618910	chr22:36618910:A:ACT	7.23447e-07	-1.41744	-0.93742	1.99052e-06	-1.5062	-1.01645
36619104	chr22:36619104:G:A	2.03498e-06	-1.23322e-10	-1.32064	6.49183e-06	-1.23322e-10	-1.34049
36619224	chr22:36619224:A:T	5.00659e-07	-1.59645	-1.12651	2.04628e-06	-1.53621	-0.958805
36619310	chr22:36619310:A:T	5.6358e-06	-1.23322e-10	-0.301992	2.39514e-05	-1.23322e-10	-0.0350119
36619361	chr22:36619361:G:A	6.1238e-06	-1.23322e-10	-0.218948	2.22394e-05	-1.23322e-10	-0.109174
36619471	chr22:36619471:A:G	9.93093e-07	-1.18951	-0.848549	3.87174e-06	-1.19211	-0.665228
36619535	chr22:36619535:T:C	2.07036e-06	-1.23322e-10	-1.30341	6.91595e-06	-1.23322e-10	-1.27721
36619753	chr22:36619753:C:T	1.1461e-06	-0.535085	-1.35968	3.22481e-06	-0.68443	-1.35574
36619904	chr22:36619904:T:C	5.53424e-06	-1.23322e-10	-0.320176	2.3432e-05	-1.23322e-10	-0.056937
36620215	chr22:36620215:G:A	1.09401e-06	-0.581607	-1.35968	3.0879e-06	-0.727812	-1.35574
36620567	chr22:36620567:C:T	3.0774e-06	-0.498695	-0.408352	1.36975e-05	-0.353549	-0.240274
36621106	chr22:36621106:T:A	1.00174e-06	-0.983137	-1.04625	4.76958e-06	-0.775116	-0.873664
36621199	chr22:36621199:C:T	4.05942e-07	-1.60203	-1.33065	1.35762e-06	-1.55328	-1.35203
36621321	chr22:36621321:T:C	2.88707e-06	-0.480696	-0.490194	1.2798e-05	-0.332664	-0.329086
36621444	chr22:36621444:C:T	3.88985e-07	-1.61622	-1.35913	1.28841e-06	-1.59512	-1.3625
36621643	chr22:36621643:A:T	2.63398e-06	-1.23322e-10	-1.06263	7.88514e-06	-1.23322e-10	-1.14606
36621744	chr22:36621744:G:C	1.45975e-06	-0.353063	-1.2998	4.3575e-06	-0.484041	-1.2551
36621843	chr22:36621843:C:T	1.68565e-06	-0.224283	-1.2847	5.02099e-06	-0.362235	-1.23518
36621860	chr22:36621860:C:T	2.33563e-06	-1.23322e-10	-1.18285	7.46139e-06	-1.23322e-10	-1.2013
36621906	chr22:36621906:A:G	2.94436e-06	-0.452684	-0.498555	1.307e-05	-0.302917	-0.337802
36621935	chr22:36621935:T:C	1.09336e-06	-0.582469	-1.3594	3.07996e-06	-0.730006	-1.35611
36622530	chr22:36622530:C:A	1.63007e-06	-1.54251	-3.57427e-10	5.39966e-06	-1.5247	-3.57427e-10
36622787	chr22:36622787:C:T	5.83926e-07	-1.58605	-0.983066	2.06383e-06	-1.55815	-0.928328
36622815	chr22:36622815:T:C	5.30437e-07	-1.42517	-1.24001	1.7607e-06	-1.44601	-1.19932
36622915	chr22:36622915:C:T	1.25713e-05	0.500287	-3.57427e-10	3.96947e-05	0.47018	-3.57427e-10
36623015	chr22:36623015:T:A	4.16189e-06	-1.23322e-10	-0.60516	1.2107e-05	-1.23322e-10	-0.71725
36623277	chr22:36623277:T:G	5.77011e-06	-1.23322e-10	-0.278439	2.06056e-05	-1.23322e-10	-0.185475
36623363	chr22:36623363:T:C	1.55556e-06	-1.58929	-3.57427e-10	5.11995e-06	-1.57789	-3.57427e-10
36623871	chr22:36623871:A:G	5.11557e-07	-1.60596	-1.09547	2.07243e-06	-1.55843	-0.923887
36623925	chr22:36623925:C:A	2.09446e-06	-1.23322e-10	-1.29184	6.66846e-06	-1.23322e-10	-1.31365
36624008	chr22:36624008:T:C	2.91569e-06	-1.23322e-10	-0.961022	8.61465e-06	-1.23322e-10	-1.05757
36624009	chr22:36624009:G:A	2.2992e-06	-1.23322e-10	-1.19857	7.56581e-06	-1.23322e-10	-1.1874
36624631	chr22:36624631:G:C	2.11593e-06	-1.23322e-10	-1.28164	7.26581e-06	-1.23322e-10	-1.22786
36625168	chr22:36625168:G:A	4.2941e-07	-1.59198	-1.28449	1.67941e-06	-1.52619	-1.16641
36625351	chr22:36625351:G:A	6.90713e-07	-1.23047	-1.17069	2.59094e-06	-1.22721	-1.0318
36625490	chr22:36625490:G:A	4.14132e-07	-1.61101	-1.30169	1.56544e-06	-1.56938	-1.19349
36625692	chr22:36625692:C:T	2.10697e-06	-1.23322e-10	-1.28588	6.67273e-06	-1.23322e-10	-1.31301
36625748	chr22:36625748:G:A	4.16169e-07	-1.60814	-1.29966	1.58251e-06	-1.56172	-1.19031
36626099	chr22:36626099:T:C	4.25602e-06	-1.23322e-10	-0.582796	1.27522e-05	-1.23322e-10	-0.665331
36626164	chr22:36626164:C:T	1.16301e-05	-1.23322e-10	0.422466	3.33587e-05	-1.23322e-10	0.29628
36626439	chr22:36626439:G:C	6.03605e-07	-1.21693	-1.31903	1.94664e-06	-1.24733	-1.29761
36626485	chr22:36626485:G:A	7.31182e-07	-1.10796	-1.23626	2.29356e-06	-1.13301	-1.24793
36626685	chr22:36626685:T:A	5.46469e-07	-1.50447	-1.13094	1.5193e-06	-1.5504	-1.24239
36626817	chr22:36626817:G:A	5.95707e-06	-1.23322e-10	-0.246552	1.86272e-05	-1.23322e-10	-0.286416
36627049	chr22:36627049:A:C	6.2928e-07	-1.15139	-1.34292	2.01187e-06	-1.18323	-1.32874
36627165	chr22:36627165:TCCCATCTAGGAC:T	5.77865e-06	-1.23322e-10	-0.27696	2.02423e-05	-1.23322e-10	-0.203265
36627173	chr22:36627173:AG:A	7.26329e-07	-1.05018	-1.3007	2.28395e-06	-1.07442	-1.31071
36627694	chr22:36627694:C:T	1.52041e-05	0.690435	-3.57427e-10	4.80043e-05	0.660251	-3.57427e-10
36628312	chr22:36628312:C:T	1.68207e-06	-1.51111	-3.57427e-10	5.71719e-06	-1.46756	-3.57427e-10
36628433	chr22:36628433:T:C	6.69133e-06	-1.23322e-10	-0.130318	2.09213e-05	-1.23322e-10	-0.170272
36628446	chr22:36628446:G:C	8.87411e-07	-1.11863	-1.03195	2.73569e-06	-1.13505	-1.06961
36628906	chr22:36628906:C:G	4.43771e-07	-1.61101	-1.23257	1.60878e-06	-1.61264	-1.12292
36629628	chr22:36629628:G:A	4.67173e-07	-1.44459	-1.3476	1.68863e-06	-1.32837	-1.35876
36629772	chr22:36629772:G:A	3.99532e-07	-1.61591	-1.33268	1.42871e-06	-1.60246	-1.25181
36630256	chr22:36630256:A:G	2.26962e-06	-1.23322e-10	-1.21152	7.47763e-06	-1.23322e-10	-1.19912
36630948	chr22:36630948:G:A	5.49375e-07	-1.28497	-1.34513	1.77501e-06	-1.30728	-1.32996
36631420	chr22:36631420:A:G	5.60145e-07	-1.25296	-1.35773	1.7936e-06	-1.27767	-1.34914
36631488	chr22:36631488:C:A	2.19279e-06	-1.23322e-10	-1.24596	6.92901e-06	-1.23322e-10	-1.27532
36631633	chr22:36631633:C:T	5.945e-07	-1.20275	-1.34842	1.87901e-06	-1.22223	-1.35806
36631695	chr22:36631695:A:C	3.44436e-06	-1.23322e-10	-0.794393	1.14294e-05	-1.23322e-10	-0.77485
36632043	chr22:36632043:G:A	1.96608e-06	-1.23322e-10	-1.35509	6.47196e-06	-1.23322e-10	-1.34356
36632103	chr22:36632103:G:A	6.62139e-07	-1.50427	-0.939137	3.73513e-06	-1.18234	-0.710913
36632186	chr22:36632186:A:T	9.25509e-07	-1.18908	-0.919458	2.94031e-06	-1.23415	-0.898375
36633141	chr22:36633141:A:G	5.30124e-06	-1.23322e-10	-0.363189	1.568e-05	-1.23322e-10	-0.458654
36633698	chr22:36633698:TA:T	1.11932e-05	-1.23322e-10	0.384179	3.3257e-05	-1.23322e-10	0.293226
36633730	chr22:36633730:A:G	2.50469e-06	-1.23322e-10	-1.11297	9.16788e-06	-1.23322e-10	-0.995333
36633767	chr22:36633767:G:A	1.95682e-06	-1.23322e-10	-1.35981	6.34912e-06	-1.23322e-10	-1.36272
36633873	chr22:36633873:G:A	1.85528e-06	-0.350583	-1.06251	4.42842e-06	-0.515226	-1.20777
36634125	chr22:36634125:G:T	6.93207e-07	-1.53985	-0.857709	2.28835e-06	-1.45264	-0.930566
36634200	chr22:36634200:T:A	5.63108e-07	-1.36756	-1.23786	2.33115e-06	-1.04969	-1.31498
36634291	chr22:36634291:A:G	5.17306e-06	-1.23322e-10	-0.387666	2.02397e-05	-1.23322e-10	-0.203393
36634516	chr22:36634516:C:T	2.03152e-06	-1.23322e-10	-1.32235	6.49636e-06	-1.23322e-10	-1.3398
36634987	chr22:36634987:A:G	3.02893e-06	-1.23322e-10	-0.92292	1.0387e-05	-1.23322e-10	-0.870479
36635339	chr22:36635339:G:T	7.8904e-06	-1.23322e-10	0.0345169	2.39882e-05	-1.23322e-10	-0.0334759
36635766	chr22:36635766:C:T	1.44504e-05	-1.23322e-10	0.639589	5.89895e-05	-1.23322e-10	0.866322
36635938	chr22:36635938:T:C	2.94325e-06	-0.608768	-0.342849	1.22661e-05	-0.206883	-0.49732
36636000	chr22:36636000:C:T	3.17748e-06	-1.23322e-10	-0.875042	9.46439e-06	-1.23322e-10	-0.963502
36636116	chr22:36636116:A:G	1.04861e-06	-1.10527	-0.878392	8.2301e-06	-0.468888	-0.634352
36636253	chr22:36636253:A:G	3.41256e-06	-1.23322e-10	-0.803666	1.06701e-05	-1.23322e-10	-0.843589
36637365	chr22:36637365:T:C	3.03313e-05	1.38105	-3.57427e-10	9.21182e-05	1.31203	-3.57427e-10
36637513	chr22:36637513:G:A	1.40622e-05	-1.23322e-10	0.612357	5.72021e-05	-1.23322e-10	0.835552
36637556	chr22:36637556:T:G	2.60896e-05	-1.23322e-10	1.23041	0.000122489	-1.23322e-10	1.59699
36637569	chr22:36637569:C:T	3.84682e-06	-1.23322e-10	-0.683884	1.4175e-05	-1.23322e-10	-0.559561
36637627	chr22:36637627:G:A	5.36347e-06	-1.23322e-10	-0.351519	1.70584e-05	-1.23322e-10	-0.374397
36637759	chr22:36637759:C:T	2.07826e-06	-1.23322e-10	-1.2996	6.61511e-06	-1.23322e-10	-1.32168
36637910	chr22:36637910:T:C	1.97286e-06	-1.23322e-10	-1.35165	6.45238e-06	-1.23322e-10	-1.34659
36637977	chr22:36637977:G:A	8.8108e-06	0.144848	-3.57427e-10	2.84124e-05	0.135788	-3.57427e-10
36638280	chr22:36638280:T:C	1.40934e-05	-1.23322e-10	0.614575	5.73394e-05	-1.23322e-10	0.83795
36639041	chr22:36639041:G:A	1.31028e-05	-1.23322e-10	0.541698	5.28102e-05	-1.23322e-10	0.755667
36640070	chr22:36640070:T:G	3.58475e-06	-1.23322e-10	-0.754443	1.31775e-05	-1.23322e-10	-0.63253
36640141	chr22:36640141:G:A	3.90721e-06	-1.23322e-10	-0.668306	1.13492e-05	-1.23322e-10	-0.781895
36640569	chr22:36640569:C:A	3.39712e-06	-1.23322e-10	-0.808202	1.24183e-05	-1.23322e-10	-0.691863
36640575	chr22:36640575:G:A	3.50017e-06	-1.23322e-10	-0.778318	1.28272e-05	-1.23322e-10	-0.659474
36640583	chr22:36640583:C:T	2.75042e-06	-1.23322e-10	-1.01938	8.91503e-06	-1.23322e-10	-1.0233
36640698	chr22:36640698:C:T	3.5378e-06	-1.23322e-10	-0.767627	1.29396e-05	-1.23322e-10	-0.650744
36640978	chr22:36640978:C:T	3.2126e-06	-1.23322e-10	-0.864051	1.00883e-05	-1.23322e-10	-0.899658
36641929	chr22:36641929:T:A	3.65043e-06	-1.23322e-10	-0.736285	1.33506e-05	-1.23322e-10	-0.619474
36642414	chr22:36642414:C:T	1.95122e-06	-1.23322e-10	-1.36268	6.36394e-06	-1.23322e-10	-1.36039
36642467	chr22:36642467:T:C	1.32211e-06	-1.07075	-0.681153	5.23082e-06	-0.744755	-0.811714
36642601	chr22:36642601:C:T	1.95124e-06	-1.23322e-10	-1.36266	6.37515e-06	-1.23322e-10	-1.35863
36642817	chr22:36642817:C:T	2.4081e-06	-1.23322e-10	-1.15229	7.82037e-06	-1.23322e-10	-1.15431
36642919	chr22:36642919:T:C	1.95995e-06	-1.23322e-10	-1.35821	6.40043e-06	-1.23322e-10	-1.35467
36643292	chr22:36643292:C:A	6.33778e-06	-0.184602	-3.57427e-10	1.97409e-05	-0.228346	-3.57427e-10
36643384	chr22:36643384:C:G	2.49517e-06	-1.23322e-10	-1.11677	8.08455e-06	-1.23322e-10	-1.12108
36643430	chr22:36643430:G:A	2.21108e-06	-1.23322e-10	-1.23765	7.29594e-06	-1.23322e-10	-1.22372
36643494	chr22:36643494:A:G	1.67958e-05	0.789996	-3.57427e-10	5.97504e-05	0.879138	-3.57427e-10
36644152	chr22:36644152:C:T	1.81248e-06	-1.42318	-0.0132565	1.43049e-05	-0.933536	0.383101
36644543	chr22:36644543:G:T	3.45577e-06	-1.23322e-10	-0.791086	1.18977e-05	-1.23322e-10	-0.734696
36645622	chr22:36645622:A:G	9.86011e-07	-0.925801	-1.11942	4.10638e-06	-0.632945	-1.16555
36645983	chr22:36645983:G:A	1.79409e-06	-1.44663	-3.57427e-10	5.60563e-06	-1.48727	-3.57427e-10
36646298	chr22:36646298:T:A	2.58318e-06	-1.23322e-10	-1.08211	8.37786e-06	-1.23322e-10	-1.08545
36646922	chr22:36646922:G:A	9.49089e-07	-1.3984	-0.684986	6.75948e-06	-0.898891	-0.401202
36647171	chr22:36647171:T:C	9.28474e-07	-1.42319	-0.682149	6.47925e-06	-0.944561	-0.397873
36647269	chr22:36647269:T:G	1.95844e-06	-1.23322e-10	-1.35898	6.44148e-06	-1.23322e-10	-1.34828
36647323	chr22:36647323:C:T	4.54507e-07	-1.51962	-1.30005	1.32709e-06	-1.57479	-1.35325
36647441	chr22:36647441:C:T	8.52142e-07	-1.45883	-0.732305	5.69611e-06	-1.01393	-0.45733
36647620	chr22:36647620:A:G	9.49043e-07	-1.41021	-0.673223	6.70762e-06	-0.920321	-0.387472
36649052	chr22:36649052:A:G	1.56908e-06	-1.43812	-0.142525	1.20387e-05	-0.957479	0.234565
36649066	chr22:36649066:T:C	8.24529e-07	-1.29991	-0.924168	2.8513e-06	-1.35713	-0.80613
36649411	chr22:36649411:T:C	1.40945e-06	-1.44313	-0.244801	1.0628e-05	-0.966842	0.1193
36650030	chr22:36650030:A:C	1.30469e-05	-1.23322e-10	0.537417	5.35146e-05	-1.23322e-10	0.768917
36650224	chr22:36650224:A:G	3.0688e-06	-1.23322e-10	-0.909843	9.96721e-06	-1.23322e-10	-0.911738
36650273	chr22:36650273:G:A	2.25838e-06	-1.23322e-10	-1.21648	7.4619e-06	-1.23322e-10	-1.20123
36650447	chr22:36650447:T:C	2.229e-06	-1.23322e-10	-1.22958	7.5386e-06	-1.23322e-10	-1.191
36650551	chr22:36650551:A:T	2.1179e-06	-1.38271	0.102009	1.4994e-05	-0.936952	0.433562
36650714	chr22:36650714:G:C	2.12544e-06	-0.292302	-0.984848	6.32212e-06	-0.294131	-1.07285
36650732	chr22:36650732:C:T	1.6832e-05	-1.23322e-10	0.792149	7.0857e-05	-1.23322e-10	1.04962
36650993	chr22:36650993:T:C	4.43057e-06	-1.23322e-10	-0.542602	1.2728e-05	-1.23322e-10	-0.667231
36651091	chr22:36651091:C:T	1.72119e-06	-1.48478	-0.00333904	1.30082e-05	-1.04297	0.397511
36651299	chr22:36651299:G:A	6.43817e-07	-1.276	-1.19548	2.49929e-06	-1.06824	-1.22679
36651417	chr22:36651417:T:C	2.06807e-06	-1.5328	0.228292	1.51923e-05	-1.15005	0.659808
36652065	chr22:36652065:C:T	2.29487e-06	-1.23322e-10	-1.20045	7.58314e-06	-1.23322e-10	-1.18511
36652271	chr22:36652271:C:T	3.90748e-06	-1.32366	0.655419	1.48932e-05	-1.60986	1.09972
36652390	chr22:36652390:TC:T	1.51598e-06	-1.61507	-3.57427e-10	4.93288e-06	-1.61511	-3.57427e-10
36652863	chr22:36652863:G:A	4.68646e-06	-1.23322e-10	-0.486452	1.74893e-05	-1.23322e-10	-0.349447
36652904	chr22:36652904:G:A	2.02454e-06	-1.23322e-10	-1.32579	6.48614e-06	-1.23322e-10	-1.34137
36653087	chr22:36653087:C:T	3.01214e-05	-1.23322e-10	1.37411	0.000128177	-1.23322e-10	1.64237
36653322	chr22:36653322:C:G	1.82255e-06	-1.4309	-3.57427e-10	5.76779e-06	-1.45875	-3.57427e-10
36653337	chr22:36653337:G:C	2.39393e-06	-0.289599	-0.868596	6.974e-06	-0.294715	-0.974134
36653380	chr22:36653380:G:A	2.01533e-06	-1.23322e-10	-1.33035	6.49956e-06	-1.23322e-10	-1.3393
36654087	chr22:36654087:G:A	3.12494e-06	-1.4647	0.572987	1.34119e-05	-1.61133	0.996436
36654416	chr22:36654416:G:A	9.61608e-06	-1.23322e-10	0.232306	3.55851e-05	-1.23322e-10	0.360887
36654628	chr22:36654628:C:G	1.58948e-06	-0.585481	-0.982245	4.71419e-06	-0.5862	-1.07426
36654875	chr22:36654875:C:T	2.302e-06	-1.23322e-10	-1.19735	7.30819e-06	-1.23322e-10	-1.22204
36654896	chr22:36654896:C:G	2.59389e-05	-1.23322e-10	1.22462	0.000109651	-1.23322e-10	1.48626
36655407	chr22:36655407:G:A	5.83735e-06	-0.266853	-3.57427e-10	1.81684e-05	-0.311355	-3.57427e-10
36655570	chr22:36655570:G:A	2.42551e-06	-1.23322e-10	-1.14509	7.75448e-06	-1.23322e-10	-1.16277
36655660	chr22:36655660:CTTTT:C	4.9043e-06	-1.23322e-10	-0.441017	1.83741e-05	-1.23322e-10	-0.300099
36655784	chr22:36655784:C:A	3.09999e-05	-1.23322e-10	1.40285	0.000132599	-1.23322e-10	1.67629
36655945	chr22:36655945:T:G	2.52781e-06	-1.23322e-10	-1.10378	8.06229e-06	-1.23322e-10	-1.12384
36655964	chr22:36655964:C:T	2.68905e-06	-1.23322e-10	-1.04194	9.99439e-06	-1.23322e-10	-0.909014
36656445	chr22:36656445:C:T	2.30505e-06	-1.23322e-10	-1.19603	7.39339e-06	-1.23322e-10	-1.21045
36656664	chr22:36656664:G:A	1.97689e-06	-1.23322e-10	-1.34961	6.50896e-06	-1.23322e-10	-1.33786
36656691	chr22:36656691:C:T	2.39941e-06	-1.23322e-10	-1.15591	7.67325e-06	-1.23322e-10	-1.1733
36656731	chr22:36656731:CCT:C	2.2689e-06	-1.23322e-10	-1.21184	7.2176e-06	-1.23322e-10	-1.23452
36656743	chr22:36656743:G:A	3.34807e-06	-0.822746	-3.57427e-10	1.04669e-05	-0.862819	-3.57427e-10
36656811	chr22:36656811:G:A	5.86933e-06	-1.23322e-10	-0.26139	2.22108e-05	-1.23322e-10	-0.110461
36657291	chr22:36657291:C:G	1.15185e-06	-0.850518	-1.03924	3.42207e-06	-0.852749	-1.12804
36657298	chr22:36657298:G:A	2.71291e-06	-1.23322e-10	-1.03311	8.81251e-06	-1.23322e-10	-1.03487
36657422	chr22:36657422:T:C	6.38678e-07	-1.56568	-0.913808	1.96751e-06	-1.59439	-0.939881
36657490	chr22:36657490:T:G	2.46577e-05	-1.23322e-10	1.17396	0.000104074	-1.23322e-10	1.43407
36657518	chr22:36657518:G:C	3.61434e-06	-1.01525	0.269023	1.38304e-05	-0.676617	0.0924495
36657530	chr22:36657530:C:T	7.67858e-06	-1.23322e-10	0.00730404	2.2501e-05	-1.23322e-10	-0.0974783
36657766	chr22:36657766:TG:T	2.97072e-06	-0.942326	-3.57427e-10	9.33534e-06	-0.977231	-3.57427e-10
36657772	chr22:36657772:C:T	2.48581e-06	-0.784844	-0.335689	5.97429e-06	-1.36963	-0.0539383
36657787	chr22:36657787:G:A	2.20787e-06	-1.15279	-0.0863096	6.52123e-06	-1.55029	0.214316
36658013	chr22:36658013:A:T	3.68492e-06	-1.30961	0.58273	1.32428e-05	-1.60525	0.977668
36658195	chr22:36658195:T:A	5.24842e-06	-1.09368	0.720475	1.69359e-05	-1.54268	1.16108
36658350	chr22:36658350:C:T	5.82104e-06	-1.30907	1.03942	2.21781e-05	-1.6056	1.49366
36658508	chr22:36658508:A:G	2.94141e-06	-1.23322e-10	-0.952242	8.95495e-06	-1.23322e-10	-1.01883
36658820	chr22:36658820:T:A	2.67747e-06	-1.04626	-3.57427e-10	8.43051e-06	-1.07918	-3.57427e-10
36658905	chr22:36658905:T:C	2.37052e-06	-1.23322e-10	-1.16802	8.10332e-06	-1.23322e-10	-1.11876
36659389	chr22:36659389:G:T	3.7716e-06	-1.13103	0.427403	1.19584e-05	-1.55342	0.82382
36659402	chr22:36659402:CA:C	2.24434e-06	-1.23322e-10	-1.22272	7.32803e-06	-1.23322e-10	-1.21933
36659969	chr22:36659969:C:T	2.05909e-06	-1.23322e-10	-1.30887	6.90074e-06	-1.23322e-10	-1.27941
36660160	chr22:36660160:C:T	3.1719e-06	-1.24015	0.363351	1.07566e-05	-1.58809	0.752571
36660338	chr22:36660338:A:G	3.24971e-06	-1.19577	0.343204	1.06553e-05	-1.57507	0.730085
36660552	chr22:36660552:T:G	3.00745e-06	-1.25812	0.328084	1.03024e-05	-1.59259	0.713923
36660587	chr22:36660587:C:T	2.74521e-06	-1.02127	-3.57427e-10	8.63644e-06	-1.05505	-3.57427e-10
36660655	chr22:36660655:G:A	2.74114e-06	-1.18723	0.164475	8.77834e-06	-1.57107	0.532324
36660910	chr22:36660910:T:C	2.75237e-06	-1.23322e-10	-1.01867	9.88943e-06	-1.23322e-10	-0.919572
36660972	chr22:36660972:G:A	2.51471e-06	-1.25805	0.149075	8.44858e-06	-1.59256	0.515521
36661192	chr22:36661192:G:A	2.07564e-06	-1.23322e-10	-1.30086	6.81439e-06	-1.23322e-10	-1.292
36661485	chr22:36661485:T:C	2.43806e-06	-1.25871	0.118778	8.16963e-06	-1.59274	0.482128
36661506	chr22:36661506:T:C	1.95277e-06	-1.23322e-10	-1.36188	6.35688e-06	-1.23322e-10	-1.3615
36661567	chr22:36661567:C:T	2.44369e-06	-1.23322e-10	-1.13762	8.3701e-06	-1.23322e-10	-1.08637
36661675	chr22:36661675:T:A	2.45259e-06	-1.2553	0.121319	8.19621e-06	-1.59185	0.484486
36661884	chr22:36661884:G:C	2.58638e-06	-1.08087	-3.57427e-10	8.15749e-06	-1.1121	-3.57427e-10
36662023	chr22:36662023:G:A	2.17471e-05	1.04835	-3.57427e-10	4.85835e-05	0.672245	-3.57427e-10
36662207	chr22:36662207:C:T	2.49557e-06	-1.28022	0.163609	8.54175e-06	-1.59802	0.53195
36662239	chr22:36662239:C:T	1.51429e-06	-1.61619	-3.57427e-10	4.92715e-06	-1.61628	-3.57427e-10
36662383	chr22:36662383:A:G	3.36003e-06	-0.795945	-0.0232359	8.53927e-06	-1.40575	0.33939
36662703	chr22:36662703:A:G	3.29508e-06	-1.18484	0.346144	1.07621e-05	-1.57024	0.735231
36663049	chr22:36663049:G:A	7.00166e-06	-0.0849838	-3.57427e-10	2.10395e-05	-0.164638	-3.57427e-10
36663168	chr22:36663168:C:T	1.12777e-05	-1.23322e-10	0.391695	4.08278e-05	-1.23322e-10	0.498326
36663190	chr22:36663190:G:A	2.4633e-06	-1.12963	-3.57427e-10	7.77311e-06	-1.16037	-3.57427e-10
36663208	chr22:36663208:G:A	1.4454e-06	-1.56067	-0.102073	6.68136e-06	-1.56785	0.256134
36663306	chr22:36663306:T:C	1.0005e-06	-1.14611	-0.884523	3.35439e-06	-1.36099	-0.639782
36663962	chr22:36663962:T:C	2.32196e-06	-1.23322e-10	-1.18872	7.3906e-06	-1.23322e-10	-1.21083
36664353	chr22:36664353:G:A	2.19865e-06	-1.23322e-10	-1.24329	7.013e-06	-1.23322e-10	-1.26327
36664605	chr22:36664605:G:C	6.59075e-07	-1.24976	-1.19829	1.9002e-06	-1.35039	-1.21869
36664909	chr22:36664909:C:T	2.13432e-06	-1.23322e-10	-1.27298	7.05842e-06	-1.23322e-10	-1.25682
36665649	chr22:36665649:C:A	2.75186e-06	0.247582	-1.26644	8.53117e-06	0.2337	-1.30101
36666165	chr22:36666165:G:C	4.47117e-06	0.461085	-0.994565	1.31825e-05	0.39414	-1.02629
36666251	chr22:36666251:A:G	2.00522e-06	-1.23322e-10	-1.33537	6.52626e-06	-1.23322e-10	-1.3352
36666401	chr22:36666401:C:G	2.83437e-06	0.301728	-1.29104	8.81953e-06	0.286068	-1.32014
36666478	chr22:36666478:A:G	2.87745e-06	-0.974224	-3.57427e-10	9.03525e-06	-1.0099	-3.57427e-10
36666483	chr22:36666483:G:C	5.06211e-06	0.627303	-1.03665	1.4916e-05	0.557782	-1.06639
36666772	chr22:36666772:T:C	4.53997e-06	0.508328	-1.02654	1.33801e-05	0.439754	-1.05702
36666803	chr22:36666803:G:A	8.6568e-07	-1.09251	-1.08286	3.24848e-06	-1.09767	-0.935184
36666969	chr22:36666969:T:C	4.78627e-06	0.563976	-1.02936	1.41012e-05	0.495035	-1.05981
36667544	chr22:36667544:A:G	1.01773e-05	-1.23322e-10	0.28903	3.62234e-05	-1.23322e-10	0.378668
36667865	chr22:36667865:C:T	1.1185e-05	-1.23322e-10	0.38344	3.99376e-05	-1.23322e-10	0.476279
36667977	chr22:36667977:C:T	2.80092e-06	-1.23322e-10	-1.00118	9.73176e-06	-1.23322e-10	-0.935644
36667994	chr22:36667994:G:A	9.6257e-06	-1.23322e-10	0.233306	3.4249e-05	-1.23322e-10	0.322618
36668121	chr22:36668121:C:T	1.30567e-06	-0.674154	-1.09026	5.98678e-06	-0.249458	-1.17203
36668184	chr22:36668184:T:C	9.51818e-07	-1.50955	-0.570963	3.08277e-06	-1.49401	-0.591204
36668481	chr22:36668481:G:A	2.1989e-06	0.0148618	-1.25804	6.81596e-06	0.00610776	-1.29788
36668587	chr22:36668587:C:T	2.75006e-06	0.238654	-1.25816	8.45357e-06	0.221125	-1.29757
36669319	chr22:36669319:C:T	5.20222e-06	-1.23322e-10	-0.382045	1.57795e-05	-1.23322e-10	-0.452329
36669367	chr22:36669367:T:G	9.12317e-07	-0.76198	-1.36092	2.45592e-06	-0.957913	-1.35462
36669399	chr22:36669399:T:C	1.2875e-06	-0.683898	-1.09453	5.91636e-06	-0.257389	-1.17593
36669640	chr22:36669640:T:C	1.66315e-06	-1.52242	-3.57427e-10	5.39372e-06	-1.5258	-3.57427e-10
36669799	chr22:36669799:G:A	2.23064e-06	-1.23322e-10	-1.22884	7.3298e-06	-1.23322e-10	-1.21909
36669999	chr22:36669999:C:T	2.08181e-06	-1.23322e-10	-1.29789	6.876e-06	-1.23322e-10	-1.283
36670004	chr22:36670004:T:C	1.25518e-06	-0.751017	-1.05283	5.61984e-06	-0.344272	-1.14046
36670176	chr22:36670176:G:A	1.36626e-06	-0.675437	-1.04362	6.21407e-06	-0.251732	-1.13249
36670410	chr22:36670410:G:T	9.36323e-07	-0.782993	-1.31393	2.55447e-06	-0.948976	-1.32422
36670443	chr22:36670443:A:C	1.22026e-06	-0.758785	-1.07328	3.53577e-06	-1.07576	-0.872349
36670600	chr22:36670600:T:C	2.39507e-06	-1.23322e-10	-1.15772	8.12835e-06	-1.23322e-10	-1.11568
36670663	chr22:36670663:C:T	7.29224e-07	-1.01905	-1.32786	3.51112e-06	-0.598729	-1.35638
36670917	chr22:36670917:T:C	2.01789e-06	-1.23322e-10	-1.32908	6.72647e-06	-1.23322e-10	-1.30499
36671041	chr22:36671041:C:A	1.06153e-06	-0.608887	-1.36253	2.79864e-06	-0.822999	-1.35891
36672342	chr22:36672342:G:A	3.28831e-06	0.394471	-1.23523	1.00424e-05	0.374573	-1.2788
36672508	chr22:36672508:G:C	2.17483e-06	-1.23322e-10	-1.25418	7.34739e-06	-1.23322e-10	-1.21669
36672683	chr22:36672683:T:C	1.31612e-06	-0.661391	-1.09505	3.71622e-06	-0.998488	-0.899843
36672779	chr22:36672779:C:T	7.50058e-07	-1.09173	-1.22701	2.99539e-06	-0.964358	-1.14961
36673172	chr22:36673172:G:A	2.14265e-06	-1.23322e-10	-1.26909	7.22007e-06	-1.23322e-10	-1.23417
36673187	chr22:36673187:C:T	2.49093e-06	-1.23322e-10	-1.11847	8.49432e-06	-1.23322e-10	-1.07164
36673385	chr22:36673385:C:T	8.42239e-07	-0.966238	-1.23658	3.66181e-06	-0.638604	-1.27448
36673792	chr22:36673792:T:C	1.64936e-06	-1.53075	-3.57427e-10	5.35046e-06	-1.53386	-3.57427e-10
36673799	chr22:36673799:T:C	1.66173e-06	-1.52327	-3.57427e-10	5.39054e-06	-1.52639	-3.57427e-10
36674009	chr22:36674009:G:A	1.41903e-06	-0.587577	-1.09358	3.87644e-06	-0.887256	-0.968866
36674126	chr22:36674126:A:T	1.41945e-06	-0.590968	-1.08989	3.95918e-06	-0.941151	-0.89385
36674472	chr22:36674472:A:G	9.08208e-07	-0.788262	-1.33915	2.3915e-06	-0.987405	-1.35171
36674779	chr22:36674779:G:A	7.20426e-07	-1.02193	-1.33711	3.14254e-06	-0.714359	-1.35165
36675146	chr22:36675146:C:T	2.25222e-06	-1.23322e-10	-1.21921	7.41726e-06	-1.23322e-10	-1.20723
36675184	chr22:36675184:G:T	8.57146e-07	-0.865156	-1.32012	4.53168e-06	-0.413705	-1.28624
36675245	chr22:36675245:C:A	1.65757e-06	-0.370186	-1.15559	9.09235e-06	0.232875	-1.23648
36675328	chr22:36675328:G:A	2.7154e-06	-1.23322e-10	-1.03219	9.24439e-06	-1.23322e-10	-0.987021
36675487	chr22:36675487:T:C	3.46736e-06	0.353422	-1.14116	1.05544e-05	0.349146	-1.20364
36675566	chr22:36675566:G:T	2.48325e-06	-1.23322e-10	-1.12156	7.84831e-06	-1.23322e-10	-1.15074
36675567	chr22:36675567:A:C	2.48272e-06	-1.23322e-10	-1.12178	7.84663e-06	-1.23322e-10	-1.15095
36675773	chr22:36675773:G:C	3.78437e-06	0.437258	-1.13751	1.1521e-05	0.433358	-1.20022
36675938	chr22:36675938:G:A	2.15817e-06	-1.23322e-10	-1.26187	7.13797e-06	-1.23322e-10	-1.24561
36675973	chr22:36675973:T:C	1.78801e-06	-0.327884	-1.12214	9.84937e-06	0.286655	-1.21029
36676673	chr22:36676673:C:G	1.00522e-06	-1.5275	-0.498419	3.24324e-06	-1.51371	-0.520755
36676719	chr22:36676719:G:A	1.29361e-05	-1.23322e-10	0.528891	4.60317e-05	-1.23322e-10	0.618293
36677062	chr22:36677062:C:T	2.73501e-06	-1.47543	0.450437	8.77869e-06	-1.45102	0.412311
36677142	chr22:36677142:G:T	2.00032e-06	-1.23322e-10	-1.33782	6.64433e-06	-1.23322e-10	-1.31727
36677702	chr22:36677702:A:G	3.44122e-06	0.442994	-1.2383	1.06438e-05	0.436197	-1.28225
36678049	chr22:36678049:A:T	1.57164e-06	-0.689555	-0.889459	7.18936e-06	-0.251605	-0.986831
36678459	chr22:36678459:A:G	2.94056e-06	-1.49309	0.540564	9.35045e-06	-1.47191	0.496292
36678581	chr22:36678581:G:A	1.96915e-06	-1.23322e-10	-1.35353	6.45106e-06	-1.23322e-10	-1.34679
36678763	chr22:36678763:C:CA	2.1237e-06	-1.23322e-10	-1.27797	6.96908e-06	-1.23322e-10	-1.26956
36678796	chr22:36678796:T:C	1.03871e-06	-0.908666	-1.08449	4.60735e-06	-0.527949	-1.15544
36679306	chr22:36679306:G:A	1.96372e-06	-1.23322e-10	-1.35629	6.36946e-06	-1.23322e-10	-1.35952
36680293	chr22:36680293:A:G	9.41758e-06	-1.23322e-10	0.211448	3.76379e-05	-1.23322e-10	0.416974
36681031	chr22:36681031:T:A	3.07311e-06	-1.23322e-10	-0.90844	9.5597e-06	-1.23322e-10	-0.953482
36681105	chr22:36681105:C:CTGA	5.43176e-06	-1.23322e-10	-0.338866	1.85493e-05	-1.23322e-10	-0.290605
36681289	chr22:36681289:C:T	2.38676e-05	-1.23322e-10	1.14139	9.55274e-05	-1.23322e-10	1.34838
36681319	chr22:36681319:T:C	1.69084e-06	-1.0678	-0.438107	5.15282e-06	-1.14995	-0.421541
36681341	chr22:36681341:A:G	4.32503e-06	-1.23322e-10	-0.566712	1.42634e-05	-1.23322e-10	-0.553339
36681369	chr22:36681369:G:T	1.63992e-06	-0.628114	-0.908367	4.8662e-06	-0.899264	-0.729462
36681384	chr22:36681384:C:G	2.06488e-06	-1.23322e-10	-1.30606	6.84622e-06	-1.23322e-10	-1.28734
36681387	chr22:36681387:A:G	2.43293e-06	-1.23322e-10	-1.14203	7.43738e-06	-1.23322e-10	-1.20452
36681504	chr22:36681504:T:C	1.99486e-06	-1.23322e-10	-1.34056	6.48156e-06	-1.23322e-10	-1.34208
36681598	chr22:36681598:C:T	7.89925e-06	0.823072	-0.787434	2.14641e-05	0.415654	-0.560309
36681834	chr22:36681834:C:T	1.97641e-06	-1.23322e-10	-1.34985	6.37247e-06	-1.23322e-10	-1.35905
36682024	chr22:36682024:G:A	1.5891e-06	-1.56796	-3.57427e-10	5.10365e-06	-1.58108	-3.57427e-10
36682131	chr22:36682131:A:G	2.81271e-06	-0.996981	-3.57427e-10	8.80243e-06	-1.03601	-3.57427e-10
36682913	chr22:36682913:A:T	4.02191e-07	-1.57997	-1.36199	1.52565e-06	-1.4618	-1.32682
36683265	chr22:36683265:T:C	1.95111e-06	-1.23322e-10	-1.36273	6.354e-06	-1.23322e-10	-1.36195
36683471	chr22:36683471:T:C	2.49414e-06	0.203564	-1.32075	1.86826e-05	0.983515	-1.26696
36683932	chr22:36683932:G:A	2.46168e-06	-1.13028	-3.57427e-10	7.77275e-06	-1.16041	-3.57427e-10
36683973	chr22:36683973:G:A	1.99357e-06	-1.23322e-10	-1.34121	6.42315e-06	-1.23322e-10	-1.35113
36684469	chr22:36684469:G:T	3.92948e-07	-1.60659	-1.35861	1.29296e-06	-1.59546	-1.35864
36684693	chr22:36684693:G:C	3.89417e-07	-1.61161	-1.36263	1.26317e-06	-1.61491	-1.3625
36684887	chr22:36684887:T:C	1.97386e-06	-1.23322e-10	-1.35114	6.38451e-06	-1.23322e-10	-1.35716
36685462	chr22:36685462:A:G	2.07723e-06	-1.23322e-10	-1.3001	7.18994e-06	-1.23322e-10	-1.23835
36685483	chr22:36685483:TG:T	2.22217e-06	-1.23322e-10	-1.23265	7.97227e-06	-1.23322e-10	-1.13507
36685650	chr22:36685650:T:C	5.47455e-07	-1.48843	-1.14518	1.5982e-06	-1.46323	-1.27893
36686186	chr22:36686186:G:C	2.68024e-06	-1.23322e-10	-1.04522	8.11477e-06	-1.23322e-10	-1.11735
36686376	chr22:36686376:C:T	1.31133e-06	-1.6128	-0.147289	4.09199e-06	-1.61335	-0.188654
36687334	chr22:36687334:A:G	2.10955e-06	-1.23322e-10	-1.28466	6.66268e-06	-1.23322e-10	-1.31452
36687449	chr22:36687449:T:C	7.82279e-07	-1.57325	-0.703428	3.62579e-06	-1.54115	-0.381818
36688094	chr22:36688094:C:A	3.27982e-06	-0.843341	-3.57427e-10	1.08878e-05	-0.823399	-3.57427e-10
36688102	chr22:36688102:A:G	1.95131e-06	-1.23322e-10	-1.36263	6.35509e-06	-1.23322e-10	-1.36178
36688308	chr22:36688308:A:C	1.95561e-06	-1.23322e-10	-1.36043	6.41177e-06	-1.23322e-10	-1.3529
36688588	chr22:36688588:G:A	2.1928e-06	-1.23322e-10	-1.24595	7.2055e-06	-1.23322e-10	-1.23619
36688788	chr22:36688788:G:A	7.52194e-07	-1.10963	-1.20626	2.3633e-06	-1.17877	-1.17221
36688936	chr22:36688936:A:G	5.73417e-07	-1.56076	-1.02651	1.68813e-06	-1.59205	-1.09537
36689330	chr22:36689330:A:G	2.095e-06	-1.23322e-10	-1.29157	6.8534e-06	-1.23322e-10	-1.28629
36689397	chr22:36689397:G:A	7.09199e-07	-1.0619	-1.31285	2.38096e-06	-0.982506	-1.36103
36689685	chr22:36689685:C:T	3.18735e-06	-1.23322e-10	-0.871941	1.04793e-05	-1.23322e-10	-0.861633
36690136	chr22:36690136:C:T	2.63545e-06	-1.02825	-0.033826	1.06672e-05	-1.03138	0.18752
36690237	chr22:36690237:C:T	1.98223e-06	-1.23322e-10	-1.34691	6.39722e-06	-1.23322e-10	-1.35517
36690580	chr22:36690580:A:G	1.97458e-06	-1.23322e-10	-1.35077	6.51233e-06	-1.23322e-10	-1.33734
36690621	chr22:36690621:C:A	5.07579e-07	-1.3872	-1.32204	1.63549e-06	-1.36161	-1.35749
36690881	chr22:36690881:C:T	2.79177e-06	-1.23322e-10	-1.00445	9.374e-06	-1.23322e-10	-0.973098
36691257	chr22:36691257:C:T	2.78876e-06	-1.23322e-10	-1.00553	9.36324e-06	-1.23322e-10	-0.974247
36691308	chr22:36691308:AG:A	8.10023e-07	-1.54794	-0.693882	2.30741e-06	-1.58441	-0.790504
36691320	chr22:36691320:A:G	2.36997e-06	-1.23322e-10	-1.16825	7.35613e-06	-1.23322e-10	-1.2155
36691448	chr22:36691448:C:A	4.93896e-07	-1.4011	-1.33546	1.6049e-06	-1.37643	-1.36155
36692000	chr22:36692000:G:A	8.00932e-06	-1.23322e-10	0.0494748	2.79977e-05	-1.23322e-10	0.121084
36692030	chr22:36692030:C:T	2.20835e-06	-1.23322e-10	-1.23888	7.03649e-06	-1.23322e-10	-1.25993
36692195	chr22:36692195:C:T	2.78888e-06	-1.23322e-10	-1.00549	9.36387e-06	-1.23322e-10	-0.974179
36692294	chr22:36692294:G:T	5.03039e-07	-1.37351	-1.34471	1.64796e-06	-1.34883	-1.36267
36692465	chr22:36692465:T:A	3.29304e-06	-1.23322e-10	-0.83932	1.1446e-05	-1.23322e-10	-0.773402
36693041	chr22:36693041:G:A	7.76521e-06	-1.23322e-10	0.0185225	2.68188e-05	-1.23322e-10	0.0780637
36693480	chr22:36693480:T:A	6.10374e-07	-1.27011	-1.2547	1.94581e-06	-1.2034	-1.34196
36694091	chr22:36694091:C:T	1.99025e-06	-1.23322e-10	-1.34287	6.40902e-06	-1.23322e-10	-1.35333
36694201	chr22:36694201:T:A	9.59421e-07	-1.42571	-0.646845	2.60409e-06	-1.49455	-0.759407
36694203	chr22:36694203:G:A	1.97763e-06	-1.23322e-10	-1.34923	6.53057e-06	-1.23322e-10	-1.33454
36694298	chr22:36694298:G:A	6.62488e-07	-1.22828	-1.21461	2.09703e-06	-1.29042	-1.1801
36694857	chr22:36694857:G:A	1.98161e-06	-1.23322e-10	-1.34722	6.5502e-06	-1.23322e-10	-1.33154
36695018	chr22:36695018:C:G	2.05169e-06	-1.23322e-10	-1.31247	6.55102e-06	-1.23322e-10	-1.33142
36695135	chr22:36695135:G:A	1.96182e-06	-1.23322e-10	-1.35726	6.44953e-06	-1.23322e-10	-1.34703
36695252	chr22:36695252:A:G	2.02806e-06	-1.23322e-10	-1.32405	6.53213e-06	-1.23322e-10	-1.3343
36695303	chr22:36695303:C:G	2.03675e-06	-1.23322e-10	-1.31977	6.5265e-06	-1.23322e-10	-1.33517
36695397	chr22:36695397:G:C	6.72963e-07	-1.28887	-1.13832	2.38416e-06	-1.29044	-1.05175
36695589	chr22:36695589:G:A	2.47916e-06	-1.23322e-10	-1.12321	8.2579e-06	-1.23322e-10	-1.09987
36695793	chr22:36695793:A:C	2.54924e-06	-1.23322e-10	-1.09534	7.85608e-06	-1.23322e-10	-1.14975
36696464	chr22:36696464:C:T	1.44098e-06	-0.537893	-1.12791	4.40129e-06	-0.693382	-1.03576
36697360	chr22:36697360:T:C	2.07643e-06	-1.23322e-10	-1.30048	6.62393e-06	-1.23322e-10	-1.32035
36697366	chr22:36697366:A:G	1.59108e-06	-1.56672	-3.57427e-10	5.11443e-06	-1.57897	-3.57427e-10
36697406	chr22:36697406:T:C	4.40829e-07	-1.54127	-1.30896	1.4398e-06	-1.53532	-1.31121
36697664	chr22:36697664:A:G	2.1826e-06	-1.23322e-10	-1.25061	6.93216e-06	-1.23322e-10	-1.27487
36697694	chr22:36697694:CT:C	7.76288e-06	-1.23322e-10	0.0182226	2.6811e-05	-1.23322e-10	0.0777724
36698442	chr22:36698442:C:T	2.35272e-06	-1.23322e-10	-1.17556	7.43274e-06	-1.23322e-10	-1.20514
36698448	chr22:36698448:G:A	4.64313e-07	-1.4974	-1.30093	1.58906e-06	-1.42127	-1.32662
36698650	chr22:36698650:G:C	3.43847e-06	-1.23322e-10	-0.796104	1.15775e-05	-1.23322e-10	-0.761972
36698824	chr22:36698824:T:A	1.98367e-06	-1.23322e-10	-1.34618	6.40853e-06	-1.23322e-10	-1.35341
36698945	chr22:36698945:G:A	1.98169e-06	-1.23322e-10	-1.34718	6.49573e-06	-1.23322e-10	-1.33989
36699399	chr22:36699399:GT:G	1.54165e-06	-1.59828	-3.57427e-10	4.97868e-06	-1.60587	-3.57427e-10
36699808	chr22:36699808:C:T	1.2134e-05	-1.23322e-10	0.464883	3.82394e-05	-1.23322e-10	0.432828
36699917	chr22:36699917:T:A	2.10114e-06	-1.23322e-10	-1.28865	6.69807e-06	-1.23322e-10	-1.30922
36700749	chr22:36700749:T:C	6.02797e-07	-1.19515	-1.34216	1.83599e-06	-1.29006	-1.3134
36700882	chr22:36700882:T:C	6.23968e-07	-1.15144	-1.35135	2.00208e-06	-1.21643	-1.30042
36701679	chr22:36701679:G:A	4.87059e-06	-1.23322e-10	-0.447916	1.43557e-05	-1.23322e-10	-0.546893
36702199	chr22:36702199:A:T	2.29828e-06	-1.19897	-3.57427e-10	8.0175e-06	-1.12941	-3.57427e-10
36702846	chr22:36702846:A:T	6.32533e-07	-1.16656	-1.3226	1.94077e-06	-1.26422	-1.28373
36703493	chr22:36703493:G:C	6.56589e-07	-1.14759	-1.30424	2.07167e-06	-1.23672	-1.24596
36704215	chr22:36704215:G:A	7.01774e-07	-1.07259	-1.31269	2.19476e-06	-1.16725	-1.25771
36704346	chr22:36704346:C:T	2.00679e-06	-1.23322e-10	-1.33459	6.63577e-06	-1.23322e-10	-1.31856
36704602	chr22:36704602:T:C	2.37028e-06	-1.23322e-10	-1.16812	7.46236e-06	-1.23322e-10	-1.20117
36705302	chr22:36705302:A:C	8.20029e-07	-0.948974	-1.28057	2.5805e-06	-1.05054	-1.21251
36705813	chr22:36705813:G:C	4.08079e-07	-1.59669	-1.33073	1.29276e-06	-1.60846	-1.34579
36705845	chr22:36705845:T:C	7.7826e-07	-0.96681	-1.31502	2.40866e-06	-1.07042	-1.26155
36706225	chr22:36706225:C:CTT	2.57408e-06	-1.23322e-10	-1.08564	7.96638e-06	-1.23322e-10	-1.13581
36706590	chr22:36706590:G:T	1.52025e-06	-1.61226	-3.57427e-10	4.94455e-06	-1.61275	-3.57427e-10
36707518	chr22:36707518:A:G	1.51683e-06	-1.61451	-3.57427e-10	4.92739e-06	-1.61623	-3.57427e-10
36707798	chr22:36707798:T:C	2.05381e-06	-1.23322e-10	-1.31143	6.55888e-06	-1.23322e-10	-1.33022
36708327	chr22:36708327:T:G	3.26375e-06	-1.23322e-10	-0.848254	9.98166e-06	-1.23322e-10	-0.910289
36708374	chr22:36708374:T:C	4.06738e-06	-0.628131	-3.57427e-10	1.31037e-05	-0.638147	-3.57427e-10
36708722	chr22:36708722:A:G	7.30259e-07	-1.01966	-1.32583	2.25827e-06	-1.11916	-1.27728
36708828	chr22:36708828:C:T	7.44943e-07	-1.51954	-0.806035	2.24702e-06	-1.51478	-0.886656
36709135	chr22:36709135:G:A	5.09342e-07	-1.53701	-1.16875	1.56257e-06	-1.57007	-1.19463
36709329	chr22:36709329:C:G	7.03806e-07	-1.27224	-1.11014	2.06057e-06	-1.31756	-1.1705
36709425	chr22:36709425:T:C	6.95751e-07	-1.07643	-1.31746	2.17409e-06	-1.16978	-1.26465
36709510	chr22:36709510:G:T	3.3074e-06	-1.23322e-10	-0.834969	1.01208e-05	-1.23322e-10	-0.896442
36709532	chr22:36709532:C:T	6.18845e-06	-1.23322e-10	-0.208446	1.8049e-05	-1.23322e-10	-0.317947
36709757	chr22:36709757:G:A	1.8403e-06	-1.4212	-3.57427e-10	6.38578e-06	-1.35696	-3.57427e-10
36709775	chr22:36709775:A:G	3.99153e-07	-1.59955	-1.34999	1.27412e-06	-1.61026	-1.35853
36710340	chr22:36710340:C:T	6.57183e-07	-1.08913	-1.36179	2.02837e-06	-1.15346	-1.35034
36710562	chr22:36710562:C:T	5.45396e-07	-1.50997	-1.12741	1.70438e-06	-1.5432	-1.13464
36710743	chr22:36710743:G:A	1.43143e-06	-1.5811	-0.0913548	4.56549e-06	-1.57896	-0.113549
36710910	chr22:36710910:C:A	8.05042e-06	-1.23322e-10	0.0545943	2.29634e-05	-1.23322e-10	-0.0771367
36711221	chr22:36711221:A:C	5.48819e-07	-1.39807	-1.23305	1.68759e-06	-1.43398	-1.25376
36712049	chr22:36712049:G:A	3.16218e-06	-1.23322e-10	-0.879868	9.64377e-06	-1.23322e-10	-0.944726
36712103	chr22:36712103:A:G	1.52448e-06	-1.60947	-3.57427e-10	4.95553e-06	-1.61053	-3.57427e-10
36712220	chr22:36712220:C:T	1.19759e-06	-1.60727	-0.243541	3.63093e-06	-1.59435	-0.327195
36712247	chr22:36712247:TA:T	4.4214e-07	-1.55445	-1.29281	1.4139e-06	-1.57523	-1.28946
36712253	chr22:36712253:G:A	2.09826e-06	-1.58281	0.292786	6.1773e-06	-1.53451	0.144353
36712421	chr22:36712421:G:T	1.40382e-06	-1.61367	-0.0782623	4.21887e-06	-1.60508	-0.166389
36712498	chr22:36712498:G:A	4.95033e-07	-1.52317	-1.2111	1.55378e-06	-1.55388	-1.21647
36712506	chr22:36712506:A:G	7.40041e-07	-1.00623	-1.32595	2.22304e-06	-1.06006	-1.35211
36712612	chr22:36712612:T:C	4.20329e-07	-1.56409	-1.33376	1.38819e-06	-1.5687	-1.31434
36712638	chr22:36712638:G:A	7.40038e-07	-0.979609	-1.35258	2.26494e-06	-1.03598	-1.35751
36712647	chr22:36712647:G:A	3.82225e-06	-0.995084	0.304793	1.1803e-05	-1.1705	0.427811
36712677	chr22:36712677:C:T	4.469e-07	-1.4822	-1.35436	1.46163e-06	-1.46907	-1.36242
36712814	chr22:36712814:G:A	8.78648e-06	-1.23322e-10	0.142084	2.49722e-05	-1.23322e-10	0.00672573
36713264	chr22:36713264:G:A	3.95254e-06	-0.901086	0.244315	1.18296e-05	-1.09484	0.354406
36713320	chr22:36713320:T:C	4.0692e-06	-1.23322e-10	-0.627685	1.18585e-05	-1.23322e-10	-0.737991
36713472	chr22:36713472:G:T	4.62657e-06	-1.23322e-10	-0.499314	1.58993e-05	-1.23322e-10	-0.444761
36713608	chr22:36713608:A:C	7.63671e-07	-1.09782	-1.20293	2.25628e-06	-1.11784	-1.27948
36713638	chr22:36713638:C:G	1.13018e-05	-1.23322e-10	0.393834	3.56609e-05	-1.23322e-10	0.363018
36713823	chr22:36713823:G:A	3.13073e-06	-1.23322e-10	-0.889865	9.60625e-06	-1.23322e-10	-0.948624
36713890	chr22:36713890:T:A	9.35422e-06	-1.23322e-10	0.204697	2.39361e-05	-1.23322e-10	-0.0356494
36714120	chr22:36714120:G:A	2.59207e-06	-1.23322e-10	-1.07867	8.05884e-06	-1.23322e-10	-1.12427
36714224	chr22:36714224:T:C	6.39318e-07	-1.52415	-0.954333	2.05609e-06	-1.54545	-0.944778
36714714	chr22:36714714:G:A	3.73583e-06	-1.2032	0.490038	1.16375e-05	-1.34565	0.588842
36715715	chr22:36715715:A:C	4.61958e-07	-1.57392	-1.22949	1.44246e-06	-1.56887	-1.27582
36716168	chr22:36716168:T:A	4.63494e-06	-0.77741	0.279903	1.37715e-05	-0.980068	0.391632
36716415	chr22:36716415:C:T	4.02244e-06	-1.23322e-10	-0.639242	1.1728e-05	-1.23322e-10	-0.749061
36716608	chr22:36716608:C:T	1.54149e-06	-1.59838	-3.57427e-10	4.97831e-06	-1.60595	-3.57427e-10
36716647	chr22:36716647:C:T	5.10683e-07	-1.55169	-1.15145	1.56213e-06	-1.53702	-1.22797
36716772	chr22:36716772:A:C	5.69866e-07	-1.55025	-1.04324	1.71467e-06	-1.53633	-1.13549
36717059	chr22:36717059:T:C	3.22235e-06	-1.23322e-10	-0.861019	9.52658e-06	-1.23322e-10	-0.956952
36717323	chr22:36717323:G:A	9.03617e-07	-0.788472	-1.34401	2.91145e-06	-0.858578	-1.28381
36717340	chr22:36717340:G:A	9.29637e-07	-0.747138	-1.35695	2.87845e-06	-0.800636	-1.35315
36717449	chr22:36717449:TATGTAAAGTCTGTA:T	3.3489e-06	-1.23322e-10	-0.822499	1.03873e-05	-1.23322e-10	-0.870455
36717574	chr22:36717574:T:G	3.40162e-06	-1.23322e-10	-0.806878	1.13262e-05	-1.23322e-10	-0.783921
36717753	chr22:36717753:G:T	4.86573e-06	-0.744629	0.295715	1.4364e-05	-0.95411	0.4078
36717997	chr22:36717997:T:C	3.4252e-06	-1.23322e-10	-0.799972	1.0616e-05	-1.23322e-10	-0.848673
36718142	chr22:36718142:G:T	2.38372e-06	-1.23322e-10	-1.16247	7.46918e-06	-1.23322e-10	-1.20025
36718169	chr22:36718169:C:T	5.67394e-06	-1.23322e-10	-0.295246	1.66039e-05	-1.23322e-10	-0.401402
36718740	chr22:36718740:G:T	5.23891e-06	-0.737861	0.362844	1.54588e-05	-0.948201	0.475338
36718925	chr22:36718925:A:G	5.26833e-07	-1.60942	-1.06258	1.71811e-06	-1.60536	-1.06445
36719113	chr22:36719113:G:A	5.19786e-07	-1.51358	-1.17189	1.7065e-06	-1.52792	-1.14867
36719203	chr22:36719203:G:A	2.87173e-06	-1.52856	0.552344	7.43971e-06	-1.50781	0.303603
36719238	chr22:36719238:C:T	6.17237e-07	-1.59251	-0.921122	2.06274e-06	-1.60245	-0.884555
36719421	chr22:36719421:G:A	3.42892e-06	-1.23322e-10	-0.798886	1.04308e-05	-1.23322e-10	-0.866277
36719757	chr22:36719757:A:T	2.5739e-06	-1.23322e-10	-1.08571	7.99408e-06	-1.23322e-10	-1.13234
36719804	chr22:36719804:C:T	1.42607e-05	-1.23322e-10	0.62638	4.48842e-05	-1.23322e-10	0.593047
36720142	chr22:36720142:G:A	1.28677e-05	-1.23322e-10	0.523592	4.05222e-05	-1.23322e-10	0.490812
36720486	chr22:36720486:T:A	1.95114e-06	-1.23322e-10	-1.36272	6.35687e-06	-1.23322e-10	-1.3615
36720512	chr22:36720512:C:T	1.57669e-06	-1.5758	-3.57427e-10	5.06847e-06	-1.588	-3.57427e-10
36721010	chr22:36721010:T:C	4.24907e-07	-1.60465	-1.28236	1.47329e-06	-1.61068	-1.21286
36721039	chr22:36721039:G:A	1.87161e-06	-1.48157	0.077236	4.92517e-06	-1.4436	-0.173079
36721268	chr22:36721268:T:C	5.28875e-07	-1.51005	-1.15809	1.61549e-06	-1.54634	-1.18506
36721774	chr22:36721774:C:T	1.93148e-06	-1.47014	0.0972982	5.082e-06	-1.43063	-0.154708
36722059	chr22:36722059:C:T	5.58948e-07	-1.49354	-1.11929	1.74565e-06	-1.52664	-1.12727
36722244	chr22:36722244:C:A	4.0354e-07	-1.60721	-1.3314	1.33131e-06	-1.61521	-1.30967
36722370	chr22:36722370:C:T	3.51111e-06	-0.775197	-3.57427e-10	1.15072e-05	-0.768068	-3.57427e-10
36722498	chr22:36722498:C:T	4.49028e-07	-1.46952	-1.36228	1.52946e-06	-1.46229	-1.32383
36723316	chr22:36723316:A:C	4.84165e-07	-1.60734	-1.14912	1.54645e-06	-1.57108	-1.204
36723320	chr22:36723320:T:G	2.41077e-06	-1.23322e-10	-1.15118	7.98633e-06	-1.23322e-10	-1.13331
36723447	chr22:36723447:C:T	4.76597e-06	-1.23322e-10	-0.469629	1.6693e-05	-1.23322e-10	-0.39605
36723457	chr22:36723457:G:A	1.31203e-05	-1.23322e-10	0.543032	4.17133e-05	-1.23322e-10	0.519782
36723571	chr22:36723571:T:C	6.22801e-07	-1.52365	-0.981005	1.89309e-06	-1.55688	-1.01595
36723718	chr22:36723718:A:C	1.97788e-06	-1.23322e-10	-1.34911	6.51431e-06	-1.23322e-10	-1.33704
36723849	chr22:36723849:T:C	2.19952e-06	-1.23322e-10	-1.24289	6.94398e-06	-1.23322e-10	-1.27316
36724140	chr22:36724140:C:T	1.54034e-06	-1.59913	-3.57427e-10	4.97174e-06	-1.60727	-3.57427e-10
36724143	chr22:36724143:ACT:A	5.33149e-07	-1.56392	-1.09617	1.73619e-06	-1.58863	-1.07072
36724399	chr22:36724399:G:A	1.97827e-06	-1.23322e-10	-1.34891	6.5161e-06	-1.23322e-10	-1.33676
36724407	chr22:36724407:C:T	4.39412e-06	-1.23322e-10	-0.550864	1.31147e-05	-1.23322e-10	-0.637307
36724820	chr22:36724820:T:C	6.28723e-07	-1.54545	-0.949745	1.97832e-06	-1.57227	-0.956526
36725639	chr22:36725639:A:G	6.23137e-07	-1.50566	-0.998462	1.88832e-06	-1.54222	-1.03313
36725700	chr22:36725700:T:C	3.95044e-06	-1.23322e-10	-0.657303	1.18752e-05	-1.23322e-10	-0.736587
36725798	chr22:36725798:G:A	2.24268e-06	-1.23322e-10	-1.22346	7.0637e-06	-1.23322e-10	-1.25607
36725857	chr22:36725857:G:A	1.96079e-06	-1.23322e-10	-1.35778	6.43215e-06	-1.23322e-10	-1.34973
36726306	chr22:36726306:T:C	2.17655e-06	-1.31518	0.0617901	8.13009e-06	-1.37437	0.258907
36726310	chr22:36726310:A:G	1.54759e-06	-1.59443	-3.57427e-10	4.99322e-06	-1.60296	-3.57427e-10
36726410	chr22:36726410:A:G	4.15383e-07	-1.54834	-1.36135	1.31804e-06	-1.57216	-1.36273
36726428	chr22:36726428:G:T	4.15502e-07	-1.54825	-1.36115	1.31814e-06	-1.57209	-1.36273
36726557	chr22:36726557:A:T	1.02025e-06	-1.59269	-0.41839	3.4817e-06	-1.60327	-0.360242
36726965	chr22:36726965:A:C	3.46662e-06	-1.23322e-10	-0.78795	1.0524e-05	-1.23322e-10	-0.857382
36727250	chr22:36727250:C:T	1.5796e-06	-1.57396	-3.57427e-10	5.08946e-06	-1.58387	-3.57427e-10
36727880	chr22:36727880:T:C	1.33196e-05	-1.23322e-10	0.558105	4.20795e-05	-1.23322e-10	0.528523
36728246	chr22:36728246:G:A	2.67266e-06	-1.04805	-3.57427e-10	8.58171e-06	-1.06141	-3.57427e-10
36728253	chr22:36728253:T:C	3.17556e-06	-1.59185	0.716204	6.87613e-06	-1.60911	0.326123
36729231	chr22:36729231:C:A	2.29292e-06	-1.23322e-10	-1.2013	7.71133e-06	-1.23322e-10	-1.16835
36729353	chr22:36729353:C:T	2.14612e-06	-1.23322e-10	-1.26747	6.80373e-06	-1.23322e-10	-1.29357
36729356	chr22:36729356:C:T	3.32492e-06	-1.23322e-10	-0.829685	1.19964e-05	-1.23322e-10	-0.726434
36729544	chr22:36729544:G:A	2.47417e-06	-1.23322e-10	-1.12522	8.37603e-06	-1.23322e-10	-1.08566
36730001	chr22:36730001:C:T	5.28139e-07	-1.52336	-1.14617	1.56249e-06	-1.51491	-1.24985
36730232	chr22:36730232:C:G	2.61768e-06	-1.23322e-10	-1.06884	8.784e-06	-1.23322e-10	-1.03811
36730891	chr22:36730891:T:G	8.71834e-06	-1.23322e-10	0.134298	2.79207e-05	-1.23322e-10	0.118329
36731551	chr22:36731551:T:C	3.4996e-06	-1.23322e-10	-0.778483	1.05737e-05	-1.23322e-10	-0.852665
36732056	chr22:36732056:A:C	8.13042e-06	-1.23322e-10	0.0644825	2.45668e-05	-1.23322e-10	-0.00964417
36733258	chr22:36733258:C:G	2.55702e-06	-1.23322e-10	-1.09229	9.00504e-06	-1.23322e-10	-1.01325
36733295	chr22:36733295:C:T	1.57656e-06	-1.57589	-3.57427e-10	5.09671e-06	-1.58244	-3.57427e-10
36733392	chr22:36733392:A:G	4.50718e-07	-1.50052	-1.32752	1.42214e-06	-1.55865	-1.30022
36733630	chr22:36733630:G:A	2.53357e-06	-1.23322e-10	-1.1015	7.86917e-06	-1.23322e-10	-1.14809
36733672	chr22:36733672:C:T	2.98455e-06	-1.23322e-10	-0.937682	1.0032e-05	-1.23322e-10	-0.90526
36734227	chr22:36734227:C:T	4.76873e-07	-1.49603	-1.2756	1.5257e-06	-1.55607	-1.23252
36734403	chr22:36734403:G:C	2.38319e-06	-1.23322e-10	-1.16269	7.56542e-06	-1.23322e-10	-1.18745
36734567	chr22:36734567:A:G	1.65156e-06	-1.52941	-3.57427e-10	5.37336e-06	-1.52958	-3.57427e-10
36734623	chr22:36734623:C:T	7.08155e-06	-1.23322e-10	-0.0736373	2.14908e-05	-1.23322e-10	-0.143415
36734666	chr22:36734666:A:G	6.02488e-07	-1.59362	-0.944196	1.92343e-06	-1.48841	-1.06852
36735814	chr22:36735814:A:G	3.90123e-07	-1.61472	-1.3577	1.29638e-06	-1.5891	-1.36236
36735959	chr22:36735959:T:C	7.69024e-07	-1.17557	-1.1182	2.40525e-06	-1.28685	-1.04653
36736513	chr22:36736513:G:A	1.96441e-06	-1.23322e-10	-1.35594	6.45976e-06	-1.23322e-10	-1.34545
36736569	chr22:36736569:C:T	2.50682e-06	-1.23322e-10	-1.11212	7.79472e-06	-1.23322e-10	-1.15759
36737368	chr22:36737368:C:T	6.33667e-07	-1.43187	-1.05549	1.83654e-06	-1.40793	-1.19523
36737619	chr22:36737619:G:T	2.56272e-06	-1.23322e-10	-1.09006	8.03757e-06	-1.23322e-10	-1.12691
36737690	chr22:36737690:G:A	2.05433e-06	-1.23322e-10	-1.31118	6.55378e-06	-1.23322e-10	-1.331
36737770	chr22:36737770:T:A	2.56548e-06	-1.23322e-10	-1.08898	8.04571e-06	-1.23322e-10	-1.1259
36737906	chr22:36737906:A:G	3.80509e-06	-1.23322e-10	-0.694791	1.15337e-05	-1.23322e-10	-0.765769
36737992	chr22:36737992:G:C	6.13124e-07	-1.18828	-1.33204	1.83156e-06	-1.30351	-1.30235
36738517	chr22:36738517:T:C	5.99866e-07	-1.20549	-1.33669	1.80378e-06	-1.31236	-1.30879
36738831	chr22:36738831:G:A	3.98152e-06	-1.23322e-10	-0.649467	1.20399e-05	-1.23322e-10	-0.722813
36738832	chr22:36738832:G:A	3.98152e-06	-1.23322e-10	-0.649467	1.20399e-05	-1.23322e-10	-0.722813
36739260	chr22:36739260:G:A	6.55785e-07	-1.44886	-1.00419	1.85469e-06	-1.42266	-1.17066
36740118	chr22:36740118:G:C	1.05728e-05	-1.23322e-10	0.327158	3.37708e-05	-1.23322e-10	0.30856
36740449	chr22:36740449:G:A	4.86467e-07	-1.46515	-1.28657	1.51786e-06	-1.44548	-1.34825
36740941	chr22:36740941:C:T	3.92254e-07	-1.61372	-1.35326	1.30066e-06	-1.58549	-1.36268
36741020	chr22:36741020:G:A	2.07618e-06	-0.913693	-0.386905	6.30259e-06	-1.08814	-0.28194
36741538	chr22:36741538:G:A	4.78142e-07	-1.48696	-1.28202	1.4854e-06	-1.46901	-1.34634
36741739	chr22:36741739:G:A	9.49756e-07	-1.46333	-0.61935	2.45682e-06	-1.42959	-0.882576
36741975	chr22:36741975:T:C	4.25943e-07	-1.61303	-1.27155	1.52513e-06	-1.57945	-1.20951
36743318	chr22:36743318:A:C	2.10226e-06	-1.23322e-10	-1.28812	7.08599e-06	-1.23322e-10	-1.25292
36743326	chr22:36743326:G:C	8.25587e-07	-0.860064	-1.36273	2.56436e-06	-0.919324	-1.35
36743345	chr22:36743345:T:C	1.95789e-06	-1.23322e-10	-1.35926	6.34997e-06	-1.23322e-10	-1.36259
36743473	chr22:36743473:T:C	2.79009e-06	-1.00506	-3.57427e-10	8.70101e-06	-1.0476	-3.57427e-10
36744166	chr22:36744166:G:A	2.40481e-06	-1.23322e-10	-1.15366	7.50922e-06	-1.23322e-10	-1.19491
36744368	chr22:36744368:C:T	2.07572e-06	-1.23322e-10	-1.30082	6.9875e-06	-1.23322e-10	-1.26691
36744753	chr22:36744753:A:G	1.0169e-06	-1.06165	-0.952719	2.88058e-06	-1.11121	-1.04184
36744798	chr22:36744798:G:A	3.4645e-06	-1.23322e-10	-0.788561	1.0495e-05	-1.23322e-10	-0.860135
36744857	chr22:36744857:C:T	4.29472e-06	-1.23322e-10	-0.573745	1.33378e-05	-1.23322e-10	-0.62044
36744873	chr22:36744873:C:T	2.06027e-06	-1.23322e-10	-1.30829	6.92179e-06	-1.23322e-10	-1.27636
36745173	chr22:36745173:C:T	2.03612e-06	-1.23322e-10	-1.32009	6.70707e-06	-1.23322e-10	-1.30788
36745183	chr22:36745183:T:C	5.23373e-07	-1.35682	-1.32178	1.78156e-06	-1.31688	-1.31667
36745513	chr22:36745513:C:T	9.96019e-07	-1.29954	-0.735579	2.82109e-06	-1.30485	-0.869065
36745624	chr22:36745624:A:G	3.39404e-06	-1.23322e-10	-0.80911	1.27002e-05	-1.23322e-10	-0.669418
36745848	chr22:36745848:C:T	1.18005e-05	-1.23322e-10	0.437013	3.49333e-05	-1.23322e-10	0.342402
36745941	chr22:36745941:T:C	4.01564e-06	-1.23322e-10	-0.640934	1.20608e-05	-1.23322e-10	-0.721079
36746016	chr22:36746016:T:C	2.01676e-06	-1.23322e-10	-1.32964	6.46615e-06	-1.23322e-10	-1.34446
36746327	chr22:36746327:C:T	1.32314e-06	-0.473713	-1.27741	4.03587e-06	-0.494555	-1.32126
36746440	chr22:36746440:T:A	3.14689e-06	-1.23322e-10	-0.884714	1.00521e-05	-1.23322e-10	-0.903259
36746610	chr22:36746610:A:G	1.61461e-06	-1.55204	-3.57427e-10	5.24274e-06	-1.55419	-3.57427e-10
36746666	chr22:36746666:T:A	2.14504e-06	-1.23322e-10	-1.26797	7.09862e-06	-1.23322e-10	-1.25114
36746910	chr22:36746910:C:T	3.793e-06	-1.23322e-10	-0.697972	1.22525e-05	-1.23322e-10	-0.70531
36747133	chr22:36747133:A:G	2.12796e-06	-1.23322e-10	-1.27597	8.22377e-06	-1.23322e-10	-1.10401
36747153	chr22:36747153:C:T	2.28351e-06	-1.23322e-10	-1.20542	9.25829e-06	-1.23322e-10	-0.985519
36752116	chr22:36752116:C:T	3.40901e-06	-1.23322e-10	-0.80471	9.93825e-06	-1.23322e-10	-0.914648
36752152	chr22:36752152:T:C	2.68164e-06	-1.23322e-10	-1.0447	9.09196e-06	-1.23322e-10	-1.00365
36752676	chr22:36752676:ACTCCT:A	1.28126e-05	-1.23322e-10	0.519298	3.5911e-05	-1.23322e-10	0.370004
36752891	chr22:36752891:T:C	5.29727e-07	-1.4924	-1.17412	1.68856e-06	-1.517	-1.17016
36753048	chr22:36753048:C:A	2.76553e-06	-1.23322e-10	-1.0139	9.38277e-06	-1.23322e-10	-0.972164
36753292	chr22:36753292:C:T	7.97939e-07	-1.61536	-0.641495	3.25146e-06	-1.60843	-0.423508
36753307	chr22:36753307:T:C	1.52408e-06	-1.60974	-3.57427e-10	4.98741e-06	-1.60412	-3.57427e-10
36753644	chr22:36753644:G:T	3.00952e-06	-1.23322e-10	-0.929349	1.0873e-05	-1.23322e-10	-0.82476
36753726	chr22:36753726:T:C	2.315e-06	-1.23322e-10	-1.19172	7.24142e-06	-1.23322e-10	-1.23122
36753866	chr22:36753866:G:A	3.86237e-06	-0.683012	0.00316241	1.33277e-05	-0.467709	-0.153482
36754122	chr22:36754122:C:T	1.95111e-06	-1.23322e-10	-1.36273	6.35331e-06	-1.23322e-10	-1.36206
36754590	chr22:36754590:G:A	2.25779e-06	-1.23322e-10	-1.21675	7.25129e-06	-1.23322e-10	-1.22986
36754774	chr22:36754774:G:A	7.223e-06	-1.23322e-10	-0.0538606	2.06302e-05	-1.23322e-10	-0.184281
36755142	chr22:36755142:C:T	3.63182e-06	-1.23322e-10	-0.741398	1.38933e-05	-1.23322e-10	-0.579631
36755948	chr22:36755948:G:A	2.29397e-06	-1.23322e-10	-1.20085	7.15938e-06	-1.23322e-10	-1.24261
36756207	chr22:36756207:A:T	3.58091e-06	-1.23322e-10	-0.755514	1.31569e-05	-1.23322e-10	-0.634092
36756215	chr22:36756215:C:T	2.56516e-06	-1.23322e-10	-1.08911	8.67177e-06	-1.23322e-10	-1.05097
36757018	chr22:36757018:G:A	1.03243e-05	-1.07038	1.37375	4.59124e-05	-1.11409	1.72979
36757141	chr22:36757141:C:T	9.39205e-07	-1.38038	-0.713475	3.95227e-06	-1.42536	-0.411388
36757399	chr22:36757399:A:G	5.05458e-07	-1.40381	-1.30961	1.44455e-06	-1.51165	-1.33159
36757530	chr22:36757530:TAA:T	6.30799e-07	-1.30584	-1.18606	1.73649e-06	-1.42494	-1.23423
36758004	chr22:36758004:C:T	1.5177e-06	-1.61393	-3.57427e-10	4.9279e-06	-1.61613	-3.57427e-10
36758247	chr22:36758247:T:C	1.15924e-05	-1.23322e-10	0.419217	3.97101e-05	-1.23322e-10	0.470568
36758759	chr22:36758759:A:T	2.32297e-06	-1.23322e-10	-1.18828	8.25683e-06	-1.23322e-10	-1.1
36759030	chr22:36759030:C:T	2.29779e-05	-1.23322e-10	1.1034	7.41283e-05	-1.23322e-10	1.09476
36759195	chr22:36759195:TCCAC:T	1.91676e-06	-1.38049	-3.57427e-10	6.86107e-06	-1.28518	-3.57427e-10
36759413	chr22:36759413:A:C	8.3917e-07	-0.853435	-1.35304	2.56028e-06	-0.914576	-1.35635
36760022	chr22:36760022:C:T	2.06945e-06	-1.23322e-10	-1.30385	6.53013e-06	-1.23322e-10	-1.33461
36760102	chr22:36760102:C:T	2.03709e-06	-1.23322e-10	-1.31961	6.46147e-06	-1.23322e-10	-1.34518
36760863	chr22:36760863:C:T	1.98985e-06	-1.23322e-10	-1.34307	6.37646e-06	-1.23322e-10	-1.35843
36760988	chr22:36760988:C:T	1.24092e-06	-0.609998	-1.20528	4.11123e-06	-0.582011	-1.21531
36761507	chr22:36761507:G:C	1.232e-06	-0.506095	-1.3164	5.54057e-06	-0.22709	-1.27185
36761528	chr22:36761528:T:C	6.78118e-07	-1.29651	-1.12305	1.85166e-06	-1.41706	-1.1779
36761803	chr22:36761803:G:A	4.04271e-07	-1.61604	-1.32076	1.26191e-06	-1.61633	-1.36209
36762040	chr22:36762040:A:C	2.61674e-06	-1.23322e-10	-1.0692	9.27557e-06	-1.23322e-10	-0.983654
36762081	chr22:36762081:A:AG	2.06363e-06	-1.23322e-10	-1.30667	6.52149e-06	-1.23322e-10	-1.33593
36762364	chr22:36762364:T:C	2.01776e-06	-1.23322e-10	-1.32914	6.4636e-06	-1.23322e-10	-1.34485
36762941	chr22:36762941:G:A	4.18069e-06	-1.23322e-10	-0.600654	1.25671e-05	-1.23322e-10	-0.679959
36763057	chr22:36763057:C:G	2.16666e-06	-1.23322e-10	-1.25794	6.73718e-06	-1.23322e-10	-1.3034
36763283	chr22:36763283:A:T	3.30537e-05	-1.23322e-10	1.467	0.000104186	-1.23322e-10	1.43514
36763306	chr22:36763306:G:A	7.1893e-07	-1.37777	-0.983347	1.92272e-06	-1.45692	-1.10037
36763456	chr22:36763456:T:A	2.66721e-06	-1.23322e-10	-1.0501	9.47624e-06	-1.23322e-10	-0.96225
36763775	chr22:36763775:T:C	5.36942e-07	-1.32601	-1.32698	1.50318e-06	-1.45999	-1.34346
36764202	chr22:36764202:C:T	2.3306e-06	-1.23322e-10	-1.18501	8.28432e-06	-1.23322e-10	-1.09667
36764441	chr22:36764441:C:T	1.99596e-06	-1.23322e-10	-1.34	6.44734e-06	-1.23322e-10	-1.34737
36764534	chr22:36764534:A:G	2.13053e-06	-1.23322e-10	-1.27476	6.67119e-06	-1.23322e-10	-1.31324
36764577	chr22:36764577:C:T	9.35176e-07	-0.735511	-1.36264	4.34787e-06	-0.392709	-1.34864
36765325	chr22:36765325:G:A	2.40045e-06	-1.23322e-10	-1.15547	8.26295e-06	-1.23322e-10	-1.09926
36765620	chr22:36765620:G:A	1.97788e-06	-1.23322e-10	-1.34911	6.39201e-06	-1.23322e-10	-1.35599
36765909	chr22:36765909:A:C	2.14577e-06	-1.23322e-10	-1.26763	6.70772e-06	-1.23322e-10	-1.30778
36766345	chr22:36766345:C:T	1.74899e-06	-1.47209	-3.57427e-10	5.97594e-06	-1.4233	-3.57427e-10
36766367	chr22:36766367:A:G	1.64401e-06	-1.53399	-3.57427e-10	5.41682e-06	-1.52153	-3.57427e-10
36767036	chr22:36767036:C:T	1.61103e-06	-0.250218	-1.30404	4.73571e-06	-0.295954	-1.35995
36767285	chr22:36767285:C:T	6.96815e-07	-1.28728	-1.10509	1.895e-06	-1.40971	-1.1621
36767682	chr22:36767682:A:G	1.67298e-06	-0.264828	-1.25169	5.55842e-06	-0.23617	-1.25955
36767954	chr22:36767954:C:T	2.09699e-06	-1.23322e-10	-1.29063	7.10168e-06	-1.23322e-10	-1.25071
36768829	chr22:36768829:C:G	9.34086e-06	-1.23322e-10	0.203267	2.84897e-05	-1.23322e-10	0.138503
36769757	chr22:36769757:G:A	1.42712e-06	-0.468233	-1.20724	4.71206e-06	-0.443557	-1.21736
36769773	chr22:36769773:T:C	1.46661e-06	-0.420118	-1.22806	4.84049e-06	-0.396762	-1.23726
36769859	chr22:36769859:T:C	5.0304e-07	-1.37145	-1.34677	1.43629e-06	-1.49201	-1.35696
36770413	chr22:36770413:C:T	6.87612e-07	-1.32244	-1.08323	1.87576e-06	-1.43807	-1.14395
36770630	chr22:36770630:C:T	6.81069e-07	-1.32513	-1.09009	1.86015e-06	-1.44024	-1.15015
36771301	chr22:36771301:C:T	2.70164e-06	-1.23322e-10	-1.03727	9.23997e-06	-1.23322e-10	-0.987499
36771302	chr22:36771302:A:G	6.80331e-07	-1.40479	-1.01152	1.87712e-06	-1.50018	-1.08112
36771927	chr22:36771927:C:T	4.51157e-06	-1.23322e-10	-0.524486	1.87859e-05	-1.23322e-10	-0.277933
36772594	chr22:36772594:A:G	6.22717e-07	-1.37868	-1.12611	1.73432e-06	-1.48022	-1.1802
36772681	chr22:36772681:C:T	8.2249e-07	-1.25964	-0.966914	2.19314e-06	-1.38344	-1.04226
36772737	chr22:36772737:A:G	2.72999e-06	-1.23322e-10	-1.02683	1.06403e-05	-1.23322e-10	-0.846386
36773373	chr22:36773373:C:T	1.9672e-06	-1.23322e-10	-1.35452	6.43967e-06	-1.23322e-10	-1.34856
36773468	chr22:36773468:A:G	2.24861e-06	-1.23322e-10	-1.22082	7.56356e-06	-1.23322e-10	-1.1877
36773877	chr22:36773877:A:T	5.20553e-06	-1.23322e-10	-0.381409	2.24251e-05	-1.23322e-10	-0.100859
36774137	chr22:36774137:C:T	2.28269e-06	-1.23322e-10	-1.20578	7.60855e-06	-1.23322e-10	-1.18177
36774776	chr22:36774776:C:T	7.26945e-07	-1.30438	-1.04565	1.97398e-06	-1.41906	-1.11192
36774797	chr22:36774797:G:A	1.95923e-06	-1.23322e-10	-1.35858	6.40846e-06	-1.23322e-10	-1.35342
36774856	chr22:36774856:T:C	5.13766e-07	-1.3609	-1.33621	1.61087e-06	-1.37726	-1.357
36774871	chr22:36774871:C:T	1.43569e-06	-0.385832	-1.28365	4.27499e-06	-0.399416	-1.35884
36774933	chr22:36774933:C:T	1.46568e-06	-0.356894	-1.29192	4.40833e-06	-0.366791	-1.36075
36775030	chr22:36775030:T:C	1.9589e-06	-1.23322e-10	-1.35875	6.41085e-06	-1.23322e-10	-1.35305
36775567	chr22:36775567:A:G	1.85145e-06	-0.20019	-1.21497	5.81132e-06	-0.100069	-1.35116
36776087	chr22:36776087:G:A	4.1674e-06	-1.23322e-10	-0.603839	1.73903e-05	-1.23322e-10	-0.355125
36776377	chr22:36776377:A:G	4.18249e-07	-1.55729	-1.34552	1.41498e-06	-1.5178	-1.34613
36776492	chr22:36776492:G:A	3.89671e-06	-1.23322e-10	-0.670999	1.60784e-05	-1.23322e-10	-0.433559
36776493	chr22:36776493:C:T	4.70253e-06	-1.23322e-10	-0.483029	1.6358e-05	-1.23322e-10	-0.41632
36777041	chr22:36777041:A:G	6.01012e-07	-1.38298	-1.15729	1.68177e-06	-1.48214	-1.20905
36777049	chr22:36777049:G:A	1.70421e-06	-1.49803	-3.57427e-10	5.79178e-06	-1.4546	-3.57427e-10
36777638	chr22:36777638:AG:A	8.28771e-06	-1.23322e-10	0.0836435	2.7313e-05	-1.23322e-10	0.0963228
36777787	chr22:36777787:G:A	6.19681e-06	-1.23322e-10	-0.207096	2.69511e-05	-1.23322e-10	0.082985
36777903	chr22:36777903:T:C	3.90421e-06	-1.23322e-10	-0.669075	1.61199e-05	-1.23322e-10	-0.430985
36778759	chr22:36778759:T:C	2.30856e-06	-1.23322e-10	-1.19451	7.4296e-06	-1.23322e-10	-1.20557
36778907	chr22:36778907:T:A	2.97695e-06	-1.23322e-10	-0.940231	1.17404e-05	-1.23322e-10	-0.748006
36779586	chr22:36779586:G:A	1.51452e-06	-1.61603	-3.57427e-10	4.9315e-06	-1.61539	-3.57427e-10
36779680	chr22:36779680:C:T	5.88561e-06	-1.23322e-10	-0.25862	2.54259e-05	-1.23322e-10	0.0247309
36780037	chr22:36780037:C:T	5.79224e-06	-1.23322e-10	-0.274611	2.49701e-05	-1.23322e-10	0.00663914
36780155	chr22:36780155:C:T	6.16132e-07	-1.35328	-1.16215	1.71415e-06	-1.4578	-1.21433
36781118	chr22:36781118:C:T	5.88364e-06	-1.23322e-10	-0.258954	2.54093e-05	-1.23322e-10	0.0240776
36781146	chr22:36781146:A:G	5.61277e-07	-1.43013	-1.17854	1.59674e-06	-1.515	-1.22808
36781594	chr22:36781594:T:C	5.81565e-07	-1.40709	-1.16607	1.64107e-06	-1.49884	-1.21685
36781834	chr22:36781834:C:T	5.05599e-07	-1.61605	-1.09709	1.85471e-06	-1.6146	-0.978712
36782566	chr22:36782566:T:C	1.72211e-06	-1.48758	-3.57427e-10	5.90391e-06	-1.43542	-3.57427e-10
36782670	chr22:36782670:G:C	3.65645e-06	-1.23322e-10	-0.734638	1.35075e-05	-1.23322e-10	-0.607792
36783502	chr22:36783502:G:C	5.35904e-07	-1.41316	-1.24177	1.53312e-06	-1.50295	-1.28078
36783860	chr22:36783860:G:A	4.84035e-06	-1.23322e-10	-0.454143	1.6357e-05	-1.23322e-10	-0.41638
36783927	chr22:36783927:C:A	4.7634e-06	-1.23322e-10	-0.470169	1.61032e-05	-1.23322e-10	-0.43202
36784140	chr22:36784140:G:A	5.05461e-07	-1.61548	-1.09794	1.8508e-06	-1.6155	-0.979915
36784359	chr22:36784359:C:T	3.33844e-06	-1.23322e-10	-0.825625	1.11776e-05	-1.23322e-10	-0.797125
36784695	chr22:36784695:A:C	2.07431e-06	-1.23322e-10	-1.3015	6.93347e-06	-1.23322e-10	-1.27468
36785461	chr22:36785461:G:A	2.06277e-06	-1.23322e-10	-1.30708	6.81686e-06	-1.23322e-10	-1.29164
36785544	chr22:36785544:C:T	2.45215e-06	-0.179566	-0.954599	6.30864e-06	-0.16757	-1.20155
36785614	chr22:36785614:G:A	1.98134e-06	-1.23322e-10	-1.34736	6.38023e-06	-1.23322e-10	-1.35783
36785734	chr22:36785734:T:C	3.92097e-06	-0.664792	-3.57427e-10	1.19473e-05	-0.73053	-3.57427e-10
36785941	chr22:36785941:A:C	1.95118e-06	-1.23322e-10	-1.3627	6.37164e-06	-1.23322e-10	-1.35918
36786400	chr22:36786400:T:TG	2.55406e-06	-1.23322e-10	-1.09345	9.99145e-06	-1.23322e-10	-0.909309
36786446	chr22:36786446:T:C	2.10019e-06	-1.23322e-10	-1.2891	6.65654e-06	-1.23322e-10	-1.31544
36786527	chr22:36786527:G:A	2.12638e-06	-1.23322e-10	-1.27671	6.86266e-06	-1.23322e-10	-1.28494
36786708	chr22:36786708:A:G	1.6751e-06	-1.51526	-3.57427e-10	5.02229e-06	-1.59715	-3.57427e-10
36786739	chr22:36786739:A:G	1.95499e-06	-1.23322e-10	-1.36074	6.41163e-06	-1.23322e-10	-1.35293
36786896	chr22:36786896:C:A	1.95112e-06	-1.23322e-10	-1.36273	6.36685e-06	-1.23322e-10	-1.35993
36786950	chr22:36786950:C:A	2.09011e-05	-1.23322e-10	1.00867	6.58221e-05	-1.23322e-10	0.975917
36787381	chr22:36787381:A:G	3.13554e-06	-1.23322e-10	-0.88833	1.07778e-05	-1.23322e-10	-0.833552
36787396	chr22:36787396:TC:T	1.95111e-06	-1.23322e-10	-1.36273	6.36795e-06	-1.23322e-10	-1.35976
36787440	chr22:36787440:C:T	2.19816e-06	-1.24351	-3.57427e-10	5.72292e-06	-1.46656	-3.57427e-10
36787923	chr22:36787923:G:A	1.95198e-06	-1.23322e-10	-1.36229	6.3519e-06	-1.23322e-10	-1.36228
36788174	chr22:36788174:C:T	7.47376e-07	-1.21323	-1.10908	3.09184e-06	-1.15425	-0.928022
36788499	chr22:36788499:T:A	1.9534e-06	-1.23322e-10	-1.36156	6.40023e-06	-1.23322e-10	-1.3547
36789032	chr22:36789032:C:T	1.95661e-06	-1.23322e-10	-1.35992	6.34971e-06	-1.23322e-10	-1.36263
36789106	chr22:36789106:A:G	1.97842e-06	-1.23322e-10	-1.34883	6.54217e-06	-1.23322e-10	-1.33277
36789159	chr22:36789159:A:G	1.98502e-06	-1.23322e-10	-1.3455	6.38545e-06	-1.23322e-10	-1.35702
36789473	chr22:36789473:C:T	1.98845e-06	-1.23322e-10	-1.34377	6.39203e-06	-1.23322e-10	-1.35599
36789542	chr22:36789542:C:G	1.98925e-06	-1.23322e-10	-1.34337	6.39499e-06	-1.23322e-10	-1.35552
36789827	chr22:36789827:A:G	1.95484e-06	-1.23322e-10	-1.36082	6.41215e-06	-1.23322e-10	-1.35284
36790058	chr22:36790058:C:T	2.38787e-06	-1.23322e-10	-1.16073	7.53275e-06	-1.23322e-10	-1.19178
36790220	chr22:36790220:A:G	2.339e-06	-1.23322e-10	-1.18141	7.52811e-06	-1.23322e-10	-1.19239
36790587	chr22:36790587:T:C	2.66697e-06	-1.23322e-10	-1.05019	1.05545e-05	-1.23322e-10	-0.854485
36790770	chr22:36790770:C:G	2.10531e-06	-1.23322e-10	-1.28667	7.05851e-06	-1.23322e-10	-1.2568
36791814	chr22:36791814:T:C	3.2392e-06	-1.23322e-10	-0.855803	1.29811e-05	-1.23322e-10	-0.647542
36791963	chr22:36791963:C:T	2.14197e-06	-1.23322e-10	-1.2694	7.20093e-06	-1.23322e-10	-1.23683
36792309	chr22:36792309:A:C	1.96586e-06	-1.23322e-10	-1.3552	6.47839e-06	-1.23322e-10	-1.34257
36792380	chr22:36792380:T:C	1.95458e-06	-1.23322e-10	-1.36096	6.40954e-06	-1.23322e-10	-1.35325
36792500	chr22:36792500:C:T	4.86009e-06	-1.23322e-10	-0.450074	2.05079e-05	-1.23322e-10	-0.190229
36792541	chr22:36792541:G:T	1.98859e-06	-1.23322e-10	-1.3437	6.53331e-06	-1.23322e-10	-1.33412
36792595	chr22:36792595:C:G	3.38611e-06	-1.23322e-10	-0.811449	1.23555e-05	-1.23322e-10	-0.696939
36792738	chr22:36792738:T:C	3.93063e-06	-1.23322e-10	-0.66233	1.1742e-05	-1.23322e-10	-0.747866
36793330	chr22:36793330:C:T	7.0786e-06	-1.23322e-10	-0.0740545	3.1215e-05	-1.23322e-10	0.22986
36793682	chr22:36793682:G:T	2.38414e-06	-1.23322e-10	-1.16229	7.59507e-06	-1.23322e-10	-1.18354
36793873	chr22:36793873:C:T	4.23129e-05	1.71396	-3.57427e-10	0.000110416	1.49322	-3.57427e-10
36794301	chr22:36794301:C:T	7.902e-07	-1.51389	-0.75271	3.35384e-06	-1.50435	-0.496585
36795374	chr22:36795374:A:G	1.57097e-06	-0.2181	-1.36133	5.35702e-06	-0.203599	-1.32903
36795397	chr22:36795397:G:A	2.0331e-06	-1.23322e-10	-1.32157	6.73706e-06	-1.23322e-10	-1.30341
36795487	chr22:36795487:G:A	3.44552e-06	-1.23322e-10	-0.794056	1.26244e-05	-1.23322e-10	-0.675408
36796640	chr22:36796640:T:C	1.96024e-06	-1.23322e-10	-1.35806	6.39439e-06	-1.23322e-10	-1.35562
36796821	chr22:36796821:C:T	3.09056e-06	-1.23322e-10	-0.902779	1.03129e-05	-1.23322e-10	-0.877643
36796898	chr22:36796898:G:A	2.06103e-06	-1.23322e-10	-1.30792	6.67113e-06	-1.23322e-10	-1.31325
36796955	chr22:36796955:A:G	1.38461e-06	-0.362981	-1.34273	4.57388e-06	-0.328483	-1.36219
36797196	chr22:36797196:A:G	2.14247e-06	-1.23322e-10	-1.26917	6.54952e-06	-1.23322e-10	-1.33165
36797375	chr22:36797375:T:G	6.58097e-07	-1.55658	-0.892955	2.64274e-06	-1.11786	-1.12136
36797385	chr22:36797385:G:A	1.97943e-06	-1.23322e-10	-1.34832	6.48191e-06	-1.23322e-10	-1.34202
36797458	chr22:36797458:C:T	3.68406e-06	-0.727115	-3.57427e-10	1.22314e-05	-0.707034	-3.57427e-10
36797496	chr22:36797496:A:G	4.26432e-06	-0.580848	-3.57427e-10	1.39848e-05	-0.573065	-3.57427e-10
36797659	chr22:36797659:G:A	1.73987e-06	-1.47732	-3.57427e-10	5.4793e-06	-1.51006	-3.57427e-10
36797843	chr22:36797843:C:G	1.9632e-06	-1.23322e-10	-1.35655	6.37391e-06	-1.23322e-10	-1.35883
36797911	chr22:36797911:G:A	2.30452e-06	-1.23322e-10	-1.19626	7.35385e-06	-1.23322e-10	-1.21581
36797942	chr22:36797942:C:A	1.64723e-06	-0.468871	-1.06317	8.90226e-06	-0.37332	-0.651413
36798130	chr22:36798130:C:G	2.28005e-06	-1.23322e-10	-1.20693	7.51831e-06	-1.23322e-10	-1.1937
36798199	chr22:36798199:C:T	2.07659e-06	-1.23322e-10	-1.3004	6.62761e-06	-1.23322e-10	-1.31979
36798278	chr22:36798278:A:C	2.50501e-06	-1.23322e-10	-1.11284	7.81594e-06	-1.23322e-10	-1.15487
36798347	chr22:36798347:T:C	3.6721e-06	-1.23322e-10	-0.730367	1.13616e-05	-1.23322e-10	-0.780802
36798396	chr22:36798396:T:C	4.19126e-06	-1.23322e-10	-0.598128	1.28802e-05	-1.23322e-10	-0.655345
36798672	chr22:36798672:A:C	5.94573e-07	-1.1948	-1.35624	1.75324e-06	-1.3348	-1.31478
36798723	chr22:36798723:A:C	6.42129e-07	-1.49336	-0.980737	2.12488e-06	-1.50761	-0.949716
36798840	chr22:36798840:A:G	6.85962e-07	-1.4044	-1.00367	2.25282e-06	-1.42493	-0.973923
36798856	chr22:36798856:T:C	6.58744e-07	-1.43109	-1.01746	2.16655e-06	-1.44998	-0.98792
36798928	chr22:36798928:C:T	1.95211e-06	-1.23322e-10	-1.36222	6.34986e-06	-1.23322e-10	-1.36261
36798957	chr22:36798957:G:C	8.24282e-07	-1.0578	-1.16657	2.60107e-06	-1.10557	-1.14954
36799000	chr22:36799000:C:T	5.19588e-07	-1.53777	-1.14808	1.47176e-06	-1.55586	-1.26871
36799132	chr22:36799132:A:T	2.03965e-06	-1.23322e-10	-1.31835	6.54129e-06	-1.23322e-10	-1.3329
36799210	chr22:36799210:G:A	9.17921e-07	-1.01632	-1.10045	2.9051e-06	-1.06484	-1.07973
36799213	chr22:36799213:C:A	9.0374e-07	-1.02843	-1.10392	2.86119e-06	-1.07655	-1.08325
36799312	chr22:36799312:G:T	8.9773e-07	-1.03075	-1.10827	2.84261e-06	-1.07863	-1.08769
36799356	chr22:36799356:C:T	5.48869e-06	-1.23322e-10	-0.328441	1.64903e-05	-1.23322e-10	-0.408269
36799412	chr22:36799412:G:A	4.06575e-07	-1.56864	-1.36248	1.29615e-06	-1.59001	-1.36163
36799586	chr22:36799586:C:G	9.13504e-07	-0.994962	-1.12664	2.88812e-06	-1.04384	-1.10659
36799849	chr22:36799849:C:T	8.90227e-07	-1.01214	-1.13527	2.81846e-06	-1.0608	-1.11405
36799853	chr22:36799853:C:T	8.75371e-07	-1.01561	-1.14863	2.77002e-06	-1.06409	-1.1281
36800404	chr22:36800404:T:C	6.80913e-07	-1.12945	-1.286	2.2757e-06	-1.1221	-1.26665
36800636	chr22:36800636:C:T	6.93123e-07	-1.16788	-1.2298	2.18075e-06	-1.22537	-1.206
36800827	chr22:36800827:G:A	8.0018e-07	-1.14518	-1.10887	2.53543e-06	-1.2004	-1.08028
36800942	chr22:36800942:A:G	2.91105e-06	-1.23322e-10	-0.962617	1.00124e-05	-1.23322e-10	-0.907214
36801288	chr22:36801288:G:A	5.14478e-07	-1.50836	-1.18737	1.53261e-06	-1.52321	-1.26086
36801435	chr22:36801435:T:C	3.57641e-05	-1.23322e-10	1.54581	0.000113498	-1.23322e-10	1.52075
36801486	chr22:36801486:G:A	5.16029e-07	-1.49693	-1.19579	1.53937e-06	-1.51252	-1.26715
36801800	chr22:36801800:AAAAC:A	5.55774e-06	-0.315938	-3.57427e-10	1.72753e-05	-0.361762	-3.57427e-10
36802131	chr22:36802131:T:G	2.02747e-06	-1.23322e-10	-1.32434	6.40631e-06	-1.23322e-10	-1.35375
36802138	chr22:36802138:A:G	1.97025e-06	-1.23322e-10	-1.35297	6.37752e-06	-1.23322e-10	-1.35826
36802215	chr22:36802215:T:G	5.3205e-07	-1.50976	-1.15239	1.57351e-06	-1.52322	-1.23451
36802339	chr22:36802339:G:A	5.41861e-07	-1.47765	-1.16622	1.6029e-06	-1.49438	-1.24484
36802357	chr22:36802357:C:T	1.29649e-06	-0.422264	-1.34921	3.92478e-06	-0.497115	-1.34661
36802404	chr22:36802404:T:C	5.44034e-07	-1.47783	-1.16205	1.6097e-06	-1.49345	-1.24154
36802470	chr22:36802470:G:A	5.34214e-06	-1.23322e-10	-0.355505	1.6401e-05	-1.23322e-10	-0.413698
36802665	chr22:36802665:G:A	5.52728e-07	-1.40246	-1.22156	1.6354e-06	-1.43862	-1.28053
36802832	chr22:36802832:C:T	5.3991e-07	-1.4947	-1.15278	1.5961e-06	-1.5095	-1.23398
36802958	chr22:36802958:C:T	2.25155e-06	-1.23322e-10	-1.21951	7.94625e-06	-1.23322e-10	-1.13834
36802978	chr22:36802978:C:T	4.97201e-07	-1.37321	-1.35668	1.62718e-06	-1.37557	-1.34861
36803549	chr22:36803549:T:C	7.65355e-07	-1.05843	-1.24011	2.40381e-06	-1.20256	-1.13142
36803605	chr22:36803605:G:C	1.97682e-06	-1.23322e-10	-1.34964	6.36947e-06	-1.23322e-10	-1.35952
36803903	chr22:36803903:T:C	5.01643e-07	-1.52287	-1.19813	1.50203e-06	-1.53543	-1.26879
36804090	chr22:36804090:G:A	1.64845e-06	-0.262946	-1.26835	5.36045e-06	-0.187876	-1.34411
36804392	chr22:36804392:A:C	2.08123e-06	-1.23322e-10	-1.29817	6.49649e-06	-1.23322e-10	-1.33978
36804791	chr22:36804791:G:A	1.40248e-06	-0.372453	-1.32044	4.38026e-06	-0.404091	-1.32984
36805406	chr22:36805406:A:G	5.24297e-07	-1.50871	-1.16811	1.55737e-06	-1.52273	-1.24531
36805773	chr22:36805773:C:T	1.47747e-06	-0.278099	-1.3627	5.34041e-06	-0.201468	-1.33427
36805847	chr22:36805847:T:C	1.29427e-06	-0.425255	-1.34793	3.926e-06	-0.49869	-1.34473
36805886	chr22:36805886:G:A	1.06839e-05	-1.23322e-10	0.337604	3.68495e-05	-1.23322e-10	0.395804
36806135	chr22:36806135:T:C	5.107e-07	-1.50959	-1.19352	1.52499e-06	-1.52349	-1.26557
36806275	chr22:36806275:T:C	6.17899e-07	-1.43085	-1.08171	1.78395e-06	-1.45902	-1.17319
36806504	chr22:36806504:C:T	1.04841e-06	-0.624024	-1.35983	3.16792e-06	-0.699807	-1.35816
36806787	chr22:36806787:G:A	1.04767e-06	-0.641191	-1.34337	3.27942e-06	-0.684996	-1.33838
36806846	chr22:36806846:C:T	2.21313e-06	-1.23322e-10	-1.23672	7.4735e-06	-1.23322e-10	-1.19968
36806880	chr22:36806880:C:T	2.07134e-06	-1.23322e-10	-1.30294	6.80939e-06	-1.23322e-10	-1.29274
36807253	chr22:36807253:G:A	1.09984e-06	-0.638391	-1.29758	3.51484e-06	-0.61074	-1.3433
36807285	chr22:36807285:T:C	2.01879e-06	-1.23322e-10	-1.32863	6.61849e-06	-1.23322e-10	-1.32117
36807398	chr22:36807398:C:T	2.10785e-06	-1.23322e-10	-1.28546	6.76834e-06	-1.23322e-10	-1.29878
36808021	chr22:36808021:G:A	5.22743e-07	-1.38751	-1.29228	1.52247e-06	-1.44857	-1.34213
36808075	chr22:36808075:C:T	2.85951e-06	-1.23322e-10	-0.98048	9.44863e-06	-1.23322e-10	-0.965169
36808344	chr22:36808344:C:T	2.07843e-06	-1.23322e-10	-1.29952	6.62416e-06	-1.23322e-10	-1.32031
36808579	chr22:36808579:A:G	1.9965e-06	-1.23322e-10	-1.33973	6.80218e-06	-1.23322e-10	-1.2938
36808863	chr22:36808863:C:T	2.65085e-06	-1.23322e-10	-1.05625	8.3916e-06	-1.23322e-10	-1.08381
36809106	chr22:36809106:G:A	1.35196e-06	-0.371818	-1.35776	4.56624e-06	-0.361422	-1.33093
36809263	chr22:36809263:C:T	4.4594e-06	-0.536115	-3.57427e-10	1.9064e-05	-0.263238	-3.57427e-10
36809430	chr22:36809430:TATA:T	4.18073e-07	-1.59286	-1.31037	1.34042e-06	-1.61277	-1.30528
36809691	chr22:36809691:C:T	1.95472e-06	-1.23322e-10	-1.36088	6.43451e-06	-1.23322e-10	-1.34936
36809804	chr22:36809804:G:A	2.3352e-06	-1.23322e-10	-1.18303	7.75831e-06	-1.23322e-10	-1.16227
36809925	chr22:36809925:T:C	2.25283e-06	-1.23322e-10	-1.21894	7.19897e-06	-1.23322e-10	-1.2371
36810004	chr22:36810004:C:T	1.95945e-06	-1.23322e-10	-1.35846	6.39949e-06	-1.23322e-10	-1.35482
36810118	chr22:36810118:T:C	6.85654e-07	-1.12078	-1.28774	2.07792e-06	-1.17817	-1.3015
36810248	chr22:36810248:C:T	4.11425e-07	-1.61354	-1.30572	1.3211e-06	-1.61595	-1.31662
36810343	chr22:36810343:C:T	2.6824e-06	-1.23322e-10	-1.04442	8.85984e-06	-1.23322e-10	-1.02951
36810827	chr22:36810827:C:T	9.38448e-07	-0.756993	-1.33766	2.89069e-06	-0.792962	-1.35658
36811034	chr22:36811034:G:A	5.14443e-07	-1.44133	-1.25447	1.53579e-06	-1.46936	-1.31263
36811136	chr22:36811136:G:C	3.94202e-07	-1.61525	-1.34678	1.37388e-06	-1.61576	-1.27764
36811876	chr22:36811876:C:G	2.86849e-06	-1.23322e-10	-0.977344	9.51317e-06	-1.23322e-10	-0.958361
36811908	chr22:36811908:C:A	8.90606e-06	0.155601	-3.57427e-10	2.66259e-05	0.0708461	-3.57427e-10
36812105	chr22:36812105:G:T	5.17356e-07	-1.36107	-1.32909	1.64694e-06	-1.3569	-1.35521
36812175	chr22:36812175:C:T	3.02747e-06	-1.23322e-10	-0.923402	1.01298e-05	-1.23322e-10	-0.895559
36812194	chr22:36812194:G:C	2.8152e-06	-1.23322e-10	-0.996097	8.83087e-06	-1.23322e-10	-1.03279
36812604	chr22:36812604:G:A	4.65399e-07	-1.58534	-1.21065	1.48348e-06	-1.61043	-1.20621
36812616	chr22:36812616:A:C	4.6162e-07	-1.56015	-1.24399	1.36604e-06	-1.54491	-1.35422
36812657	chr22:36812657:A:AT	4.57184e-07	-1.612	-1.2018	1.28845e-06	-1.61608	-1.34151
36812742	chr22:36812742:A:G	4.75038e-07	-1.4337	-1.34179	1.42851e-06	-1.49902	-1.35539
36812762	chr22:36812762:T:C	4.68998e-07	-1.44713	-1.34116	1.41236e-06	-1.5107	-1.35507
36812908	chr22:36812908:A:G	4.90058e-07	-1.40139	-1.34297	1.46537e-06	-1.47288	-1.35605
36812951	chr22:36812951:G:T	2.28528e-06	-1.23322e-10	-1.20464	7.59494e-06	-1.23322e-10	-1.18356
36813403	chr22:36813403:C:T	5.00683e-07	-1.389	-1.33391	1.60135e-06	-1.3828	-1.35739
36813933	chr22:36813933:C:T	4.14042e-07	-1.61314	-1.29978	1.29652e-06	-1.61613	-1.33523
36814250	chr22:36814250:G:A	2.68185e-06	-1.23322e-10	-1.04462	8.46603e-06	-1.23322e-10	-1.07498
36814425	chr22:36814425:G:A	4.69687e-07	-1.56774	-1.21908	1.81709e-06	-1.57308	-1.04072
36814612	chr22:36814612:T:C	5.41789e-07	-1.29862	-1.34539	1.6428e-06	-1.35442	-1.36021
36814633	chr22:36814633:T:C	1.28716e-06	-1.38959	-0.389103	2.91273e-06	-1.3786	-0.763349
36814788	chr22:36814788:T:C	2.49693e-06	-1.23322e-10	-1.11607	7.46494e-06	-1.23322e-10	-1.20082
36814800	chr22:36814800:A:C	7.54568e-06	-1.23322e-10	-0.0101546	2.76627e-05	-1.23322e-10	0.109046
36815104	chr22:36815104:C:T	3.13829e-06	-1.23322e-10	-0.887453	9.39918e-06	-1.23322e-10	-0.970416
36815245	chr22:36815245:G:T	3.57096e-06	-1.23322e-10	-0.758295	1.06122e-05	-1.23322e-10	-0.84903
36815485	chr22:36815485:G:A	3.22646e-06	-0.859746	-3.57427e-10	9.74682e-06	-0.934097	-3.57427e-10
36815629	chr22:36815629:A:G	1.98909e-06	-1.23322e-10	-1.34345	6.51144e-06	-1.23322e-10	-1.33748
36815759	chr22:36815759:G:A	1.71487e-06	-1.49179	-3.57427e-10	6.33289e-06	-1.36528	-3.57427e-10
36816042	chr22:36816042:ATT:A	4.12735e-07	-1.55433	-1.36175	1.3855e-06	-1.59646	-1.28852
36816110	chr22:36816110:C:T	4.07142e-07	-1.56789	-1.36183	1.34113e-06	-1.58449	-1.33304
36816121	chr22:36816121:T:TAG	1.65553e-06	-1.52701	-3.57427e-10	5.1807e-06	-1.5661	-3.57427e-10
36816291	chr22:36816291:C:T	1.5504e-06	-1.59261	-3.57427e-10	4.92759e-06	-1.61619	-3.57427e-10
36816901	chr22:36816901:G:T	1.62178e-06	-1.54761	-3.57427e-10	5.38192e-06	-1.52799	-3.57427e-10
36817196	chr22:36817196:G:T	1.52277e-06	-1.6106	-3.57427e-10	4.93417e-06	-1.61485	-3.57427e-10
36817342	chr22:36817342:T:C	6.2662e-07	-1.5557	-0.942851	2.39772e-06	-1.5661	-0.77042
36818135	chr22:36818135:C:A	7.84299e-07	-1.10263	-1.17147	2.26649e-06	-1.22461	-1.1682
36818136	chr22:36818136:T:C	7.83808e-07	-1.1037	-1.17102	2.26527e-06	-1.22561	-1.16773
36818391	chr22:36818391:G:A	5.72055e-07	-1.59611	-0.993537	1.4751e-06	-1.61509	-1.20722
36818677	chr22:36818677:C:T	4.62241e-07	-1.44153	-1.36127	1.62691e-06	-1.4361	-1.28825
36819783	chr22:36819783:C:T	2.0614e-06	-1.30774	-3.57427e-10	6.16621e-06	-1.39195	-3.57427e-10
36820834	chr22:36820834:C:T	3.35499e-06	-1.23322e-10	-0.82068	1.00186e-05	-1.23322e-10	-0.906592
36820934	chr22:36820934:C:T	2.96315e-06	-1.23322e-10	-0.944878	8.58831e-06	-1.23322e-10	-1.06064
36821128	chr22:36821128:C:T	4.84788e-07	-1.39543	-1.35974	1.6824e-06	-1.39453	-1.29628
36821310	chr22:36821310:A:G	2.00184e-06	-1.33706	-3.57427e-10	7.08274e-06	-1.25338	-3.57427e-10
36821333	chr22:36821333:G:C	3.84735e-06	-1.23322e-10	-0.683745	1.07832e-05	-1.23322e-10	-0.833047
36821340	chr22:36821340:G:A	2.77737e-06	-1.23322e-10	-1.00963	8.95943e-06	-1.23322e-10	-1.01833
36821394	chr22:36821394:C:T	1.99357e-06	-1.23322e-10	-1.3412	6.41776e-06	-1.23322e-10	-1.35197
36821957	chr22:36821957:G:T	2.25667e-06	-1.23322e-10	-1.21724	7.42666e-06	-1.23322e-10	-1.20596
36822792	chr22:36822792:C:T	2.00779e-06	-1.23322e-10	-1.3341	6.61356e-06	-1.23322e-10	-1.32192
36823229	chr22:36823229:A:G	3.47636e-06	-1.23322e-10	-0.785143	1.08389e-05	-1.23322e-10	-0.827897
36823524	chr22:36823524:T:A	2.33156e-06	-1.23322e-10	-1.18459	7.55763e-06	-1.23322e-10	-1.18848
36824099	chr22:36824099:G:A	1.96425e-06	-1.23322e-10	-1.35602	6.36143e-06	-1.23322e-10	-1.36078
36825299	chr22:36825299:C:T	5.07063e-06	-1.23322e-10	-0.407666	1.53178e-05	-1.23322e-10	-0.48202
36825539	chr22:36825539:T:C	6.54474e-07	-1.09672	-1.35834	1.96175e-06	-1.18051	-1.35669
36825663	chr22:36825663:C:T	2.59822e-06	-1.23322e-10	-1.0763	7.69751e-06	-1.23322e-10	-1.17014
36825758	chr22:36825758:T:G	5.67517e-07	-1.24122	-1.35639	1.8061e-06	-1.25805	-1.36182
36825816	chr22:36825816:G:A	1.53347e-06	-1.1928	-0.410792	4.54145e-06	-1.25577	-0.442025
36825915	chr22:36825915:A:G	5.53401e-07	-1.26623	-1.35658	1.7614e-06	-1.28318	-1.36175
36826013	chr22:36826013:G:A	1.97433e-06	-1.23322e-10	-1.3509	6.46035e-06	-1.23322e-10	-1.34536
36826192	chr22:36826192:C:A	5.69893e-07	-1.23581	-1.35763	1.81542e-06	-1.25344	-1.36127
36826675	chr22:36826675:T:C	2.03145e-06	-1.23322e-10	-1.32238	6.65487e-06	-1.23322e-10	-1.31569
36826857	chr22:36826857:C:G	2.98314e-06	-1.23322e-10	-0.938153	9.87972e-06	-1.23322e-10	-0.920554
36826885	chr22:36826885:G:A	4.79484e-07	-1.58417	-1.18201	1.8635e-06	-1.58102	-1.00756
36827032	chr22:36827032:A:G	3.3517e-06	-0.821663	-3.57427e-10	8.2409e-06	-1.10193	-3.57427e-10
36827391	chr22:36827391:C:T	4.9654e-07	-1.3704	-1.36082	1.59682e-06	-1.43238	-1.31065
36827622	chr22:36827622:T:C	5.66648e-07	-1.24671	-1.35244	1.79607e-06	-1.26278	-1.36266
36827630	chr22:36827630:A:G	5.72232e-07	-1.23673	-1.35261	1.81329e-06	-1.25325	-1.36264
36827888	chr22:36827888:G:T	5.39469e-07	-1.29497	-1.35333	1.71331e-06	-1.31008	-1.36254
36828117	chr22:36828117:A:G	4.06767e-07	-1.60644	-1.32421	1.45821e-06	-1.61612	-1.21771
36828288	chr22:36828288:T:C	5.81817e-07	-1.2221	-1.35063	1.83827e-06	-1.23948	-1.36273
36828314	chr22:36828314:C:G	5.61037e-07	-1.25412	-1.35498	1.78274e-06	-1.27056	-1.36232
36828816	chr22:36828816:G:C	1.95218e-06	-1.23322e-10	-1.36219	6.39198e-06	-1.23322e-10	-1.35599
36828826	chr22:36828826:A:G	5.78469e-07	-1.22787	-1.35063	1.82906e-06	-1.2445	-1.36273
36828884	chr22:36828884:A:T	2.26557e-06	-1.23322e-10	-1.2133	7.46492e-06	-1.23322e-10	-1.20082
36828929	chr22:36828929:T:G	1.9556e-06	-1.23322e-10	-1.36043	6.35425e-06	-1.23322e-10	-1.36192
36829032	chr22:36829032:C:A	2.08375e-06	-1.23322e-10	-1.29696	6.83402e-06	-1.23322e-10	-1.28912
36829056	chr22:36829056:T:C	5.79395e-07	-1.22741	-1.34949	1.83011e-06	-1.24397	-1.36269
36829201	chr22:36829201:C:T	1.97046e-06	-1.23322e-10	-1.35286	6.43599e-06	-1.23322e-10	-1.34913
36829244	chr22:36829244:G:A	4.8949e-07	-1.60723	-1.13829	2.17206e-06	-1.61629	-0.819074
36829481	chr22:36829481:T:C	2.05034e-06	-1.23322e-10	-1.31313	6.69707e-06	-1.23322e-10	-1.30937
36829872	chr22:36829872:G:A	2.28701e-06	-1.23322e-10	-1.20389	7.71297e-06	-1.23322e-10	-1.16814
36829915	chr22:36829915:G:C	3.49339e-06	-1.23322e-10	-0.780257	1.19037e-05	-1.23322e-10	-0.734193
36830096	chr22:36830096:C:A	2.26545e-06	-1.23322e-10	-1.21336	7.63258e-06	-1.23322e-10	-1.17861
36830165	chr22:36830165:G:A	5.8562e-07	-1.21559	-1.35063	1.85201e-06	-1.23204	-1.36273
36830377	chr22:36830377:C:G	1.95583e-06	-1.23322e-10	-1.36032	6.35376e-06	-1.23322e-10	-1.36199
36830426	chr22:36830426:C:T	1.91579e-06	-1.381	-3.57427e-10	6.37772e-06	-1.35823	-3.57427e-10
36830624	chr22:36830624:T:C	2.58345e-06	-1.23322e-10	-1.082	8.80005e-06	-1.23322e-10	-1.03628
36830859	chr22:36830859:A:G	1.98027e-06	-1.23322e-10	-1.3479	6.4695e-06	-1.23322e-10	-1.34394
36831027	chr22:36831027:G:C	2.07208e-06	-1.23322e-10	-1.30258	6.79288e-06	-1.23322e-10	-1.29516
36831296	chr22:36831296:A:G	3.53231e-06	-1.23322e-10	-0.769178	1.20545e-05	-1.23322e-10	-0.721604
36831370	chr22:36831370:G:A	2.49163e-06	-1.23322e-10	-1.11819	7.44226e-06	-1.23322e-10	-1.20386
36831673	chr22:36831673:A:G	2.56089e-06	-1.23322e-10	-1.09078	8.7192e-06	-1.23322e-10	-1.04551
36831903	chr22:36831903:T:C	5.52889e-07	-1.26103	-1.36269	1.71409e-06	-1.32705	-1.34511
36831939	chr22:36831939:A:G	1.25753e-06	-1.23943	-0.562552	3.69774e-06	-1.29838	-0.604936
36832190	chr22:36832190:G:C	2.14132e-06	-1.23322e-10	-1.26971	7.03272e-06	-1.23322e-10	-1.26046
36832234	chr22:36832234:A:G	9.63947e-07	-1.51129	-0.556563	5.84228e-06	-1.55695	0.111029
36832296	chr22:36832296:G:A	1.57286e-06	-1.57823	-3.57427e-10	5.03088e-06	-1.59544	-3.57427e-10
36832777	chr22:36832777:G:A	2.16218e-06	-1.26001	-3.57427e-10	6.83021e-06	-1.28968	-3.57427e-10
36833003	chr22:36833003:A:T	2.98939e-06	-1.23322e-10	-0.936061	9.44283e-06	-1.23322e-10	-0.965782
36833237	chr22:36833237:C:T	1.95431e-06	-1.23322e-10	-1.36109	6.40472e-06	-1.23322e-10	-1.354
36833414	chr22:36833414:A:G	4.81348e-07	-1.42198	-1.34031	1.51148e-06	-1.44275	-1.3552
36833460	chr22:36833460:T:C	3.16374e-06	-0.879376	-3.57427e-10	8.17732e-06	-1.10967	-3.57427e-10
36833549	chr22:36833549:G:C	2.46772e-06	-1.23322e-10	-1.12784	9.88515e-06	-1.23322e-10	-0.920005
36833853	chr22:36833853:A:C	4.13014e-07	-1.61326	-1.30215	1.51832e-06	-1.6159	-1.17754
36833868	chr22:36833868:C:T	2.38838e-06	-1.23322e-10	-1.16051	7.42701e-06	-1.23322e-10	-1.20591
36833870	chr22:36833870:G:A	2.82445e-06	-1.23322e-10	-0.992816	9.68172e-06	-1.23322e-10	-0.940799
36834165	chr22:36834165:G:A	6.78608e-07	-1.07566	-1.34318	2.17874e-06	-1.1597	-1.27259
36835250	chr22:36835250:G:T	3.25306e-06	-1.23322e-10	-0.851533	1.09301e-05	-1.23322e-10	-0.819516
36835546	chr22:36835546:G:A	3.17634e-05	1.42718	-3.57427e-10	9.42019e-05	1.3344	-3.57427e-10
36835613	chr22:36835613:T:G	1.97959e-06	-1.23322e-10	-1.34824	6.47126e-06	-1.23322e-10	-1.34367
36835629	chr22:36835629:G:A	2.9485e-06	-1.23322e-10	-0.949835	9.67926e-06	-1.23322e-10	-0.941053
36836925	chr22:36836925:T:A	1.91798e-06	-0.935232	-0.444623	5.53915e-06	-1.0184	-0.480797
36837169	chr22:36837169:C:T	1.96835e-06	-1.23322e-10	-1.35394	6.4264e-06	-1.23322e-10	-1.35062
36837269	chr22:36837269:C:G	7.49374e-07	-1.01557	-1.30407	2.41983e-06	-1.04543	-1.28192
36837705	chr22:36837705:A:G	2.10834e-06	-1.23322e-10	-1.28523	7.048e-06	-1.23322e-10	-1.25829
36838200	chr22:36838200:G:T	2.03502e-06	-1.23322e-10	-1.32062	6.45745e-06	-1.23322e-10	-1.3458
36838569	chr22:36838569:C:T	4.89457e-07	-1.40541	-1.34018	1.62857e-06	-1.43006	-1.29328
36838743	chr22:36838743:C:T	4.96346e-07	-1.38648	-1.34513	1.64368e-06	-1.41196	-1.30214
36839306	chr22:36839306:A:G	6.91616e-07	-1.33517	-1.06469	2.50089e-06	-1.33259	-0.961806
36839589	chr22:36839589:G:A	4.33814e-07	-1.50586	-1.36041	1.40207e-06	-1.55113	-1.32195
36839655	chr22:36839655:T:C	1.5228e-06	-1.61058	-3.57427e-10	4.96803e-06	-1.60801	-3.57427e-10
36839749	chr22:36839749:C:T	3.00348e-06	-1.23322e-10	-0.931358	9.9597e-06	-1.23322e-10	-0.912492
36839952	chr22:36839952:C:G	2.03597e-06	-1.23322e-10	-1.32016	6.39819e-06	-1.23322e-10	-1.35502
36840168	chr22:36840168:G:A	2.89479e-06	-1.23322e-10	-0.968216	8.73273e-06	-1.23322e-10	-1.04396
36840279	chr22:36840279:T:A	1.75382e-06	-1.00947	-0.459864	5.07938e-06	-1.08982	-0.496028
36840584	chr22:36840584:G:T	4.52328e-07	-1.48257	-1.34191	1.39524e-06	-1.52306	-1.35491
36841148	chr22:36841148:T:G	8.05864e-07	-1.26735	-0.979621	2.4303e-06	-1.31294	-1.01009
36841337	chr22:36841337:G:T	1.54709e-06	-1.13758	-0.457174	4.50288e-06	-1.21066	-0.495664
36841407	chr22:36841407:G:T	2.02935e-06	-1.23322e-10	-1.32341	6.38755e-06	-1.23322e-10	-1.35669
36841574	chr22:36841574:A:G	6.68445e-07	-1.4402	-0.993736	2.36579e-06	-1.44353	-0.906397
36841742	chr22:36841742:T:C	1.67787e-06	-0.990022	-0.523585	4.8391e-06	-1.0733	-0.561012
36842039	chr22:36842039:G:A	4.35426e-07	-1.55189	-1.31067	1.62075e-06	-1.57722	-1.15092
36842365	chr22:36842365:C:T	4.07242e-07	-1.58919	-1.34028	1.48178e-06	-1.60534	-1.21245
36842487	chr22:36842487:G:A	1.96481e-06	-1.23322e-10	-1.35573	6.3796e-06	-1.23322e-10	-1.35793
36842609	chr22:36842609:A:T	2.3814e-06	-1.23322e-10	-1.16344	7.69509e-06	-1.23322e-10	-1.17046
36842948	chr22:36842948:T:C	2.12219e-06	-1.23322e-10	-1.27868	6.95928e-06	-1.23322e-10	-1.27096
36842970	chr22:36842970:A:G	2.6931e-06	-1.23322e-10	-1.04044	9.50501e-06	-1.23322e-10	-0.95922
36843366	chr22:36843366:A:G	2.3016e-06	-1.23322e-10	-1.19753	7.18729e-06	-1.23322e-10	-1.23872
36843404	chr22:36843404:G:A	1.98721e-06	-1.23322e-10	-1.3444	6.35014e-06	-1.23322e-10	-1.36256
36843509	chr22:36843509:G:A	4.43042e-07	-1.52359	-1.32164	1.47673e-06	-1.58305	-1.23816
36843755	chr22:36843755:A:G	1.21135e-06	-0.485668	-1.35372	3.62394e-06	-0.56941	-1.35407
36843871	chr22:36843871:G:A	1.50065e-06	-1.4669	-0.158332	1.04772e-05	-1.38745	0.525613
36844034	chr22:36844034:C:T	2.17291e-06	-1.23322e-10	-1.25506	6.75645e-06	-1.23322e-10	-1.30054
36844236	chr22:36844236:C:T	4.86141e-06	-1.23322e-10	-0.449803	1.58517e-05	-1.23322e-10	-0.44776
36844309	chr22:36844309:C:T	2.15075e-06	-1.23322e-10	-1.26531	6.75456e-06	-1.23322e-10	-1.30082
36844599	chr22:36844599:G:A	2.15056e-06	-1.23322e-10	-1.2654	6.70449e-06	-1.23322e-10	-1.30826
36844850	chr22:36844850:T:C	2.27379e-06	-1.23322e-10	-1.20968	7.55472e-06	-1.23322e-10	-1.18887
36845047	chr22:36845047:A:G	2.258e-06	-1.23322e-10	-1.21665	7.497e-06	-1.23322e-10	-1.19654
36845221	chr22:36845221:C:T	4.22217e-06	-1.23322e-10	-0.59078	1.49405e-05	-1.23322e-10	-0.506963
36845224	chr22:36845224:C:T	2.60435e-06	-1.23322e-10	-1.07395	7.97159e-06	-1.23322e-10	-1.13515
36845463	chr22:36845463:C:T	4.55894e-06	-1.23322e-10	-0.51404	1.5024e-05	-1.23322e-10	-0.501387
36845707	chr22:36845707:T:C	2.75578e-06	-1.23322e-10	-1.01743	9.39755e-06	-1.23322e-10	-0.970589
36845745	chr22:36845745:C:A	4.74654e-07	-1.42138	-1.35492	1.46634e-06	-1.49828	-1.32999
36845851	chr22:36845851:C:T	4.49888e-07	-1.4948	-1.33509	1.43434e-06	-1.55383	-1.29651
36846255	chr22:36846255:C:T	2.66932e-06	-1.23322e-10	-1.04931	8.5909e-06	-1.23322e-10	-1.06034
36846270	chr22:36846270:A:G	1.78444e-06	-1.58882	0.136791	1.11731e-05	-1.55819	0.760666
36846280	chr22:36846280:G:A	4.98967e-07	-1.56837	-1.15798	1.61955e-06	-1.56557	-1.16332
36846391	chr22:36846391:A:G	3.40871e-06	-1.23322e-10	-0.804796	1.15117e-05	-1.23322e-10	-0.767673
36846433	chr22:36846433:T:C	5.76697e-07	-1.50143	-1.08013	1.9937e-06	-1.57574	-0.945306
36846469	chr22:36846469:T:G	2.09478e-06	-1.23322e-10	-1.29168	6.6232e-06	-1.23322e-10	-1.32046
36846582	chr22:36846582:T:C	4.80838e-07	-1.45669	-1.30667	1.44796e-06	-1.4971	-1.34378
36846716	chr22:36846716:G:A	1.98947e-06	-1.23322e-10	-1.34326	6.58502e-06	-1.23322e-10	-1.32624
36847177	chr22:36847177:T:C	3.9732e-07	-1.60038	-1.35377	1.26687e-06	-1.61272	-1.36177
36848197	chr22:36848197:A:T	6.53125e-07	-1.35311	-1.10401	2.16424e-06	-1.48592	-0.953045
36848245	chr22:36848245:A:G	6.49757e-07	-1.24427	-1.21801	2.11929e-06	-1.40857	-1.05139
36848407	chr22:36848407:A:G	9.72961e-07	-1.03986	-1.01869	2.57182e-06	-1.1615	-1.10492
36848493	chr22:36848493:A:G	2.558e-06	-1.23322e-10	-1.0919	9.09601e-06	-1.23322e-10	-1.0032
36848514	chr22:36848514:G:T	6.64072e-07	-1.20913	-1.23136	2.11574e-06	-1.38671	-1.07493
36848978	chr22:36848978:T:C	8.00692e-07	-1.25675	-0.996657	3.01619e-06	-1.4264	-0.680645
36849152	chr22:36849152:G:A	2.21552e-06	-1.23322e-10	-1.23564	6.96327e-06	-1.23322e-10	-1.27039
36849183	chr22:36849183:T:C	2.08494e-06	-1.23322e-10	-1.29639	6.89507e-06	-1.23322e-10	-1.28023
36849199	chr22:36849199:G:A	2.58086e-06	-1.23322e-10	-1.08301	9.19115e-06	-1.23322e-10	-0.992797
36849360	chr22:36849360:A:G	2.03763e-06	-1.23322e-10	-1.31934	6.72219e-06	-1.23322e-10	-1.30562
36849452	chr22:36849452:T:C	6.88933e-07	-1.10312	-1.30062	1.67209e-06	-1.34985	-1.34712
36849662	chr22:36849662:T:C	4.7104e-07	-1.60653	-1.17741	1.64643e-06	-1.60047	-1.11196
36849808	chr22:36849808:G:A	2.91372e-06	-1.23322e-10	-0.961701	8.76644e-06	-1.23322e-10	-1.04011
36849912	chr22:36849912:G:A	3.76654e-06	-1.23322e-10	-0.704973	1.24939e-05	-1.23322e-10	-0.6858
36849978	chr22:36849978:G:A	2.54402e-06	-1.23322e-10	-1.09739	9.03299e-06	-1.23322e-10	-1.01015
36850067	chr22:36850067:C:G	1.9513e-06	-1.23322e-10	-1.36264	6.37023e-06	-1.23322e-10	-1.3594
36850106	chr22:36850106:C:T	3.24039e-06	-1.23322e-10	-0.855438	1.10703e-05	-1.23322e-10	-0.806772
36850287	chr22:36850287:C:T	8.51433e-07	-0.884873	-1.30709	2.38731e-06	-1.06938	-1.27149
36850368	chr22:36850368:G:C	2.42577e-06	-1.23322e-10	-1.14498	7.97917e-06	-1.23322e-10	-1.1342
36850402	chr22:36850402:T:C	2.31934e-06	0.163111	-1.35296	6.87528e-06	0.0567819	-1.33989
36850618	chr22:36850618:A:G	1.99895e-06	-1.23322e-10	-1.33851	6.39352e-06	-1.23322e-10	-1.35575
36851585	chr22:36851585:G:A	4.45287e-06	-1.23322e-10	-0.537582	1.62228e-05	-1.23322e-10	-0.424622
36851836	chr22:36851836:C:A	6.99402e-07	-1.61576	-0.7729	2.41866e-06	-1.60761	-0.720213
36852809	chr22:36852809:A:G	2.02806e-06	-1.23322e-10	-1.32405	6.54564e-06	-1.23322e-10	-1.33224
36853871	chr22:36853871:G:A	2.18128e-06	-1.23322e-10	-1.25122	7.11654e-06	-1.23322e-10	-1.24862
36854166	chr22:36854166:G:A	1.95991e-06	-1.23322e-10	-1.35823	6.36156e-06	-1.23322e-10	-1.36077
36854391	chr22:36854391:G:T	1.08153e-06	-1.42406	-0.528692	5.51288e-06	-1.20359	-0.300363
36854415	chr22:36854415:T:A	1.10815e-06	-1.42502	-0.503421	5.66688e-06	-1.20517	-0.271233
36854729	chr22:36854729:G:A	1.51393e-06	-1.25698	-0.359448	8.43742e-06	-0.964322	-0.11404
36854817	chr22:36854817:C:A	1.17025e-06	-1.52091	-0.353	5.70301e-06	-1.36647	-0.10357
36855088	chr22:36855088:C:T	1.68197e-06	-1.51116	-3.57427e-10	5.70632e-06	-1.46946	-3.57427e-10
36855335	chr22:36855335:T:C	1.0918e-06	-1.56106	-0.382251	5.21787e-06	-1.42854	-0.130406
36855548	chr22:36855548:C:A	2.05754e-06	-1.23322e-10	-1.30962	6.52256e-06	-1.23322e-10	-1.33577
36855665	chr22:36855665:G:A	2.45142e-06	-1.23322e-10	-1.13446	8.37033e-06	-1.23322e-10	-1.08634
36856576	chr22:36856576:C:A	5.66784e-07	-1.59479	-1.00412	2.2163e-06	-1.51882	-0.896379
36856626	chr22:36856626:G:C	2.319e-06	-1.23322e-10	-1.18999	7.37179e-06	-1.23322e-10	-1.21338
36856758	chr22:36856758:G:C	2.71433e-06	-1.23322e-10	-1.03258	1.00128e-05	-1.23322e-10	-0.907169
36857027	chr22:36857027:T:G	1.70089e-05	-1.23322e-10	0.802605	5.52116e-05	-1.23322e-10	0.800136
36857197	chr22:36857197:C:T	9.91095e-07	-0.819423	-1.22065	3.35891e-06	-0.772879	-1.22654
36857341	chr22:36857341:T:A	1.41861e-06	-1.60348	-0.0779799	7.67247e-06	-1.51542	0.342023
36857511	chr22:36857511:C:T	4.64724e-06	-1.23322e-10	-0.494856	1.41317e-05	-1.23322e-10	-0.562619
36857530	chr22:36857530:G:A	1.38994e-06	-1.59551	-0.106357	7.57838e-06	-1.49494	0.309204
36857534	chr22:36857534:A:G	1.39363e-06	-1.60073	-0.098489	7.54828e-06	-1.5078	0.318078
36857669	chr22:36857669:G:A	1.99982e-06	-1.23322e-10	-1.33808	6.69355e-06	-1.23322e-10	-1.30989
36857701	chr22:36857701:G:A	2.22324e-06	-1.23322e-10	-1.23216	6.86409e-06	-1.23322e-10	-1.28473
36857941	chr22:36857941:G:T	5.41109e-07	-1.60384	-1.04143	2.11421e-06	-1.54729	-0.915066
36858127	chr22:36858127:T:C	2.49774e-06	-1.23322e-10	-1.11574	7.77817e-06	-1.23322e-10	-1.15972
36858164	chr22:36858164:G:A	3.14254e-06	-1.23322e-10	-0.886098	1.18438e-05	-1.23322e-10	-0.739236
36858335	chr22:36858335:C:T	2.36475e-06	-1.23322e-10	-1.17046	7.20849e-06	-1.23322e-10	-1.23578
36858483	chr22:36858483:G:C	8.8232e-06	0.146254	-3.57427e-10	2.5302e-05	0.0198467	-3.57427e-10
36858513	chr22:36858513:G:A	2.37672e-06	-1.23322e-10	-1.16541	7.83866e-06	-1.23322e-10	-1.15197
36859193	chr22:36859193:C:CTCTT	1.83819e-06	-0.0616228	-1.36072	5.14892e-06	-0.240821	-1.33143
36859421	chr22:36859421:AT:A	3.12427e-06	-1.23322e-10	-0.89193	1.1759e-05	-1.23322e-10	-0.746423
36859525	chr22:36859525:T:C	2.98506e-06	-1.23322e-10	-0.93751	1.11763e-05	-1.23322e-10	-0.79724
36859649	chr22:36859649:T:C	4.73076e-06	-1.23322e-10	-0.477045	1.43665e-05	-1.23322e-10	-0.546139
36859811	chr22:36859811:T:C	7.34967e-07	-1.57456	-0.7645	3.09704e-06	-1.4891	-0.591494
36860014	chr22:36860014:G:A	3.11418e-06	-1.23322e-10	-0.895164	1.03803e-05	-1.23322e-10	-0.871125
36860309	chr22:36860309:G:T	1.36289e-06	-0.366276	-1.35525	4.09178e-06	-0.442612	-1.35945
36860350	chr22:36860350:T:A	1.52452e-06	-1.60945	-3.57427e-10	4.93767e-06	-1.61415	-3.57427e-10
36860434	chr22:36860434:G:A	2.0906e-06	-1.18221	-0.111472	1.50198e-05	-0.78413	0.282463
36860537	chr22:36860537:A:G	2.28343e-06	-1.23322e-10	-1.20545	7.52454e-06	-1.23322e-10	-1.19287
36860804	chr22:36860804:G:A	1.64959e-06	-1.37169	-0.158916	1.06737e-05	-1.0787	0.235451
36861077	chr22:36861077:C:T	2.2514e-06	-1.23322e-10	-1.21958	7.53446e-06	-1.23322e-10	-1.19155
36861670	chr22:36861670:C:A	3.99097e-07	-1.60342	-1.34626	1.34176e-06	-1.58816	-1.32889
36861780	chr22:36861780:C:T	5.34208e-07	-1.56857	-1.08953	2.10815e-06	-1.48666	-0.978563
36861813	chr22:36861813:G:A	5.6508e-07	-1.2896	-1.31231	1.63741e-06	-1.40881	-1.30912
36862225	chr22:36862225:G:A	3.93069e-06	-1.23322e-10	-0.662316	1.1812e-05	-1.23322e-10	-0.741919
36862333	chr22:36862333:C:T	3.90513e-06	-1.23322e-10	-0.66884	1.17387e-05	-1.23322e-10	-0.748149
36862771	chr22:36862771:A:G	2.21365e-06	-1.60813	0.371643	8.55074e-06	-1.57017	0.505149
36862802	chr22:36862802:G:A	4.70341e-07	-1.48133	-1.3041	1.56971e-06	-1.50808	-1.25207
36863231	chr22:36863231:C:T	9.35905e-07	-1.60424	-0.493131	3.95833e-06	-1.61188	-0.223337
36863266	chr22:36863266:G:A	2.87845e-06	-1.23322e-10	-0.973879	9.35158e-06	-1.23322e-10	-0.975493
36863297	chr22:36863297:G:A	3.34688e-06	-1.23322e-10	-0.823101	9.85498e-06	-1.23322e-10	-0.923061
36863492	chr22:36863492:G:A	2.50104e-06	-1.11442	-3.57427e-10	7.81135e-06	-1.15546	-3.57427e-10
36863879	chr22:36863879:C:T	8.55496e-06	0.115381	-3.57427e-10	2.60717e-05	0.0498111	-3.57427e-10
36864075	chr22:36864075:C:T	1.96415e-06	-1.23322e-10	-1.35607	6.53359e-06	-1.23322e-10	-1.33408
36864180	chr22:36864180:GCTGACCTCTGAACCTTGCCCT:G	4.49736e-07	-1.53255	-1.29768	1.4628e-06	-1.48102	-1.34967
36864432	chr22:36864432:A:G	4.20533e-07	-1.53481	-1.36255	1.46593e-06	-1.49408	-1.33447
36864451	chr22:36864451:G:A	3.20752e-06	-1.23322e-10	-0.865634	9.8734e-06	-1.23322e-10	-0.921194
36864771	chr22:36864771:A:G	4.28475e-07	-1.51592	-1.36273	1.49389e-06	-1.4714	-1.33826
36864847	chr22:36864847:T:C	3.33068e-06	-1.23322e-10	-0.827954	1.13898e-05	-1.23322e-10	-0.77832
36865041	chr22:36865041:T:C	2.47447e-06	-1.23322e-10	-1.12511	8.71435e-06	-1.23322e-10	-1.04607
36865658	chr22:36865658:A:C	6.06643e-06	-1.23322e-10	-0.22836	2.33781e-05	-1.23322e-10	-0.0592371
36865686	chr22:36865686:C:T	3.0951e-06	-1.23322e-10	-0.90131	1.03104e-05	-1.23322e-10	-0.877887
36865920	chr22:36865920:C:T	2.23435e-06	-1.23322e-10	-1.22718	7.45908e-06	-1.23322e-10	-1.20161
36866391	chr22:36866391:C:G	2.26014e-06	-1.23322e-10	-1.2157	7.03045e-06	-1.23322e-10	-1.26079
36866489	chr22:36866489:G:A	1.76951e-06	-1.46043	-3.57427e-10	6.09121e-06	-1.40419	-3.57427e-10
36866727	chr22:36866727:C:T	8.26713e-06	-1.23322e-10	0.0811567	3.26363e-05	-1.23322e-10	0.274387
36866900	chr22:36866900:C:T	2.25378e-05	-1.23322e-10	1.08406	9.96624e-05	-1.23322e-10	1.39075
36867323	chr22:36867323:T:C	2.15817e-06	-1.23322e-10	-1.26187	6.71183e-06	-1.23322e-10	-1.30717
36867491	chr22:36867491:G:A	3.31223e-06	-1.23322e-10	-0.833508	1.12903e-05	-1.23322e-10	-0.787098
36867576	chr22:36867576:G:A	8.26547e-07	-0.932204	-1.28942	3.14832e-06	-0.803437	-1.26073
36867664	chr22:36867664:C:T	3.34838e-06	-0.161009	-0.661646	8.03835e-06	-0.356693	-0.770122
36867804	chr22:36867804:T:C	7.37468e-07	-1.09006	-1.24561	1.92234e-06	-1.27699	-1.2805
36868024	chr22:36868024:G:A	1.60337e-06	-1.55902	-3.57427e-10	5.19912e-06	-1.56255	-3.57427e-10
36868404	chr22:36868404:G:A	9.14053e-07	-0.833768	-1.28723	3.50537e-06	-0.698725	-1.25802
36869019	chr22:36869019:C:G	3.39778e-06	-0.608589	-0.199419	7.24855e-06	-0.763214	-0.467022
36869130	chr22:36869130:A:C	4.15482e-07	-1.54825	-1.3612	1.44489e-06	-1.51296	-1.33004
36869272	chr22:36869272:G:A	4.14347e-07	-1.60511	-1.30707	1.33862e-06	-1.60254	-1.31687
36869301	chr22:36869301:T:C	8.81387e-06	-1.23322e-10	0.145196	3.11824e-05	-1.23322e-10	0.228816
36869344	chr22:36869344:T:C	6.41488e-07	-1.1194	-1.35569	2.48823e-06	-0.940421	-1.35905
36869894	chr22:36869894:G:C	1.0403e-05	-1.23322e-10	0.310959	3.02708e-05	-1.23322e-10	0.199146
36869981	chr22:36869981:C:T	3.03278e-06	-0.92165	-3.57427e-10	7.93394e-06	-1.13989	-3.57427e-10
36870076	chr22:36870076:G:A	5.99448e-06	-1.23322e-10	-0.240292	2.57347e-05	-1.23322e-10	0.0368027
36870078	chr22:36870078:G:A	4.54157e-06	-1.23322e-10	-0.517858	1.72428e-05	-1.23322e-10	-0.363646
36870280	chr22:36870280:A:G	4.28483e-07	-1.60923	-1.26941	1.3289e-06	-1.61017	-1.31652
36870839	chr22:36870839:G:A	5.07327e-06	-1.23322e-10	-0.407144	1.95768e-05	-1.23322e-10	-0.236692
36870846	chr22:36870846:T:C	1.95123e-06	-1.23322e-10	-1.36267	6.35598e-06	-1.23322e-10	-1.36164
36870936	chr22:36870936:C:T	1.09631e-05	-1.23322e-10	0.363409	3.42733e-05	-1.23322e-10	0.323327
36870937	chr22:36870937:A:G	5.02706e-07	-1.59599	-1.12289	1.56901e-06	-1.61216	-1.14843
36871120	chr22:36871120:C:A	7.15307e-07	-1.09307	-1.27311	2.29849e-06	-1.06444	-1.31435
36871200	chr22:36871200:G:A	8.28549e-06	-1.23322e-10	0.0833752	2.6021e-05	-1.23322e-10	0.0478656
36871385	chr22:36871385:C:T	4.0538e-06	-1.23322e-10	-0.631475	1.52635e-05	-1.23322e-10	-0.485572
36871881	chr22:36871881:G:A	2.12221e-06	-1.23322e-10	-1.27867	7.50074e-06	-1.23322e-10	-1.19604
36871901	chr22:36871901:C:A	4.62358e-07	-1.4551	-1.34745	1.33645e-06	-1.56522	-1.35579
36872037	chr22:36872037:A:G	4.42206e-07	-1.50775	-1.33936	1.38208e-06	-1.61036	-1.27709
36872215	chr22:36872215:C:T	4.93322e-07	-1.60954	-1.12818	1.84818e-06	-1.61211	-0.984722
36872273	chr22:36872273:T:C	2.24303e-06	-1.23322e-10	-1.2233	7.06648e-06	-1.23322e-10	-1.25568
36873260	chr22:36873260:G:C	1.97338e-06	-1.23322e-10	-1.35138	6.39285e-06	-1.23322e-10	-1.35586
36873292	chr22:36873292:G:C	4.67785e-07	-1.55783	-1.23305	1.57459e-06	-1.54981	-1.20723
36873426	chr22:36873426:G:T	5.12522e-06	-1.23322e-10	-0.396957	1.64885e-05	-1.23322e-10	-0.408376
36873514	chr22:36873514:C:T	1.31718e-06	-0.523196	-1.23244	3.92282e-06	-0.699837	-1.14439
36873716	chr22:36873716:G:C	5.42937e-07	-1.4631	-1.17879	1.56158e-06	-1.5596	-1.20574
36873772	chr22:36873772:C:G	2.64272e-06	-1.23322e-10	-1.05932	9.62767e-06	-1.23322e-10	-0.946397
36873862	chr22:36873862:AAC:A	4.6e-07	-1.45193	-1.35573	1.30009e-06	-1.58591	-1.3627
36873903	chr22:36873903:A:G	1.32354e-06	-0.490586	-1.26023	3.89645e-06	-0.669963	-1.18101
36874083	chr22:36874083:C:T	4.43891e-07	-1.48866	-1.35464	1.28177e-06	-1.60022	-1.36258
36874401	chr22:36874401:G:T	5.0283e-07	-1.36806	-1.35057	1.59748e-06	-1.41778	-1.32483
36874971	chr22:36874971:G:C	7.61902e-07	-1.2915	-1.01156	2.50641e-06	-1.40114	-0.891042
36875147	chr22:36875147:C:T	2.16864e-06	-1.23322e-10	-1.25703	6.85858e-06	-1.23322e-10	-1.28554
36875265	chr22:36875265:A:G	4.20739e-07	-1.61233	-1.28454	1.50046e-06	-1.60914	-1.19613
36875456	chr22:36875456:A:G	1.54025e-06	-1.59918	-3.57427e-10	4.95647e-06	-1.61034	-3.57427e-10
36875639	chr22:36875639:C:A	2.48353e-06	-1.12145	-3.57427e-10	8.77229e-06	-1.03944	-3.57427e-10
36875760	chr22:36875760:C:T	5.16705e-07	-1.35411	-1.3373	1.64937e-06	-1.4066	-1.30404
36875840	chr22:36875840:T:C	1.59055e-06	-0.343802	-1.22325	4.7007e-06	-0.531896	-1.13143
36876144	chr22:36876144:G:A	4.90582e-06	-1.23322e-10	-0.440708	1.87538e-05	-1.23322e-10	-0.279643
36876576	chr22:36876576:C:T	2.81492e-06	-1.23322e-10	-0.996195	8.66268e-06	-1.23322e-10	-1.05201
36876695	chr22:36876695:G:A	1.95424e-06	-1.23322e-10	-1.36113	6.35147e-06	-1.23322e-10	-1.36235
36877032	chr22:36877032:T:TGA	7.29076e-07	-1.54347	-0.803641	2.86963e-06	-1.55535	-0.601503
36877070	chr22:36877070:T:G	2.60659e-06	-1.23322e-10	-1.07309	9.46559e-06	-1.23322e-10	-0.963375
36877163	chr22:36877163:G:A	2.17992e-06	-1.23322e-10	-1.25184	6.88863e-06	-1.23322e-10	-1.28117
36877188	chr22:36877188:G:A	2.60588e-06	-1.23322e-10	-1.07336	9.46366e-06	-1.23322e-10	-0.963579
36877267	chr22:36877267:G:A	4.14501e-06	-1.23322e-10	-0.609226	1.48363e-05	-1.23322e-10	-0.513963
36877700	chr22:36877700:G:A	5.24071e-07	-1.3604	-1.31686	1.6969e-06	-1.4092	-1.27304
36877763	chr22:36877763:C:T	4.16181e-07	-1.54751	-1.36026	1.60627e-06	-1.3745	-1.36262
36878305	chr22:36878305:G:A	1.31217e-06	-1.46215	-0.297291	6.42314e-06	-1.44828	0.0971468
36878352	chr22:36878352:G:C	2.09558e-06	-0.1139	-1.1774	6.50153e-06	-0.305433	-1.03357
36878418	chr22:36878418:C:T	1.96401e-06	-1.23322e-10	-1.35614	6.48365e-06	-1.23322e-10	-1.34176
36878651	chr22:36878651:C:T	2.26016e-06	-1.23322e-10	-1.21569	7.11566e-06	-1.23322e-10	-1.24874
36878763	chr22:36878763:A:G	4.9835e-06	-1.23322e-10	-0.424999	1.91418e-05	-1.23322e-10	-0.259162
36878963	chr22:36878963:T:C	1.54746e-05	-1.23322e-10	0.708066	4.92808e-05	-1.23322e-10	0.686496
36879173	chr22:36879173:C:T	1.97443e-06	-1.23322e-10	-1.35085	6.5424e-06	-1.23322e-10	-1.33273
36879284	chr22:36879284:ACCT:A	5.08931e-07	-1.35723	-1.34935	1.61853e-06	-1.40661	-1.32291
36879484	chr22:36879484:A:G	6.00897e-07	-1.20607	-1.33439	1.89905e-06	-1.27134	-1.29835
36879718	chr22:36879718:T:G	5.23418e-07	-1.31915	-1.35935	1.64309e-06	-1.37185	-1.34261
36879862	chr22:36879862:C:T	7.35478e-07	-1.5617	-0.776668	3.09393e-06	-1.61108	-0.470517
36880208	chr22:36880208:T:A	5.42344e-07	-1.6064	-1.03659	1.63845e-06	-1.61089	-1.1064
36880243	chr22:36880243:C:A	4.3758e-07	-1.49687	-1.36076	1.325e-06	-1.59337	-1.33626
36880388	chr22:36880388:C:T	1.01081e-06	-1.30874	-0.711636	5.47709e-06	-1.05316	-0.4573
36880580	chr22:36880580:G:A	1.53538e-06	-1.60235	-3.57427e-10	4.94871e-06	-1.61191	-3.57427e-10
36880619	chr22:36880619:C:A	6.23111e-07	-1.14248	-1.36169	3.10817e-06	-0.731166	-1.34584
36880702	chr22:36880702:G:A	7.30511e-07	-1.03092	-1.31422	2.21318e-06	-1.0829	-1.3337
36880778	chr22:36880778:C:G	1.95635e-06	-1.23322e-10	-1.36005	6.41217e-06	-1.23322e-10	-1.35284
36880796	chr22:36880796:A:G	2.60255e-06	-1.23322e-10	-1.07464	9.18232e-06	-1.23322e-10	-0.993758
36880804	chr22:36880804:G:A	3.26886e-06	-1.23322e-10	-0.846691	1.01371e-05	-1.23322e-10	-0.894838
36881028	chr22:36881028:C:T	2.46e-06	-1.13097	-3.57427e-10	7.60621e-06	-1.18207	-3.57427e-10
36881574	chr22:36881574:A:G	8.3626e-07	-1.30802	-0.901922	2.60511e-06	-1.49526	-0.758302
36881622	chr22:36881622:A:C	8.48275e-07	-1.18491	-1.01077	2.49741e-06	-1.4106	-0.885181
36881659	chr22:36881659:G:A	5.17856e-05	2.87512	-0.959139	0.000216337	3.013	-0.8472
36881802	chr22:36881802:C:A	1.51232e-06	-0.256789	-1.3607	3.96985e-06	-0.469588	-1.36272
36881999	chr22:36881999:T:C	2.29729e-06	-1.1994	-3.57427e-10	8.02391e-06	-1.12861	-3.57427e-10
36882066	chr22:36882066:C:T	5.01047e-06	-1.23322e-10	-0.419601	1.90986e-05	-1.23322e-10	-0.261424
36882462	chr22:36882462:T:G	1.96116e-06	-1.23322e-10	-1.3576	6.3501e-06	-1.23322e-10	-1.36257
36882508	chr22:36882508:G:A	1.95882e-06	-1.23322e-10	-1.35879	6.35207e-06	-1.23322e-10	-1.36226
36882701	chr22:36882701:T:C	2.76534e-06	-1.23322e-10	-1.01397	9.4577e-06	-1.23322e-10	-0.964209
36883026	chr22:36883026:G:A	5.31756e-07	-1.3005	-1.3622	1.93304e-06	-1.19698	-1.35497
36883114	chr22:36883114:G:A	1.92286e-06	-1.37732	-3.57427e-10	5.30682e-06	-1.54204	-3.57427e-10
36883178	chr22:36883178:T:C	0.00071928	4.54712	-3.57427e-10	0.00584103	5.46162	-3.57427e-10
36883273	chr22:36883273:C:T	1.95156e-06	-1.23322e-10	-1.3625	6.374e-06	-1.23322e-10	-1.35881
36883930	chr22:36883930:A:T	5.47875e-07	-1.30708	-1.32576	1.74964e-06	-1.32731	-1.32432
36884074	chr22:36884074:TA:T	1.10353e-06	-0.56989	-1.36273	3.10719e-06	-0.71965	-1.35767
36884152	chr22:36884152:T:C	2.86974e-06	-1.23322e-10	-0.976909	1.00288e-05	-1.23322e-10	-0.90558
36884172	chr22:36884172:G:A	2.81192e-06	-0.997264	-3.57427e-10	9.54353e-06	-0.955175	-3.57427e-10
36884319	chr22:36884319:G:A	1.95502e-06	-1.23322e-10	-1.36073	6.36277e-06	-1.23322e-10	-1.36057
36884340	chr22:36884340:CCTGTTGA:C	5.40536e-07	-1.60291	-1.04341	1.91897e-06	-1.58779	-0.971461
36884567	chr22:36884567:A:G	3.79078e-06	-1.23322e-10	-0.698558	1.11512e-05	-1.23322e-10	-0.799488
36884579	chr22:36884579:T:C	2.2378e-06	-1.23322e-10	-1.22564	7.10108e-06	-1.23322e-10	-1.25079
36884638	chr22:36884638:C:T	2.08651e-06	-1.23322e-10	-1.29564	6.76425e-06	-1.23322e-10	-1.29939
36885531	chr22:36885531:T:C	6.15356e-06	-1.23322e-10	-0.2141	1.80435e-05	-1.23322e-10	-0.318251
36885693	chr22:36885693:G:C	2.53707e-06	-1.23322e-10	-1.10012	8.36634e-06	-1.23322e-10	-1.08682
36885708	chr22:36885708:T:C	2.53692e-06	-1.23322e-10	-1.10018	8.36648e-06	-1.23322e-10	-1.08681
36885765	chr22:36885765:T:C	3.04242e-06	-0.918476	-3.57427e-10	1.09157e-05	-0.820837	-3.57427e-10
36886051	chr22:36886051:T:C	7.65234e-07	-1.46388	-0.834827	2.3943e-06	-1.38167	-0.95628
36886283	chr22:36886283:T:C	2.09041e-06	-1.23322e-10	-1.29377	6.64668e-06	-1.23322e-10	-1.31692
36886631	chr22:36886631:C:T	7.75708e-07	-1.2684	-1.01671	2.28219e-06	-1.39437	-0.991534
36886646	chr22:36886646:T:C	2.78932e-06	-1.23322e-10	-1.00533	9.40503e-06	-1.23322e-10	-0.969793
36886869	chr22:36886869:T:G	2.46591e-06	-1.23322e-10	-1.12857	8.12694e-06	-1.23322e-10	-1.11585
36887260	chr22:36887260:T:C	2.74614e-06	-1.23322e-10	-1.02093	9.30126e-06	-1.23322e-10	-0.980889
36887266	chr22:36887266:G:A	1.95503e-06	-1.23322e-10	-1.36072	6.39676e-06	-1.23322e-10	-1.35525
36887614	chr22:36887614:T:A	3.04976e-06	-1.23322e-10	-0.916067	9.93482e-06	-1.23322e-10	-0.914993
36887667	chr22:36887667:A:G	5.77812e-06	-1.23322e-10	-0.277053	2.22887e-05	-1.23322e-10	-0.106958
36887901	chr22:36887901:T:G	1.02426e-05	-1.23322e-10	0.295425	3.39708e-05	-1.23322e-10	0.314463
36887978	chr22:36887978:C:T	5.91868e-06	-1.23322e-10	-0.253017	2.27765e-05	-1.23322e-10	-0.0853082
36888177	chr22:36888177:A:G	5.93681e-07	-1.61338	-0.939158	1.67366e-06	-1.5991	-1.09693
36888574	chr22:36888574:G:A	7.19021e-07	-1.25032	-1.11067	1.77595e-06	-1.47205	-1.16465
36888700	chr22:36888700:A:G	1.66202e-06	-1.5231	-3.57427e-10	5.33569e-06	-1.53662	-3.57427e-10
36888701	chr22:36888701:T:C	2.54346e-06	-1.23322e-10	-1.09761	8.38799e-06	-1.23322e-10	-1.08424
36888841	chr22:36888841:G:A	2.42176e-06	-1.23322e-10	-1.14664	8.14538e-06	-1.23322e-10	-1.11359
36889497	chr22:36889497:C:T	7.17336e-07	-1.25666	-1.10668	1.76948e-06	-1.47819	-1.16216
36889585	chr22:36889585:T:C	1.02426e-05	-1.23322e-10	0.295423	3.39719e-05	-1.23322e-10	0.314495
36889852	chr22:36889852:G:A	6.28498e-07	-1.24668	-1.24888	2.46569e-06	-1.20632	-1.10225
36890334	chr22:36890334:GA:G	2.51936e-06	-1.23322e-10	-1.10713	8.80566e-06	-1.23322e-10	-1.03564
36890523	chr22:36890523:A:T	2.80357e-06	-1.23322e-10	-1.00024	9.53313e-06	-1.23322e-10	-0.956266
36890619	chr22:36890619:C:T	1.95176e-06	-1.23322e-10	-1.3624	6.37208e-06	-1.23322e-10	-1.35911
36890823	chr22:36890823:G:A	2.22378e-06	-1.23322e-10	-1.23192	7.54914e-06	-1.23322e-10	-1.1896
36892050	chr22:36892050:G:T	2.27019e-06	-1.23322e-10	-1.21127	7.10256e-06	-1.23322e-10	-1.25058
36893143	chr22:36893143:A:G	1.95191e-06	-1.23322e-10	-1.36232	6.3785e-06	-1.23322e-10	-1.3581
36893755	chr22:36893755:C:G	2.57115e-06	-1.23322e-10	-1.08678	8.93279e-06	-1.23322e-10	-1.02131
36894293	chr22:36894293:C:T	1.97343e-06	-1.23322e-10	-1.35136	6.49122e-06	-1.23322e-10	-1.34059
36894505	chr22:36894505:A:T	4.14804e-07	-1.54966	-1.36142	1.56936e-06	-1.44043	-1.31994
36894720	chr22:36894720:T:C	2.61913e-06	-1.23322e-10	-1.06829	8.85466e-06	-1.23322e-10	-1.03009
36895125	chr22:36895125:G:A	1.99571e-06	-1.23322e-10	-1.34013	6.41981e-06	-1.23322e-10	-1.35165
36895587	chr22:36895587:A:T	2.00805e-06	-1.23322e-10	-1.33397	6.36817e-06	-1.23322e-10	-1.35973
36895747	chr22:36895747:A:G	1.68694e-06	-1.50821	-3.57427e-10	5.22751e-06	-1.5571	-3.57427e-10
36896278	chr22:36896278:A:G	2.45448e-06	-1.23322e-10	-1.13322	8.55322e-06	-1.23322e-10	-1.06473
36896353	chr22:36896353:C:A	2.73741e-06	-1.23322e-10	-1.02412	8.91391e-06	-1.23322e-10	-1.02343
36896390	chr22:36896390:G:A	6.82896e-07	-1.27988	-1.13266	1.7101e-06	-1.49193	-1.18256
36896415	chr22:36896415:A:G	6.55966e-07	-1.31899	-1.13379	1.66906e-06	-1.51518	-1.1836
36896539	chr22:36896539:C:T	1.22661e-06	-0.471992	-1.35488	3.09103e-06	-0.760249	-1.32229
36897313	chr22:36897313:C:T	6.56333e-07	-1.31125	-1.14097	1.66466e-06	-1.51179	-1.18963
36897738	chr22:36897738:T:C	1.60963e-06	-1.55513	-3.57427e-10	5.18487e-06	-1.56529	-3.57427e-10
36897868	chr22:36897868:G:A	1.66895e-06	-1.51894	-3.57427e-10	5.3533e-06	-1.53332	-3.57427e-10
36898527	chr22:36898527:T:C	2.35916e-06	-1.23322e-10	-1.17282	7.75777e-06	-1.23322e-10	-1.16234
36898538	chr22:36898538:C:T	6.93934e-07	-1.28351	-1.113	1.73496e-06	-1.49477	-1.16529
36898910	chr22:36898910:G:A	5.99805e-07	-1.42937	-1.11291	1.60117e-06	-1.57508	-1.16522
36899016	chr22:36899016:A:G	2.36296e-06	-1.23322e-10	-1.17122	7.77039e-06	-1.23322e-10	-1.16072
36899682	chr22:36899682:C:T	2.72695e-06	-1.23322e-10	-1.02795	8.88973e-06	-1.23322e-10	-1.02614
36899785	chr22:36899785:T:C	1.96788e-06	-1.23322e-10	-1.35417	6.36584e-06	-1.23322e-10	-1.36009
36899810	chr22:36899810:C:T	3.14137e-06	-1.23322e-10	-0.886472	1.04252e-05	-1.23322e-10	-0.866811
36900087	chr22:36900087:A:G	6.19988e-07	-1.27894	-1.23024	2.18544e-06	-1.14598	-1.28324
36900118	chr22:36900118:G:A	2.21156e-06	-1.23322e-10	-1.23743	6.95985e-06	-1.23322e-10	-1.27088
36900271	chr22:36900271:C:T	2.20057e-06	-1.23322e-10	-1.24241	6.82171e-06	-1.23322e-10	-1.29093
36900303	chr22:36900303:A:T	2.12395e-06	-1.23322e-10	-1.27785	6.95113e-06	-1.23322e-10	-1.27213
36900435	chr22:36900435:T:A	2.17149e-06	-1.23322e-10	-1.25572	6.85435e-06	-1.23322e-10	-1.28615
36900457	chr22:36900457:AAAC:A	2.88891e-06	-1.23322e-10	-0.970251	9.41331e-06	-1.23322e-10	-0.968913
36900494	chr22:36900494:C:T	1.26923e-06	-0.835665	-0.957055	4.41979e-06	-0.907244	-0.817703
36900630	chr22:36900630:G:A	6.34646e-07	-1.13212	-1.3537	1.66914e-06	-1.34784	-1.35089
36900764	chr22:36900764:C:T	4.30731e-06	-0.570817	-3.57427e-10	1.68536e-05	-0.386474	-3.57427e-10
36900771	chr22:36900771:C:A	1.96031e-06	-1.23322e-10	-1.35803	6.3497e-06	-1.23322e-10	-1.36263
36900889	chr22:36900889:G:A	8.68402e-07	-1.59458	-0.577647	2.36249e-06	-1.61359	-0.737732
36900957	chr22:36900957:G:A	4.13531e-07	-1.55694	-1.35721	1.51456e-06	-1.45548	-1.34044
36900961	chr22:36900961:T:C	2.77771e-06	-1.23322e-10	-1.0095	1.04475e-05	-1.23322e-10	-0.86468
36901248	chr22:36901248:T:A	1.39863e-06	-0.750895	-0.944741	5.94849e-06	-0.694616	-0.733286
36901483	chr22:36901483:C:G	2.78128e-06	-1.23322e-10	-1.00822	8.39354e-06	-1.23322e-10	-1.08358
36901519	chr22:36901519:T:C	2.30461e-06	-1.23322e-10	-1.19622	7.56175e-06	-1.23322e-10	-1.18794
36901883	chr22:36901883:GAC:G	4.52347e-06	-1.23322e-10	-0.521852	1.42414e-05	-1.23322e-10	-0.554887
36901959	chr22:36901959:C:T	6.79132e-07	-1.30507	-1.113	1.71329e-06	-1.50734	-1.16529
36901970	chr22:36901970:G:A	4.3172e-06	-1.23322e-10	-0.568523	1.62407e-05	-1.23322e-10	-0.423519
36902302	chr22:36902302:A:G	4.65959e-07	-1.5538	-1.24099	1.31946e-06	-1.61478	-1.31903
36902568	chr22:36902568:C:A	2.89604e-06	-1.23322e-10	-0.967787	9.43681e-06	-1.23322e-10	-0.96642
36902640	chr22:36902640:A:G	5.78871e-07	-1.27657	-1.30124	2.07349e-06	-1.14699	-1.33482
36903122	chr22:36903122:T:C	6.28123e-07	-1.41285	-1.0833	1.63011e-06	-1.56771	-1.15468
36903207	chr22:36903207:G:C	4.05982e-07	-1.58335	-1.34923	1.30258e-06	-1.60798	-1.33871
36903286	chr22:36903286:A:G	2.66451e-06	-1.23322e-10	-1.05111	9.02057e-06	-1.23322e-10	-1.01153
36903457	chr22:36903457:A:G	3.99967e-07	-1.58754	-1.35996	1.5319e-06	-1.509	-1.27552
36904248	chr22:36904248:A:C	8.65906e-07	-1.5934	-0.581705	3.0338e-06	-1.54153	-0.55969
36904368	chr22:36904368:A:G	4.36736e-07	-1.55261	-1.30695	1.64829e-06	-1.47184	-1.23946
36904517	chr22:36904517:A:G	4.31535e-06	-1.23322e-10	-0.568951	1.6222e-05	-1.23322e-10	-0.42467
36904667	chr22:36904667:T:C	2.12966e-06	-1.23322e-10	-1.27517	6.65693e-06	-1.23322e-10	-1.31538
36905308	chr22:36905308:C:A	2.14946e-06	-1.23322e-10	-1.26592	6.70466e-06	-1.23322e-10	-1.30824
36905528	chr22:36905528:G:T	1.95752e-06	-1.23322e-10	-1.35945	6.34916e-06	-1.23322e-10	-1.36272
36905633	chr22:36905633:A:G	2.4822e-06	-1.23322e-10	-1.12198	8.37271e-06	-1.23322e-10	-1.08606
36905761	chr22:36905761:C:A	2.47836e-06	-1.23322e-10	-1.12353	8.36643e-06	-1.23322e-10	-1.08681
36905984	chr22:36905984:T:G	2.36769e-06	-0.352915	-0.816301	7.83451e-06	-0.421586	-0.730914
36906036	chr22:36906036:T:C	1.95263e-06	-1.23322e-10	-1.36195	6.41546e-06	-1.23322e-10	-1.35233
36906037	chr22:36906037:G:A	2.07261e-06	-1.23322e-10	-1.30232	6.5297e-06	-1.23322e-10	-1.33468
36906050	chr22:36906050:G:A	7.81462e-07	-0.915081	-1.36264	3.12767e-06	-0.763069	-1.30768
36906136	chr22:36906136:A:G	2.25514e-06	-1.23322e-10	-1.21792	7.11207e-06	-1.23322e-10	-1.24924
36906335	chr22:36906335:A:C	5.42447e-06	-1.23322e-10	-0.34021	2.06444e-05	-1.23322e-10	-0.183597
36906458	chr22:36906458:A:G	5.0824e-06	-1.23322e-10	-0.405348	1.92947e-05	-1.23322e-10	-0.25121
36906744	chr22:36906744:AAC:A	6.44161e-07	-1.10986	-1.36107	3.08481e-06	-0.827678	-1.25687
36906772	chr22:36906772:C:T	4.30567e-06	-1.23322e-10	-0.571198	1.61047e-05	-1.23322e-10	-0.431928
36906863	chr22:36906863:C:T	9.52733e-07	-1.57296	-0.506595	3.12291e-06	-1.53133	-0.540947
36906898	chr22:36906898:T:G	2.63406e-06	-1.23322e-10	-1.0626	8.80946e-06	-1.23322e-10	-1.03521
36907012	chr22:36907012:A:T	2.50661e-06	-1.23322e-10	-1.1122	1.01635e-05	-1.23322e-10	-0.892237
36907084	chr22:36907084:T:C	1.28911e-06	-1.10096	-0.676216	4.70365e-06	-1.15146	-0.511237
36907500	chr22:36907500:C:CT	2.07848e-06	-1.23322e-10	-1.29949	6.70336e-06	-1.23322e-10	-1.30843
36908050	chr22:36908050:T:C	9.65601e-07	-1.13105	-0.935085	2.5795e-06	-1.37034	-0.893103
36908118	chr22:36908118:G:GTGAACTCA	4.13023e-06	-1.23322e-10	-0.612798	1.5389e-05	-1.23322e-10	-0.477388
36908196	chr22:36908196:C:T	2.21819e-06	-1.23444	-3.57427e-10	7.62812e-06	-1.1792	-3.57427e-10
36908367	chr22:36908367:G:C	9.32977e-07	-1.27592	-0.82458	2.92749e-06	-1.09695	-1.03994
36908368	chr22:36908368:G:A	9.26224e-07	-1.26415	-0.843625	2.92685e-06	-1.08256	-1.05455
36908408	chr22:36908408:G:A	4.82555e-06	-1.23322e-10	-0.457206	1.80385e-05	-1.23322e-10	-0.318528
36908456	chr22:36908456:A:G	9.46198e-07	-0.795464	-1.29097	4.24505e-06	-0.5523	-1.21298
36908822	chr22:36908822:T:A	7.27559e-07	-1.01807	-1.33112	3.80782e-06	-0.710111	-1.16387
36908876	chr22:36908876:A:G	1.42206e-06	-0.725091	-0.953936	5.70059e-06	-0.528541	-0.941927
36908922	chr22:36908922:T:A	9.56668e-06	-1.23322e-10	0.227156	2.79946e-05	-1.23322e-10	0.120975
36909189	chr22:36909189:G:A	4.44081e-06	-1.23322e-10	-0.540295	1.64928e-05	-1.23322e-10	-0.408115
36909266	chr22:36909266:G:T	4.75553e-07	-1.41184	-1.36257	1.88941e-06	-1.21595	-1.35883
36909379	chr22:36909379:G:A	8.46637e-07	-0.840513	-1.3571	3.805e-06	-0.558666	-1.31606
36909624	chr22:36909624:G:T	9.70047e-06	-1.23322e-10	0.241044	2.86064e-05	-1.23322e-10	0.142592
36909638	chr22:36909638:G:A	8.56059e-07	-1.27745	-0.9091	2.72069e-06	-1.10627	-1.10389
36909911	chr22:36909911:C:T	4.61462e-06	-1.23322e-10	-0.501901	1.71684e-05	-1.23322e-10	-0.367967
36910078	chr22:36910078:G:A	4.61529e-06	-1.23322e-10	-0.501757	1.71713e-05	-1.23322e-10	-0.367797
36910622	chr22:36910622:A:G	5.30427e-07	-1.34747	-1.31773	1.96179e-06	-1.17452	-1.36266
36910842	chr22:36910842:T:A	2.0196e-06	-1.23322e-10	-1.32823	6.46777e-06	-1.23322e-10	-1.34421
36910939	chr22:36910939:ACTT:A	4.48187e-06	-1.23322e-10	-0.53109	1.66328e-05	-1.23322e-10	-0.399662
36911012	chr22:36911012:G:A	2.67353e-06	0.243254	-1.29098	8.1376e-06	0.0994691	-1.21401
36911206	chr22:36911206:G:A	9.32606e-07	-0.908157	-1.19275	3.64561e-06	-0.605515	-1.312
36911324	chr22:36911324:A:G	7.09168e-07	-1.04845	-1.32634	3.70167e-06	-0.747951	-1.1543
36911462	chr22:36911462:C:T	2.01988e-06	-1.23322e-10	-1.32809	6.46841e-06	-1.23322e-10	-1.34411
36911506	chr22:36911506:T:A	8.32878e-06	-1.23322e-10	0.0885866	2.47986e-05	-1.23322e-10	-0.00025252
36911552	chr22:36911552:G:T	6.68866e-06	-0.130716	-3.57427e-10	1.49491e-05	-0.506386	-3.57427e-10
36911604	chr22:36911604:C:T	4.62123e-06	-1.23322e-10	-0.500469	1.71951e-05	-1.23322e-10	-0.366415
36911724	chr22:36911724:G:A	8.32878e-06	-1.23322e-10	0.0885866	2.47986e-05	-1.23322e-10	-0.00025252
36911798	chr22:36911798:C:T	8.86153e-07	-0.924107	-1.22789	3.34186e-06	-0.77377	-1.23074
36911823	chr22:36911823:T:C	8.5904e-07	-0.934902	-1.24817	3.23651e-06	-0.785667	-1.25088
36912390	chr22:36912390:T:C	6.69583e-06	-1.23322e-10	-0.129646	1.9091e-05	-1.23322e-10	-0.261821
36912428	chr22:36912428:C:T	2.90719e-06	-0.963943	-3.57427e-10	8.78185e-06	-1.03835	-3.57427e-10
36912474	chr22:36912474:C:T	6.19764e-07	-1.19319	-1.31636	2.56436e-06	-0.960234	-1.30909
36912649	chr22:36912649:C:T	4.19322e-07	-1.5422	-1.35804	1.43348e-06	-1.49768	-1.35325
36912777	chr22:36912777:C:T	7.53914e-07	-0.996803	-1.3168	4.03215e-06	-0.684113	-1.13263
36912973	chr22:36912973:T:C	2.56989e-06	-1.23322e-10	-1.08727	8.30541e-06	-1.23322e-10	-1.09413
36913405	chr22:36913405:C:T	8.11182e-07	-1.56049	-0.679904	2.56924e-06	-1.44975	-0.817684
36913765	chr22:36913765:G:A	1.37271e-06	-0.740918	-0.973422	5.42457e-06	-0.556093	-0.964006
36913874	chr22:36913874:G:A	1.44363e-06	-0.420991	-1.24298	5.68603e-06	-0.126236	-1.34679
36913917	chr22:36913917:G:A	1.57342e-06	-1.57788	-3.57427e-10	4.94883e-06	-1.61189	-3.57427e-10
36913938	chr22:36913938:C:T	2.01469e-06	-1.23322e-10	-1.33066	6.56904e-06	-1.23322e-10	-1.32867
36914004	chr22:36914004:G:A	9.35657e-07	-0.850246	-1.24739	3.96926e-06	-0.487308	-1.34515
36914227	chr22:36914227:T:C	4.05977e-06	-0.0912128	-0.538791	1.28971e-05	0.269727	-0.923764
36914272	chr22:36914272:C:G	1.83369e-06	-1.4248	-3.57427e-10	6.16733e-06	-1.39177	-3.57427e-10
36914429	chr22:36914429:G:T	1.96355e-06	-1.35638	-3.57427e-10	6.63456e-06	-1.31875	-3.57427e-10
36914713	chr22:36914713:A:AT	5.79456e-07	-1.58996	-0.986842	1.81055e-06	-1.60042	-1.01699
36914912	chr22:36914912:A:G	4.37988e-06	0.798659	-1.35277	3.05776e-05	1.54203	-1.3328
36915177	chr22:36915177:C:T	4.99192e-06	0.87482	-1.29813	4.18717e-05	1.62592	-1.10235
36915383	chr22:36915383:A:C	4.47697e-06	0.826556	-1.35874	3.19765e-05	1.57247	-1.3185
36915384	chr22:36915384:T:C	3.16346e-06	-1.23322e-10	-0.879465	1.06441e-05	-1.23322e-10	-0.846032
36915693	chr22:36915693:T:C	1.78905e-06	-1.44944	-3.57427e-10	6.05857e-06	-1.40957	-3.57427e-10
36915764	chr22:36915764:T:G	6.15836e-06	1.14617	-1.35949	4.79258e-05	1.97437	-1.31575
36915816	chr22:36915816:G:A	4.07711e-07	-1.59537	-1.33296	1.36321e-06	-1.57502	-1.32618
36915835	chr22:36915835:C:T	5.08935e-06	0.950662	-1.35464	3.64491e-05	1.71394	-1.32906
36916131	chr22:36916131:T:C	4.91412e-06	0.915154	-1.35417	3.49622e-05	1.67321	-1.32998
36916194	chr22:36916194:C:A	1.02037e-06	-1.38878	-0.622182	3.51354e-06	-1.18815	-0.766261
36916222	chr22:36916222:G:T	5.09473e-06	0.951244	-1.35417	3.64835e-05	1.71582	-1.33
36916259	chr22:36916259:A:G	2.04335e-06	-1.31654	-3.57427e-10	5.81576e-06	-1.45047	-3.57427e-10
36916519	chr22:36916519:A:G	4.99209e-06	0.931524	-1.3548	3.57105e-05	1.69313	-1.32872
36916610	chr22:36916610:C:A	2.19906e-06	-1.23322e-10	-1.2431	6.68724e-06	-1.23322e-10	-1.31084
36916703	chr22:36916703:C:T	1.49655e-06	-0.767676	-0.86029	6.56598e-06	-0.49533	-0.833807
36916705	chr22:36916705:A:G	2.64935e-06	-1.23322e-10	-1.05682	8.40885e-06	-1.23322e-10	-1.08175
36916716	chr22:36916716:G:A	2.10615e-06	-1.23322e-10	-1.28627	6.50021e-06	-1.23322e-10	-1.3392
36917697	chr22:36917697:G:A	3.22223e-06	-1.23322e-10	-0.861058	1.08532e-05	-1.23322e-10	-0.826578
36917954	chr22:36917954:A:G	3.49993e-06	-1.12893	0.350543	1.20434e-05	-1.05918	0.336663
36917959	chr22:36917959:A:G	4.25758e-07	-1.5283	-1.35671	1.39158e-06	-1.52358	-1.35702
36917966	chr22:36917966:A:G	4.4588e-06	0.826464	-1.36272	3.06856e-05	1.52372	-1.31097
36918143	chr22:36918143:A:C	5.08865e-06	0.913152	-1.31727	2.90483e-05	1.51838	-1.36046
36918491	chr22:36918491:C:T	4.2822e-06	0.785954	-1.36262	2.92638e-05	1.47909	-1.31377
36918558	chr22:36918558:G:A	6.8676e-07	-1.04548	-1.36142	1.96323e-06	-1.17374	-1.36271
36918704	chr22:36918704:A:G	1.96337e-06	-1.23322e-10	-1.35647	6.34964e-06	-1.23322e-10	-1.36264
36918728	chr22:36918728:A:T	4.03599e-06	0.726558	-1.36244	2.77597e-05	1.41324	-1.30069
36919199	chr22:36919199:C:T	2.72995e-05	-1.23322e-10	1.27574	8.47293e-05	-1.23322e-10	1.22842
36919625	chr22:36919625:G:A	5.54386e-06	1.01041	-1.32885	3.86942e-05	1.79811	-1.35346
36919658	chr22:36919658:A:G	4.14514e-06	0.753496	-1.36269	2.82002e-05	1.44023	-1.31194
36919691	chr22:36919691:G:A	9.1814e-06	1.54626	-1.36021	3.51076e-05	1.69668	-1.3493
36919700	chr22:36919700:C:T	4.21025e-06	0.769075	-1.36268	2.87546e-05	1.45994	-1.31218
36919842	chr22:36919842:T:C	2.10085e-06	-1.28879	-3.57427e-10	7.11679e-06	-1.24858	-3.57427e-10
36919870	chr22:36919870:C:A	4.36425e-06	0.804746	-1.36243	3.02951e-05	1.50077	-1.30083
36919925	chr22:36919925:G:A	1.5187e-06	-1.61328	-3.57427e-10	5.26947e-06	-1.54911	-3.57427e-10
36919946	chr22:36919946:C:T	4.43042e-06	0.818795	-1.36143	3.10921e-05	1.51712	-1.2912
36920091	chr22:36920091:G:A	4.0752e-07	-1.59253	-1.33626	1.36431e-06	-1.57053	-1.32986
36920217	chr22:36920217:T:C	4.92889e-06	0.912788	-1.3488	3.41816e-05	1.65781	-1.33716
36920249	chr22:36920249:TTAACCTTTTAAAGTAAAAGACAC:T	2.9986e-06	-1.23322e-10	-0.932985	1.00875e-05	-1.23322e-10	-0.899738
36920346	chr22:36920346:T:G	4.72626e-06	0.884144	-1.36214	3.2599e-05	1.57181	-1.29857
36920350	chr22:36920350:C:T	6.32953e-06	-1.23322e-10	-0.185905	2.41972e-05	-1.23322e-10	-0.0248028
36920831	chr22:36920831:A:G	4.52248e-06	0.806262	-1.32833	3.08051e-05	1.44783	-1.23119
36920977	chr22:36920977:T:C	1.95134e-06	-1.23322e-10	-1.36262	6.36087e-06	-1.23322e-10	-1.36087
36921067	chr22:36921067:T:C	4.41782e-06	0.814393	-1.35988	3.05056e-05	1.48875	-1.28188
36921216	chr22:36921216:A:G	4.5681e-06	0.841974	-1.35401	3.21808e-05	1.51885	-1.25851
36921274	chr22:36921274:GTGTGTGTATA:G	4.72534e-06	0.874784	-1.35297	3.35211e-05	1.55559	-1.25445
36921326	chr22:36921326:T:C	3.94919e-07	-1.59848	-1.36172	1.30863e-06	-1.57943	-1.36263
36921336	chr22:36921336:T:C	2.33144e-06	-1.23322e-10	-1.18464	7.44615e-06	-1.23322e-10	-1.20334
36921349	chr22:36921349:A:G	1.11296e-06	-0.57998	-1.34413	5.89564e-06	-0.251493	-1.18533
36921451	chr22:36921451:G:A	4.93985e-06	0.919546	-1.35334	3.44853e-05	1.65919	-1.3297
36921487	chr22:36921487:A:G	4.76289e-06	0.884417	-1.35469	3.36822e-05	1.56631	-1.26038
36921806	chr22:36921806:T:C	3.58454e-06	0.578162	-1.33266	2.57505e-05	1.23755	-1.20013
36921872	chr22:36921872:C:T	7.97157e-07	-0.979177	-1.27866	2.31681e-06	-1.0721	-1.29874
36921928	chr22:36921928:A:G	4.37961e-06	0.799098	-1.35327	3.07221e-05	1.4693	-1.25535
36921991	chr22:36921991:C:T	2.58584e-06	-1.08108	-3.57427e-10	7.74167e-06	-1.16442	-3.57427e-10
36922079	chr22:36922079:T:G	1.67929e-06	-1.51276	-3.57427e-10	5.59119e-06	-1.48985	-3.57427e-10
36922133	chr22:36922133:C:T	7.70754e-07	-0.938085	-1.35343	2.15159e-06	-1.08402	-1.36081
36922276	chr22:36922276:G:A	9.08959e-06	-1.23322e-10	0.176	3.55997e-05	-1.23322e-10	0.3613
36922384	chr22:36922384:C:T	5.8826e-06	1.08852	-1.34766	4.50984e-05	1.8355	-1.23769
36922437	chr22:36922437:G:A	1.0871e-06	-1.34541	-0.602204	3.78072e-06	-1.12637	-0.754755
36922473	chr22:36922473:T:C	4.54964e-06	0.83843	-1.35451	3.18812e-05	1.51049	-1.25951
36922967	chr22:36922967:G:A	2.6414e-06	-0.162923	-0.896898	1.05743e-05	0.295211	-1.14783
36923383	chr22:36923383:G:T	9.6744e-06	0.887216	-0.648863	4.35046e-05	1.40904	-0.847207
36923547	chr22:36923547:G:C	4.46487e-06	-0.321391	-0.213498	1.90417e-05	0.223811	-0.488217
36923905	chr22:36923905:C:G	3.69123e-06	-0.00926442	-0.715906	1.47126e-05	0.378714	-0.90105
36924030	chr22:36924030:A:G	2.01238e-06	-1.23322e-10	-1.33181	6.47106e-06	-1.23322e-10	-1.3437
36924292	chr22:36924292:C:T	1.68462e-06	-1.51365	0.00405556	5.99753e-06	-1.46707	0.0473774
36924313	chr22:36924313:G:A	6.7136e-07	-1.44156	-0.988018	2.70384e-06	-1.29808	-0.918287
36924372	chr22:36924372:G:A	2.04226e-06	-1.23322e-10	-1.31707	6.92092e-06	-1.23322e-10	-1.27649
36924386	chr22:36924386:C:T	2.39551e-06	-1.23322e-10	-1.15753	7.48133e-06	-1.23322e-10	-1.19863
36924518	chr22:36924518:G:A	2.28029e-06	-1.23322e-10	-1.20683	7.86431e-06	-1.23322e-10	-1.1487
36924557	chr22:36924557:T:C	2.28369e-06	-1.23322e-10	-1.20534	7.05076e-06	-1.23322e-10	-1.2579
36924605	chr22:36924605:C:T	4.97302e-06	-1.23322e-10	-0.427104	1.69611e-05	-1.23322e-10	-0.380114
36924762	chr22:36924762:G:A	2.70452e-06	-1.23322e-10	-1.03621	9.11135e-06	-1.23322e-10	-1.00152
36924831	chr22:36924831:T:C	3.39565e-06	-1.05034	0.241705	1.18697e-05	-0.871735	0.134687
36925038	chr22:36925038:T:C	5.75637e-07	-1.29937	-1.28404	2.26244e-06	-1.03543	-1.35917
36925540	chr22:36925540:A:C	4.70875e-06	-1.23322e-10	-0.481708	1.51179e-05	-1.23322e-10	-0.495156
36925567	chr22:36925567:C:T	2.10638e-06	-1.23322e-10	-1.28616	7.08657e-06	-1.23322e-10	-1.25284
36925573	chr22:36925573:ACT:A	2.75254e-06	-1.23322e-10	-1.01861	8.62838e-06	-1.23322e-10	-1.05598
36925740	chr22:36925740:C:G	5.92302e-07	-1.25628	-1.29859	1.76297e-06	-1.30177	-1.34227
36925741	chr22:36925741:C:A	2.91693e-06	-1.23322e-10	-0.960598	9.1143e-06	-1.23322e-10	-1.00119
36925818	chr22:36925818:G:A	3.96643e-07	-1.59458	-1.36127	1.32065e-06	-1.572	-1.36092
36926488	chr22:36926488:G:A	2.46976e-06	-1.23322e-10	-1.12701	8.90844e-06	-1.23322e-10	-1.02404
36926778	chr22:36926778:T:G	2.33298e-06	-0.439502	-0.744484	5.80911e-06	-0.626665	-0.824946
36926884	chr22:36926884:C:T	3.031e-05	-1.23322e-10	1.38035	9.57559e-05	-1.23322e-10	1.35076
36927286	chr22:36927286:G:A	2.5018e-06	-1.23322e-10	-1.11412	8.57883e-06	-1.23322e-10	-1.06174
36927316	chr22:36927316:G:A	2.18531e-06	-1.23322e-10	-1.24937	7.39414e-06	-1.23322e-10	-1.21035
36927478	chr22:36927478:AAG:A	2.40673e-06	-0.258301	-0.894562	5.91772e-06	-0.470391	-0.962695
36927596	chr22:36927596:C:T	2.03867e-06	-0.0132696	-1.30556	4.68296e-06	-0.320196	-1.34691
36927749	chr22:36927749:A:G	3.90459e-06	-1.23322e-10	-0.668977	1.35429e-05	-1.23322e-10	-0.605178
36927772	chr22:36927772:C:T	2.36899e-06	-1.16867	-3.57427e-10	7.46005e-06	-1.20148	-3.57427e-10
36927946	chr22:36927946:C:T	8.06066e-07	-1.50006	-0.746664	2.20722e-06	-1.34029	-1.07901
36928153	chr22:36928153:C:T	2.26621e-06	-1.23322e-10	-1.21302	7.31398e-06	-1.23322e-10	-1.22125
36928433	chr22:36928433:C:T	3.93103e-06	-1.23322e-10	-0.66223	1.25844e-05	-1.23322e-10	-0.678584
36928467	chr22:36928467:G:A	2.86817e-06	-1.23322e-10	-0.977458	8.56246e-06	-1.23322e-10	-1.06365
36928548	chr22:36928548:T:C	2.20893e-06	-1.23322e-10	-1.23862	7.48189e-06	-1.23322e-10	-1.19855
36928893	chr22:36928893:C:G	2.08135e-06	-1.23322e-10	-1.29812	6.64387e-06	-1.23322e-10	-1.31734
36928981	chr22:36928981:C:T	1.88976e-05	-1.23322e-10	0.907904	4.82739e-05	-1.23322e-10	0.665853
36929185	chr22:36929185:C:T	2.22675e-06	-1.23322e-10	-1.23059	7.07433e-06	-1.23322e-10	-1.25457
36929662	chr22:36929662:C:T	2.97576e-06	-1.23322e-10	-0.940631	1.00269e-05	-1.23322e-10	-0.905764
36929791	chr22:36929791:C:T	3.30343e-06	-1.61079	0.774625	8.65865e-06	-1.59011	0.537634
36929930	chr22:36929930:C:T	2.05469e-06	-1.23322e-10	-1.311	6.71034e-06	-1.23322e-10	-1.30739
36930401	chr22:36930401:G:C	4.84762e-07	-1.52355	-1.23168	1.45145e-06	-1.53803	-1.30045
36930933	chr22:36930933:T:C	1.97088e-06	-1.23322e-10	-1.35265	6.35483e-06	-1.23322e-10	-1.36182
36931665	chr22:36931665:C:T	6.53078e-07	-1.11831	-1.33888	2.8131e-06	-0.814547	-1.3622
36931937	chr22:36931937:A:G	1.8608e-06	-1.41012	-3.57427e-10	5.92554e-06	-1.43177	-3.57427e-10
36932009	chr22:36932009:G:A	4.31846e-07	-1.60587	-1.26495	1.66235e-06	-1.49144	-1.21137
36932221	chr22:36932221:G:A	2.9118e-06	-1.23322e-10	-0.962357	9.21194e-06	-1.23322e-10	-0.990538
36932334	chr22:36932334:C:T	2.61918e-06	-1.23322e-10	-1.06827	7.99325e-06	-1.23322e-10	-1.13244
36932346	chr22:36932346:A:T	5.21975e-06	-1.23322e-10	-0.37868	1.59865e-05	-1.23322e-10	-0.439295
36932383	chr22:36932383:C:T	4.50858e-07	-1.6162	-1.21153	1.57517e-06	-1.56885	-1.18782
36932457	chr22:36932457:G:A	4.64458e-07	-1.61627	-1.18175	1.72072e-06	-1.55703	-1.11127
36932704	chr22:36932704:C:T	2.4131e-06	-1.23322e-10	-1.15022	7.42383e-06	-1.23322e-10	-1.20634
36933069	chr22:36933069:G:C	5.41748e-07	-1.55875	-1.08534	1.56786e-06	-1.51422	-1.24711
36933297	chr22:36933297:G:A	1.82288e-06	-1.43071	-3.57427e-10	5.89392e-06	-1.43712	-3.57427e-10
36933391	chr22:36933391:G:A	2.86218e-06	-1.23322e-10	-0.979548	8.98673e-06	-1.23322e-10	-1.01529
36933406	chr22:36933406:G:A	3.93064e-07	-1.61537	-1.34954	1.26209e-06	-1.61605	-1.36222
36933410	chr22:36933410:G:C	2.4954e-06	-1.23322e-10	-1.11668	7.63688e-06	-1.23322e-10	-1.17805
36933594	chr22:36933594:G:A	1.52007e-06	-1.61238	-3.57427e-10	5.30738e-06	-1.54194	-3.57427e-10
36933634	chr22:36933634:T:C	5.4672e-07	-1.50613	-1.12882	1.75104e-06	-1.59199	-1.05884
36933819	chr22:36933819:T:C	2.79712e-06	-1.23322e-10	-1.00254	8.78672e-06	-1.23322e-10	-1.0378
36934032	chr22:36934032:C:T	4.36413e-07	-1.58901	-1.27129	1.63861e-06	-1.46391	-1.25328
36934040	chr22:36934040:T:C	6.58431e-07	-1.57343	-0.875593	1.77093e-06	-1.53488	-1.10466
36934137	chr22:36934137:A:G	4.5127e-05	-1.23322e-10	1.77835	0.000226864	-1.23322e-10	2.21331
36934207	chr22:36934207:A:G	6.94436e-07	-1.61077	-0.785019	2.04154e-06	-1.60545	-0.891889
36934458	chr22:36934458:T:G	4.39013e-07	-1.58143	-1.27293	1.66326e-06	-1.44714	-1.25512
36934653	chr22:36934653:G:A	2.13924e-06	-1.23322e-10	-1.27068	6.8095e-06	-1.23322e-10	-1.29272
36934661	chr22:36934661:AC:A	2.06522e-06	-1.23322e-10	-1.30589	6.60609e-06	-1.23322e-10	-1.32305
36934679	chr22:36934679:C:T	4.3896e-07	-1.61536	-1.23912	1.34302e-06	-1.58403	-1.33208
36934737	chr22:36934737:G:C	4.24193e-07	-1.59107	-1.29762	1.34322e-06	-1.58014	-1.33583
36934769	chr22:36934769:C:G	4.29713e-07	-1.60046	-1.27531	1.34825e-06	-1.58583	-1.3264
36934838	chr22:36934838:C:T	2.77699e-05	-1.23322e-10	1.29282	0.000135087	-1.23322e-10	1.69488
36935049	chr22:36935049:C:G	3.77259e-06	-1.23322e-10	-0.70337	1.09256e-05	-1.23322e-10	-0.819928
36935565	chr22:36935565:G:A	4.66611e-07	-1.45951	-1.33388	1.69435e-06	-1.38221	-1.30152
36935704	chr22:36935704:A:T	4.71489e-05	-1.23322e-10	1.82218	0.000190449	-1.23322e-10	2.03834
36935961	chr22:36935961:AG:A	6.05918e-07	-1.57124	-0.9609	1.78058e-06	-1.54727	-1.08682
36936074	chr22:36936074:G:T	2.59646e-06	-1.23322e-10	-1.07698	8.2835e-06	-1.23322e-10	-1.09677
36936165	chr22:36936165:A:G	1.69394e-06	-1.50407	-3.57427e-10	5.48145e-06	-1.50967	-3.57427e-10
36936306	chr22:36936306:C:G	2.56898e-06	-1.23322e-10	-1.08762	7.69644e-06	-1.23322e-10	-1.17028
36936518	chr22:36936518:C:T	2.17297e-06	-1.23322e-10	-1.25503	7.33184e-06	-1.23322e-10	-1.21881
36936979	chr22:36936979:G:A	2.03353e-06	-1.23322e-10	-1.32136	6.52641e-06	-1.23322e-10	-1.33518
36937016	chr22:36937016:G:T	3.76703e-06	0.488087	-1.19293	7.92289e-06	0.0659046	-1.20719
36937067	chr22:36937067:G:T	4.66121e-06	0.752917	-1.24477	1.37185e-05	0.606369	-1.19866
36937325	chr22:36937325:G:A	1.66794e-06	-1.51954	-3.57427e-10	5.05571e-06	-1.59052	-3.57427e-10
36937364	chr22:36937364:T:G	4.98282e-07	-1.56297	-1.16475	1.67621e-06	-1.44411	-1.25039
36937404	chr22:36937404:C:T	2.01216e-06	-1.23322e-10	-1.33192	6.47162e-06	-1.23322e-10	-1.34361
36937752	chr22:36937752:A:G	1.26765e-06	-1.17314	-0.620821	4.08409e-06	-0.977897	-0.826043
36937762	chr22:36937762:G:A	7.75947e-07	-1.61627	-0.668527	3.16537e-06	-1.5844	-0.474365
36937894	chr22:36937894:C:T	1.83996e-06	-1.58495	0.163558	8.5193e-06	-1.52215	0.453442
36938208	chr22:36938208:G:A	4.27878e-07	-1.61597	-1.26408	1.57118e-06	-1.5446	-1.21461
36938617	chr22:36938617:G:A	1.69316e-06	-1.50454	-3.57427e-10	5.35945e-06	-1.53218	-3.57427e-10
36938958	chr22:36938958:G:A	2.2878e-06	-1.23322e-10	-1.20354	7.77453e-06	-1.23322e-10	-1.16019
36939327	chr22:36939327:T:C	2.652e-06	-1.23322e-10	-1.05582	9.0949e-06	-1.23322e-10	-1.00332
36941367	chr22:36941367:C:T	4.86301e-07	-1.42192	-1.33014	1.51213e-06	-1.45005	-1.34747
36941730	chr22:36941730:A:G	7.37071e-06	-1.13721	1.10359	1.57061e-05	-1.35591	0.898927
36941812	chr22:36941812:C:A	1.96453e-06	-1.23322e-10	-1.35588	6.39942e-06	-1.23322e-10	-1.35483
36942220	chr22:36942220:G:A	2.32617e-06	-1.23322e-10	-1.18691	7.58251e-06	-1.23322e-10	-1.18519
36942466	chr22:36942466:A:AG	7.63891e-06	0.312886	-0.310762	1.33302e-05	-0.19337	-0.427635
36942755	chr22:36942755:T:C	4.08772e-07	-1.57595	-1.34978	1.34124e-06	-1.57668	-1.34077
36942804	chr22:36942804:C:T	2.17675e-06	-1.23322e-10	-1.2533	6.93659e-06	-1.23322e-10	-1.27423
36942976	chr22:36942976:C:T	3.52986e-05	1.74324	-0.210528	9.40828e-05	1.38691	-0.0537743
36943153	chr22:36943153:A:G	3.75008e-06	-1.14589	0.436538	6.02917e-06	-1.39419	-0.0202409
36943223	chr22:36943223:C:T	2.40439e-05	-1.0053	2.15405	4.156e-05	-1.28957	1.80567
36943529	chr22:36943529:C:A	1.66635e-06	-1.52049	-3.57427e-10	5.3915e-06	-1.52621	-3.57427e-10
36943542	chr22:36943542:T:C	2.03483e-06	-1.23322e-10	-1.32072	6.45578e-06	-1.23322e-10	-1.34606
36943659	chr22:36943659:A:G	1.95336e-06	-1.23322e-10	-1.36158	6.35921e-06	-1.23322e-10	-1.36113
36943704	chr22:36943704:T:A	1.5294e-06	-1.60626	-3.57427e-10	4.95495e-06	-1.61065	-3.57427e-10
36943901	chr22:36943901:G:A	2.43251e-06	-1.23322e-10	-1.14221	7.47163e-06	-1.23322e-10	-1.19993
36944145	chr22:36944145:C:T	5.07134e-06	-0.963987	0.556461	1.17627e-05	-1.24998	0.503879
36944387	chr22:36944387:A:G	1.78036e-06	-1.51853	0.064216	5.45514e-06	-1.45232	-0.0621558
36944432	chr22:36944432:T:C	2.71453e-06	-1.23322e-10	-1.03251	9.02673e-06	-1.23322e-10	-1.01085
36944549	chr22:36944549:G:T	1.52697e-05	-1.0159	1.71064	2.6965e-05	-1.30626	1.38976
36944880	chr22:36944880:C:T	2.64654e-06	-1.23322e-10	-1.05788	8.36289e-06	-1.23322e-10	-1.08723
36945538	chr22:36945538:C:T	2.92202e-06	-0.958855	-3.57427e-10	9.51311e-06	-0.958368	-3.57427e-10
36945824	chr22:36945824:T:TG	2.01571e-06	-1.23322e-10	-1.33016	6.80417e-06	-1.23322e-10	-1.2935
36946034	chr22:36946034:T:G	1.73935e-06	-1.50717	0.0295541	5.35906e-06	-1.43742	-0.0948323
36946090	chr22:36946090:G:A	1.9619e-06	-1.23322e-10	-1.35722	6.35589e-06	-1.23322e-10	-1.36166
36946121	chr22:36946121:T:C	2.04446e-06	-1.23322e-10	-1.31599	6.51239e-06	-1.23322e-10	-1.33733
36946243	chr22:36946243:TAAAAGGCATCTTCTTCCGATA:T	3.72612e-05	-0.938249	2.52507	6.29852e-05	-1.2495	2.18136
36946832	chr22:36946832:C:T	1.97197e-05	-1.41631	2.36679	4.63141e-05	-1.51209	2.1365
36946846	chr22:36946846:T:G	4.17913e-06	-1.59478	0.993757	1.16979e-05	-1.52651	0.774881
36947400	chr22:36947400:G:A	1.53279e-06	-1.60404	-3.57427e-10	4.92857e-06	-1.61599	-3.57427e-10
36947604	chr22:36947604:T:A	2.24009e-06	0.137379	-1.36199	7.22189e-06	0.125571	-1.35949
36948004	chr22:36948004:G:A	2.24603e-06	-1.23322e-10	-1.22197	6.64897e-06	-1.23322e-10	-1.31658
36948085	chr22:36948085:G:A	2.61045e-06	-1.23322e-10	-1.07161	9.18271e-06	-1.23322e-10	-0.993716
36948819	chr22:36948819:G:A	3.63678e-06	-1.61092	0.870885	8.31979e-06	-1.51031	0.417913
36948967	chr22:36948967:A:G	4.6626e-06	-1.21634	0.724784	1.48497e-05	-1.08458	0.571519
36949045	chr22:36949045:T:C	4.15878e-07	-1.58044	-1.32805	1.52182e-06	-1.43656	-1.35457
36949136	chr22:36949136:T:C	6.6704e-06	-1.21116	1.07771	2.09659e-05	-1.07978	0.911641
36949212	chr22:36949212:G:C	1.41529e-06	-1.47236	-0.211436	3.49664e-06	-1.5349	-0.424338
36949270	chr22:36949270:T:C	9.6555e-07	-0.867042	-1.19915	4.24272e-06	-0.787269	-0.978565
36949276	chr22:36949276:T:C	1.03351e-05	-1.23322e-10	0.304417	4.81032e-05	-1.23322e-10	0.662311
36949364	chr22:36949364:G:A	5.21574e-06	-1.23322e-10	-0.37945	1.94704e-05	-1.23322e-10	-0.242144
36949395	chr22:36949395:T:A	5.7621e-06	-1.28893	1.0091	1.7921e-05	-1.17049	0.845424
36949423	chr22:36949423:C:T	5.74296e-06	-1.28249	0.999334	1.78744e-05	-1.16302	0.835348
36949562	chr22:36949562:G:A	5.95731e-06	-1.29131	1.0448	1.84928e-05	-1.17299	0.879331
36949772	chr22:36949772:G:A	5.8905e-06	-1.32792	1.07013	1.81436e-05	-1.21688	0.904161
36949940	chr22:36949940:C:T	5.02376e-06	-1.53953	1.12258	1.46368e-05	-1.46546	0.937966
36949955	chr22:36949955:G:A	3.096e-06	-1.23322e-10	-0.901019	9.3046e-06	-1.23322e-10	-0.980529
36950188	chr22:36950188:C:T	3.79733e-06	-1.23322e-10	-0.696832	1.31441e-05	-1.23322e-10	-0.635065
36950297	chr22:36950297:C:T	1.15709e-05	-1.23322e-10	0.41736	5.45319e-05	-1.23322e-10	0.787747
36950608	chr22:36950608:G:A	5.83132e-06	-1.32066	1.05277	1.79929e-05	-1.20836	0.887301
36950900	chr22:36950900:G:T	2.19719e-06	-1.23322e-10	-1.24395	6.8723e-06	-1.23322e-10	-1.28354
36950970	chr22:36950970:A:G	6.12266e-06	-1.33017	1.11103	1.88373e-05	-1.21835	0.943153
36951038	chr22:36951038:T:C	6.01039e-06	-1.28315	1.04551	1.86989e-05	-1.16214	0.87957
36951053	chr22:36951053:G:A	2.32551e-06	-1.23322e-10	-1.18719	7.1888e-06	-1.23322e-10	-1.23851
36951319	chr22:36951319:G:A	2.47527e-06	-0.114285	-1.01049	5.79589e-06	-0.350754	-1.10313
36951323	chr22:36951323:T:A	5.9201e-06	-1.29581	1.04303	1.84212e-05	-1.17552	0.877987
36951374	chr22:36951374:T:A	6.04437e-06	-1.28702	1.05502	1.87993e-05	-1.16656	0.889345
36951529	chr22:36951529:T:C	2.90688e-06	-1.58113	0.617075	6.74877e-06	-1.60758	0.305903
36951638	chr22:36951638:T:G	2.05161e-06	-1.23322e-10	-1.3125	6.51024e-06	-1.23322e-10	-1.33766
36951790	chr22:36951790:G:T	6.15619e-06	-1.2459	1.03222	1.88732e-05	-1.11979	0.84649
36951809	chr22:36951809:C:T	5.95913e-06	-1.35965	1.11345	1.70016e-05	-1.26792	0.890186
36951819	chr22:36951819:T:C	5.86852e-06	-1.25957	0.998037	1.79728e-05	-1.13592	0.813743
36951918	chr22:36951918:C:T	8.06046e-06	-0.577799	0.633639	2.47024e-05	-0.494494	0.490357
36951978	chr22:36951978:C:T	1.90859e-06	-0.458624	-0.926142	1.35955e-05	0.172414	-0.773713
36952058	chr22:36952058:G:A	6.23103e-06	-1.23322e-10	-0.201589	1.95891e-05	-1.23322e-10	-0.236064
36952347	chr22:36952347:A:G	1.82174e-05	-1.23322e-10	0.871245	9.03819e-05	-1.23322e-10	1.29301
36952352	chr22:36952352:G:A	6.28361e-06	-1.24162	1.04844	1.95604e-05	-1.11841	0.880884
36952543	chr22:36952543:C:G	1.95945e-06	-1.23322e-10	-1.35846	6.39124e-06	-1.23322e-10	-1.35611
36952617	chr22:36952617:G:A	2.02436e-05	-1.23322e-10	0.97671	0.000101576	-1.23322e-10	1.40976
36952872	chr22:36952872:G:A	2.0726e-06	-1.23322e-10	-1.30233	6.56695e-06	-1.23322e-10	-1.32899
36952886	chr22:36952886:T:C	6.55863e-06	-1.32351	1.17316	2.00826e-05	-1.207	0.995814
36953208	chr22:36953208:A:G	9.8358e-07	-0.741253	-1.30643	2.66991e-06	-0.874937	-1.35406
36953227	chr22:36953227:G:A	2.33937e-06	-1.23322e-10	-1.18125	7.42213e-06	-1.23322e-10	-1.20657
36953807	chr22:36953807:G:A	2.52793e-06	-1.23322e-10	-1.10373	8.2605e-06	-1.23322e-10	-1.09955
36953951	chr22:36953951:T:C	1.56387e-06	-1.60836	0.0244003	7.10782e-06	-1.55465	0.304805
36954110	chr22:36954110:G:T	8.70212e-07	-1.55767	-0.612483	2.82087e-06	-1.61633	-0.557668
36954376	chr22:36954376:G:A	4.54218e-07	-1.59684	-1.22347	1.60354e-06	-1.61455	-1.12427
36954547	chr22:36954547:C:T	3.07669e-06	-1.23322e-10	-0.907278	1.08649e-05	-1.23322e-10	-0.825498
36955308	chr22:36955308:C:T	2.27828e-06	-1.23322e-10	-1.20771	6.87686e-06	-1.23322e-10	-1.28288
36955385	chr22:36955385:T:C	2.55324e-05	-1.23322e-10	1.20882	0.000130761	-1.23322e-10	1.66233
36955498	chr22:36955498:C:T	2.53816e-06	-1.23322e-10	-1.09969	8.02884e-06	-1.23322e-10	-1.128
36956888	chr22:36956888:T:A	8.30107e-05	-1.23322e-10	2.38784	0.000173729	-1.23322e-10	1.94646
36957053	chr22:36957053:C:T	2.30816e-06	-1.23322e-10	-1.19468	6.9416e-06	-1.23322e-10	-1.27351
36957451	chr22:36957451:C:T	5.26544e-07	-1.57154	-1.10101	1.58128e-06	-1.61608	-1.13672
36957473	chr22:36957473:C:T	6.54662e-06	-1.23322e-10	-0.152182	2.04724e-05	-1.23322e-10	-0.191962
36958313	chr22:36958313:C:T	4.78962e-07	-1.59084	-1.17642	1.48395e-06	-1.61175	-1.20458
36958869	chr22:36958869:T:C	3.97969e-07	-1.61337	-1.33914	1.4314e-06	-1.61297	-1.23942
36958971	chr22:36958971:A:C	2.20947e-06	-1.23322e-10	-1.23838	7.43392e-06	-1.23322e-10	-1.20498
36959427	chr22:36959427:G:A	5.21421e-07	-1.59132	-1.09101	1.6023e-06	-1.61174	-1.12786
36959440	chr22:36959440:A:G	5.33291e-06	-0.690878	0.333644	1.821e-05	-0.552664	0.243596
36959554	chr22:36959554:G:A	4.4334e-06	-1.23322e-10	-0.541964	1.21569e-05	-1.23322e-10	-0.713143
36959665	chr22:36959665:G:A	5.36949e-05	-0.129386	2.08157	0.000111038	-0.386597	1.88543
36959845	chr22:36959845:A:G	1.55915e-06	-1.58699	-3.57427e-10	4.94365e-06	-1.61293	-3.57427e-10
36959874	chr22:36959874:C:T	2.69743e-06	-1.23322e-10	-1.03883	9.32684e-06	-1.23322e-10	-0.978142
36959940	chr22:36959940:C:T	9.67748e-07	-0.978991	-1.08492	2.95298e-06	-0.977915	-1.15031
36960397	chr22:36960397:A:G	1.05202e-05	-1.23322e-10	0.322167	3.32078e-05	-1.23322e-10	0.291746
36960449	chr22:36960449:G:GC	6.40037e-06	-1.23322e-10	-0.174774	2.48121e-05	-1.23322e-10	0.00029279
36960529	chr22:36960529:T:A	4.79117e-06	-1.23322e-10	-0.464356	1.40775e-05	-1.23322e-10	-0.566464
36960603	chr22:36960603:A:G	1.34466e-06	-0.417722	-1.31727	5.53814e-06	-0.336851	-1.16253
36960682	chr22:36960682:C:T	2.6558e-06	-1.23322e-10	-1.05439	9.25586e-06	-1.23322e-10	-0.985781
36960802	chr22:36960802:G:A	1.02327e-05	-1.23322e-10	0.294462	3.23082e-05	-1.23322e-10	0.264284
36960977	chr22:36960977:A:G	4.60799e-06	-1.23322e-10	-0.503339	1.35721e-05	-1.23322e-10	-0.603021
36961128	chr22:36961128:C:T	4.14053e-07	-1.58088	-1.33202	1.58084e-06	-1.53479	-1.21829
36961178	chr22:36961178:G:A	5.91867e-07	-1.58036	-0.975248	1.7774e-06	-1.61522	-1.02067
36961187	chr22:36961187:G:T	2.79484e-05	-1.23322e-10	1.29923	0.000144819	-1.23322e-10	1.76445
36961836	chr22:36961836:G:A	4.63475e-07	-1.61499	-1.18515	1.54684e-06	-1.55121	-1.22361
36961916	chr22:36961916:A:G	5.99859e-06	-1.23322e-10	-0.239605	1.71601e-05	-1.23322e-10	-0.368451
36962034	chr22:36962034:C:G	5.41457e-06	-1.23322e-10	-0.342036	1.45677e-05	-1.23322e-10	-0.532234
36962041	chr22:36962041:C:T	2.7708e-06	-1.23322e-10	-1.01199	9.414e-06	-1.23322e-10	-0.968841
36962138	chr22:36962138:G:T	2.27406e-06	-1.23322e-10	-1.20956	6.86503e-06	-1.23322e-10	-1.2846
36962357	chr22:36962357:C:T	9.68632e-07	-1.02109	-1.04191	2.94916e-06	-1.01689	-1.11263
36962393	chr22:36962393:A:AAC	3.91499e-07	-1.61617	-1.35274	1.38917e-06	-1.60692	-1.27542
36962669	chr22:36962669:T:G	4.04292e-07	-1.60289	-1.33386	1.32429e-06	-1.59669	-1.33348
36962991	chr22:36962991:C:T	2.7338e-05	-1.23322e-10	1.27715	0.000141987	-1.23322e-10	1.7447
36963225	chr22:36963225:A:T	2.2852e-06	-1.23322e-10	-1.20468	7.7463e-06	-1.23322e-10	-1.16382
36963448	chr22:36963448:G:A	5.00291e-07	-1.52123	-1.20246	1.79183e-06	-1.35108	-1.27672
36963575	chr22:36963575:C:T	2.41194e-06	-1.1507	-3.57427e-10	1.07134e-05	-0.839546	-3.57427e-10
36963580	chr22:36963580:C:T	2.77833e-06	-1.00928	-3.57427e-10	7.30924e-06	-1.2219	-3.57427e-10
36963798	chr22:36963798:T:C	2.51079e-06	-1.23322e-10	-1.11053	8.01407e-06	-1.23322e-10	-1.12984
36963902	chr22:36963902:G:A	2.11649e-06	-1.23322e-10	-1.28137	7.11836e-06	-1.23322e-10	-1.24836
36963913	chr22:36963913:C:T	8.60187e-07	-1.08046	-1.10128	2.61982e-06	-1.08239	-1.16554
36964055	chr22:36964055:C:T	2.32022e-06	-1.23322e-10	-1.18947	7.86065e-06	-1.23322e-10	-1.14917
36964370	chr22:36964370:TA:T	4.87886e-07	-1.59802	-1.15078	1.61435e-06	-1.49451	-1.2376
36964375	chr22:36964375:C:T	5.76293e-07	-1.41125	-1.17102	1.96968e-06	-1.44648	-1.08668
36964511	chr22:36964511:A:G	1.35309e-06	-1.1711	-0.557643	4.55562e-06	-1.1221	-0.572577
36964679	chr22:36964679:G:A	2.99012e-05	-1.23322e-10	1.36677	0.000156681	-1.23322e-10	1.84317
36964832	chr22:36964832:C:T	8.74332e-07	-1.10064	-1.06478	2.65372e-06	-1.10227	-1.1328
36965192	chr22:36965192:G:A	3.01847e-05	-1.23322e-10	1.37621	0.000158067	-1.23322e-10	1.85198
36965579	chr22:36965579:A:G	3.3628e-05	-1.23322e-10	1.48423	0.000178668	-1.23322e-10	1.97449
36965734	chr22:36965734:C:T	1.16921e-06	-1.12339	-0.751408	3.58141e-06	-1.11539	-0.819892
36965816	chr22:36965816:A:G	1.27287e-06	-1.04938	-0.740484	3.88569e-06	-1.04448	-0.809256
36965961	chr22:36965961:A:T	1.22394e-06	-1.04867	-0.780383	3.74428e-06	-1.04373	-0.84708
36965965	chr22:36965965:G:A	1.17471e-06	-1.07286	-0.797251	3.59866e-06	-1.06743	-0.863048
36965969	chr22:36965969:A:C	1.16522e-06	-1.09002	-0.788198	3.56593e-06	-1.08516	-0.85445
36966002	chr22:36966002:T:G	1.17199e-06	-1.09063	-0.781798	3.58258e-06	-1.08624	-0.848712
36966011	chr22:36966011:G:A	1.19852e-06	-1.05683	-0.793208	3.66779e-06	-1.05213	-0.859315
36966013	chr22:36966013:A:G	1.18953e-06	-1.06825	-0.789316	3.63836e-06	-1.06374	-0.85577
36966132	chr22:36966132:A:G	1.19543e-06	-1.07264	-0.779977	3.65743e-06	-1.06766	-0.846622
36966213	chr22:36966213:A:T	1.22651e-06	-1.0676	-0.759358	3.74835e-06	-1.06269	-0.827036
36966244	chr22:36966244:C:T	1.17778e-06	-1.10253	-0.764969	3.59875e-06	-1.09778	-0.832667
36966245	chr22:36966245:A:G	1.19452e-06	-1.08842	-0.764969	3.65032e-06	-1.08356	-0.832667
36966327	chr22:36966327:A:G	1.06356e-06	-1.12608	-0.84342	3.27613e-06	-1.12848	-0.895893
36966345	chr22:36966345:T:C	1.06612e-06	-1.10357	-0.863533	3.28907e-06	-1.09931	-0.92112
36966361	chr22:36966361:TTTATTTTA:T	1.11735e-06	-1.06155	-0.858614	3.44776e-06	-1.05703	-0.91628
36966441	chr22:36966441:C:T	1.05461e-06	-1.11036	-0.8676	3.25773e-06	-1.10526	-0.924747
36966450	chr22:36966450:C:T	1.06552e-06	-1.10336	-0.864308	3.29123e-06	-1.09818	-0.921597
36966451	chr22:36966451:C:A	1.07622e-06	-1.08672	-0.870959	3.3254e-06	-1.08168	-0.927772
36966458	chr22:36966458:A:G	1.04589e-06	-1.1267	-0.859561	3.22939e-06	-1.12171	-0.917033
36966528	chr22:36966528:C:T	1.06435e-06	-1.11875	-0.850016	3.28713e-06	-1.11382	-0.907205
36966643	chr22:36966643:G:A	4.09567e-06	-1.23322e-10	-0.621199	1.45349e-05	-1.23322e-10	-0.534484
36966675	chr22:36966675:T:C	1.09437e-06	-1.10248	-0.838472	3.37559e-06	-1.09711	-0.89736
36966834	chr22:36966834:G:A	1.08445e-06	-1.13841	-0.811639	3.33952e-06	-1.13292	-0.872289
36967080	chr22:36967080:T:C	9.80596e-07	-1.14793	-0.902795	3.03314e-06	-1.14281	-0.958625
36967114	chr22:36967114:C:G	1.02174e-06	-1.19039	-0.819227	3.13165e-06	-1.18629	-0.883188
36967159	chr22:36967159:C:T	1.06562e-06	-1.15384	-0.81373	3.2632e-06	-1.14987	-0.878457
36967186	chr22:36967186:A:T	6.70054e-05	0.194703	1.97894	0.000179316	0.0135245	1.96458
36967361	chr22:36967361:G:A	1.14674e-06	-1.17946	-0.714752	3.49057e-06	-1.17585	-0.785122
36967417	chr22:36967417:A:G	1.20026e-06	-1.05746	-0.791134	3.70229e-06	-1.05477	-0.847315
36967456	chr22:36967456:C:T	2.29703e-06	-1.23322e-10	-1.19952	7.13662e-06	-1.23322e-10	-1.2458
36967593	chr22:36967593:G:GC	5.01616e-07	-1.61617	-1.10488	1.54169e-06	-1.5685	-1.20966
36967740	chr22:36967740:T:C	1.04346e-06	-1.13701	-0.851582	3.22182e-06	-1.13159	-0.909506
36967773	chr22:36967773:T:TATAC	2.24987e-06	-1.23322e-10	-1.22026	7.01477e-06	-1.23322e-10	-1.26302
36967857	chr22:36967857:C:G	2.7737e-05	-1.23322e-10	1.29164	0.000144668	-1.23322e-10	1.7634
36967923	chr22:36967923:G:A	1.17399e-06	-1.13304	-0.73769	3.57729e-06	-1.12967	-0.806761
36968005	chr22:36968005:C:T	1.01614e-06	-1.16976	-0.845363	3.12391e-06	-1.16501	-0.90694
36968083	chr22:36968083:C:T	1.17126e-06	-1.13608	-0.736972	3.57059e-06	-1.13258	-0.805732
36968174	chr22:36968174:A:C	2.49763e-06	-1.23322e-10	-1.11579	8.52426e-06	-1.23322e-10	-1.06812
36968777	chr22:36968777:T:C	2.00212e-06	-1.23322e-10	-1.33692	6.37835e-06	-1.23322e-10	-1.35813
36968952	chr22:36968952:T:C	2.52106e-06	-1.23322e-10	-1.10645	7.73311e-06	-1.23322e-10	-1.16553
36969233	chr22:36969233:C:T	1.03102e-06	-1.5229	-0.477681	4.53094e-06	-1.40398	-0.29613
36969362	chr22:36969362:T:C	1.95284e-06	-1.23322e-10	-1.36185	6.44317e-06	-1.23322e-10	-1.34802
36969480	chr22:36969480:G:C	6.63327e-06	-0.139033	-3.57427e-10	1.07622e-05	-0.834996	-3.57427e-10
36969708	chr22:36969708:G:A	4.12513e-06	-1.23322e-10	-0.614032	2.06519e-05	-1.23322e-10	-0.183232
36969885	chr22:36969885:C:T	1.02361e-06	-1.47049	-0.537307	4.1613e-06	-1.51763	-0.267576
36969920	chr22:36969920:AAAAAAAG:A	1.7178e-06	-1.51892	0.0288336	7.58161e-06	-1.56424	0.378926
36969996	chr22:36969996:C:T	3.80874e-06	-1.23322e-10	-0.693833	1.73145e-05	-1.23322e-10	-0.359496
36970111	chr22:36970111:C:T	6.17032e-06	-1.23322e-10	-0.21138	1.54201e-05	-1.23322e-10	-0.475368
36970372	chr22:36970372:A:T	5.01294e-06	-1.23322e-10	-0.419108	1.99869e-05	-1.23322e-10	-0.215959
36970416	chr22:36970416:G:T	2.4246e-06	-1.23322e-10	-1.14546	7.40828e-06	-1.23322e-10	-1.20844
36970476	chr22:36970476:C:T	3.27711e-06	-1.23322e-10	-0.844169	1.06283e-05	-1.23322e-10	-0.847519
36970538	chr22:36970538:C:T	2.74215e-06	-1.23322e-10	-1.02239	1.15745e-05	-1.23322e-10	-0.762232
36970577	chr22:36970577:T:C	4.92823e-07	-1.41599	-1.32275	1.69278e-06	-1.48603	-1.19864
36970721	chr22:36970721:C:T	1.26541e-05	-1.49334	2.00019	2.60322e-05	-1.59819	1.64649
36970785	chr22:36970785:T:C	4.87542e-07	-1.49081	-1.2587	1.75251e-06	-1.53755	-1.11244
36971267	chr22:36971267:G:A	5.11182e-07	-1.56609	-1.13607	1.5007e-06	-1.61632	-1.18879
36971270	chr22:36971270:T:C	3.2418e-06	-1.23322e-10	-0.855003	1.04429e-05	-1.23322e-10	-0.86512
36971324	chr22:36971324:G:T	4.74451e-07	-1.41403	-1.36269	1.53168e-06	-1.45338	-1.33129
36971359	chr22:36971359:C:T	2.46073e-06	-1.23322e-10	-1.13067	7.81623e-06	-1.23322e-10	-1.15484
36971495	chr22:36971495:C:T	2.08719e-06	-1.61533	0.320019	7.33992e-06	-1.31006	0.0923526
36971682	chr22:36971682:C:T	1.27426e-06	-0.535783	-1.25298	1.73946e-06	-1.30177	-1.35569
36971770	chr22:36971770:G:GT	4.58949e-06	-1.23322e-10	-0.507361	1.31281e-05	-1.23322e-10	-0.636282
36971887	chr22:36971887:T:C	2.68094e-06	-0.0583906	-0.986571	3.02821e-06	-0.968298	-1.13477
36971974	chr22:36971974:G:A	2.23617e-06	-0.37017	-0.856196	1.97471e-06	-1.447	-1.08361
36972055	chr22:36972055:G:A	4.77873e-06	-1.23322e-10	-0.466955	1.45701e-05	-1.23322e-10	-0.532064
36972071	chr22:36972071:T:C	4.36342e-06	-0.0114906	-0.546384	2.95546e-06	-1.30244	-0.824942
36972210	chr22:36972210:T:C	3.44963e-06	-0.0347373	-0.758127	2.49265e-06	-1.31102	-0.986675
36972214	chr22:36972214:G:A	3.79106e-06	0.0398927	-0.738376	2.6187e-06	-1.27781	-0.970555
36972360	chr22:36972360:C:CA	2.99714e-06	-0.0647117	-0.868762	2.23368e-06	-1.32082	-1.08657
36972511	chr22:36972511:T:A	2.43833e-06	-1.23322e-10	-1.13982	8.37919e-06	-1.23322e-10	-1.08529
36972837	chr22:36972837:C:T	3.01947e-06	0.118003	-1.04405	2.05638e-06	-1.26236	-1.22773
36972929	chr22:36972929:CAAG:C	3.16538e-06	0.159853	-1.03871	2.10264e-06	-1.24353	-1.22431
36973047	chr22:36973047:G:C	2.97842e-06	0.116304	-1.05604	2.03932e-06	-1.26283	-1.23559
36973255	chr22:36973255:C:T	2.85083e-06	0.0687034	-1.05222	2.00028e-06	-1.28473	-1.23302
36973313	chr22:36973313:T:C	2.96732e-06	0.101329	-1.0448	2.03912e-06	-1.27011	-1.22841
36973336	chr22:36973336:A:G	2.80292e-06	0.0564141	-1.05688	1.98412e-06	-1.28984	-1.23603
36973424	chr22:36973424:C:A	3.11615e-06	0.168802	-1.06334	2.07861e-06	-1.2392	-1.24014
36973616	chr22:36973616:C:T	2.12835e-05	-1.23322e-10	1.0268	7.83079e-05	-1.23322e-10	1.14961
36973654	chr22:36973654:C:T	2.39618e-06	-1.15725	-3.57427e-10	5.73075e-06	-1.46519	-3.57427e-10
36973691	chr22:36973691:C:A	6.4793e-06	0.4657	-0.628219	3.44158e-06	-1.01097	-0.964133
36973713	chr22:36973713:C:A	4.57326e-07	-1.55023	-1.26326	1.43824e-06	-1.55109	-1.29653
36973839	chr22:36973839:G:A	6.73723e-06	1.10976	-1.23325	1.26966e-05	0.482341	-1.15204
36974041	chr22:36974041:T:G	2.62583e-06	-1.23322e-10	-1.06573	9.08403e-06	-1.23322e-10	-1.00452
36974126	chr22:36974126:G:A	1.19644e-05	1.71367	-1.26286	2.08229e-05	1.01198	-1.18697
36974291	chr22:36974291:C:T	1.72598e-05	-1.25935	2.0766	0.00011285	-0.185004	1.70002
36974392	chr22:36974392:G:C	2.30195e-06	-1.19737	-3.57427e-10	5.60049e-06	-1.48818	-3.57427e-10
36974640	chr22:36974640:G:A	1.31017e-05	-1.23322e-10	0.541608	4.68358e-05	-1.23322e-10	0.635609
36974722	chr22:36974722:A:AG	6.67026e-07	-1.2684	-1.16766	1.71978e-06	-1.59121	-1.07764
36974947	chr22:36974947:C:T	6.65204e-07	-1.38591	-1.05288	1.92245e-06	-1.61311	-0.944327
36975068	chr22:36975068:G:A	9.30328e-07	-1.61391	-0.489435	3.47235e-06	-1.41386	-0.552351
36975156	chr22:36975156:C:T	5.35305e-07	-1.5936	-1.06245	1.9149e-06	-1.60913	-0.952243
36975157	chr22:36975157:G:A	2.21107e-05	-1.23322e-10	1.06493	8.14855e-05	-1.23322e-10	1.18939
36975269	chr22:36975269:C:T	2.19525e-06	-1.24484	-3.57427e-10	5.45779e-06	-1.51399	-3.57427e-10
36975491	chr22:36975491:G:A	3.05282e-06	-0.915065	-3.57427e-10	8.18844e-06	-1.10831	-3.57427e-10
36975885	chr22:36975885:A:G	6.26283e-07	-1.30997	-1.18912	1.65829e-06	-1.60172	-1.10353
36976088	chr22:36976088:T:G	5.73151e-06	-0.0154876	-0.269664	7.73966e-06	-0.612963	-0.551718
36976091	chr22:36976091:T:C	6.06758e-06	0.0206881	-0.24886	8.11019e-06	-0.584151	-0.533766
36976286	chr22:36976286:G:A	6.48114e-05	3.36235	-1.222	3.48843e-05	1.40393	-1.06294
36976320	chr22:36976320:C:T	5.77265e-06	-0.0161931	-0.261805	7.79491e-06	-0.61305	-0.544518
36976366	chr22:36976366:G:A	5.89688e-06	0.00783844	-0.264546	7.93349e-06	-0.592796	-0.547149
36976404	chr22:36976404:G:A	2.21897e-06	-1.23322e-10	-1.23409	8.48581e-06	-1.23322e-10	-1.07264
36976489	chr22:36976489:C:T	2.60022e-06	-1.23322e-10	-1.07553	8.99179e-06	-1.23322e-10	-1.01473
36976553	chr22:36976553:A:G	2.17865e-06	-1.23322e-10	-1.25242	7.08109e-06	-1.23322e-10	-1.25361
36976676	chr22:36976676:A:G	4.48053e-07	-1.58768	-1.2463	1.54222e-06	-1.50384	-1.27397
36976903	chr22:36976903:A:G	5.50329e-07	-1.34857	-1.2798	3.44829e-06	-0.686398	-1.28676
36977258	chr22:36977258:A:G	1.77279e-06	-1.45858	-3.57427e-10	5.494e-06	-1.50738	-3.57427e-10
36977477	chr22:36977477:C:T	6.22252e-07	-1.19112	-1.31442	4.58081e-06	-0.369363	-1.3198
36977479	chr22:36977479:G:A	4.1596e-06	-0.52029	-0.0854211	3.51548e-05	0.660195	-0.311472
36977614	chr22:36977614:T:C	1.95115e-06	-1.23322e-10	-1.36271	6.39414e-06	-1.23322e-10	-1.35566
36977832	chr22:36977832:G:T	3.96328e-06	-1.23322e-10	-0.654058	1.49511e-05	-1.23322e-10	-0.506252
36977846	chr22:36977846:G:A	2.00722e-06	-1.23322e-10	-1.33438	6.5709e-06	-1.23322e-10	-1.32839
36977973	chr22:36977973:T:C	3.37785e-06	-1.23322e-10	-0.813892	1.25121e-05	-1.23322e-10	-0.684341
36978266	chr22:36978266:T:C	2.17206e-06	-1.23322e-10	-1.25545	6.78376e-06	-1.23322e-10	-1.29651
36978388	chr22:36978388:G:A	1.63926e-05	-0.595949	1.36165	0.000127432	0.559152	1.07739
36978421	chr22:36978421:C:T	2.97902e-06	-1.23322e-10	-0.939537	1.0888e-05	-1.23322e-10	-0.823375
36978505	chr22:36978505:T:A	2.96221e-06	-1.23322e-10	-0.945196	1.08215e-05	-1.23322e-10	-0.829503
36978608	chr22:36978608:C:T	2.14493e-05	-1.23322e-10	1.03456	8.00275e-05	-1.23322e-10	1.17133
36978710	chr22:36978710:C:T	7.15726e-07	-1.02356	-1.34203	2.73139e-06	-1.02307	-1.18316
36978735	chr22:36978735:G:A	2.15549e-06	-1.23322e-10	-1.26311	7.0886e-06	-1.23322e-10	-1.25255
36978861	chr22:36978861:C:A	2.61687e-06	-1.23322e-10	-1.06915	9.43861e-06	-1.23322e-10	-0.96623
36978893	chr22:36978893:A:G	2.26856e-06	-1.23322e-10	-1.21199	7.87318e-06	-1.23322e-10	-1.14758
36979050	chr22:36979050:G:A	2.11296e-06	-1.23322e-10	-1.28304	6.93977e-06	-1.23322e-10	-1.27377
36979076	chr22:36979076:A:G	6.11358e-07	-1.1758	-1.3474	2.18906e-06	-1.22285	-1.20472
36979098	chr22:36979098:T:C	2.76978e-06	-1.23322e-10	-1.01236	1.00751e-05	-1.23322e-10	-0.900967
36979234	chr22:36979234:A:T	2.62076e-06	-1.23322e-10	-1.06767	9.45568e-06	-1.23322e-10	-0.964423
36979255	chr22:36979255:G:A	2.30738e-06	-1.23322e-10	-1.19502	8.03224e-06	-1.23322e-10	-1.12758
36979462	chr22:36979462:T:C	2.08262e-06	-1.23322e-10	-1.2975	7.0923e-06	-1.23322e-10	-1.25203
36979627	chr22:36979627:G:A	1.16891e-05	-0.627165	1.05469	0.000100571	0.627881	0.771945
36979717	chr22:36979717:A:G	1.16674e-06	-0.727569	-1.14935	1.25224e-05	0.579382	-1.2629
36980691	chr22:36980691:G:A	2.68818e-06	-1.23322e-10	-1.04227	9.73602e-06	-1.23322e-10	-0.935205
36980915	chr22:36980915:G:A	2.6452e-06	-1.23322e-10	-1.05839	9.55924e-06	-1.23322e-10	-0.95353
36981053	chr22:36981053:T:C	6.63519e-06	1.00768	-1.14643	2.18025e-06	-1.11978	-1.31181
36981083	chr22:36981083:G:A	1.27068e-05	1.68516	-1.17416	4.52545e-06	-0.361543	-1.33978
36981159	chr22:36981159:G:A	3.34529e-06	-1.23322e-10	-0.823576	9.70141e-06	-1.23322e-10	-0.938767
36981363	chr22:36981363:C:A	2.15558e-06	-1.23322e-10	-1.26307	7.08885e-06	-1.23322e-10	-1.25251
36981395	chr22:36981395:CAG:C	1.04882e-05	0.556367	-0.237249	0.000112237	1.93246	-0.422887
36981566	chr22:36981566:G:A	2.08057e-06	-1.23322e-10	-1.29849	6.82233e-06	-1.23322e-10	-1.29084
36981658	chr22:36981658:C:CA	2.22521e-06	-1.23322e-10	-1.23128	8.53108e-06	-1.23322e-10	-1.06732
36982038	chr22:36982038:T:C	3.309e-06	-1.23322e-10	-0.834484	9.60827e-06	-1.23322e-10	-0.948414
36982167	chr22:36982167:A:G	3.13112e-06	-0.43748	-0.452262	3.34759e-05	0.941226	-0.641438
36982410	chr22:36982410:T:C	0.000206441	4.56117	-1.26228	6.8118e-05	2.13606	-1.12586
36982702	chr22:36982702:G:A	3.49463e-06	-0.432725	-0.347179	3.69896e-05	0.94737	-0.547772
36982817	chr22:36982817:A:G	4.78612e-07	-1.40675	-1.36125	2.9677e-06	-0.761988	-1.36126
36983498	chr22:36983498:A:G	1.16048e-06	-0.919115	-0.963186	1.7237e-06	-1.59038	-1.07618
36983505	chr22:36983505:C:T	2.09717e-06	0.0597827	-1.35033	3.41154e-06	-0.70754	-1.27633
36983599	chr22:36983599:G:A	4.73551e-07	-1.41693	-1.3617	2.91645e-06	-0.778942	-1.36173
36983648	chr22:36983648:T:C	1.69709e-05	1.8648	-1.06442	2.5884e-06	-1.02017	-1.23983
36983722	chr22:36983722:T:G	2.49818e-05	2.20898	-1.02196	6.64268e-06	-0.043148	-1.27437
36983979	chr22:36983979:T:C	1.13201e-06	-0.912147	-0.994989	1.70992e-06	-1.59218	-1.08241
36984040	chr22:36984040:C:T	7.55885e-07	-1.27549	-1.03551	2.12484e-06	-1.22831	-1.22904
36984256	chr22:36984256:A:C	1.01177e-06	-1.0431	-0.97633	1.66765e-06	-1.61071	-1.08891
36984261	chr22:36984261:A:C	8.27591e-06	-1.23322e-10	0.082219	3.17848e-05	-1.23322e-10	0.24795
36984339	chr22:36984339:G:C	4.76206e-07	-1.41031	-1.36272	2.95936e-06	-0.763338	-1.36273
36984729	chr22:36984729:A:G	1.9829e-06	-1.23322e-10	-1.34657	6.58494e-06	-1.23322e-10	-1.32625
36985302	chr22:36985302:C:T	2.84649e-06	-0.909765	-0.075278	3.97886e-06	-1.58926	-0.240779
36985410	chr22:36985410:G:A	1.0354e-06	-1.01565	-0.980696	1.66706e-06	-1.60754	-1.09244
36985538	chr22:36985538:C:A	2.20198e-06	-1.24177	-3.57427e-10	5.17337e-06	-1.56751	-3.57427e-10
36985633	chr22:36985633:C:T	9.87916e-07	-1.07436	-0.968927	1.67459e-06	-1.61331	-1.08216
36985735	chr22:36985735:T:C	2.12316e-06	-1.23322e-10	-1.27823	6.98184e-06	-1.23322e-10	-1.26773
36986058	chr22:36986058:C:A	2.12316e-06	-1.23322e-10	-1.27823	6.98184e-06	-1.23322e-10	-1.26773
36986209	chr22:36986209:A:G	1.88405e-05	1.92039	-1.01552	2.75334e-06	-0.994528	-1.2037
36986271	chr22:36986271:A:G	4.71262e-06	-0.480886	-3.57427e-10	8.53364e-06	-1.06702	-3.57427e-10
36986277	chr22:36986277:T:C	7.44228e-07	-1.25826	-1.06828	2.11755e-06	-1.21093	-1.24985
36986444	chr22:36986444:A:G	1.16234e-06	-1.23806	-0.642633	2.29766e-06	-1.61471	-0.764441
36986509	chr22:36986509:G:A	2.1088e-06	-1.23322e-10	-1.28501	6.93682e-06	-1.23322e-10	-1.27419
36987006	chr22:36987006:C:T	3.31696e-06	0.530283	-1.36236	4.60847e-06	-0.342286	-1.34086
36987137	chr22:36987137:G:C	2.17085e-06	-1.23322e-10	-1.25601	7.14771e-06	-1.23322e-10	-1.24425
36987200	chr22:36987200:T:G	8.37738e-06	0.0944045	-3.57427e-10	1.35321e-05	-0.605973	-3.57427e-10
36987244	chr22:36987244:T:C	1.985e-06	-1.23322e-10	-1.34551	6.98419e-06	-1.23322e-10	-1.26739
36987362	chr22:36987362:T:C	1.09616e-06	-0.979761	-0.959554	1.70545e-06	-1.60291	-1.0743
36987436	chr22:36987436:G:A	1.02424e-06	-1.03307	-0.974109	1.6738e-06	-1.60959	-1.08635
36987574	chr22:36987574:G:A	3.12873e-06	0.471969	-1.36247	4.40228e-06	-0.388926	-1.33999
36987691	chr22:36987691:C:T	2.1224e-06	-1.23322e-10	-1.27858	6.9792e-06	-1.23322e-10	-1.2681
36987768	chr22:36987768:G:T	9.01248e-07	-1.06376	-1.07135	1.53909e-06	-1.61248	-1.16737
36988159	chr22:36988159:A:G	1.54763e-05	1.8365	-1.12832	2.49231e-06	-1.01993	-1.2779
36988295	chr22:36988295:C:T	3.07878e-06	0.450793	-1.35739	4.54551e-06	-0.399325	-1.29757
36988658	chr22:36988658:G:A	4.74816e-07	-1.41549	-1.36047	2.93729e-06	-0.772842	-1.36071
36988893	chr22:36988893:G:A	2.13157e-06	-1.23322e-10	-1.27427	6.74332e-06	-1.23322e-10	-1.30249
36989008	chr22:36989008:C:A	1.19135e-06	-0.84001	-1.01603	1.62892e-06	-1.58923	-1.13389
36989229	chr22:36989229:C:G	7.95559e-07	-1.23827	-1.02157	1.63227e-06	-1.61479	-1.10628
36990016	chr22:36990016:G:A	3.11142e-06	0.466484	-1.36253	4.4384e-06	-0.391341	-1.3294
36990067	chr22:36990067:C:A	1.63504e-06	-1.53947	-3.57427e-10	5.18161e-06	-1.56592	-3.57427e-10
36990440	chr22:36990440:G:A	1.73926e-06	-1.47767	-3.57427e-10	4.96928e-06	-1.60776	-3.57427e-10
36990638	chr22:36990638:C:T	8.37837e-06	-1.23322e-10	0.0945225	3.04155e-05	-1.23322e-10	0.203915
36990753	chr22:36990753:G:A	9.61312e-07	-1.03793	-1.03266	1.59232e-06	-1.61043	-1.13542
36990879	chr22:36990879:T:C	3.28189e-06	0.519968	-1.36268	4.57862e-06	-0.352972	-1.33667
36990958	chr22:36990958:G:A	2.12316e-06	-1.23322e-10	-1.27823	6.98184e-06	-1.23322e-10	-1.26773
36991216	chr22:36991216:T:C	8.07744e-07	-0.886103	-1.35854	2.31603e-06	-1.08003	-1.29116
36991362	chr22:36991362:T:A	4.74004e-06	-1.23322e-10	-0.475085	1.69184e-05	-1.23322e-10	-0.382635
36991420	chr22:36991420:C:T	2.88846e-06	0.392043	-1.36245	4.14502e-06	-0.449605	-1.33953
36991794	chr22:36991794:C:A	7.21672e-07	-1.3161	-1.04122	1.602e-06	-1.61477	-1.12501
36991824	chr22:36991824:C:A	2.05641e-06	-1.23322e-10	-1.31017	7.52015e-06	-1.23322e-10	-1.19345
36991896	chr22:36991896:G:A	2.02098e-06	-1.23322e-10	-1.32755	7.24718e-06	-1.23322e-10	-1.23043
36992999	chr22:36992999:A:C	8.15411e-07	-0.8796	-1.35559	2.32362e-06	-1.08886	-1.27906
36993486	chr22:36993486:A:G	2.24622e-06	-1.06663	-0.155255	3.58401e-06	-1.61272	-0.321841
36993845	chr22:36993845:A:T	2.12198e-06	-1.23322e-10	-1.27878	6.98924e-06	-1.23322e-10	-1.26667
36993957	chr22:36993957:A:C	4.68589e-07	-1.43251	-1.35665	2.83598e-06	-0.81209	-1.35656
36994100	chr22:36994100:A:G	5.03435e-06	-0.414845	-3.57427e-10	9.12191e-06	-1.00036	-3.57427e-10
36994293	chr22:36994293:C:T	9.66773e-07	-1.04503	-1.0199	1.58472e-06	-1.61607	-1.13456
36994694	chr22:36994694:A:G	1.36591e-06	-0.681644	-1.03766	2.25667e-06	-1.24062	-1.15653
36994826	chr22:36994826:T:C	1.95266e-06	-1.23322e-10	-1.36194	6.35917e-06	-1.23322e-10	-1.36114
36995117	chr22:36995117:A:G	6.18887e-06	-0.208379	-3.57427e-10	9.84355e-06	-0.924222	-3.57427e-10
36995230	chr22:36995230:G:A	1.95307e-06	-1.23322e-10	-1.36173	6.36102e-06	-1.23322e-10	-1.36085
36995594	chr22:36995594:C:T	9.64671e-07	-1.02413	-1.04297	1.55581e-06	-1.61554	-1.15351
36995956	chr22:36995956:G:T	9.13652e-07	-1.06355	-1.05789	1.53599e-06	-1.61632	-1.16554
36996235	chr22:36996235:AT:A	2.66269e-06	-0.920862	-0.13093	3.58897e-06	-1.60659	-0.326582
36996380	chr22:36996380:G:A	2.0987e-06	-1.23322e-10	-1.28981	6.96989e-06	-1.23322e-10	-1.26944
36996435	chr22:36996435:C:T	2.08107e-06	-1.23322e-10	-1.29825	6.85185e-06	-1.23322e-10	-1.28652
36996558	chr22:36996558:T:A	2.07992e-06	-1.23322e-10	-1.2988	6.84056e-06	-1.23322e-10	-1.28817
36996982	chr22:36996982:T:A	2.0136e-06	-1.23322e-10	-1.33121	7.24324e-06	-1.23322e-10	-1.23097
36996991	chr22:36996991:A:G	5.70393e-06	-0.289976	-3.57427e-10	9.29846e-06	-0.981189	-3.57427e-10
36997407	chr22:36997407:A:G	1.98167e-06	-1.23322e-10	-1.34719	6.59308e-06	-1.23322e-10	-1.32502
36997545	chr22:36997545:A:T	8.46052e-06	0.104281	-3.57427e-10	1.3637e-05	-0.598249	-3.57427e-10
36997546	chr22:36997546:A:C	1.95369e-06	-1.23322e-10	-1.36141	6.86881e-06	-1.23322e-10	-1.28405
36997966	chr22:36997966:A:G	1.04295e-05	0.313506	-3.57427e-10	1.66161e-05	-0.400664	-3.57427e-10
36998253	chr22:36998253:G:A	8.24313e-07	-1.0798	-1.14454	1.44357e-06	-1.61627	-1.22765
36998282	chr22:36998282:C:T	2.3079e-05	2.18107	-1.07328	6.39205e-06	-0.0597963	-1.29619
36998294	chr22:36998294:T:C	9.89334e-07	-1.07907	-0.962779	1.6776e-06	-1.61625	-1.07743
36998350	chr22:36998350:C:T	1.01239e-06	-1.06508	-0.953735	1.69041e-06	-1.61633	-1.06974
36998467	chr22:36998467:A:G	1.0195e-06	-1.05258	-0.959242	1.6655e-06	-1.61622	-1.08469
36998679	chr22:36998679:A:G	9.97294e-07	-1.08299	-0.950845	1.67803e-06	-1.61623	-1.07718
36998690	chr22:36998690:T:C	9.78157e-07	-1.10798	-0.945238	1.68694e-06	-1.61559	-1.07253
36998736	chr22:36998736:A:T	7.90342e-07	-1.30886	-0.957562	1.72364e-06	-1.61566	-1.05094
36998806	chr22:36998806:C:T	6.10664e-07	-1.34899	-1.17535	1.80059e-06	-1.31156	-1.31136
36998978	chr22:36998978:G:A	3.15345e-06	0.475609	-1.35824	4.37673e-06	-0.38511	-1.34963
36999253	chr22:36999253:T:C	2.03777e-06	-1.23322e-10	-1.31928	7.41766e-06	-1.23322e-10	-1.20717
36999293	chr22:36999293:G:C	8.94943e-07	-1.06144	-1.08068	1.57707e-06	-1.61571	-1.13975
36999346	chr22:36999346:G:T	5.39036e-05	-1.23322e-10	1.95607	0.000193185	-1.23322e-10	2.05261
36999430	chr22:36999430:T:A	3.02759e-05	1.86591	-0.486689	3.76242e-06	-1.07401	-0.811964
36999983	chr22:36999983:G:C	2.07754e-06	-1.23322e-10	-1.29995	6.83213e-06	-1.23322e-10	-1.2894
37000012	chr22:37000012:A:G	5.59169e-06	-1.23322e-10	-0.309849	2.29581e-05	-1.23322e-10	-0.0773683
37000205	chr22:37000205:G:T	5.7522e-06	-0.281549	-3.57427e-10	9.35774e-06	-0.974835	-3.57427e-10
37000262	chr22:37000262:A:G	2.44073e-05	1.77108	-0.607326	3.28378e-06	-1.11307	-0.908969
37000316	chr22:37000316:C:T	1.12339e-05	-1.23322e-10	0.387807	3.02713e-05	-1.23322e-10	0.199162
37000376	chr22:37000376:C:T	1.02289e-06	-1.15221	-0.856284	1.8312e-06	-1.60894	-0.997123
37000470	chr22:37000470:C:G	2.07928e-06	-1.23322e-10	-1.29911	6.83823e-06	-1.23322e-10	-1.28851
37001098	chr22:37001098:C:A	1.99913e-06	-1.23322e-10	-1.33842	6.54646e-06	-1.23322e-10	-1.33211
37001509	chr22:37001509:T:C	8.44197e-05	2.85646	-0.451788	5.67931e-06	-0.681374	-0.792834
37001835	chr22:37001835:A:G	2.34255e-06	-1.23322e-10	-1.17989	7.19031e-06	-1.23322e-10	-1.2383
37002154	chr22:37002154:C:T	1.26406e-06	-0.849262	-0.947538	1.72809e-06	-1.59143	-1.07259
37002160	chr22:37002160:C:A	1.38948e-06	-0.806488	-0.895715	1.83445e-06	-1.58359	-1.02071
37002600	chr22:37002600:C:T	1.97367e-06	-1.23322e-10	-1.35124	6.36608e-06	-1.23322e-10	-1.36005
37003053	chr22:37003053:G:A	4.62148e-06	-1.23322e-10	-0.500416	1.69374e-05	-1.23322e-10	-0.381516
37003193	chr22:37003193:T:A	1.85963e-05	-1.23322e-10	0.891834	5.15217e-05	-1.23322e-10	0.730965
37003293	chr22:37003293:C:T	1.34899e-06	-1.29547	-0.43631	2.76453e-06	-1.6162	-0.57797
37004103	chr22:37004103:A:C	6.04684e-07	-1.38443	-1.14975	1.77279e-06	-1.33995	-1.29854
37004157	chr22:37004157:C:T	1.13113e-05	0.39467	-3.57427e-10	1.02286e-05	-0.88585	-3.57427e-10
37004462	chr22:37004462:C:A	1.11849e-06	-1.28355	-0.6356	2.28927e-06	-1.61631	-0.766496
37004549	chr22:37004549:G:A	2.40322e-06	-1.23322e-10	-1.15432	8.01939e-06	-1.23322e-10	-1.12918
37004746	chr22:37004746:A:G	2.56055e-05	1.86515	-0.653476	2.3087e-06	-1.38367	-0.990686
37004837	chr22:37004837:A:G	0.000205125	3.06908	0.223411	7.85904e-06	-0.527279	-0.622095
37004839	chr22:37004839:C:T	6.80631e-06	-1.23322e-10	-0.11328	2.37578e-05	-1.23322e-10	-0.0431287
37004916	chr22:37004916:G:A	4.24454e-05	2.16013	-0.443045	4.02713e-06	-1.03109	-0.786891
37004935	chr22:37004935:G:A	4.22676e-06	-0.709681	0.119986	4.66738e-06	-1.57015	-0.100288
37004983	chr22:37004983:C:T	2.00995e-06	-1.23322e-10	-1.33302	6.43265e-06	-1.23322e-10	-1.34965
37005060	chr22:37005060:G:A	4.53551e-05	2.21646	-0.433066	4.15426e-06	-1.00837	-0.778533
37005089	chr22:37005089:A:G	1.96179e-06	-1.23322e-10	-1.35727	6.46115e-06	-1.23322e-10	-1.34523
37005166	chr22:37005166:G:T	1.9807e-06	-1.23322e-10	-1.34768	6.59881e-06	-1.23322e-10	-1.32415
37005218	chr22:37005218:G:A	4.7396e-05	2.28847	-0.461065	4.18249e-06	-0.979024	-0.801107
37005284	chr22:37005284:CCA:C	2.1297e-06	-1.23322e-10	-1.27515	7.04749e-06	-1.23322e-10	-1.25837
37005323	chr22:37005323:G:A	4.78599e-05	2.25331	-0.416158	4.26972e-06	-0.993884	-0.765605
37005437	chr22:37005437:G:A	2.13037e-06	-1.23322e-10	-1.27483	7.04992e-06	-1.23322e-10	-1.25802
37005469	chr22:37005469:G:A	1.08995e-06	-1.31664	-0.628357	2.3067e-06	-1.61524	-0.759976
37005477	chr22:37005477:C:T	2.47382e-05	1.71539	-0.538172	3.11999e-06	-1.193	-0.880207
37005491	chr22:37005491:G:A	3.12652e-05	1.85932	-0.447945	3.53358e-06	-1.13865	-0.810075
37005593	chr22:37005593:T:C	4.30257e-06	-1.23322e-10	-0.571917	1.67976e-05	-1.23322e-10	-0.3898
37005688	chr22:37005688:G:A	7.5854e-07	-0.951127	-1.35636	1.37312e-06	-1.59047	-1.30348
37005751	chr22:37005751:G:T	2.31269e-05	1.91124	-0.801372	2.10249e-06	-1.37255	-1.09537
37006125	chr22:37006125:C:G	1.98828e-06	-1.23322e-10	-1.34386	7.04296e-06	-1.23322e-10	-1.25901
37006341	chr22:37006341:C:A	8.66909e-07	-1.33629	-0.83766	1.67647e-06	-1.61431	-1.08004
37006580	chr22:37006580:G:C	2.02041e-06	-1.23322e-10	-1.32783	7.28859e-06	-1.23322e-10	-1.22473
37006739	chr22:37006739:G:T	4.42504e-05	2.201	-0.442262	4.08271e-06	-1.01567	-0.788608
37006752	chr22:37006752:A:G	1.81392e-06	-1.43564	-3.57427e-10	1.33373e-05	-0.620477	-3.57427e-10
37006778	chr22:37006778:T:C	2.34143e-05	1.39006	-0.267848	5.63473e-06	-0.60978	-0.872309
37006973	chr22:37006973:G:T	1.98265e-06	-1.23322e-10	-1.34669	6.99398e-06	-1.23322e-10	-1.26599
37007261	chr22:37007261:C:T	3.17791e-05	1.85081	-0.423136	3.55305e-06	-1.14156	-0.801668
37007378	chr22:37007378:C:T	2.14159e-06	-1.23322e-10	-1.26958	7.87631e-06	-1.23322e-10	-1.14718
37007807	chr22:37007807:A:G	1.95373e-06	-1.23322e-10	-1.36139	6.40273e-06	-1.23322e-10	-1.35431
37008026	chr22:37008026:T:A	1.95386e-06	-1.23322e-10	-1.36132	6.38885e-06	-1.23322e-10	-1.35648
37008055	chr22:37008055:C:T	2.12932e-06	-1.23322e-10	-1.27533	7.04621e-06	-1.23322e-10	-1.25855
37008126	chr22:37008126:A:C	3.98196e-07	-1.59	-1.36195	1.53685e-06	-1.4253	-1.356
37008140	chr22:37008140:A:G	2.1299e-06	-1.23322e-10	-1.27505	7.04821e-06	-1.23322e-10	-1.25826
37008208	chr22:37008208:G:A	2.1958e-05	2.03792	-0.979912	2.42368e-06	-1.09452	-1.23123
37008368	chr22:37008368:G:C	1.14551e-06	-0.765237	-1.13005	2.12804e-06	-1.36263	-1.0932
37008529	chr22:37008529:T:C	1.97157e-06	-1.23322e-10	-1.3523	6.35342e-06	-1.23322e-10	-1.36205
37008795	chr22:37008795:C:T	5.70079e-06	-1.23322e-10	-0.290525	1.56087e-05	-1.23322e-10	-0.463208
37008796	chr22:37008796:G:A	2.27173e-05	2.08253	-0.990534	2.44664e-06	-1.07912	-1.2372
37008871	chr22:37008871:C:T	2.51731e-06	-1.10794	-3.57427e-10	1.33333e-05	-0.620776	-3.57427e-10
37009285	chr22:37009285:G:A	2.03375e-06	-1.23322e-10	-1.32125	6.34951e-06	-1.23322e-10	-1.36266
37009367	chr22:37009367:G:T	9.0846e-06	-0.710302	0.885752	2.73364e-05	-1.17922	1.2764
37009376	chr22:37009376:G:A	8.52706e-05	3.07496	-0.66026	3.71149e-06	-0.8951	-1.0045
37009400	chr22:37009400:G:A	0.000117598	3.1894	-0.453259	4.50779e-06	-0.8474	-0.85783
37009589	chr22:37009589:C:T	8.8675e-05	3.13115	-0.677303	3.77248e-06	-0.867224	-1.01608
37009630	chr22:37009630:C:T	9.56083e-06	-0.35152	0.578064	8.23786e-06	-1.12278	0.0204803
37009870	chr22:37009870:A:C	5.33049e-05	2.70159	-0.75669	2.90293e-06	-1.14603	-0.999286
37010216	chr22:37010216:T:G	2.15648e-05	1.69931	-0.659374	2.27182e-06	-1.42326	-0.967202
37010360	chr22:37010360:G:T	2.54169e-05	2.12901	-0.92473	2.56761e-06	-1.06855	-1.19951
37010737	chr22:37010737:C:T	3.43493e-06	-1.23322e-10	-0.797135	1.29043e-05	-1.23322e-10	-0.653475
37010814	chr22:37010814:G:A	1.70555e-06	-1.49724	-3.57427e-10	5.03997e-06	-1.59364	-3.57427e-10
37011023	chr22:37011023:C:T	2.69066e-06	-1.04134	-3.57427e-10	5.55457e-06	-1.49642	-3.57427e-10
37011068	chr22:37011068:G:C	2.42316e-06	-1.14606	-3.57427e-10	4.96554e-06	-1.60852	-3.57427e-10
37011255	chr22:37011255:G:A	3.23459e-06	-1.23322e-10	-0.85723	1.15432e-05	-1.23322e-10	-0.764939
37011486	chr22:37011486:T:C	6.5944e-05	2.90808	-0.750407	3.15609e-06	-0.97153	-1.09017
37011913	chr22:37011913:A:C	5.54262e-07	-1.52509	-1.09616	1.52557e-06	-1.50394	-1.28473
37012094	chr22:37012094:T:C	2.91933e-05	2.15104	-0.808226	2.26416e-06	-1.30981	-1.08403
37012173	chr22:37012173:C:T	2.0268e-06	-1.23322e-10	-1.32467	6.66678e-06	-1.23322e-10	-1.3139
37012175	chr22:37012175:C:T	4.17837e-06	-0.60121	-3.57427e-10	2.03643e-05	-0.197253	-3.57427e-10
37012189	chr22:37012189:A:G	4.14181e-05	2.69621	-1.00362	3.87354e-06	-0.606703	-1.25017
37012429	chr22:37012429:T:C	2.54456e-06	-1.09717	-3.57427e-10	5.4297e-06	-1.51915	-3.57427e-10
37012470	chr22:37012470:C:T	5.10899e-06	0.9373	-1.33743	1.62988e-06	-1.39874	-1.3238
37012598	chr22:37012598:T:C	1.81809e-06	-1.43335	-3.57427e-10	9.87099e-06	-0.921438	-3.57427e-10
37012618	chr22:37012618:A:G	1.95281e-06	-1.23322e-10	-1.36186	6.41215e-06	-1.23322e-10	-1.35284
37012678	chr22:37012678:T:C	1.63052e-05	1.03392	-0.273568	2.47952e-06	-1.57057	-0.732408
37012788	chr22:37012788:G:A	6.32675e-07	-1.14021	-1.34872	1.4564e-06	-1.596	-1.23908
37012806	chr22:37012806:G:A	1.74559e-06	-1.47404	-3.57427e-10	4.93914e-06	-1.61385	-3.57427e-10
37013037	chr22:37013037:C:T	3.96058e-06	0.408205	-1.06294	1.34936e-06	-1.61507	-1.29634
37013185	chr22:37013185:G:A	8.1064e-06	0.47912	-0.417596	2.067e-06	-1.57429	-0.910654
37013278	chr22:37013278:T:C	1.00637e-05	1.14651	-0.868704	1.45305e-06	-1.61565	-1.22172
37013438	chr22:37013438:A:C	4.23221e-07	-1.58409	-1.3069	1.70613e-06	-1.53762	-1.13919
37013534	chr22:37013534:GACT:G	2.12304e-06	-1.23322e-10	-1.27828	7.89381e-06	-1.23322e-10	-1.14496
37013535	chr22:37013535:A:G	1.336e-05	0.662022	-0.100888	2.25519e-06	-1.57719	-0.820618
37013540	chr22:37013540:A:T	2.15432e-06	-1.23322e-10	-1.26366	8.08027e-06	-1.23322e-10	-1.12161
37014148	chr22:37014148:G:A	2.51959e-06	-1.10703	-3.57427e-10	5.41347e-06	-1.52215	-3.57427e-10
37014168	chr22:37014168:C:T	1.47897e-05	-0.181843	0.844641	6.84728e-06	-1.57667	0.289484
37014327	chr22:37014327:A:G	0.0020689	1.17499	4.42865	5.86851e-05	-1.61625	2.47739
37014365	chr22:37014365:G:A	5.57224e-06	-1.23322e-10	-0.313334	1.66388e-05	-1.23322e-10	-0.399303
37014505	chr22:37014505:C:T	2.0319e-06	-1.23322e-10	-1.32216	7.26049e-06	-1.23322e-10	-1.22859
37014926	chr22:37014926:T:C	1.96813e-06	0.00770315	-1.36175	1.27645e-06	-1.61168	-1.35527
37015139	chr22:37015139:T:A	1.40002e-05	1.96467	-1.35673	1.33647e-06	-1.58278	-1.33823
37015149	chr22:37015149:T:C	1.52916e-05	2.05162	-1.35545	1.35034e-06	-1.57486	-1.33582
37015166	chr22:37015166:C:T	1.72706e-05	2.07367	-1.2558	1.4581e-06	-1.58249	-1.25141
37015467	chr22:37015467:AG:A	2.15859e-06	-1.23322e-10	-1.26168	7.43475e-06	-1.23322e-10	-1.20487
37015541	chr22:37015541:A:G	3.2945e-05	2.69778	-1.23407	1.75757e-06	-1.48801	-1.1591
37015633	chr22:37015633:G:A	3.01171e-06	-0.928624	-3.57427e-10	5.8549e-06	-1.44376	-3.57427e-10
37015662	chr22:37015662:T:A	3.8922e-06	-0.160587	-0.511568	4.91073e-06	-1.20069	-0.418921
37015692	chr22:37015692:T:G	1.52248e-06	-1.61079	-3.57427e-10	5.58509e-06	-1.49094	-3.57427e-10
37015739	chr22:37015739:A:G	2.58308e-06	-1.23322e-10	-1.08215	6.41457e-06	-1.23322e-10	-1.35247
37016092	chr22:37016092:T:C	2.59908e-05	2.56964	-1.34303	1.46131e-06	-1.51771	-1.314
37016103	chr22:37016103:C:T	1.02348e-05	-0.810942	1.10561	2.24229e-05	-1.39009	1.28914
37016133	chr22:37016133:G:A	2.35376e-06	-1.23322e-10	-1.17512	8.14674e-06	-1.23322e-10	-1.11342
37017566	chr22:37017566:T:C	1.85335e-06	-0.0861783	-1.32796	2.01118e-06	-1.17905	-1.33327
37018427	chr22:37018427:T:G	1.95112e-06	-1.23322e-10	-1.36273	6.38882e-06	-1.23322e-10	-1.35649
37019259	chr22:37019259:T:C	1.95619e-06	-1.23322e-10	-1.36013	6.46599e-06	-1.23322e-10	-1.34448
37019355	chr22:37019355:A:G	1.95121e-06	-1.23322e-10	-1.36268	6.38497e-06	-1.23322e-10	-1.35709
37019520	chr22:37019520:G:C	2.45316e-06	-1.23322e-10	-1.13375	8.51867e-06	-1.23322e-10	-1.06878
37019922	chr22:37019922:C:T	3.20704e-06	-1.23322e-10	-0.865781	6.74194e-06	-1.23322e-10	-1.30269
37020090	chr22:37020090:A:C	3.00154e-06	-0.932006	-3.57427e-10	5.83835e-06	-1.44659	-3.57427e-10
37020372	chr22:37020372:C:T	1.95167e-06	-1.23322e-10	-1.36244	6.39441e-06	-1.23322e-10	-1.35561
37020759	chr22:37020759:A:T	0.000203288	3.55326	-0.269771	2.18033e-06	-1.58616	-0.845399
37020762	chr22:37020762:G:A	1.53726e-06	-0.51506	-1.08607	1.59223e-06	-1.52623	-1.21967
37020783	chr22:37020783:C:T	2.43717e-06	-1.14029	-3.57427e-10	5.55322e-06	-1.49666	-3.57427e-10
37021156	chr22:37021156:T:C	0.000112451	3.04198	-0.350601	2.03328e-06	-1.61274	-0.888646
37021285	chr22:37021285:C:T	1.57026e-05	0.722697	-3.57427e-10	1.86648e-05	-0.284399	-3.57427e-10
37022220	chr22:37022220:G:A	2.69753e-06	0.121686	-1.16048	2.69235e-06	-1.05609	-1.16453
37023179	chr22:37023179:T:G	0.000171617	3.32754	-0.213406	1.81992e-06	-1.60904	-1.00321
37023234	chr22:37023234:C:T	9.60221e-07	-1.4517	-0.620023	1.84546e-06	-1.42041	-1.1779
37023301	chr22:37023301:T:C	5.97291e-07	-1.20861	-1.33787	1.33651e-06	-1.55972	-1.36125
37023444	chr22:37023444:G:A	1.95285e-06	-1.23322e-10	-1.36184	6.41295e-06	-1.23322e-10	-1.35272
37023496	chr22:37023496:T:C	2.62361e-06	-1.06658	-3.57427e-10	1.70744e-05	-0.37346	-3.57427e-10
37023541	chr22:37023541:A:G	8.35304e-07	-1.46787	-0.743224	1.76662e-06	-1.38823	-1.25375
37023544	chr22:37023544:G:A	2.58296e-06	-1.23322e-10	-1.0822	6.40253e-06	-1.23322e-10	-1.35434
37024849	chr22:37024849:C:T	8.92992e-07	-1.41095	-0.733359	1.6745e-06	-1.45907	-1.23645
37025428	chr22:37025428:T:C	4.13091e-06	0.609858	-1.22249	1.60545e-06	-1.40717	-1.33046
37025557	chr22:37025557:A:T	1.72864e-06	-1.4838	-3.57427e-10	9.40722e-06	-0.969561	-3.57427e-10
37025563	chr22:37025563:A:C	6.96648e-07	-1.04009	-1.35252	1.58566e-06	-1.39101	-1.35903
37025621	chr22:37025621:G:A	1.76763e-06	-0.414169	-1.04732	1.56112e-06	-1.54282	-1.22281
37025661	chr22:37025661:A:G	0.00013822	3.28867	-0.39095	1.56638e-06	-1.61181	-1.15046
37025929	chr22:37025929:G:T	2.02373e-06	-1.23322e-10	-1.32619	6.35095e-06	-1.23322e-10	-1.36243
37026349	chr22:37026349:C:G	5.64113e-07	-1.47718	-1.12645	1.59386e-06	-1.38475	-1.36013
37026497	chr22:37026497:T:C	2.22365e-06	-1.23322e-10	-1.23198	7.26304e-06	-1.23322e-10	-1.22824
37027006	chr22:37027006:A:G	4.77129e-06	-1.23322e-10	-0.468513	8.5352e-06	-1.23322e-10	-1.06684
37027039	chr22:37027039:G:A	7.64302e-07	-1.47609	-0.82383	5.04384e-06	-0.862987	-0.729883
37027053	chr22:37027053:A:G	5.52639e-07	-1.51143	-1.11275	1.67678e-06	-1.33588	-1.35828
37027097	chr22:37027097:C:T	4.60216e-06	-1.23322e-10	-0.504605	1.37696e-05	-1.23322e-10	-0.588577
37027101	chr22:37027101:T:C	5.66369e-07	-1.26307	-1.33656	1.50757e-06	-1.54117	-1.25937
37027113	chr22:37027113:C:T	1.66888e-06	-1.51898	-3.57427e-10	4.94769e-06	-1.61212	-3.57427e-10
37027445	chr22:37027445:T:G	3.14211e-06	-0.471834	-0.414403	2.592e-06	-1.6159	-0.642708
37028104	chr22:37028104:A:G	4.72435e-06	-1.23322e-10	-0.478402	1.74547e-05	-1.23322e-10	-0.351431
37028386	chr22:37028386:A:G	1.20038e-05	0.454094	-3.57427e-10	1.41896e-05	-0.558529	-3.57427e-10
37028808	chr22:37028808:A:T	2.13301e-06	-1.23322e-10	-1.2736	8.72384e-06	-1.23322e-10	-1.04498
37028950	chr22:37028950:G:A	2.45734e-06	0.10287	-1.23492	1.39895e-06	-1.54188	-1.33343
37028990	chr22:37028990:G:A	1.52577e-05	1.42179	-0.727841	1.4634e-06	-1.58175	-1.24853
37029160	chr22:37029160:G:A	1.1833e-06	-0.95662	-0.9062	2.1737e-06	-1.61597	-0.818637
37029161	chr22:37029161:G:A	1.18411e-06	-0.955935	-0.9062	2.17373e-06	-1.61596	-0.818637
37029550	chr22:37029550:G:A	2.00534e-06	-1.23322e-10	-1.33532	6.39897e-06	-1.23322e-10	-1.3549
37029762	chr22:37029762:G:A	3.88835e-06	-1.23322e-10	-0.673146	1.45711e-05	-1.23322e-10	-0.531999
37031429	chr22:37031429:C:A	9.12831e-06	-1.23322e-10	0.18025	2.63254e-05	-1.23322e-10	0.0594955
37031542	chr22:37031542:C:T	8.18223e-07	-0.922369	-1.30938	1.43775e-06	-1.61556	-1.2324
37031552	chr22:37031552:C:T	7.59465e-07	-0.955392	-1.35088	1.41119e-06	-1.50489	-1.36171
37032335	chr22:37032335:G:C	3.8505e-06	-1.23322e-10	-0.682928	6.58789e-06	-1.23322e-10	-1.32581
37032368	chr22:37032368:A:C	1.96672e-06	-1.23322e-10	-1.35476	6.54718e-06	-1.23322e-10	-1.332
37032558	chr22:37032558:A:G	3.891e-05	2.07438	-0.444255	1.58801e-06	-1.57999	-1.16857
37032677	chr22:37032677:A:G	3.61065e-06	-1.23322e-10	-0.747242	6.58836e-06	-1.23322e-10	-1.32573
37033079	chr22:37033079:A:G	6.0284e-06	-1.23322e-10	-0.234648	1.67712e-05	-1.23322e-10	-0.391375
37033088	chr22:37033088:C:T	3.33732e-05	2.24509	-0.768471	1.49785e-06	-1.60632	-1.20069
37033511	chr22:37033511:C:G	3.83789e-06	-1.27427	0.588063	2.37229e-05	-0.710416	0.665817
37033764	chr22:37033764:A:G	1.97658e-06	-1.34976	-3.57427e-10	4.92691e-06	-1.61633	-3.57427e-10
37034068	chr22:37034068:C:T	1.95297e-06	-1.23322e-10	-1.36178	6.35394e-06	-1.23322e-10	-1.36196
37035004	chr22:37035004:A:G	1.44775e-06	-1.28383	-0.377292	9.25205e-06	-0.727679	-0.258514
37035142	chr22:37035142:C:T	1.98213e-06	-1.23322e-10	-1.34696	6.43015e-06	-1.23322e-10	-1.35004
37035712	chr22:37035712:T:G	6.94284e-06	-1.23322e-10	-0.09342	1.90945e-05	-1.23322e-10	-0.261636
37035831	chr22:37035831:T:C	2.72151e-05	2.11072	-0.838079	1.45767e-06	-1.59886	-1.23534
37035840	chr22:37035840:G:A	2.70545e-06	-1.03586	-3.57427e-10	5.79109e-06	-1.45472	-3.57427e-10
37036203	chr22:37036203:G:A	2.98049e-05	2.10377	-0.74023	1.53585e-06	-1.59742	-1.18453
37036381	chr22:37036381:C:T	0.000177919	1.93355	1.21665	4.06374e-06	-1.61156	-0.197372
37036470	chr22:37036470:A:T	1.27976e-06	-1.26663	-0.517828	1.08903e-05	-0.608019	-0.215146
37036592	chr22:37036592:A:G	5.1705e-05	1.91442	-3.57427e-10	4.9818e-06	-1.60525	-3.57427e-10
37036653	chr22:37036653:C:A	1.69028e-06	-1.50624	-3.57427e-10	4.99491e-06	-1.60262	-3.57427e-10
37036796	chr22:37036796:GT:G	1.20857e-06	-1.31128	-0.530408	9.93632e-06	-0.685214	-0.229628
37037079	chr22:37037079:C:T	2.60757e-06	-1.07271	-3.57427e-10	1.62532e-05	-0.422747	-3.57427e-10
37038017	chr22:37038017:A:G	1.95156e-06	-1.23322e-10	-1.3625	6.34908e-06	-1.23322e-10	-1.36273
37038563	chr22:37038563:G:A	3.3422e-06	-1.23322e-10	-0.824501	6.41483e-06	-1.23322e-10	-1.35243
37038733	chr22:37038733:A:G	0.000112139	1.77235	0.91625	3.28073e-06	-1.61578	-0.407191
37038910	chr22:37038910:G:T	1.02159e-05	-1.23322e-10	0.29282	2.9136e-05	-1.23322e-10	0.160938
37039403	chr22:37039403:T:A	2.35896e-05	1.81805	-0.688376	1.58056e-06	-1.56693	-1.18633
37039860	chr22:37039860:A:G	1.3155e-06	-0.535446	-1.22147	1.41283e-06	-1.60625	-1.2592
37039881	chr22:37039881:A:G	9.05959e-06	-1.23322e-10	0.172694	2.43577e-05	-1.23322e-10	-0.0181922
37040303	chr22:37040303:G:A	0.000130198	1.75923	1.0787	3.68233e-06	-1.61587	-0.291623
37040308	chr22:37040308:T:C	4.23856e-05	2.05318	-0.337502	1.65131e-06	-1.58327	-1.1262
37040535	chr22:37040535:A:G	1.99137e-06	-1.23322e-10	-1.34231	6.35015e-06	-1.23322e-10	-1.36256
37041132	chr22:37041132:G:A	5.5142e-06	-0.323805	-3.57427e-10	3.91073e-05	0.455271	-3.57427e-10
37041314	chr22:37041314:G:A	3.42914e-05	1.90226	-0.398498	1.63219e-06	-1.56731	-1.15381
37041647	chr22:37041647:T:C	3.5365e-06	-1.23322e-10	-0.767993	6.47061e-06	-1.23322e-10	-1.34377
37041951	chr22:37041951:A:T	2.42545e-06	-1.23322e-10	-1.14512	8.99979e-06	-1.23322e-10	-1.01384
37042076	chr22:37042076:A:C	1.96562e-06	-1.23322e-10	-1.35532	6.57565e-06	-1.23322e-10	-1.32766
37042257	chr22:37042257:G:A	3.08953e-06	-0.903112	-3.57427e-10	5.41182e-06	-1.52245	-3.57427e-10
37042279	chr22:37042279:C:T	2.42379e-06	-1.23322e-10	-1.1458	7.18265e-06	-1.23322e-10	-1.23937
37042280	chr22:37042280:G:A	5.25726e-05	1.93106	-3.57427e-10	4.01255e-05	0.480973	-3.57427e-10
37042870	chr22:37042870:T:C	5.43735e-07	-1.57575	-1.06467	1.81784e-06	-1.42483	-1.18856
37042914	chr22:37042914:T:C	9.67949e-05	1.83287	0.708594	2.9255e-06	-1.61426	-0.523318
37042993	chr22:37042993:A:G	4.33346e-07	-1.59287	-1.27448	1.65714e-06	-1.47051	-1.23543
37043039	chr22:37043039:A:G	2.04333e-06	-1.31655	-3.57427e-10	4.94962e-06	-1.61173	-3.57427e-10
37043281	chr22:37043281:A:C	1.34678e-05	0.569174	-3.57427e-10	1.49975e-05	-0.503157	-3.57427e-10
37043661	chr22:37043661:G:C	0.000105316	1.79299	0.832845	3.174e-06	-1.61486	-0.441183
37043862	chr22:37043862:G:A	2.57302e-06	-1.23322e-10	-1.08605	9.68426e-06	-1.23322e-10	-0.940537
37043956	chr22:37043956:G:A	8.92323e-06	-1.23322e-10	0.157528	2.4064e-05	-1.23322e-10	-0.0303233
37044150	chr22:37044150:A:G	9.4761e-06	-1.23322e-10	0.217643	3.81824e-05	-1.23322e-10	0.431337
37044277	chr22:37044277:G:A	2.37408e-06	-1.23322e-10	-1.16652	7.01015e-06	-1.23322e-10	-1.26368
37044325	chr22:37044325:G:A	2.66134e-06	-1.23322e-10	-1.0523	9.77508e-06	-1.23322e-10	-0.931202
37045992	chr22:37045992:G:A	2.29684e-06	-1.23322e-10	-1.1996	6.60164e-06	-1.23322e-10	-1.32372
37046086	chr22:37046086:AAG:A	1.19057e-05	0.445888	-3.57427e-10	1.38562e-05	-0.582302	-3.57427e-10
37046215	chr22:37046215:A:G	1.82662e-06	-1.42867	-3.57427e-10	9.89964e-06	-0.91854	-3.57427e-10
37046299	chr22:37046299:T:C	6.07813e-05	2.07615	-3.57427e-10	4.46723e-05	0.588316	-3.57427e-10
37046313	chr22:37046313:T:C	8.92449e-06	-1.23322e-10	0.157669	2.55418e-05	-1.23322e-10	0.0292784
37046975	chr22:37046975:G:T	4.51571e-06	-1.23322e-10	-0.523568	1.29227e-05	-1.23322e-10	-0.652054
37047832	chr22:37047832:G:C	3.25872e-06	-1.23322e-10	-0.849797	1.19444e-05	-1.23322e-10	-0.730775
37049183	chr22:37049183:C:T	5.4066e-06	-1.23322e-10	-0.34351	1.45337e-05	-1.23322e-10	-0.534567
37049379	chr22:37049379:A:G	5.60782e-06	-1.23322e-10	-0.306968	2.2007e-05	-1.23322e-10	-0.11968
37049380	chr22:37049380:T:G	1.96687e-06	-1.23322e-10	-1.35469	6.65429e-06	-1.23322e-10	-1.31578
37049455	chr22:37049455:C:A	2.93369e-06	-1.23322e-10	-0.95487	1.13958e-05	-1.23322e-10	-0.777789
37049628	chr22:37049628:T:C	0.00120093	5.1594	-0.0996859	1.64663e-06	-1.49594	-1.21637
37049764	chr22:37049764:G:C	2.08876e-06	-1.23322e-10	-1.29456	6.42498e-06	-1.23322e-10	-1.35084
37049791	chr22:37049791:G:A	3.77865e-06	-1.23322e-10	-0.701763	1.43124e-05	-1.23322e-10	-0.549913
37049953	chr22:37049953:A:T	2.73466e-06	-1.02512	-3.57427e-10	4.94901e-06	-1.61185	-3.57427e-10
37050094	chr22:37050094:C:G	1.57854e-06	-1.57463	-3.57427e-10	7.19471e-06	-1.23769	-3.57427e-10
37050359	chr22:37050359:C:A	2.11593e-06	-1.23322e-10	-1.28164	6.49671e-06	-1.23322e-10	-1.33974
37050742	chr22:37050742:C:A	2.0916e-06	-1.23322e-10	-1.2932	6.53918e-06	-1.23322e-10	-1.33323
37051006	chr22:37051006:G:C	5.08127e-07	-1.5354	-1.17275	1.53689e-06	-1.49857	-1.2827
37051279	chr22:37051279:C:T	3.86194e-06	-1.23322e-10	-0.67996	1.49502e-05	-1.23322e-10	-0.506314
37051293	chr22:37051293:A:G	2.35452e-06	-1.23322e-10	-1.1748	7.29621e-06	-1.23322e-10	-1.22368
37051399	chr22:37051399:GAA:G	2.30699e-06	-1.23322e-10	-1.19519	7.15056e-06	-1.23322e-10	-1.24385
37051414	chr22:37051414:T:C	3.74255e-06	-1.23322e-10	-0.711362	1.56565e-05	-1.23322e-10	-0.460153
37051428	chr22:37051428:C:T	2.33094e-06	-1.23322e-10	-1.18486	7.21099e-06	-1.23322e-10	-1.23543
37051501	chr22:37051501:A:G	1.96522e-06	-1.23322e-10	-1.35552	6.3619e-06	-1.23322e-10	-1.36071
37051520	chr22:37051520:G:A	2.67564e-06	-1.23322e-10	-1.04694	1.02815e-05	-1.23322e-10	-0.880695
37052370	chr22:37052370:G:T	1.95651e-06	-1.23322e-10	-1.35997	6.39875e-06	-1.23322e-10	-1.35494
37052612	chr22:37052612:C:T	2.91229e-06	-1.23322e-10	-0.962191	1.14143e-05	-1.23322e-10	-0.776174
37052654	chr22:37052654:C:T	1.05334e-05	0.323419	-3.57427e-10	1.26705e-05	-0.671763	-3.57427e-10
37052657	chr22:37052657:T:G	4.61874e-06	-1.23322e-10	-0.501009	1.82647e-05	-1.23322e-10	-0.30607
37053295	chr22:37053295:C:T	1.08387e-05	0.351996	-3.57427e-10	1.29391e-05	-0.650782	-3.57427e-10
37053355	chr22:37053355:A:G	2.67105e-06	-1.23322e-10	-1.04866	1.02661e-05	-1.23322e-10	-0.882189
37053360	chr22:37053360:C:T	2.22093e-06	-1.23322e-10	-1.23321	6.86011e-06	-1.23322e-10	-1.28531
37053568	chr22:37053568:T:C	6.22568e-07	-1.5944	-0.910633	1.86797e-06	-1.45413	-1.13206
37054275	chr22:37054275:G:T	2.92157e-06	-1.23322e-10	-0.959011	6.35984e-06	-1.23322e-10	-1.36103
37054355	chr22:37054355:G:A	4.23271e-06	-0.588289	-3.57427e-10	6.61645e-06	-1.32148	-3.57427e-10
37054458	chr22:37054458:C:T	2.82739e-06	-1.23322e-10	-0.991775	1.10186e-05	-1.23322e-10	-0.811453
37054650	chr22:37054650:G:C	1.08727e-05	0.355122	-3.57427e-10	1.29547e-05	-0.649582	-3.57427e-10
37054777	chr22:37054777:C:T	2.5208e-06	-1.23322e-10	-1.10656	6.42692e-06	-1.23322e-10	-1.35054
37055615	chr22:37055615:A:G	1.94566e-06	-1.36553	-3.57427e-10	5.04527e-06	-1.59259	-3.57427e-10
37056095	chr22:37056095:C:T	2.91789e-06	-1.23322e-10	-0.960268	6.36088e-06	-1.23322e-10	-1.36087
37056244	chr22:37056244:C:T	4.64558e-06	-1.23322e-10	-0.495214	1.85939e-05	-1.23322e-10	-0.288202
37056675	chr22:37056675:T:A	5.34726e-06	-1.23322e-10	-0.354546	2.17215e-05	-1.23322e-10	-0.132737
37057059	chr22:37057059:C:T	1.95348e-06	-1.23322e-10	-1.36152	6.60547e-06	-1.23322e-10	-1.32314
37057219	chr22:37057219:A:G	3.88737e-07	-1.61329	-1.36269	1.49743e-06	-1.44849	-1.3588
37057412	chr22:37057412:C:T	5.14679e-07	-1.60087	-1.09447	1.64533e-06	-1.43787	-1.27522
37057799	chr22:37057799:G:A	2.27167e-06	-1.23322e-10	-1.21061	6.75922e-06	-1.23322e-10	-1.30013
37057967	chr22:37057967:C:T	4.76226e-06	-1.23322e-10	-0.470409	1.91197e-05	-1.23322e-10	-0.260318
37058106	chr22:37058106:T:C	1.14495e-05	-1.23322e-10	0.406816	4.67606e-05	-1.23322e-10	0.634002
37058209	chr22:37058209:G:A	2.20745e-06	-1.23322e-10	-1.23929	6.62707e-06	-1.23322e-10	-1.31988
37058300	chr22:37058300:G:A	4.00446e-06	-1.23322e-10	-0.643722	1.15812e-05	-1.23322e-10	-0.761653
37058589	chr22:37058589:G:A	1.76506e-05	-1.23322e-10	0.839638	7.40777e-05	-1.23322e-10	1.09408
37058775	chr22:37058775:C:T	5.6998e-06	-1.23322e-10	-0.290699	2.26097e-05	-1.23322e-10	-0.0926599
37059200	chr22:37059200:G:A	4.47987e-06	-1.23322e-10	-0.531536	1.78752e-05	-1.23322e-10	-0.327622
37059263	chr22:37059263:C:T	2.21312e-06	-1.23322e-10	-1.23673	6.63556e-06	-1.23322e-10	-1.3186
37059834	chr22:37059834:T:C	1.55319e-06	-1.59082	-3.57427e-10	6.94032e-06	-1.27369	-3.57427e-10
37060614	chr22:37060614:T:C	1.54978e-05	-1.23322e-10	0.709566	6.456e-05	-1.23322e-10	0.956557
37061018	chr22:37061018:C:A	3.69335e-06	-1.23322e-10	-0.724598	1.10945e-05	-1.23322e-10	-0.804586
37061467	chr22:37061467:A:G	1.11786e-05	-1.23322e-10	0.382869	4.56639e-05	-1.23322e-10	0.610269
37061830	chr22:37061830:G:GC	2.35335e-06	-1.23322e-10	-1.17529	6.89767e-06	-1.23322e-10	-1.27985
37061895	chr22:37061895:G:A	1.1354e-05	0.398438	-3.57427e-10	1.33379e-05	-0.620427	-3.57427e-10
37062237	chr22:37062237:G:GCCT	1.73259e-06	-1.48152	-3.57427e-10	4.99978e-06	-1.60164	-3.57427e-10
37062546	chr22:37062546:C:T	1.56396e-06	-1.58391	-3.57427e-10	1.21697e-05	-0.712085	-3.57427e-10
37062726	chr22:37062726:CT:C	1.26119e-05	-1.23322e-10	0.50351	5.18949e-05	-1.23322e-10	0.738182
37063010	chr22:37063010:C:T	1.99046e-06	-1.23322e-10	-1.34277	6.72806e-06	-1.23322e-10	-1.30475
37063051	chr22:37063051:G:A	2.34626e-06	-1.23322e-10	-1.17831	6.88325e-06	-1.23322e-10	-1.28195
37063419	chr22:37063419:C:G	2.07524e-06	-1.23322e-10	-1.30105	6.36465e-06	-1.23322e-10	-1.36028
37063471	chr22:37063471:C:T	1.97663e-06	-1.23322e-10	-1.34974	6.73361e-06	-1.23322e-10	-1.30393
37063491	chr22:37063491:C:A	2.35379e-06	-1.23322e-10	-1.1751	7.1276e-06	-1.23322e-10	-1.24706
37063499	chr22:37063499:G:A	2.82627e-06	-1.23322e-10	-0.992172	6.37915e-06	-1.23322e-10	-1.358
37063552	chr22:37063552:G:A	2.59218e-06	-1.23322e-10	-1.07863	7.86782e-06	-1.23322e-10	-1.14826
37063630	chr22:37063630:A:C	1.25955e-05	-1.23322e-10	0.502208	5.18171e-05	-1.23322e-10	0.736681
37063714	chr22:37063714:C:T	1.98587e-06	-1.23322e-10	-1.34507	6.80013e-06	-1.23322e-10	-1.2941
37063788	chr22:37063788:C:T	2.11943e-06	-1.23322e-10	-1.27998	6.54509e-06	-1.23322e-10	-1.33232
37063957	chr22:37063957:G:T	2.72683e-06	-1.23322e-10	-1.02799	9.79709e-06	-1.23322e-10	-0.928952
37064013	chr22:37064013:C:CCAA	1.11007e-05	-1.23322e-10	0.375882	4.53587e-05	-1.23322e-10	0.603563
37064244	chr22:37064244:C:T	4.60588e-06	-1.23322e-10	-0.503797	1.84557e-05	-1.23322e-10	-0.295663
37064409	chr22:37064409:C:T	0.0289577	7.25878	0.983676	2.3355e-06	-1.6152	-0.747614
37064510	chr22:37064510:G:A	2.71917e-06	0.0425829	-1.07339	2.35895e-06	-1.08005	-1.27277
37064609	chr22:37064609:G:A	2.26148e-06	-1.23322e-10	-1.21511	6.85061e-06	-1.23322e-10	-1.2867
37064727	chr22:37064727:T:TAACA	1.78904e-06	-1.44945	-3.57427e-10	5.0649e-06	-1.5887	-3.57427e-10
37064756	chr22:37064756:C:T	1.3461e-05	-1.23322e-10	0.568666	5.55036e-05	-1.23322e-10	0.80541
37064835	chr22:37064835:G:T	9.92398e-06	0.263824	-3.57427e-10	1.21429e-05	-0.714296	-3.57427e-10
37064862	chr22:37064862:TCA:T	1.0406e-05	0.311256	-3.57427e-10	1.25672e-05	-0.67995	-3.57427e-10
37064981	chr22:37064981:C:A	2.09889e-06	-1.23322e-10	-1.28972	6.49245e-06	-1.23322e-10	-1.3404
37065208	chr22:37065208:C:T	4.01184e-06	-1.23322e-10	-0.64188	1.50513e-05	-1.23322e-10	-0.499574
37065500	chr22:37065500:G:C	1.6553e-06	-1.52715	-3.57427e-10	9.4714e-06	-0.962762	-3.57427e-10
37065534	chr22:37065534:A:G	2.25884e-06	-1.23322e-10	-1.21628	6.74024e-06	-1.23322e-10	-1.30294
37065994	chr22:37065994:G:A	2.0211e-06	-1.23322e-10	-1.32749	7.38837e-06	-1.23322e-10	-1.21113
37066170	chr22:37066170:G:A	2.18507e-06	-1.23322e-10	-1.24948	6.58512e-06	-1.23322e-10	-1.32623
37066318	chr22:37066318:C:G	2.48998e-06	-1.23322e-10	-1.11886	8.8394e-06	-1.23322e-10	-1.03182
37066573	chr22:37066573:G:A	5.36454e-06	-1.23322e-10	-0.35132	2.18891e-05	-1.23322e-10	-0.125049
37066592	chr22:37066592:C:G	3.53987e-06	-0.447134	-0.319907	3.12625e-06	-1.61099	-0.460217
37066773	chr22:37066773:G:A	3.19787e-06	-1.61384	0.745192	1.00866e-05	-1.40598	0.506141
37067339	chr22:37067339:A:G	4.41852e-06	-1.23322e-10	-0.545325	7.0372e-06	-1.23322e-10	-1.25983
37067410	chr22:37067410:C:T	1.72608e-05	1.38789	-0.570581	2.07743e-06	-1.47333	-1.00658
37067604	chr22:37067604:A:G	4.95519e-06	-1.23322e-10	-0.430694	6.97432e-06	-1.23322e-10	-1.2688
37067969	chr22:37067969:T:C	4.63917e-06	-1.23322e-10	-0.496595	1.77197e-05	-1.23322e-10	-0.336364
37068361	chr22:37068361:C:T	5.6638e-06	-1.23322e-10	-0.297035	1.63495e-05	-1.23322e-10	-0.41684
37068573	chr22:37068573:G:C	1.95162e-06	-1.23322e-10	-1.36247	6.47937e-06	-1.23322e-10	-1.34241
37068584	chr22:37068584:T:C	0.00121069	6.27267	-1.20486	1.56161e-06	-1.40434	-1.36098
37068684	chr22:37068684:G:A	2.44035e-06	-1.23322e-10	-1.13899	7.09347e-06	-1.23322e-10	-1.25186
37069112	chr22:37069112:G:A	4.79818e-06	-1.23322e-10	-0.462893	1.83973e-05	-1.23322e-10	-0.298833
37069438	chr22:37069438:C:T	5.67813e-06	-1.23322e-10	-0.294509	1.63887e-05	-1.23322e-10	-0.414446
37069794	chr22:37069794:G:T	4.34405e-06	-1.23322e-10	-0.562324	1.6985e-05	-1.23322e-10	-0.378705
37070453	chr22:37070453:A:G	3.70796e-06	-1.23322e-10	-0.720648	1.1119e-05	-1.23322e-10	-0.802381
37070890	chr22:37070890:G:A	2.49873e-06	-1.23322e-10	-1.11535	6.94322e-06	-1.23322e-10	-1.27327
37070952	chr22:37070952:G:A	2.0175e-06	-1.23322e-10	-1.32927	6.81209e-06	-1.23322e-10	-1.29234
37070961	chr22:37070961:C:T	2.95238e-06	-1.23322e-10	-0.948518	8.65511e-06	-1.23322e-10	-1.05289
37071230	chr22:37071230:C:T	0.000243258	3.62234	-0.159351	1.41922e-06	-1.61483	-1.2461
37071314	chr22:37071314:G:C	0.00126541	6.26994	-1.15792	1.57856e-06	-1.40137	-1.35316
37073781	chr22:37073781:G:A	1.72285e-06	-0.278637	-1.20851	1.29035e-06	-1.60913	-1.347
37074001	chr22:37074001:C:A	0.224967	9.9895	0.303078	1.35617e-06	-1.57378	-1.33259
37074045	chr22:37074045:G:A	1.53519e-06	-1.60248	-3.57427e-10	5.29118e-06	-1.545	-3.57427e-10
37074184	chr22:37074184:T:C	0.489049	10.4937	0.57537	1.4339e-06	-1.54666	-1.30398
37074496	chr22:37074496:C:T	0.000120581	3.62633	-0.865138	1.27439e-06	-1.61464	-1.35394
37074564	chr22:37074564:G:A	0.225046	9.97256	0.320374	1.3588e-06	-1.57424	-1.3302
37074600	chr22:37074600:G:A	2.0094e-06	-1.33329	-3.57427e-10	5.09334e-06	-1.58311	-3.57427e-10
37075345	chr22:37075345:G:A	6.44218e-05	3.23572	-1.1014	1.57306e-06	-1.46497	-1.29304
37075468	chr22:37075468:C:T	6.58393e-06	1.20955	-1.35604	6.37086e-06	0.00155161	-1.36086
37075763	chr22:37075763:A:G	2.99053e-05	1.3669	-3.57427e-10	3.20024e-05	0.254772	-3.57427e-10
37075966	chr22:37075966:G:A	4.70885e-06	-1.23322e-10	-0.481687	1.70245e-05	-1.23322e-10	-0.376384
37076427	chr22:37076427:C:T	1.7596e-05	-1.23322e-10	0.836539	7.11289e-05	-1.23322e-10	1.05346
37076597	chr22:37076597:C:T	3.29254e-06	-1.23322e-10	-0.83947	1.10545e-05	-1.23322e-10	-0.808201
37076795	chr22:37076795:TG:T	4.26035e-06	-1.23322e-10	-0.581779	1.67912e-05	-1.23322e-10	-0.390181
37076815	chr22:37076815:T:C	1.33318e-05	0.915643	-0.356624	6.49135e-06	-0.659788	-0.68078
37077067	chr22:37077067:G:T	2.37942e-06	-1.23322e-10	-1.16427	7.74575e-06	-1.23322e-10	-1.16389
37077097	chr22:37077097:G:A	4.77763e-06	-1.23322e-10	-0.467186	1.78998e-05	-1.23322e-10	-0.326247
37077200	chr22:37077200:A:AT	2.71337e-05	1.26964	-3.57427e-10	2.76384e-05	0.108166	-3.57427e-10
37077813	chr22:37077813:G:A	1.97006e-06	-1.23322e-10	-1.35307	6.35249e-06	-1.23322e-10	-1.36219
37077954	chr22:37077954:G:A	2.04364e-06	-1.23322e-10	-1.3164	6.8787e-06	-1.23322e-10	-1.28261
37078039	chr22:37078039:G:A	3.27105e-06	0.513315	-1.35933	1.66644e-06	-1.58238	-1.11797
37078058	chr22:37078058:G:C	2.49734e-06	-1.23322e-10	-1.1159	9.18938e-06	-1.23322e-10	-0.99299
37078115	chr22:37078115:G:T	2.38998e-05	1.14274	-3.57427e-10	2.50409e-05	0.00947257	-3.57427e-10
37078116	chr22:37078116:G:T	2.38594e-05	1.14105	-3.57427e-10	2.50083e-05	0.00816753	-3.57427e-10
37078481	chr22:37078481:G:A	1.67793e-06	-1.51357	-3.57427e-10	5.57747e-06	-1.4923	-3.57427e-10
37078627	chr22:37078627:T:C	5.23444e-06	-0.37587	-3.57427e-10	5.84598e-06	-1.44528	-3.57427e-10
37078633	chr22:37078633:C:T	2.04852e-06	-1.31401	-3.57427e-10	5.0653e-06	-1.58863	-3.57427e-10
37078697	chr22:37078697:GAGGAA:G	1.52554e-06	-1.60878	-3.57427e-10	6.12505e-06	-1.39865	-3.57427e-10
37078790	chr22:37078790:GA:G	4.10052e-07	-1.61564	-1.30696	1.98541e-06	-1.16536	-1.35986
37079346	chr22:37079346:T:C	2.01303e-06	-1.23322e-10	-1.33149	6.36854e-06	-1.23322e-10	-1.35967
37080153	chr22:37080153:A:G	6.46805e-07	-1.29468	-1.17216	4.5873e-06	-1.15392	-0.533825
37080263	chr22:37080263:A:C	2.26114e-06	-1.21526	-3.57427e-10	4.97121e-06	-1.60738	-3.57427e-10
37080466	chr22:37080466:G:T	2.21636e-06	-1.23322e-10	-1.23526	6.41971e-06	-1.23322e-10	-1.35167
37080529	chr22:37080529:T:A	3.80583e-05	1.59641	0.0115805	1.94552e-05	0.137185	-0.38011
37080623	chr22:37080623:C:T	4.98175e-06	-1.23322e-10	-0.42535	1.88861e-05	-1.23322e-10	-0.272614
37080639	chr22:37080639:G:A	2.70606e-06	-1.23322e-10	-1.03564	6.38652e-06	-1.23322e-10	-1.35685
37080927	chr22:37080927:C:T	5.92295e-05	1.66076	0.38953	2.78838e-05	0.201578	-0.0845722
37081692	chr22:37081692:C:T	4.85129e-07	-1.55088	-1.20359	2.86145e-06	-1.02364	-1.13607
37081862	chr22:37081862:G:A	1.95588e-06	-1.23322e-10	-1.36029	6.3598e-06	-1.23322e-10	-1.36104
37081930	chr22:37081930:T:C	1.03604e-06	-0.972869	-1.02286	1.86538e-06	-1.27226	-1.31531
37082621	chr22:37082621:GC:G	2.12805e-06	-1.23322e-10	-1.27592	6.54175e-06	-1.23322e-10	-1.33283
37082707	chr22:37082707:G:A	1.65298e-05	-1.23322e-10	0.774035	6.22067e-05	-1.23322e-10	0.919425
37082735	chr22:37082735:A:G	4.99446e-06	0.938006	-1.36081	1.62646e-06	-1.43203	-1.2926
37083308	chr22:37083308:C:T	2.38307e-06	-1.16274	-3.57427e-10	5.31627e-06	-1.54027	-3.57427e-10
37083588	chr22:37083588:G:A	3.99788e-07	-1.59773	-1.35022	2.31537e-06	-1.19708	-1.17439
37083633	chr22:37083633:C:T	2.14458e-06	-1.23322e-10	-1.26819	6.5687e-06	-1.23322e-10	-1.32872
37083824	chr22:37083824:T:C	2.40652e-06	-1.15295	-3.57427e-10	5.3367e-06	-1.53643	-3.57427e-10
37083901	chr22:37083901:G:A	4.1874e-06	-1.23322e-10	-0.59905	1.3449e-05	-1.23322e-10	-0.612135
37083994	chr22:37083994:C:T	2.09117e-06	-1.23322e-10	-1.29341	7.17751e-06	-1.23322e-10	-1.24009
37084094	chr22:37084094:A:AAGCCGGGGCC	2.02329e-06	-1.23322e-10	-1.32641	6.41225e-06	-1.23322e-10	-1.35283
37084115	chr22:37084115:C:T	5.33074e-05	1.52157	0.423373	6.38239e-06	-1.2261	-0.131393
37084141	chr22:37084141:A:G	6.38953e-05	1.77006	0.356056	6.57608e-06	-1.13659	-0.191013
37084565	chr22:37084565:C:T	5.04107e-07	-1.35773	-1.35836	1.37302e-06	-1.55959	-1.33444
37084757	chr22:37084757:C:T	1.34357e-06	-0.971693	-0.764107	2.05146e-06	-1.28812	-1.20436
37085001	chr22:37085001:G:C	3.91354e-07	-1.60856	-1.36071	1.92927e-06	-1.26113	-1.29276
37085303	chr22:37085303:G:T	3.99702e-07	-1.58546	-1.36271	2.09261e-06	-1.15627	-1.31636
37085766	chr22:37085766:G:A	2.28197e-06	-1.23322e-10	-1.20609	6.63163e-06	-1.23322e-10	-1.31919
37086606	chr22:37086606:A:G	2.39896e-06	-1.23322e-10	-1.15609	7.76892e-06	-1.23322e-10	-1.16091
37086824	chr22:37086824:G:A	1.00551e-05	1.63464	-1.35769	8.79649e-06	0.322455	-1.35914
37086917	chr22:37086917:G:A	3.2158e-05	-1.23322e-10	1.43953	0.000126128	-1.23322e-10	1.62626
37087296	chr22:37087296:A:G	2.01478e-06	-1.23322e-10	-1.33062	6.37116e-06	-1.23322e-10	-1.35926
37087440	chr22:37087440:C:T	2.72687e-05	1.27461	-3.57427e-10	2.79724e-05	0.120182	-3.57427e-10
37087441	chr22:37087441:A:G	3.31949e-06	-0.142312	-0.689007	1.64459e-06	-1.61471	-1.09884
37087651	chr22:37087651:A:G	1.63716e-06	-0.17583	-1.36234	1.73983e-06	-1.60326	-1.05398
37087719	chr22:37087719:C:T	2.28759e-05	1.09896	-3.57427e-10	2.44183e-05	-0.015706	-3.57427e-10
37088390	chr22:37088390:C:G	7.2379e-06	-1.23322e-10	-0.051799	2.82926e-05	-1.23322e-10	0.131562
37088808	chr22:37088808:G:A	2.69904e-06	-1.03823	-3.57427e-10	5.55766e-06	-1.49586	-3.57427e-10
37088904	chr22:37088904:G:A	1.72731e-06	-1.16233	-0.322238	2.53157e-06	-1.40623	-0.875964
37088928	chr22:37088928:C:T	8.04509e-06	-1.23322e-10	0.053932	3.21844e-05	-1.23322e-10	0.260444
37089153	chr22:37089153:T:C	1.8905e-06	-1.09135	-0.302939	2.40361e-06	-1.43629	-0.897774
37089436	chr22:37089436:A:G	1.95284e-06	-1.23322e-10	-1.36184	6.43875e-06	-1.23322e-10	-1.3487
37089506	chr22:37089506:G:A	2.29311e-06	-1.23322e-10	-1.20122	7.8782e-06	-1.23322e-10	-1.14694
37089555	chr22:37089555:T:C	2.59311e-06	-1.23322e-10	-1.07827	1.07313e-05	-1.23322e-10	-0.837876
37089684	chr22:37089684:T:C	2.20114e-06	-0.999712	-0.242441	2.38191e-06	-1.486	-0.85714
37090007	chr22:37090007:A:G	6.92629e-06	-1.23322e-10	-0.0958065	2.70269e-05	-1.23322e-10	0.0857961
37090165	chr22:37090165:T:C	2.04697e-06	0.0248495	-1.33962	1.41056e-06	-1.61598	-1.25107
37090276	chr22:37090276:G:A	7.00647e-06	-1.23322e-10	-0.0842958	2.13809e-05	-1.23322e-10	-0.14854
37090647	chr22:37090647:G:A	1.95127e-06	-1.23322e-10	-1.36265	6.39011e-06	-1.23322e-10	-1.35629
37090711	chr22:37090711:C:G	2.17477e-06	-1.23322e-10	-1.25421	6.64657e-06	-1.23322e-10	-1.31694
37090775	chr22:37090775:GA:G	2.08086e-06	-1.23322e-10	-1.29835	6.62513e-06	-1.23322e-10	-1.32017
37090777	chr22:37090777:T:G	2.08579e-06	-1.23322e-10	-1.29598	6.61256e-06	-1.23322e-10	-1.32207
37091076	chr22:37091076:A:G	1.97374e-06	-1.23322e-10	-1.3512	6.61958e-06	-1.23322e-10	-1.32101
37091251	chr22:37091251:T:C	3.44584e-06	-1.23322e-10	-0.793963	9.10153e-06	-1.23322e-10	-1.0026
37091340	chr22:37091340:G:A	2.08584e-06	-1.23322e-10	-1.29596	6.78121e-06	-1.23322e-10	-1.29688
37091472	chr22:37091472:AGGAG:A	1.96095e-06	-1.23322e-10	-1.3577	6.3493e-06	-1.23322e-10	-1.36269
37091489	chr22:37091489:C:T	1.62599e-06	-0.311035	-1.23398	1.30688e-06	-1.5946	-1.34879
37091583	chr22:37091583:G:A	1.91781e-05	-1.23322e-10	0.92264	7.30927e-05	-1.23322e-10	1.08069
37091619	chr22:37091619:A:G	1.47439e-06	-0.541261	-1.10163	1.34151e-06	-1.56175	-1.35549
37091770	chr22:37091770:A:G	6.71255e-07	-1.0725	-1.35724	1.83984e-06	-1.39873	-1.20263
37091827	chr22:37091827:G:C	1.66173e-05	-1.23322e-10	0.779313	6.33132e-05	-1.23322e-10	0.937055
37092377	chr22:37092377:C:T	2.19874e-06	-1.23322e-10	-1.24325	7.52589e-06	-1.23322e-10	-1.19269
37092534	chr22:37092534:C:T	1.78457e-06	-0.264077	-1.18787	1.26886e-06	-1.61207	-1.36085
37092810	chr22:37092810:A:T	1.62594e-06	-0.402275	-1.14277	1.30048e-06	-1.59359	-1.35472
37092853	chr22:37092853:A:C	1.96809e-06	-1.23322e-10	-1.35407	6.3513e-06	-1.23322e-10	-1.36238
37092941	chr22:37092941:A:G	1.59107e-06	-0.404046	-1.16268	1.2966e-06	-1.59343	-1.35786
37092945	chr22:37092945:C:T	2.09904e-06	-1.23322e-10	-1.28965	7.25798e-06	-1.23322e-10	-1.22894
37093395	chr22:37093395:T:C	4.72997e-06	-0.477211	-3.57427e-10	9.11424e-06	-1.0012	-3.57427e-10
37093840	chr22:37093840:C:T	1.40263e-06	-0.418601	-1.27418	2.21807e-06	-1.58742	-0.826981
37093965	chr22:37093965:A:G	1.38526e-06	-0.713786	-0.991456	1.4209e-06	-1.55353	-1.30622
37093993	chr22:37093993:A:G	1.59811e-06	-0.531109	-1.0312	1.36884e-06	-1.57309	-1.32399
37094356	chr22:37094356:A:G	1.72423e-06	-0.482265	-1.00409	1.37048e-06	-1.58201	-1.31387
37094633	chr22:37094633:A:T	1.99914e-06	-1.23322e-10	-1.33842	6.39252e-06	-1.23322e-10	-1.35591
37094651	chr22:37094651:A:G	1.56312e-06	-0.40555	-1.17889	1.29406e-06	-1.59385	-1.3594
37094652	chr22:37094652:C:T	1.51275e-06	-0.438312	-1.17889	1.29999e-06	-1.58927	-1.3594
37094706	chr22:37094706:C:T	2.43254e-06	-1.23322e-10	-1.14219	1.0708e-05	-1.23322e-10	-0.840047
37094975	chr22:37094975:G:A	1.98765e-06	-1.23322e-10	-1.34418	6.37267e-06	-1.23322e-10	-1.35902
37095100	chr22:37095100:A:G	1.53678e-06	-0.429332	-1.17211	1.29943e-06	-1.59066	-1.35845
37095111	chr22:37095111:G:A	2.71842e-05	-1.23322e-10	1.27151	0.000108316	-1.23322e-10	1.47401
37095164	chr22:37095164:C:T	2.52064e-06	-1.23322e-10	-1.10662	1.12427e-05	-1.23322e-10	-0.791316
37095205	chr22:37095205:A:G	2.09039e-06	-1.23322e-10	-1.29378	6.60418e-06	-1.23322e-10	-1.32334
37095369	chr22:37095369:C:G	2.38781e-06	-1.23322e-10	-1.16075	1.03843e-05	-1.23322e-10	-0.870739
37095615	chr22:37095615:CAAAT:C	8.49526e-06	-1.23322e-10	0.108378	3.3588e-05	-1.23322e-10	0.30313
37095837	chr22:37095837:G:A	3.44234e-06	-0.794979	-3.57427e-10	6.07144e-06	-1.40744	-3.57427e-10
37095973	chr22:37095973:G:A	8.52259e-06	-1.23322e-10	0.11159	3.36401e-05	-1.23322e-10	0.30468
37096209	chr22:37096209:G:A	5.49833e-06	-1.23322e-10	-0.326686	1.30287e-05	-1.23322e-10	-0.643887
37096398	chr22:37096398:G:A	4.67632e-06	-1.23322e-10	-0.488619	1.15551e-05	-1.23322e-10	-0.76391
37096410	chr22:37096410:C:T	1.39587e-05	-1.23322e-10	0.604976	5.32993e-05	-1.23322e-10	0.764886
37096417	chr22:37096417:T:C	1.98895e-06	-1.23322e-10	-1.34352	6.6033e-06	-1.23322e-10	-1.32347
37096545	chr22:37096545:C:T	1.60377e-06	-0.362232	-1.19654	1.29741e-06	-1.59744	-1.35323
37096662	chr22:37096662:G:A	4.71073e-06	-1.23322e-10	-0.481287	2.01043e-05	-1.23322e-10	-0.210105
37096747	chr22:37096747:C:T	2.00407e-06	-1.23322e-10	-1.33595	6.40061e-06	-1.23322e-10	-1.35465
37096874	chr22:37096874:G:A	2.00118e-06	-1.23322e-10	-1.33739	6.71049e-06	-1.23322e-10	-1.30737
37097008	chr22:37097008:C:T	2.81446e-05	1.30623	-3.57427e-10	3.31697e-05	0.290597	-3.57427e-10
37097097	chr22:37097097:T:TAC	5.03957e-07	-1.39654	-1.31985	3.19319e-06	-0.92741	-1.12261
37097132	chr22:37097132:A:G	2.37881e-05	1.13806	-3.57427e-10	2.89704e-05	0.155236	-3.57427e-10
37097138	chr22:37097138:G:A	8.12997e-06	1.07407	-1.00965	1.94857e-06	-1.34325	-1.20069
37097666	chr22:37097666:G:A	3.95385e-06	0.616213	-1.27265	4.45042e-06	-0.654289	-1.06375
37098278	chr22:37098278:T:C	8.87801e-06	1.37139	-1.21895	1.8371e-06	-1.24614	-1.35671
37098380	chr22:37098380:T:C	6.07177e-06	0.957241	-1.18472	1.64509e-06	-1.36498	-1.34827
37098774	chr22:37098774:A:G	8.76627e-06	1.3592	-1.21942	1.82877e-06	-1.24977	-1.35763
37098875	chr22:37098875:G:A	1.14274e-06	-0.655634	-1.24207	1.35924e-06	-1.54282	-1.36129
37098981	chr22:37098981:C:T	2.09704e-06	-1.23322e-10	-1.2906	6.6308e-06	-1.23322e-10	-1.31931
37099011	chr22:37099011:T:C	1.11086e-06	-0.599482	-1.32652	1.28142e-06	-1.60038	-1.36269
37099296	chr22:37099296:T:C	5.39612e-06	-1.23322e-10	-0.34545	1.22181e-05	-1.23322e-10	-0.708116
37099510	chr22:37099510:C:T	8.78083e-06	1.34977	-1.20833	1.93194e-06	-1.24593	-1.30658
37099586	chr22:37099586:A:C	1.9599e-06	-1.23322e-10	-1.35824	6.34933e-06	-1.23322e-10	-1.36269
37099595	chr22:37099595:G:A	8.14938e-06	1.28208	-1.21527	1.87871e-06	-1.26966	-1.3108
37099752	chr22:37099752:A:C	1.9512e-06	-1.23322e-10	-1.36269	6.3957e-06	-1.23322e-10	-1.35541
37100087	chr22:37100087:C:T	1.2371e-06	-0.574288	-1.24408	1.30961e-06	-1.57898	-1.36233
37100243	chr22:37100243:G:A	1.50772e-06	-0.337155	-1.28337	1.28939e-06	-1.60706	-1.34981
37100420	chr22:37100420:A:T	1.19444e-06	-0.599928	-1.25352	1.30581e-06	-1.58179	-1.36242
37100807	chr22:37100807:C:T	5.35102e-06	0.52686	-0.880703	1.72155e-06	-1.4529	-1.21491
37101803	chr22:37101803:T:C	1.63337e-05	-1.23322e-10	0.762102	4.13167e-05	-1.23322e-10	0.510228
37102284	chr22:37102284:G:A	5.09582e-06	-1.23322e-10	-0.402709	1.78286e-05	-1.23322e-10	-0.330234
37102536	chr22:37102536:G:A	7.11884e-06	-1.23322e-10	-0.0683853	2.55631e-05	-1.23322e-10	0.0301097
37102624	chr22:37102624:G:A	2.43861e-06	-1.23322e-10	-1.1397	7.4544e-06	-1.23322e-10	-1.20223
37102691	chr22:37102691:G:A	7.1268e-07	-1.05927	-1.31058	1.4169e-06	-1.61238	-1.25018
37102788	chr22:37102788:A:T	6.04365e-06	-1.23322e-10	-0.232122	2.25958e-05	-1.23322e-10	-0.0932739
37102979	chr22:37102979:G:A	1.33683e-06	-0.820436	-0.920395	2.42883e-06	-1.61128	-0.712347
37103006	chr22:37103006:C:T	2.86124e-06	-0.367289	-0.612587	5.42696e-06	-0.804087	-0.715572
37103346	chr22:37103346:C:T	1.45519e-06	-0.430736	-1.22526	2.50828e-06	-0.955466	-1.33597
37103652	chr22:37103652:A:G	9.87078e-07	-0.830559	-1.21358	1.34877e-06	-1.61227	-1.29957
37103659	chr22:37103659:C:T	1.04561e-06	-0.855853	-1.13068	1.80561e-06	-1.61551	-1.00463
37104053	chr22:37104053:A:C	1.95507e-06	-1.23322e-10	-1.36071	6.46298e-06	-1.23322e-10	-1.34495
37104332	chr22:37104332:C:T	1.87172e-05	-1.23322e-10	0.898315	7.91933e-05	-1.23322e-10	1.16085
37104544	chr22:37104544:T:C	2.01665e-06	-1.23322e-10	-1.32969	6.63e-06	-1.23322e-10	-1.31943
37104603	chr22:37104603:A:G	2.68577e-06	-0.515772	-0.527392	5.61417e-06	-0.901431	-0.584312
37104830	chr22:37104830:G:A	1.96014e-06	-1.23322e-10	-1.35811	6.48354e-06	-1.23322e-10	-1.34177
37105030	chr22:37105030:A:G	1.42022e-06	-1.61259	-0.0677297	8.14127e-06	-1.24158	0.127487
37105158	chr22:37105158:A:G	4.81071e-06	-1.23322e-10	-0.460286	1.45866e-05	-1.23322e-10	-0.530936
37105269	chr22:37105269:C:A	2.46696e-06	-1.23322e-10	-1.12814	7.84838e-06	-1.23322e-10	-1.15073
37105724	chr22:37105724:T:C	2.20184e-06	-1.23322e-10	-1.24184	7.23358e-06	-1.23322e-10	-1.2323
37105810	chr22:37105810:C:T	4.25681e-06	-1.23322e-10	-0.58261	1.63992e-05	-1.23322e-10	-0.413804
37105861	chr22:37105861:C:T	1.20912e-06	-0.81779	-1.02345	2.09767e-06	-1.61205	-0.858162
37105865	chr22:37105865:G:T	1.56404e-05	-1.23322e-10	0.718726	5.32611e-05	-1.23322e-10	0.764169
37105932	chr22:37105932:G:A	3.32482e-06	-1.23322e-10	-0.829716	9.01337e-06	-1.23322e-10	-1.01233
37106018	chr22:37106018:G:A	2.43755e-06	-1.23322e-10	-1.14014	7.76189e-06	-1.23322e-10	-1.16181
37106155	chr22:37106155:AAGGCACAGAG:A	5.05127e-06	-1.37922	0.96773	1.7392e-05	-1.61489	1.25986
37106372	chr22:37106372:C:T	2.73871e-06	-1.23322e-10	-1.02364	8.88443e-06	-1.23322e-10	-1.02674
37106375	chr22:37106375:G:T	2.4524e-06	-1.23322e-10	-1.13406	7.81543e-06	-1.23322e-10	-1.15494
37106383	chr22:37106383:T:C	6.98197e-07	-1.09681	-1.29357	1.29876e-06	-1.60646	-1.34317
37106601	chr22:37106601:G:A	2.0312e-06	-1.23322e-10	-1.32251	6.93311e-06	-1.23322e-10	-1.27473
37106954	chr22:37106954:A:G	2.07828e-06	-1.29959	-3.57427e-10	5.48262e-06	-1.50946	-3.57427e-10
37106985	chr22:37106985:C:T	2.24434e-06	-1.23322e-10	-1.22272	7.11251e-06	-1.23322e-10	-1.24918
37107093	chr22:37107093:C:G	1.60998e-06	-1.55491	-3.57427e-10	5.12979e-06	-1.57597	-3.57427e-10
37107125	chr22:37107125:T:C	1.37601e-06	-1.07917	-0.632773	3.19271e-06	-1.2706	-0.779571
37107291	chr22:37107291:C:A	2.40702e-06	-1.23322e-10	-1.15274	7.58052e-06	-1.23322e-10	-1.18546
37107404	chr22:37107404:C:T	2.6757e-06	-1.23322e-10	-1.04692	9.22357e-06	-1.23322e-10	-0.989276
37107628	chr22:37107628:A:G	4.15019e-07	-1.54954	-1.36103	1.96031e-06	-1.22295	-1.31498
37107719	chr22:37107719:C:T	1.52937e-06	-1.60627	-3.57427e-10	4.93297e-06	-1.6151	-3.57427e-10
37107975	chr22:37107975:T:C	2.31085e-06	-1.23322e-10	-1.19351	7.61026e-06	-1.23322e-10	-1.18154
37108117	chr22:37108117:A:C	1.02335e-06	-0.889686	-1.11837	2.26632e-06	-1.17674	-1.21614
37108352	chr22:37108352:A:G	1.83209e-05	-1.23322e-10	0.876912	7.6398e-05	-1.23322e-10	1.12492
37108383	chr22:37108383:T:C	2.16862e-06	-1.23322e-10	-1.25704	6.8376e-06	-1.23322e-10	-1.2886
37108472	chr22:37108472:C:A	1.66898e-06	-0.330093	-1.18883	2.89974e-05	1.07855	-0.922381
37108646	chr22:37108646:A:T	1.23457e-05	-1.23322e-10	0.482179	3.99385e-05	-1.23322e-10	0.476303
37108763	chr22:37108763:C:T	2.09892e-06	-1.23322e-10	-1.28971	6.44709e-06	-1.23322e-10	-1.34741
37108855	chr22:37108855:T:C	2.4244e-06	-1.23322e-10	-1.14555	7.67564e-06	-1.23322e-10	-1.17299
37108944	chr22:37108944:A:G	1.97816e-06	-1.23322e-10	-1.34897	6.54564e-06	-1.23322e-10	-1.33224
37110478	chr22:37110478:C:T	2.24604e-06	-1.23322e-10	-1.22196	7.40976e-06	-1.23322e-10	-1.20824
37110640	chr22:37110640:T:C	1.40877e-06	-0.680156	-1.00826	2.8055e-06	-1.47433	-0.705126
37110673	chr22:37110673:G:T	1.27452e-06	-0.67598	-1.11258	2.41652e-06	-1.47242	-0.856292
37110807	chr22:37110807:C:T	1.47596e-06	-0.655588	-0.986236	2.91178e-06	-1.46555	-0.676727
37110822	chr22:37110822:C:T	5.11576e-07	-1.5534	-1.14799	1.5492e-06	-1.52894	-1.24436
37110832	chr22:37110832:G:A	1.9944e-06	-1.23322e-10	-1.34079	6.35077e-06	-1.23322e-10	-1.36246
37110836	chr22:37110836:A:G	1.54896e-06	-0.603838	-0.989709	2.96273e-06	-1.44355	-0.681377
37110952	chr22:37110952:T:C	1.55142e-06	-0.570589	-1.02137	2.87729e-06	-1.42891	-0.725281
37110979	chr22:37110979:G:A	4.45489e-07	-1.52891	-1.31081	1.62241e-06	-1.45318	-1.27394
37111124	chr22:37111124:TTATG:T	6.92239e-05	-1.23322e-10	2.20622	0.000232735	-1.23322e-10	2.23886
37111169	chr22:37111169:G:GT	1.54534e-06	-0.842516	-0.753367	2.95416e-06	-1.61547	-0.512353
37111210	chr22:37111210:A:G	1.10772e-06	-0.763882	-1.16494	1.31699e-05	0.388591	-1.02169
37111598	chr22:37111598:T:G	2.20296e-06	-1.23322e-10	-1.24133	7.25016e-06	-1.23322e-10	-1.23002
37112068	chr22:37112068:G:A	2.04991e-06	-1.23322e-10	-1.31333	6.4052e-06	-1.23322e-10	-1.35393
37112384	chr22:37112384:G:C	1.51867e-06	-0.462174	-1.15112	2.4342e-06	-1.37338	-0.948042
37112548	chr22:37112548:C:G	1.68717e-06	-1.50808	-3.57427e-10	5.60376e-06	-1.4876	-3.57427e-10
37112574	chr22:37112574:C:T	1.0537e-05	-1.23322e-10	0.323762	4.0897e-05	-1.23322e-10	0.500017
37113047	chr22:37113047:C:T	6.38774e-07	-1.50268	-0.976656	2.26488e-06	-1.60008	-0.793438
37113084	chr22:37113084:T:C	9.33913e-07	-0.73855	-1.36095	2.09695e-06	-1.11899	-1.35156
37113139	chr22:37113139:T:C	5.42468e-07	-1.4832	-1.15956	1.76397e-06	-1.60609	-1.03738
37113166	chr22:37113166:G:A	9.88714e-06	-1.23322e-10	0.260104	4.06936e-05	-1.23322e-10	0.495033
37113283	chr22:37113283:C:T	2.04727e-06	-1.23322e-10	-1.31462	6.50432e-06	-1.23322e-10	-1.33857
37113530	chr22:37113530:T:C	2.01601e-06	-1.23322e-10	-1.33001	6.48372e-06	-1.23322e-10	-1.34174
37113557	chr22:37113557:T:C	2.05677e-06	-1.23322e-10	-1.30999	6.41607e-06	-1.23322e-10	-1.35223
37113627	chr22:37113627:C:T	5.50749e-05	-1.23322e-10	1.97756	0.0001863	-1.23322e-10	2.01632
37113925	chr22:37113925:A:C	1.16662e-06	-0.895298	-0.981724	1.2839e-05	0.144021	-0.802571
37114032	chr22:37114032:C:T	2.18876e-06	-1.40531	0.157512	9.63639e-06	-1.49264	0.547143
37114058	chr22:37114058:A:C	8.87914e-05	-1.23322e-10	2.45516	0.000311755	-1.23322e-10	2.53118
37114225	chr22:37114225:G:A	2.05142e-06	-1.23322e-10	-1.3126	6.40741e-06	-1.23322e-10	-1.35358
37114681	chr22:37114681:T:C	2.07646e-06	-1.23322e-10	-1.30047	6.55066e-06	-1.23322e-10	-1.33147
37114842	chr22:37114842:A:G	2.06177e-06	-1.23322e-10	-1.30756	6.41968e-06	-1.23322e-10	-1.35167
37115116	chr22:37115116:C:G	1.32962e-06	-0.560188	-1.18605	3.41159e-06	-0.97968	-1.00418
37115402	chr22:37115402:T:C	1.15924e-06	-0.719447	-1.16392	3.69166e-06	-0.882784	-1.02218
37115525	chr22:37115525:C:T	2.42244e-06	-1.23322e-10	-1.14635	7.24829e-06	-1.23322e-10	-1.23027
37115578	chr22:37115578:G:A	2.95789e-06	0.0975674	-1.04422	7.80377e-06	-0.310196	-0.846235
37115597	chr22:37115597:G:A	2.75566e-06	0.0447188	-1.06219	7.28811e-06	-0.353354	-0.871439
37115624	chr22:37115624:G:A	4.52572e-07	-1.50919	-1.31475	1.50179e-06	-1.51392	-1.29046
37115681	chr22:37115681:C:T	2.95503e-06	-1.23322e-10	-0.94762	8.93335e-06	-1.23322e-10	-1.02125
37116219	chr22:37116219:C:T	4.52462e-06	-1.23322e-10	-0.521597	9.82387e-06	-1.23322e-10	-0.926224
37116395	chr22:37116395:T:C	2.11329e-06	0.0303841	-1.31327	5.34129e-06	-0.303002	-1.23257
37116504	chr22:37116504:G:A	2.6364e-06	0.0716654	-1.13338	7.12623e-06	-0.283183	-0.964073
37116571	chr22:37116571:C:T	2.51105e-06	0.0305298	-1.14096	6.79647e-06	-0.319723	-0.974912
37116606	chr22:37116606:A:G	2.13637e-06	-1.13805	-0.133968	5.58986e-06	-1.24288	-0.247204
37116740	chr22:37116740:T:C	2.70326e-05	-1.23322e-10	1.26591	0.00010066	-1.23322e-10	1.40071
37116831	chr22:37116831:A:G	1.73397e-06	-0.806884	-0.673831	3.50424e-06	-1.01168	-0.945387
37116973	chr22:37116973:C:T	1.57045e-06	-1.57977	-3.57427e-10	4.97426e-06	-1.60676	-3.57427e-10
37117021	chr22:37117021:C:A	2.03914e-06	-1.23322e-10	-1.3186	6.38404e-06	-1.23322e-10	-1.35724
37117027	chr22:37117027:G:A	1.86881e-06	-0.227496	-1.17833	4.88969e-06	-0.589171	-1.03474
37117343	chr22:37117343:A:C	2.74423e-06	-1.23322e-10	-1.02163	8.91575e-06	-1.23322e-10	-1.02322
37117721	chr22:37117721:G:A	1.51478e-06	-1.61586	-3.57427e-10	5.81698e-06	-1.45026	-3.57427e-10
37117982	chr22:37117982:G:C	9.23231e-07	-1.36948	-0.741526	2.25811e-06	-1.53991	-0.856606
37118138	chr22:37118138:G:A	1.61283e-06	-1.55314	-3.57427e-10	4.96357e-06	-1.60891	-3.57427e-10
37118186	chr22:37118186:C:T	1.63926e-06	-0.744531	-0.792356	8.67041e-06	-0.0806122	-0.970511
37118299	chr22:37118299:G:A	0.000173629	4.07478	-0.94899	0.000139439	2.57282	-0.846236
37118770	chr22:37118770:C:T	2.88655e-06	-1.23322e-10	-0.971069	1.176e-05	-1.23322e-10	-0.746333
37118947	chr22:37118947:C:T	1.98921e-06	-1.23322e-10	-1.34339	6.38309e-06	-1.23322e-10	-1.35739
37119139	chr22:37119139:G:A	2.92664e-06	-1.23322e-10	-0.957275	1.19812e-05	-1.23322e-10	-0.727697
37119263	chr22:37119263:T:A	4.60034e-06	-1.23322e-10	-0.505	1.05711e-05	-1.23322e-10	-0.852911
37119579	chr22:37119579:G:A	2.27308e-06	-1.23322e-10	-1.20999	6.76448e-06	-1.23322e-10	-1.29935
37119975	chr22:37119975:A:G	4.91376e-07	-1.38341	-1.35827	2.69764e-06	-0.85791	-1.36075
37120330	chr22:37120330:C:T	1.37699e-06	-1.39794	-0.313292	6.38651e-06	-1.01533	-0.341521
37120528	chr22:37120528:C:G	4.59159e-07	-1.59334	-1.21615	1.34838e-06	-1.6142	-1.29793
37120666	chr22:37120666:G:A	1.14908e-05	-1.23322e-10	0.410419	4.15529e-05	-1.23322e-10	0.51593
37120706	chr22:37120706:G:A	1.18892e-05	1.54653	-1.10203	6.26964e-06	-0.167323	-1.208
37120754	chr22:37120754:A:T	5.5357e-06	-1.23322e-10	-0.319913	1.14458e-05	-1.23322e-10	-0.773414
37120946	chr22:37120946:T:A	7.50255e-07	-1.50773	-0.810739	3.21223e-06	-1.21454	-0.829533
37121082	chr22:37121082:C:T	1.97662e-06	-1.23322e-10	-1.34974	6.37912e-06	-1.23322e-10	-1.35801
37121087	chr22:37121087:C:A	2.60536e-06	-1.23322e-10	-1.07356	7.97271e-06	-1.23322e-10	-1.13501
37122573	chr22:37122573:A:G	3.43576e-06	-1.23322e-10	-0.796894	1.24561e-05	-1.23322e-10	-0.688826
37122592	chr22:37122592:T:C	4.18797e-07	-1.55467	-1.34683	1.49992e-06	-1.44379	-1.36184
37122701	chr22:37122701:A:ACTC	2.83893e-05	2.23858	-0.923699	5.76827e-05	1.88883	-1.04491
37123094	chr22:37123094:TG:T	1.99601e-06	-1.23322e-10	-1.33998	6.34997e-06	-1.23322e-10	-1.36259
37123396	chr22:37123396:A:G	3.24116e-06	-1.23322e-10	-0.855199	1.01578e-05	-1.23322e-10	-0.892795
37123405	chr22:37123405:TG:T	2.10057e-06	-1.23322e-10	-1.28892	7.18833e-06	-1.23322e-10	-1.23858
37123442	chr22:37123442:T:A	1.97622e-06	-1.23322e-10	-1.34994	6.54822e-06	-1.23322e-10	-1.33185
37123627	chr22:37123627:G:A	3.41902e-05	2.55788	-1.05708	5.92121e-05	1.92124	-1.05115
37123693	chr22:37123693:T:A	2.22697e-06	-1.23322e-10	-1.23049	6.6496e-06	-1.23322e-10	-1.31648
37123824	chr22:37123824:T:C	3.28808e-05	2.63811	-1.17635	4.70094e-05	1.7723	-1.13299
37124132	chr22:37124132:T:G	2.77863e-05	2.49392	-1.20051	4.11674e-05	1.66695	-1.16034
37124185	chr22:37124185:A:G	3.66891e-05	2.77437	-1.20302	5.56496e-05	1.97137	-1.16333
37124706	chr22:37124706:C:G	3.13449e-06	-1.23322e-10	-0.888664	1.16503e-05	-1.23322e-10	-0.755705
37124717	chr22:37124717:A:C	1.95455e-06	-1.23322e-10	-1.36097	6.40341e-06	-1.23322e-10	-1.35421
37125171	chr22:37125171:C:T	1.19247e-06	-1.53191	-0.323196	4.13837e-06	-1.50574	-0.284999
37125323	chr22:37125323:G:A	2.10678e-06	-1.23322e-10	-1.28597	7.15184e-06	-1.23322e-10	-1.24367
37125438	chr22:37125438:G:A	4.00958e-06	-1.23322e-10	-0.642444	1.49655e-05	-1.23322e-10	-0.50529
37125622	chr22:37125622:G:A	2.15916e-06	-1.23322e-10	-1.26141	6.91627e-06	-1.23322e-10	-1.27716
37125762	chr22:37125762:C:T	1.95729e-06	-1.23322e-10	-1.35957	6.36769e-06	-1.23322e-10	-1.3598
37125957	chr22:37125957:T:C	1.99084e-06	-1.23322e-10	-1.34257	6.67428e-06	-1.23322e-10	-1.31278
37126988	chr22:37126988:T:C	4.42614e-06	-1.23322e-10	-0.543602	1.31295e-05	-1.23322e-10	-0.63618
37127207	chr22:37127207:G:GCC	2.68579e-06	-1.23322e-10	-1.04315	9.27213e-06	-1.23322e-10	-0.984025
37127232	chr22:37127232:A:G	2.68251e-06	-1.23322e-10	-1.04438	9.25975e-06	-1.23322e-10	-0.985361
37127280	chr22:37127280:G:A	1.98483e-06	-1.23322e-10	-1.3456	6.51693e-06	-1.23322e-10	-1.33663
37127391	chr22:37127391:A:C	2.0118e-06	-1.23322e-10	-1.3321	6.58647e-06	-1.23322e-10	-1.32602
37127561	chr22:37127561:G:A	2.14077e-06	-1.23322e-10	-1.26997	7.18894e-06	-1.23322e-10	-1.23849
37127584	chr22:37127584:T:C	1.9529e-06	-1.23322e-10	-1.36181	6.3538e-06	-1.23322e-10	-1.36198
37127652	chr22:37127652:T:G	5.03541e-06	-1.23322e-10	-0.414636	1.51599e-05	-1.23322e-10	-0.492383
37127724	chr22:37127724:G:T	1.95241e-06	-1.23322e-10	-1.36207	6.35255e-06	-1.23322e-10	-1.36218
37128004	chr22:37128004:G:A	2.67019e-06	-1.23322e-10	-1.04898	8.24006e-06	-1.23322e-10	-1.10203
37128052	chr22:37128052:G:A	1.58106e-05	-1.23322e-10	0.729552	6.61604e-05	-1.23322e-10	0.981044
37128348	chr22:37128348:G:A	2.93268e-06	-1.23322e-10	-0.955212	8.05882e-06	-1.23322e-10	-1.12427
37128443	chr22:37128443:C:T	1.95861e-06	-1.23322e-10	-1.35889	6.37167e-06	-1.23322e-10	-1.35918
37128950	chr22:37128950:C:T	1.7439e-06	-1.47501	-3.57427e-10	5.12274e-06	-1.57735	-3.57427e-10
37129100	chr22:37129100:G:A	1.95829e-06	-1.23322e-10	-1.35906	6.37067e-06	-1.23322e-10	-1.35933
37129168	chr22:37129168:T:C	1.20764e-06	-1.41155	-0.430907	4.85319e-06	-1.33802	-0.293379
37129280	chr22:37129280:T:C	6.00452e-07	-1.54465	-0.996552	2.08479e-06	-1.54566	-0.930712
37129311	chr22:37129311:A:T	3.04322e-06	-1.23322e-10	-0.918216	8.28705e-06	-1.23322e-10	-1.09634
37129330	chr22:37129330:T:C	4.97251e-07	-1.56576	-1.16403	1.69576e-06	-1.56665	-1.11625
37129555	chr22:37129555:A:AG	3.66305e-06	-1.23322e-10	-0.732835	9.52476e-06	-1.23322e-10	-0.957143
37129618	chr22:37129618:A:G	1.95253e-06	-1.23322e-10	-1.362	6.35292e-06	-1.23322e-10	-1.36212
37129726	chr22:37129726:C:A	1.86224e-06	-1.40935	-3.57427e-10	5.19901e-06	-1.56257	-3.57427e-10
37129840	chr22:37129840:T:C	1.06004e-06	-1.50427	-0.46856	3.58777e-06	-1.54104	-0.392466
37130319	chr22:37130319:A:G	6.43661e-06	-0.0774968	-0.091631	1.23449e-05	-0.525152	-0.172642
37130459	chr22:37130459:G:A	2.14556e-06	-1.23322e-10	-1.26773	7.00885e-06	-1.23322e-10	-1.26387
37130914	chr22:37130914:C:T	2.13421e-05	-1.23322e-10	1.02955	6.87587e-05	-1.23322e-10	1.01956
37130923	chr22:37130923:T:C	2.38988e-06	-1.23322e-10	-1.15989	8.29341e-06	-1.23322e-10	-1.09558
37131769	chr22:37131769:C:T	4.20357e-06	-1.23322e-10	-0.595196	1.01013e-05	-1.23322e-10	-0.898377
37131778	chr22:37131778:C:T	1.95648e-06	-1.23322e-10	-1.35998	6.43577e-06	-1.23322e-10	-1.34917
37131886	chr22:37131886:A:G	6.6379e-07	-1.60184	-0.839083	2.05705e-06	-1.60384	-0.885918
37131976	chr22:37131976:T:C	6.73796e-07	-1.57378	-0.852177	2.04506e-06	-1.60984	-0.885767
37131986	chr22:37131986:A:G	4.28248e-07	-1.56621	-1.31298	1.33538e-06	-1.61605	-1.30577
37132000	chr22:37132000:C:G	2.79423e-06	-1.23322e-10	-1.00357	7.53895e-06	-1.23322e-10	-1.19095
37132038	chr22:37132038:A:G	1.72826e-06	-1.48401	-3.57427e-10	6.50809e-06	-1.33799	-3.57427e-10
37132194	chr22:37132194:A:T	2.76337e-06	-1.23322e-10	-1.01468	9.83175e-06	-1.23322e-10	-0.925422
37132312	chr22:37132312:G:C	2.19331e-06	-1.23322e-10	-1.24572	7.55001e-06	-1.23322e-10	-1.18949
37132322	chr22:37132322:T:G	6.93329e-07	-1.55244	-0.844942	2.04825e-06	-1.61505	-0.878998
37132508	chr22:37132508:G:T	2.05975e-06	-1.23322e-10	-1.30855	6.36325e-06	-1.23322e-10	-1.3605
37132530	chr22:37132530:A:G	2.67699e-06	-1.23322e-10	-1.04644	7.34125e-06	-1.23322e-10	-1.21753
37132536	chr22:37132536:A:G	5.34819e-07	-1.61179	-1.04517	1.70592e-06	-1.59008	-1.08685
37132566	chr22:37132566:G:A	4.68512e-07	-1.49	-1.29932	1.32955e-06	-1.61067	-1.31552
37132652	chr22:37132652:T:G	2.58881e-06	-1.23322e-10	-1.07993	7.18762e-06	-1.23322e-10	-1.23868
37133308	chr22:37133308:C:T	7.30099e-07	-1.00178	-1.34392	1.71512e-06	-1.33583	-1.33572
37133392	chr22:37133392:G:A	1.71739e-06	-1.49033	-3.57427e-10	4.94717e-06	-1.61222	-3.57427e-10
37133684	chr22:37133684:G:A	8.49492e-07	-1.49532	-0.698926	3.71849e-06	-1.32108	-0.576642
37133758	chr22:37133758:A:G	4.35577e-07	-1.54738	-1.31483	1.41185e-06	-1.51047	-1.35567
37133844	chr22:37133844:C:T	3.54363e-05	1.53661	-3.57427e-10	3.81375e-05	0.43016	-3.57427e-10
37133882	chr22:37133882:C:T	2.74873e-06	-1.23322e-10	-1.01999	7.45991e-06	-1.23322e-10	-1.20149
37133987	chr22:37133987:A:G	0.00061464	-1.23322e-10	4.38991	0.00208249	-1.23322e-10	4.43028
37134043	chr22:37134043:C:T	3.63669e-06	-0.27021	-0.469846	1.56562e-05	-0.193556	-0.266617
37134196	chr22:37134196:A:T	2.09681e-06	-1.23322e-10	-1.29072	6.83734e-06	-1.23322e-10	-1.28864
37134203	chr22:37134203:T:C	2.09666e-06	-1.23322e-10	-1.29078	6.63542e-06	-1.23322e-10	-1.31862
37134292	chr22:37134292:A:G	8.35127e-07	-1.07415	-1.13715	1.63109e-06	-1.51762	-1.20417
37135050	chr22:37135050:C:T	3.33434e-06	-1.23322e-10	-0.826855	1.04737e-05	-1.23322e-10	-0.862174
37135281	chr22:37135281:C:T	2.9419e-06	-1.23322e-10	-0.952074	9.29803e-06	-1.23322e-10	-0.981235
37135335	chr22:37135335:C:T	1.96662e-06	-1.23322e-10	-1.35482	6.35877e-06	-1.23322e-10	-1.3612
37135793	chr22:37135793:G:A	2.53659e-06	-1.23322e-10	-1.10031	8.06078e-06	-1.23322e-10	-1.12403
37135994	chr22:37135994:A:C	1.95175e-06	-1.23322e-10	-1.3624	6.36183e-06	-1.23322e-10	-1.36072
37136021	chr22:37136021:C:G	1.75712e-05	-1.23322e-10	0.835129	7.0089e-05	-1.23322e-10	1.03873
37136022	chr22:37136022:C:T	2.21306e-06	-1.23322e-10	-1.23676	7.45094e-06	-1.23322e-10	-1.2027
37136030	chr22:37136030:C:G	2.3079e-06	-1.23322e-10	-1.19479	6.98569e-06	-1.23322e-10	-1.26717
37136086	chr22:37136086:G:A	1.54198e-06	-1.59806	-3.57427e-10	4.98719e-06	-1.60417	-3.57427e-10
37136132	chr22:37136132:A:G	6.7577e-07	-1.0616	-1.36143	1.6251e-06	-1.36324	-1.36224
37136181	chr22:37136181:G:A	2.01849e-06	-1.23322e-10	-1.32878	6.601e-06	-1.23322e-10	-1.32382
37136215	chr22:37136215:C:T	1.96341e-06	-1.23322e-10	-1.35645	6.35051e-06	-1.23322e-10	-1.3625
37136401	chr22:37136401:G:A	6.95536e-07	-1.03166	-1.36254	1.64012e-06	-1.35383	-1.36244
37136659	chr22:37136659:C:T	4.12356e-07	-1.5573	-1.35969	1.36072e-06	-1.54101	-1.36201
37136725	chr22:37136725:G:A	1.34116e-05	0.564991	-3.57427e-10	4.95911e-05	0.692773	-3.57427e-10
37136762	chr22:37136762:G:C	7.62484e-06	-1.23322e-10	0.000280842	2.71739e-05	-1.23322e-10	0.0912189
37136923	chr22:37136923:G:C	5.42198e-06	-1.23322e-10	-0.340669	1.397e-05	-1.23322e-10	-0.574128
37137028	chr22:37137028:C:T	8.74097e-07	-1.17678	-0.988915	1.98528e-06	-1.3987	-1.12658
37137103	chr22:37137103:T:C	2.33687e-06	-1.23322e-10	-1.18232	8.50429e-06	-1.23322e-10	-1.07047
37137278	chr22:37137278:G:A	5.69746e-06	-1.23322e-10	-0.29111	1.46128e-05	-1.23322e-10	-0.529141
37137490	chr22:37137490:G:C	6.63672e-06	1.0472	-1.18571	1.00692e-05	0.00234296	-0.903902
37137524	chr22:37137524:C:T	7.60736e-06	-1.23322e-10	-0.00201369	2.99846e-05	-1.23322e-10	0.189646
37137746	chr22:37137746:C:G	4.73938e-07	-1.53858	-1.23923	1.44267e-06	-1.52294	-1.3216
37137994	chr22:37137994:G:A	1.22975e-06	-1.60295	-0.221364	3.22711e-06	-1.57884	-0.460608
37138499	chr22:37138499:G:C	1.96882e-06	-1.23322e-10	-1.3537	6.34911e-06	-1.23322e-10	-1.36272
37138907	chr22:37138907:G:A	5.43346e-07	-1.56562	-1.07552	2.35989e-06	-1.56703	-0.785391
37138936	chr22:37138936:C:T	2.49278e-05	2.40279	-1.21794	2.789e-05	1.33674	-1.21951
37139030	chr22:37139030:A:G	4.9404e-05	-1.23322e-10	1.8689	0.000202217	-1.23322e-10	2.0983
37139431	chr22:37139431:C:T	1.34988e-06	-1.07665	-0.654465	3.86883e-06	-1.25633	-0.601754
37139454	chr22:37139454:G:A	4.58337e-07	-1.45436	-1.35692	1.53753e-06	-1.41929	-1.36158
37139457	chr22:37139457:G:A	5.92975e-06	-1.23322e-10	-0.251148	1.98531e-05	-1.23322e-10	-0.222678
37139739	chr22:37139739:G:A	1.96886e-06	-1.23322e-10	-1.35368	6.50478e-06	-1.23322e-10	-1.3385
37139908	chr22:37139908:A:G	4.05468e-07	-1.58523	-1.34861	1.31713e-06	-1.58116	-1.35442
37141023	chr22:37141023:G:A	4.19354e-07	-1.55144	-1.34873	1.52334e-06	-1.44216	-1.34797
37141214	chr22:37141214:T:C	2.06414e-06	-1.23322e-10	-1.30642	6.51287e-06	-1.23322e-10	-1.33726
37141368	chr22:37141368:C:A	1.97305e-06	-1.23322e-10	-1.35155	6.38111e-06	-1.23322e-10	-1.3577
37141474	chr22:37141474:T:C	5.18197e-07	-1.44583	-1.2427	1.52816e-06	-1.43936	-1.34761
37141806	chr22:37141806:G:A	6.05215e-06	-1.23322e-10	-0.230717	2.0703e-05	-1.23322e-10	-0.180758
37142100	chr22:37142100:G:A	1.99345e-06	-1.23322e-10	-1.34126	6.36406e-06	-1.23322e-10	-1.36037
37142227	chr22:37142227:C:T	5.07699e-06	-1.23322e-10	-0.406412	1.38661e-05	-1.23322e-10	-0.58159
37142288	chr22:37142288:T:C	1.92456e-06	-0.0146932	-1.36174	3.67396e-06	-0.549852	-1.35992
37142468	chr22:37142468:G:A	3.74256e-06	-1.23322e-10	-0.711362	9.87548e-06	-1.23322e-10	-0.920983
37143157	chr22:37143157:C:G	5.99786e-07	-1.19168	-1.35063	1.91792e-06	-1.22073	-1.33907
37143604	chr22:37143604:C:T	3.16629e-06	-1.23322e-10	-0.87857	1.11872e-05	-1.23322e-10	-0.796268
37143908	chr22:37143908:TGTGTGTGTGTGC:T	2.05675e-06	-1.23322e-10	-1.31	7.16814e-06	-1.23322e-10	-1.24139
37144029	chr22:37144029:G:C	1.992e-06	-1.23322e-10	-1.34199	6.39176e-06	-1.23322e-10	-1.35603
37144061	chr22:37144061:C:T	3.32239e-06	-1.23322e-10	-0.830447	1.14321e-05	-1.23322e-10	-0.774612
37144082	chr22:37144082:C:T	2.05804e-06	-1.23322e-10	-1.30938	6.44254e-06	-1.23322e-10	-1.34812
37144145	chr22:37144145:G:C	2.99221e-06	-1.23322e-10	-0.935118	9.51424e-06	-1.23322e-10	-0.958248
37144520	chr22:37144520:G:A	1.64198e-06	-1.53523	-3.57427e-10	5.04559e-06	-1.59252	-3.57427e-10
37144685	chr22:37144685:A:G	2.50197e-06	-0.358134	-0.755918	9.25687e-06	-0.297747	-0.687925
37144729	chr22:37144729:G:A	1.86141e-06	-1.4098	-3.57427e-10	5.92271e-06	-1.43224	-3.57427e-10
37145088	chr22:37145088:C:CT	4.83811e-06	-0.770606	0.316	2.32442e-05	-0.658722	0.593738
37145182	chr22:37145182:C:G	2.68737e-06	-1.23322e-10	-1.04257	9.12257e-06	-1.23322e-10	-1.00029
37145226	chr22:37145226:C:T	3.17388e-06	-1.23322e-10	-0.876175	1.02174e-05	-1.23322e-10	-0.886945
37145740	chr22:37145740:G:A	1.98878e-06	-1.23322e-10	-1.34361	6.4716e-06	-1.23322e-10	-1.34362
37145772	chr22:37145772:A:G	1.20935e-05	-0.727564	1.1891	4.02282e-05	-0.71319	1.19672
37145791	chr22:37145791:G:C	1.32628e-06	-0.942133	-0.806616	5.85107e-06	-0.832869	-0.611544
37145834	chr22:37145834:A:T	3.06998e-06	-0.735767	-0.173693	9.29004e-06	-0.701654	-0.280442
37145981	chr22:37145981:C:T	1.9826e-06	-1.23322e-10	-1.34672	6.45058e-06	-1.23322e-10	-1.34687
37146161	chr22:37146161:G:A	4.12265e-06	-0.593557	-0.0210765	1.25608e-05	-0.54517	-0.13529
37146390	chr22:37146390:C:A	2.19486e-06	-1.23322e-10	-1.24501	7.16245e-06	-1.23322e-10	-1.24219
37146691	chr22:37146691:G:A	2.26874e-06	-1.21191	-3.57427e-10	8.49686e-06	-1.07134	-3.57427e-10
37146722	chr22:37146722:G:A	2.85258e-06	-0.786011	-0.196895	1.34591e-05	-0.656961	0.0455765
37146759	chr22:37146759:T:G	2.13829e-06	-1.23322e-10	-1.27113	7.02877e-06	-1.23322e-10	-1.26103
37146821	chr22:37146821:A:T	2.06929e-06	-1.23322e-10	-1.30392	7.07184e-06	-1.23322e-10	-1.25492
37147116	chr22:37147116:G:A	4.02114e-07	-1.58889	-1.35325	1.26224e-06	-1.61621	-1.36194
37147133	chr22:37147133:G:A	4.59666e-07	-1.4506	-1.35779	1.34249e-06	-1.58125	-1.33526
37147280	chr22:37147280:G:A	1.95243e-06	-1.23322e-10	-1.36206	6.35e-06	-1.23322e-10	-1.36258
37147316	chr22:37147316:T:C	1.95314e-06	-1.23322e-10	-1.36169	6.37392e-06	-1.23322e-10	-1.35882
37147383	chr22:37147383:A:G	2.55813e-06	-1.23322e-10	-1.09185	8.06705e-06	-1.23322e-10	-1.12325
37147894	chr22:37147894:G:A	2.85183e-06	-1.23322e-10	-0.983171	8.86234e-06	-1.23322e-10	-1.02923
37147993	chr22:37147993:C:T	2.34622e-06	-1.23322e-10	-1.17832	7.40529e-06	-1.23322e-10	-1.20884
37148067	chr22:37148067:A:G	2.86046e-06	-1.23322e-10	-0.980148	8.68165e-06	-1.23322e-10	-1.04983
37148151	chr22:37148151:G:A	1.52357e-06	-1.61008	-3.57427e-10	5.12942e-06	-1.57605	-3.57427e-10
37148293	chr22:37148293:C:T	3.42285e-06	-1.23322e-10	-0.800658	1.02386e-05	-1.23322e-10	-0.884874
37148405	chr22:37148405:A:C	1.27716e-05	-1.23322e-10	0.516095	3.95387e-05	-1.23322e-10	0.466242
37148446	chr22:37148446:G:A	4.52427e-07	-1.50849	-1.31577	1.55393e-06	-1.47558	-1.29467
37148562	chr22:37148562:G:A	3.97765e-06	-1.35241	0.701972	1.45655e-05	-1.18723	0.65484
37148770	chr22:37148770:G:A	4.98635e-07	-1.56927	-1.15774	1.7078e-06	-1.54612	-1.12971
37148877	chr22:37148877:C:T	3.33031e-06	-1.2727	0.444631	1.23996e-05	-1.08762	0.39424
37149138	chr22:37149138:G:A	9.65479e-06	-1.23322e-10	0.236324	2.82708e-05	-1.23322e-10	0.130791
37149253	chr22:37149253:C:T	2.66061e-05	1.25001	-3.57427e-10	0.00012419	1.61078	-3.57427e-10
37149465	chr22:37149465:T:A	7.82384e-07	-1.54229	-0.734252	2.57611e-06	-1.47578	-0.788978
37149520	chr22:37149520:G:A	9.70661e-06	-1.23322e-10	0.241677	2.83848e-05	-1.23322e-10	0.134815
37149666	chr22:37149666:A:C	9.40184e-06	-1.23322e-10	0.209775	2.87386e-05	-1.23322e-10	0.147204
37149757	chr22:37149757:T:C	3.29369e-06	-1.23322e-10	-0.839123	9.4991e-06	-1.23322e-10	-0.959841
37149852	chr22:37149852:G:A	1.9968e-06	-1.23322e-10	-1.33959	6.52745e-06	-1.23322e-10	-1.33502
37150229	chr22:37150229:A:G	1.3992e-05	-1.23322e-10	0.607355	4.27679e-05	-1.23322e-10	0.544751
37151340	chr22:37151340:C:A	7.38229e-06	-1.23322e-10	-0.0320464	2.17967e-05	-1.23322e-10	-0.129281
37151454	chr22:37151454:G:T	3.38603e-06	-1.23322e-10	-0.811473	1.02487e-05	-1.23322e-10	-0.883888
37152140	chr22:37152140:G:A	3.2526e-06	-1.23322e-10	-0.851676	9.95266e-06	-1.23322e-10	-0.913199
37152272	chr22:37152272:G:C	4.98549e-06	-1.23322e-10	-0.424599	1.46788e-05	-1.23322e-10	-0.524635
37152684	chr22:37152684:C:G	4.51942e-06	-1.23322e-10	-0.522746	1.48624e-05	-1.23322e-10	-0.512205
37152842	chr22:37152842:C:G	2.16394e-06	-1.23322e-10	-1.2592	6.78879e-06	-1.23322e-10	-1.29577
37153276	chr22:37153276:G:A	2.4063e-06	-1.23322e-10	-1.15304	7.91076e-06	-1.23322e-10	-1.14281
37153461	chr22:37153461:AT:A	1.37598e-05	-1.23322e-10	0.590624	3.71388e-05	-1.23322e-10	0.403625
37153925	chr22:37153925:C:T	4.32905e-06	-1.23322e-10	-0.565783	1.27859e-05	-1.23322e-10	-0.662693
37153947	chr22:37153947:T:C	2.69174e-06	-1.23322e-10	-1.04094	8.15311e-06	-1.23322e-10	-1.11264
37154291	chr22:37154291:G:A	2.37915e-06	-1.23322e-10	-1.16439	7.37732e-06	-1.23322e-10	-1.21263
37154492	chr22:37154492:T:C	7.29966e-06	-1.23322e-10	-0.0433029	2.16999e-05	-1.23322e-10	-0.133733
37154959	chr22:37154959:A:G	2.48666e-06	-1.23322e-10	-1.12019	7.37971e-06	-1.23322e-10	-1.2123
37155270	chr22:37155270:G:T	3.04747e-06	-1.61315	0.696335	9.82658e-06	-1.60307	0.677125
37155331	chr22:37155331:C:T	2.06748e-06	-1.23322e-10	-1.3048	6.551e-06	-1.23322e-10	-1.33142
37155407	chr22:37155407:G:A	3.32691e-06	-1.23322e-10	-0.829086	1.02506e-05	-1.23322e-10	-0.883698
37155567	chr22:37155567:A:G	5.65387e-06	-1.3125	1.01371	1.29956e-05	-1.42699	0.780563
37155908	chr22:37155908:C:T	5.14007e-06	-1.23322e-10	-0.394064	1.47809e-05	-1.23322e-10	-0.517701
37156197	chr22:37156197:A:G	4.6334e-06	-1.56401	1.06617	1.27013e-05	-1.58673	0.917397
37156266	chr22:37156266:T:G	3.27543e-06	-1.23322e-10	-0.844681	1.07505e-05	-1.23322e-10	-0.836088
37156279	chr22:37156279:G:A	2.05203e-06	-1.23322e-10	-1.3123	6.52112e-06	-1.23322e-10	-1.33599
37156769	chr22:37156769:G:A	3.61279e-06	-0.74665	-3.57427e-10	8.45366e-06	-1.07644	-3.57427e-10
37157077	chr22:37157077:TCTGACCCTCCGCCCAGTCCCC:T	4.1313e-06	-1.23322e-10	-0.612538	1.22822e-05	-1.23322e-10	-0.702885
37157182	chr22:37157182:A:G	1.97663e-06	-1.23322e-10	-1.34974	6.416e-06	-1.23322e-10	-1.35224
37157382	chr22:37157382:G:A	3.11066e-06	-1.23322e-10	-0.896296	1.11803e-05	-1.23322e-10	-0.796881
37157579	chr22:37157579:A:G	2.21458e-06	-1.42716	0.191098	5.72049e-06	-1.50282	0.0358385
37157685	chr22:37157685:A:C	1.99528e-06	-1.38791	0.0475661	6.24349e-06	-1.41576	0.0362572
37158659	chr22:37158659:A:G	5.66155e-07	-1.23748	-1.36254	1.63231e-06	-1.35927	-1.36177
37158799	chr22:37158799:C:G	5.50845e-06	-1.45046	1.12561	1.37119e-05	-1.49898	0.906208
37158827	chr22:37158827:G:A	3.69936e-06	-1.23322e-10	-0.72297	1.21397e-05	-1.23322e-10	-0.714559
37159006	chr22:37159006:T:C	1.00747e-06	-1.27069	-0.752995	2.89342e-06	-1.37826	-0.770333
37159126	chr22:37159126:G:A	1.98563e-06	-1.23322e-10	-1.34519	6.4446e-06	-1.23322e-10	-1.3478
37159545	chr22:37159545:G:T	4.75294e-07	-1.58817	-1.18678	1.61147e-06	-1.58802	-1.14586
37159726	chr22:37159726:G:A	2.78123e-06	-1.58449	0.576253	9.01213e-06	-1.56343	0.550958
37159792	chr22:37159792:G:C	2.2181e-06	-1.23322e-10	-1.23448	6.96357e-06	-1.23322e-10	-1.27035
37159878	chr22:37159878:G:C	1.27473e-05	-1.23322e-10	0.514187	3.20439e-05	-1.23322e-10	0.256067
37160370	chr22:37160370:C:T	2.20721e-06	-1.23322e-10	-1.2394	6.93532e-06	-1.23322e-10	-1.27441
37160405	chr22:37160405:T:C	2.83857e-06	-1.23322e-10	-0.987831	8.72406e-06	-1.23322e-10	-1.04495
37160445	chr22:37160445:C:T	2.09158e-06	-1.23322e-10	-1.29321	6.77628e-06	-1.23322e-10	-1.29761
37160469	chr22:37160469:G:A	1.95353e-06	-1.23322e-10	-1.36149	6.38045e-06	-1.23322e-10	-1.3578
37160847	chr22:37160847:AAAAC:A	1.57144e-06	-1.57914	-3.57427e-10	4.92865e-06	-1.61597	-3.57427e-10
37160879	chr22:37160879:C:A	2.00301e-06	-1.23322e-10	-1.33648	6.423e-06	-1.23322e-10	-1.35115
37160971	chr22:37160971:A:G	2.09266e-06	-1.48485	0.192161	5.0585e-06	-1.57024	-0.0197301
37161274	chr22:37161274:A:T	2.10042e-06	-1.23322e-10	-1.28899	6.64671e-06	-1.23322e-10	-1.31692
37161645	chr22:37161645:G:C	2.19565e-06	-1.23322e-10	-1.24465	7.06e-06	-1.23322e-10	-1.25659
37161876	chr22:37161876:A:G	7.05348e-07	-1.2265	-1.1537	1.92704e-06	-1.27495	-1.28011
37161923	chr22:37161923:G:A	4.17579e-06	-1.23322e-10	-0.601826	1.26849e-05	-1.23322e-10	-0.670628
37162239	chr22:37162239:C:T	2.35782e-06	-1.59572	0.422327	7.86662e-06	-1.58188	0.433472
37162316	chr22:37162316:G:A	3.95826e-07	-1.60438	-1.35354	1.28328e-06	-1.60741	-1.3542
37162375	chr22:37162375:C:T	2.70556e-06	-1.23322e-10	-1.03582	8.74042e-06	-1.23322e-10	-1.04308
37162900	chr22:37162900:C:T	3.36109e-06	-1.23322e-10	-0.818866	1.26395e-05	-1.23322e-10	-0.674213
37163278	chr22:37163278:C:A	2.24099e-06	-1.23322e-10	-1.22421	7.68482e-06	-1.23322e-10	-1.17179
37163354	chr22:37163354:T:C	0.000387959	3.92977	-3.57427e-10	0.00144192	4.06269	-3.57427e-10
37163592	chr22:37163592:T:A	2.01067e-06	-1.23322e-10	-1.33266	6.45889e-06	-1.23322e-10	-1.34558
37163679	chr22:37163679:C:A	2.52635e-05	1.19823	-3.57427e-10	0.000119785	1.57466	-3.57427e-10
37163691	chr22:37163691:G:A	7.35441e-06	-1.23322e-10	-0.0358304	2.05321e-05	-1.23322e-10	-0.189046
37163761	chr22:37163761:G:T	1.81104e-06	-0.812643	-0.624588	4.95019e-06	-1.08671	-0.524907
37163785	chr22:37163785:A:G	2.3462e-06	-1.23322e-10	-1.17833	8.18796e-06	-1.23322e-10	-1.10837
37163831	chr22:37163831:G:A	2.09862e-06	-1.23322e-10	-1.28985	6.9321e-06	-1.23322e-10	-1.27488
37164064	chr22:37164064:G:A	5.37412e-06	-0.741483	0.391947	1.55831e-05	-0.871731	0.406881
37164082	chr22:37164082:C:T	1.76417e-06	-1.46345	-3.57427e-10	5.69018e-06	-1.4723	-3.57427e-10
37164398	chr22:37164398:G:C	2.33296e-06	-1.23322e-10	-1.18399	7.79387e-06	-1.23322e-10	-1.1577
37164516	chr22:37164516:G:A	1.70885e-06	-1.49531	-3.57427e-10	5.60004e-06	-1.48827	-3.57427e-10
37164552	chr22:37164552:C:T	6.81011e-07	-1.05975	-1.35555	2.50651e-06	-0.933364	-1.35878
37164711	chr22:37164711:C:T	4.23114e-07	-1.61375	-1.2775	1.39931e-06	-1.60204	-1.27302
37165112	chr22:37165112:A:T	1.00356e-05	1.40703	-1.13202	2.75994e-05	1.25444	-1.14769
37165157	chr22:37165157:C:T	4.34582e-06	-1.23322e-10	-0.561917	1.28157e-05	-1.23322e-10	-0.660364
37165677	chr22:37165677:T:A	1.97648e-06	-1.23322e-10	-1.34982	6.47439e-06	-1.23322e-10	-1.34318
37166071	chr22:37166071:A:G	1.45332e-06	-0.929791	-0.72749	4.09565e-06	-0.771065	-1.03005
37166106	chr22:37166106:C:T	1.02982e-06	-0.643716	-1.35803	2.97586e-06	-0.766861	-1.35365
37166427	chr22:37166427:G:A	8.9792e-07	-0.784409	-1.3544	2.56757e-06	-0.918329	-1.34975
37166557	chr22:37166557:C:T	5.57422e-06	-1.23322e-10	-0.312977	1.48695e-05	-1.23322e-10	-0.511727
37166893	chr22:37166893:G:T	2.11377e-06	-1.23322e-10	-1.28266	7.23622e-06	-1.23322e-10	-1.23194
37167201	chr22:37167201:C:T	3.42473e-06	-1.23322e-10	-0.800107	1.0373e-05	-1.23322e-10	-0.871834
37167260	chr22:37167260:C:T	2.22685e-06	-1.23322e-10	-1.23054	7.54667e-06	-1.23322e-10	-1.18993
37167365	chr22:37167365:G:A	9.24002e-07	-0.828452	-1.28172	2.69957e-06	-0.951488	-1.26646
37167474	chr22:37167474:G:A	9.23596e-07	-0.821958	-1.28865	2.68878e-06	-0.947278	-1.27467
37167493	chr22:37167493:T:C	8.07678e-06	-1.23322e-10	0.0578626	3.18857e-05	-1.23322e-10	0.25112
37167578	chr22:37167578:C:G	3.04349e-06	-1.23322e-10	-0.918125	9.55067e-06	-1.23322e-10	-0.954427
37167747	chr22:37167747:T:C	2.13579e-06	-1.23322e-10	-1.2723	7.32843e-06	-1.23322e-10	-1.21928
37168437	chr22:37168437:G:A	4.12043e-07	-1.60949	-1.30827	1.71093e-06	-1.31228	-1.36172
37168783	chr22:37168783:T:C	2.39678e-06	-1.23322e-10	-1.157	7.00903e-06	-1.23322e-10	-1.26384
37168971	chr22:37168971:G:A	4.74433e-06	-1.23322e-10	-0.474179	1.864e-05	-1.23322e-10	-0.285729
37169375	chr22:37169375:A:G	1.95419e-06	-1.23322e-10	-1.36115	6.47054e-06	-1.23322e-10	-1.34378
37169452	chr22:37169452:C:T	4.56475e-06	0.500313	-1.01308	2.15146e-05	1.1102	-1.25251
37169909	chr22:37169909:T:C	2.00383e-06	-1.23322e-10	-1.33607	7.02015e-06	-1.23322e-10	-1.26225
37169917	chr22:37169917:A:G	1.15369e-06	-0.746983	-1.14118	3.3305e-06	-0.892528	-1.11539
37170152	chr22:37170152:G:A	2.26138e-06	-1.23322e-10	-1.21516	7.80182e-06	-1.23322e-10	-1.15668
37170171	chr22:37170171:G:A	4.26004e-07	-1.60921	-1.27523	1.63812e-06	-1.53924	-1.17824
37170216	chr22:37170216:A:G	5.87239e-07	-1.55534	-1.00811	2.11205e-06	-1.60802	-0.855359
37170453	chr22:37170453:G:A	4.42454e-06	-1.23322e-10	-0.543964	1.29352e-05	-1.23322e-10	-0.65109
37170530	chr22:37170530:G:A	2.92244e-06	-1.23322e-10	-0.958711	8.75767e-06	-1.23322e-10	-1.04111
37170851	chr22:37170851:C:A	2.44357e-06	-1.23322e-10	-1.13767	7.91479e-06	-1.23322e-10	-1.14231
37170990	chr22:37170990:T:G	5.29648e-07	-1.45286	-1.21382	1.68749e-06	-1.61485	-1.07295
37171136	chr22:37171136:C:T	8.88949e-06	-1.23322e-10	0.153739	3.50097e-05	-1.23322e-10	0.344587
37171250	chr22:37171250:T:C	2.40873e-05	1.91113	-0.76057	7.2159e-05	1.6684	-0.600566
37171445	chr22:37171445:A:C	2.59094e-06	-1.23322e-10	-1.07911	8.73428e-06	-1.23322e-10	-1.04378
37171450	chr22:37171450:G:A	1.27504e-06	-0.7714	-1.01675	3.7165e-06	-0.934388	-0.963868
37171497	chr22:37171497:A:G	6.1765e-06	-1.23322e-10	-0.210379	1.77144e-05	-1.23322e-10	-0.336663
37171787	chr22:37171787:G:A	2.61785e-06	0.291669	-1.36045	1.51877e-05	0.863461	-1.35401
37171803	chr22:37171803:A:T	4.52754e-07	-1.51751	-1.30603	1.47475e-06	-1.61169	-1.21086
37172363	chr22:37172363:G:A	2.82416e-06	-1.23322e-10	-0.992919	1.11547e-05	-1.23322e-10	-0.799173
37172384	chr22:37172384:C:T	2.38469e-06	-1.23322e-10	-1.16206	8.78594e-06	-1.23322e-10	-1.03789
37172468	chr22:37172468:A:G	1.95337e-06	-1.23322e-10	-1.36157	6.36547e-06	-1.23322e-10	-1.36015
37172630	chr22:37172630:C:T	4.98852e-07	-1.55724	-1.16933	1.71974e-06	-1.51824	-1.15063
37172775	chr22:37172775:T:C	2.233e-06	-1.23322e-10	-1.22779	7.43047e-06	-1.23322e-10	-1.20545
37173256	chr22:37173256:A:T	2.98633e-06	-1.23322e-10	-0.937085	9.14653e-06	-1.23322e-10	-0.997664
37173621	chr22:37173621:A:C	1.24933e-06	-0.694975	-1.11354	4.5205e-06	-0.401143	-1.30127
37173970	chr22:37173970:T:C	9.1457e-07	-0.76471	-1.35572	3.41414e-06	-0.622424	-1.36069
37174369	chr22:37174369:G:A	2.52457e-06	-1.23322e-10	-1.10506	7.94129e-06	-1.23322e-10	-1.13896
37174744	chr22:37174744:C:T	2.03279e-06	0.0351909	-1.35691	9.04191e-06	0.353421	-1.36259
37174974	chr22:37174974:G:A	2.72031e-06	0.126797	-1.15718	1.24621e-05	0.44208	-1.13043
37175275	chr22:37175275:C:T	1.98832e-06	-1.23322e-10	-1.34384	6.50478e-06	-1.23322e-10	-1.3385
37175352	chr22:37175352:C:T	6.32577e-06	-1.23322e-10	-0.186498	1.82084e-05	-1.23322e-10	-0.309156
37175457	chr22:37175457:A:G	3.16233e-06	0.0685782	-0.948399	1.06328e-05	0.0358237	-0.882918
37176065	chr22:37176065:C:T	3.14832e-06	-1.23322e-10	-0.884262	9.54862e-06	-1.23322e-10	-0.954641
37176086	chr22:37176086:G:A	2.75193e-06	-1.23322e-10	-1.01883	8.43219e-06	-1.23322e-10	-1.07898
37176196	chr22:37176196:A:G	5.07287e-07	-1.44176	-1.26805	1.61096e-06	-1.45578	-1.27843
37176317	chr22:37176317:C:T	5.47664e-07	-1.60708	-1.02614	1.97081e-06	-1.57307	-0.959519
37176887	chr22:37176887:G:T	7.27512e-06	-1.23322e-10	-0.04667	2.10085e-05	-1.23322e-10	-0.166111
37176959	chr22:37176959:ATGT:A	1.00858e-06	-0.672173	-1.35041	2.83388e-06	-0.831932	-1.33746
37177389	chr22:37177389:G:A	7.35583e-07	-1.29129	-1.04694	2.97489e-06	-1.12759	-0.993243
37177596	chr22:37177596:G:A	5.92298e-05	3.38657	-1.33628	0.000567039	4.46524	-1.33585
37177664	chr22:37177664:G:A	1.9527e-06	-1.23322e-10	-1.36192	6.34958e-06	-1.23322e-10	-1.36265
37177674	chr22:37177674:T:C	2.07074e-06	-1.23322e-10	-1.30322	6.84376e-06	-1.23322e-10	-1.2877
37177754	chr22:37177754:G:T	4.87575e-07	-1.40458	-1.34486	1.75642e-06	-1.29284	-1.35492
37177763	chr22:37177763:T:C	3.58655e-06	-1.23322e-10	-0.75394	1.07064e-05	-1.23322e-10	-0.8402
37177807	chr22:37177807:C:T	5.73718e-07	-1.22865	-1.3581	2.35471e-06	-0.991951	-1.36267
37177880	chr22:37177880:A:G	2.55492e-06	-1.23322e-10	-1.09311	8.7335e-06	-1.23322e-10	-1.04387
37177950	chr22:37177950:C:T	1.9925e-06	-1.23322e-10	-1.34174	6.49487e-06	-1.23322e-10	-1.34003
37177977	chr22:37177977:G:A	1.98334e-06	-1.23322e-10	-1.34635	6.53116e-06	-1.23322e-10	-1.33445
37178224	chr22:37178224:C:T	9.28104e-07	-0.774538	-1.3312	3.13584e-06	-0.784185	-1.28396
37178594	chr22:37178594:G:A	8.8244e-07	-0.897317	-1.25888	2.87238e-06	-0.974492	-1.1814
37178743	chr22:37178743:C:G	1.19951e-05	0.453368	-3.57427e-10	3.66478e-05	0.390314	-3.57427e-10
37178947	chr22:37178947:C:T	3.47669e-06	-1.23322e-10	-0.78505	1.03164e-05	-1.23322e-10	-0.877307
37178968	chr22:37178968:G:A	3.286e-06	-1.23322e-10	-0.84146	1.16068e-05	-1.23322e-10	-0.759446
37179358	chr22:37179358:C:T	2.20881e-06	-0.471672	-0.767005	9.72621e-06	-0.380917	-0.555297
37179429	chr22:37179429:G:A	5.80343e-07	-1.21287	-1.3624	1.92169e-06	-1.19593	-1.3619
37179611	chr22:37179611:A:G	1.95646e-06	-1.23322e-10	-1.35999	6.50455e-06	-1.23322e-10	-1.33854
37179655	chr22:37179655:A:G	1.97384e-06	-1.23322e-10	-1.35115	6.45139e-06	-1.23322e-10	-1.34674
37179763	chr22:37179763:C:T	4.14817e-06	-0.608464	-3.57427e-10	1.24511e-05	-0.68923	-3.57427e-10
37179810	chr22:37179810:C:T	2.89759e-06	-1.23322e-10	-0.967251	1.02784e-05	-1.23322e-10	-0.880997
37179891	chr22:37179891:A:G	5.53745e-07	-1.28928	-1.3329	2.03056e-06	-1.16828	-1.33444
37179895	chr22:37179895:G:A	2.38098e-06	-1.23322e-10	-1.16362	7.83173e-06	-1.23322e-10	-1.15285
37179937	chr22:37179937:G:A	2.01096e-06	-1.23322e-10	-1.33252	6.51598e-06	-1.23322e-10	-1.33678
37179987	chr22:37179987:G:A	2.29196e-06	-1.23322e-10	-1.20172	7.23392e-06	-1.23322e-10	-1.23226
37180019	chr22:37180019:C:A	3.63347e-06	-1.05698	0.316043	1.70208e-05	-1.12494	0.748338
37180109	chr22:37180109:G:A	3.20236e-06	-1.23322e-10	-0.867244	1.12547e-05	-1.23322e-10	-0.790252
37180151	chr22:37180151:G:A	2.00708e-06	-1.23322e-10	-1.33445	6.63277e-06	-1.23322e-10	-1.31902
37180445	chr22:37180445:G:A	2.24995e-06	-1.23322e-10	-1.22022	7.37604e-06	-1.23322e-10	-1.2128
37180446	chr22:37180446:A:G	1.52771e-06	-0.846879	-0.760483	5.59969e-06	-0.946399	-0.541929
37181012	chr22:37181012:C:T	4.05244e-06	-0.631811	-3.57427e-10	1.33148e-05	-0.622164	-3.57427e-10
37181105	chr22:37181105:A:T	4.89589e-07	-1.38382	-1.3615	1.75638e-06	-1.28608	-1.36171
37181203	chr22:37181203:C:G	2.02204e-06	-1.23322e-10	-1.32702	6.73257e-06	-1.23322e-10	-1.30408
37181214	chr22:37181214:G:A	1.59108e-06	-1.56672	-3.57427e-10	4.929e-06	-1.6159	-3.57427e-10
37181298	chr22:37181298:C:T	1.99221e-06	-1.23322e-10	-1.34188	6.40869e-06	-1.23322e-10	-1.35338
37181697	chr22:37181697:A:T	4.41485e-07	-1.48947	-1.35927	1.68476e-06	-1.33001	-1.35941
37181832	chr22:37181832:A:G	1.679e-06	-0.58038	-0.932551	5.79365e-06	-0.70314	-0.751136
37181943	chr22:37181943:C:T	2.02118e-06	-1.23322e-10	-1.32745	6.57696e-06	-1.23322e-10	-1.32747
37182051	chr22:37182051:A:C	2.02205e-06	-1.23322e-10	-1.32702	6.65637e-06	-1.23322e-10	-1.31546
37182174	chr22:37182174:T:C	5.38477e-07	-1.47468	-1.17547	2.02429e-06	-1.36854	-1.13728
37182348	chr22:37182348:C:T	4.05299e-07	-1.57236	-1.3619	1.32726e-06	-1.5666	-1.36132
37182612	chr22:37182612:G:A	2.10517e-06	-1.23322e-10	-1.28674	6.85942e-06	-1.23322e-10	-1.28542
37182767	chr22:37182767:G:A	4.81405e-07	-1.50537	-1.25681	2.0238e-06	-1.35051	-1.15555
37182812	chr22:37182812:C:T	1.47026e-06	-0.895584	-0.750107	5.43221e-06	-0.985247	-0.533444
37182836	chr22:37182836:GAGA:G	2.18798e-06	-1.23322e-10	-1.24815	7.17768e-06	-1.23322e-10	-1.24006
37183018	chr22:37183018:T:C	1.99213e-06	-1.23322e-10	-1.34193	6.48139e-06	-1.23322e-10	-1.3421
37183763	chr22:37183763:C:T	4.12017e-07	-1.59354	-1.32428	1.41196e-06	-1.51277	-1.35329
37184038	chr22:37184038:C:G	2.13455e-06	-1.23322e-10	-1.27287	7.04327e-06	-1.23322e-10	-1.25897
37184143	chr22:37184143:G:T	2.16289e-06	-1.23322e-10	-1.25969	7.10958e-06	-1.23322e-10	-1.24959
37184294	chr22:37184294:G:A	4.05965e-07	-1.56989	-1.36273	1.42056e-06	-1.51682	-1.34317
37184603	chr22:37184603:G:A	1.95633e-06	-1.23322e-10	-1.36006	6.39191e-06	-1.23322e-10	-1.35601
37184697	chr22:37184697:C:T	4.75507e-06	-1.23322e-10	-0.471919	1.40374e-05	-1.23322e-10	-0.569314
37184985	chr22:37184985:C:T	6.50974e-05	-1.23322e-10	2.14475	0.000219934	-1.23322e-10	2.18229
37185140	chr22:37185140:C:T	1.88025e-06	-1.39972	-3.57427e-10	6.35709e-06	-1.36147	-3.57427e-10
37185343	chr22:37185343:C:T	1.15909e-06	-1.48745	-0.396044	4.15229e-06	-1.52075	-0.266631
37185445	chr22:37185445:C:A	8.47816e-07	-0.982979	-1.21324	2.86542e-06	-0.940557	-1.21777
37185537	chr22:37185537:G:A	2.06159e-06	-1.23322e-10	-1.30765	6.59388e-06	-1.23322e-10	-1.3249
37185637	chr22:37185637:C:T	1.09381e-06	-1.30729	-0.634169	3.62112e-06	-1.28542	-0.638836
37186126	chr22:37186126:C:T	9.89352e-07	-1.57395	-0.467886	3.29091e-06	-1.57673	-0.443143
37186165	chr22:37186165:G:A	6.60574e-07	-1.56411	-0.881665	2.15817e-06	-1.56823	-0.873546
37186594	chr22:37186594:G:A	1.52805e-06	-1.60714	-3.57427e-10	5.3476e-06	-1.53439	-3.57427e-10
37186613	chr22:37186613:C:G	2.70833e-06	-1.23322e-10	-1.0348	8.34816e-06	-1.23322e-10	-1.089
37187056	chr22:37187056:T:A	1.17463e-06	-1.57994	-0.290241	3.83856e-06	-1.58285	-0.283092
37187274	chr22:37187274:CCTGT:C	9.95131e-07	-1.59746	-0.438548	3.47995e-06	-1.59551	-0.368507
37187380	chr22:37187380:T:G	2.507e-06	-1.11204	-3.57427e-10	7.89476e-06	-1.14484	-3.57427e-10
37187538	chr22:37187538:TC:T	7.82411e-07	-1.56675	-0.709759	2.53938e-06	-1.57154	-0.707575
37187654	chr22:37187654:G:A	2.04492e-06	-1.23322e-10	-1.31577	6.84364e-06	-1.23322e-10	-1.28772
37188544	chr22:37188544:C:T	2.08555e-06	-1.23322e-10	-1.2961	6.54312e-06	-1.23322e-10	-1.33262
37188617	chr22:37188617:T:C	4.54003e-06	-1.23322e-10	-0.518198	1.3289e-05	-1.23322e-10	-0.624099
37189056	chr22:37189056:T:C	1.82809e-06	-0.242048	-1.18581	7.81617e-06	0.0385982	-1.19344
37189198	chr22:37189198:G:A	1.57507e-06	-1.57683	-3.57427e-10	5.25139e-06	-1.55255	-3.57427e-10
37189696	chr22:37189696:T:C	7.01517e-07	-1.04308	-1.34256	2.84566e-06	-0.883737	-1.28151
37189882	chr22:37189882:T:C	1.01697e-06	-1.33583	-0.678472	3.72717e-06	-1.37486	-0.520531
37189960	chr22:37189960:G:A	1.8577e-06	-0.413472	-0.998318	7.58119e-06	-0.173102	-1.01227
37189978	chr22:37189978:C:T	2.51346e-06	-1.10947	-3.57427e-10	7.32233e-06	-1.22011	-3.57427e-10
37190042	chr22:37190042:C:T	1.95113e-06	-1.23322e-10	-1.36272	6.37521e-06	-1.23322e-10	-1.35862
37190060	chr22:37190060:T:G	3.09421e-06	-1.23322e-10	-0.901599	1.04052e-05	-1.23322e-10	-0.868731
37190632	chr22:37190632:A:C	6.60968e-07	-1.11544	-1.32975	2.7092e-06	-0.957665	-1.25672
37190671	chr22:37190671:T:C	2.00091e-06	-1.23322e-10	-1.33753	6.42048e-06	-1.23322e-10	-1.35155
37190852	chr22:37190852:T:C	4.16445e-07	-1.58954	-1.3176	1.3476e-06	-1.59948	-1.31323
37190866	chr22:37190866:G:A	5.16312e-06	-1.23322e-10	-0.38959	1.49823e-05	-1.23322e-10	-0.50417
37190921	chr22:37190921:T:A	4.27392e-07	-1.57596	-1.30522	1.53188e-06	-1.54468	-1.23986
37191071	chr22:37191071:A:C	7.03341e-07	-1.04084	-1.3422	2.86201e-06	-0.878921	-1.28059
37191665	chr22:37191665:T:A	3.47538e-06	-1.32694	0.54151	1.54797e-05	-1.36034	0.888827
37191973	chr22:37191973:T:C	4.26433e-07	-1.56291	-1.32052	1.52142e-06	-1.52849	-1.2629
37192036	chr22:37192036:CTTTAA:C	4.25959e-07	-1.55568	-1.32886	1.5154e-06	-1.51939	-1.27597
37192297	chr22:37192297:TA:T	1.99178e-06	-1.23322e-10	-1.3421	6.45821e-06	-1.23322e-10	-1.34569
37192453	chr22:37192453:TC:T	1.77275e-06	-0.485939	-0.972657	7.18723e-06	-0.252936	-0.985796
37192526	chr22:37192526:G:T	4.34178e-07	-1.57678	-1.28865	1.5661e-06	-1.54649	-1.21596
37192780	chr22:37192780:A:G	6.28948e-07	-1.14354	-1.3513	2.19006e-06	-1.06946	-1.35765
37193028	chr22:37193028:C:A	1.31004e-06	-0.455403	-1.30567	5.68546e-06	-0.250232	-1.22289
37193042	chr22:37193042:A:G	2.56316e-06	-1.23322e-10	-1.08989	8.17265e-06	-1.23322e-10	-1.11025
37193213	chr22:37193213:G:A	2.95602e-06	-1.23322e-10	-0.947286	9.03149e-06	-1.23322e-10	-1.01032
37193304	chr22:37193304:T:A	2.08392e-06	-1.23322e-10	-1.29688	6.80415e-06	-1.23322e-10	-1.2935
37193312	chr22:37193312:C:T	2.5272e-06	-1.23322e-10	-1.10402	7.78964e-06	-1.23322e-10	-1.15824
37193440	chr22:37193440:CAAG:C	3.45635e-06	-1.23322e-10	-0.790917	1.09525e-05	-1.23322e-10	-0.817473
37193478	chr22:37193478:A:G	6.10074e-07	-1.16655	-1.35876	2.12934e-06	-1.09326	-1.36196
37193597	chr22:37193597:T:C	1.96138e-06	-1.23322e-10	-1.35748	6.34992e-06	-1.23322e-10	-1.3626
37193647	chr22:37193647:C:T	2.33892e-06	-1.23322e-10	-1.18144	7.29571e-06	-1.23322e-10	-1.22375
37193829	chr22:37193829:A:G	7.21962e-07	-1.03066	-1.32626	2.97735e-06	-0.868874	-1.25113
37194163	chr22:37194163:A:C	4.22949e-07	-1.58618	-1.30546	1.51033e-06	-1.5588	-1.2399
37194262	chr22:37194262:C:G	4.2915e-07	-1.58125	-1.29583	1.53778e-06	-1.5546	-1.2261
37194352	chr22:37194352:A:G	4.75415e-06	-1.23322e-10	-0.472113	1.38577e-05	-1.23322e-10	-0.582196
37194509	chr22:37194509:C:A	6.68277e-07	-1.08407	-1.35011	2.36808e-06	-0.992059	-1.3569
37194571	chr22:37194571:G:A	1.99038e-06	-1.23322e-10	-1.34281	6.39927e-06	-1.23322e-10	-1.35485
37194654	chr22:37194654:T:C	1.95112e-06	-1.23322e-10	-1.36273	6.3493e-06	-1.23322e-10	-1.36269
37194678	chr22:37194678:T:C	4.20922e-07	-1.59556	-1.30088	1.50542e-06	-1.56889	-1.23308
37194704	chr22:37194704:C:T	7.08829e-06	-1.23322e-10	-0.0726861	2.40626e-05	-1.23322e-10	-0.0303793
37194862	chr22:37194862:CAGAAAAGAT:C	2.51027e-06	-1.23322e-10	-1.11074	8.0079e-06	-1.23322e-10	-1.13061
37194972	chr22:37194972:ATCAATAGTTCAGGAGG:A	2.50896e-06	-1.23322e-10	-1.11126	8.0041e-06	-1.23322e-10	-1.13108
37195221	chr22:37195221:T:C	4.25524e-07	-1.59076	-1.29481	1.52924e-06	-1.56181	-1.22446
37195250	chr22:37195250:T:G	6.35474e-07	-1.14943	-1.33509	2.57751e-06	-0.997954	-1.26626
37195257	chr22:37195257:C:A	2.69225e-06	-1.23322e-10	-1.04075	8.29938e-06	-1.23322e-10	-1.09486
37195278	chr22:37195278:G:A	6.39974e-07	-1.14105	-1.33641	2.59732e-06	-0.987815	-1.26874
37196066	chr22:37196066:T:C	6.80668e-07	-1.0754	-1.34041	2.77111e-06	-0.914824	-1.27697
37196464	chr22:37196464:T:G	7.05188e-07	-1.61632	-0.764102	3.21507e-06	-1.61448	-0.428709
37197040	chr22:37197040:G:A	8.13197e-07	-1.61607	-0.621837	3.80185e-06	-1.61308	-0.262471
37197051	chr22:37197051:A:G	7.50667e-07	-1.00981	-1.30811	2.81145e-06	-0.836084	-1.34125
37197116	chr22:37197116:C:T	6.1861e-07	-1.28715	-1.22426	2.02532e-06	-1.26653	-1.23879
37197459	chr22:37197459:G:A	4.50767e-06	-1.23322e-10	-0.525349	1.32034e-05	-1.23322e-10	-0.630562
37197548	chr22:37197548:G:A	2.7775e-06	-1.23322e-10	-1.00958	8.28065e-06	-1.23322e-10	-1.09712
37197624	chr22:37197624:T:C	2.86127e-06	-1.23322e-10	-0.979864	8.69392e-06	-1.23322e-10	-1.04841
37198152	chr22:37198152:G:A	1.9702e-06	-1.23322e-10	-1.353	6.35866e-06	-1.23322e-10	-1.36122
37198244	chr22:37198244:C:A	1.95298e-06	-1.23322e-10	-1.36177	6.40218e-06	-1.23322e-10	-1.3544
37198270	chr22:37198270:C:T	2.94423e-06	-1.23322e-10	-0.951283	9.01614e-06	-1.23322e-10	-1.01202
37198426	chr22:37198426:G:A	2.10056e-06	-1.23322e-10	-1.28893	6.64569e-06	-1.23322e-10	-1.31707
37198431	chr22:37198431:GGT:G	1.96576e-06	-1.23322e-10	-1.35525	6.35356e-06	-1.23322e-10	-1.36202
37198476	chr22:37198476:C:G	1.95227e-06	-1.23322e-10	-1.36214	6.39481e-06	-1.23322e-10	-1.35555
37198501	chr22:37198501:T:C	3.1048e-06	-0.898181	-3.57427e-10	8.81704e-06	-1.03435	-3.57427e-10
37198536	chr22:37198536:C:CATA	1.95131e-06	-1.23322e-10	-1.36263	6.38076e-06	-1.23322e-10	-1.35775
37198565	chr22:37198565:C:G	2.12238e-06	-1.23322e-10	-1.27859	6.56793e-06	-1.23322e-10	-1.32884
37198621	chr22:37198621:GAAGACGC:G	1.95243e-06	-1.23322e-10	-1.36206	6.35642e-06	-1.23322e-10	-1.36157
37198762	chr22:37198762:C:T	1.95364e-06	-1.23322e-10	-1.36144	6.35345e-06	-1.23322e-10	-1.36204
37198916	chr22:37198916:A:C	2.13966e-06	-1.23322e-10	-1.27048	6.6021e-06	-1.23322e-10	-1.32365
37198928	chr22:37198928:G:A	2.0636e-06	-1.23322e-10	-1.30668	6.55515e-06	-1.23322e-10	-1.33079
37199116	chr22:37199116:C:T	1.36906e-06	-0.406524	-1.31048	5.94649e-06	-0.19806	-1.23018
37199363	chr22:37199363:C:T	2.14621e-06	-1.23322e-10	-1.26743	6.68505e-06	-1.23322e-10	-1.31116
37199446	chr22:37199446:G:A	4.12936e-07	-1.58282	-1.33277	1.39575e-06	-1.56977	-1.30784
37199569	chr22:37199569:G:C	2.73927e-06	-1.23322e-10	-1.02344	9.67741e-06	-1.23322e-10	-0.941244
37199575	chr22:37199575:C:T	2.07131e-06	-1.23322e-10	-1.30295	6.57427e-06	-1.23322e-10	-1.32788
37199876	chr22:37199876:C:T	1.97666e-06	-0.833285	-0.516439	7.51301e-06	-0.488872	-0.70553
37200194	chr22:37200194:G:A	7.15204e-07	-1.51745	-0.848866	2.32018e-06	-1.5223	-0.847098
37200293	chr22:37200293:A:G	7.74242e-07	-0.974618	-1.31238	2.52137e-06	-0.960551	-1.32569
37200356	chr22:37200356:C:T	8.90394e-07	-1.08379	-1.06343	3.0254e-06	-0.950471	-1.15352
37200504	chr22:37200504:G:A	1.96038e-06	-1.23322e-10	-1.35799	6.34961e-06	-1.23322e-10	-1.36264
37200639	chr22:37200639:G:A	1.52865e-06	-1.60674	-3.57427e-10	5.35025e-06	-1.53389	-3.57427e-10
37200697	chr22:37200697:A:G	2.00364e-06	-1.23322e-10	-1.33616	6.5267e-06	-1.23322e-10	-1.33514
37200703	chr22:37200703:G:C	1.95281e-06	-1.23322e-10	-1.36186	6.35479e-06	-1.23322e-10	-1.36183
37200777	chr22:37200777:A:ATGGCCAG	1.95828e-06	-1.23322e-10	-1.35907	6.39054e-06	-1.23322e-10	-1.35622
37200789	chr22:37200789:G:A	1.95791e-06	-1.23322e-10	-1.35925	6.38893e-06	-1.23322e-10	-1.35647
37200815	chr22:37200815:C:T	7.12729e-07	-1.13478	-1.23501	2.49644e-06	-1.00282	-1.29335
37201393	chr22:37201393:G:A	2.54782e-06	-1.09589	-3.57427e-10	1.16436e-05	-0.756285	-3.57427e-10
37201653	chr22:37201653:G:A	1.98551e-06	-1.34526	-3.57427e-10	6.3893e-06	-1.35641	-3.57427e-10
37201722	chr22:37201722:A:G	2.28785e-06	-1.23322e-10	-1.20352	8.00222e-06	-1.23322e-10	-1.13132
37202222	chr22:37202222:G:C	2.78506e-06	-1.23322e-10	-1.00686	8.53481e-06	-1.23322e-10	-1.06688
37202360	chr22:37202360:G:C	4.66897e-07	-1.58812	-1.20465	1.42435e-06	-1.60043	-1.25689
37202396	chr22:37202396:T:G	1.9916e-06	-1.23322e-10	-1.34219	6.46062e-06	-1.23322e-10	-1.34531
37202547	chr22:37202547:G:A	1.95116e-06	-1.23322e-10	-1.36271	6.34979e-06	-1.23322e-10	-1.36262
37202550	chr22:37202550:G:A	2.85681e-06	-1.23322e-10	-0.981423	8.79935e-06	-1.23322e-10	-1.03636
37202587	chr22:37202587:G:A	7.13588e-07	-1.53866	-0.829921	2.40667e-06	-1.51606	-0.816735
37202652	chr22:37202652:C:A	2.07211e-06	-1.23322e-10	-1.30256	6.58638e-06	-1.23322e-10	-1.32603
37202786	chr22:37202786:G:A	2.11073e-06	-1.23322e-10	-1.28409	6.66477e-06	-1.23322e-10	-1.3142
37203418	chr22:37203418:C:T	3.1618e-06	-0.879988	-3.57427e-10	1.11003e-05	-0.804068	-3.57427e-10
37203532	chr22:37203532:A:G	6.78174e-07	-1.355	-1.06448	2.37102e-06	-1.30535	-1.04236
37203624	chr22:37203624:C:A	1.98583e-06	-1.23322e-10	-1.34509	6.38381e-06	-1.23322e-10	-1.35727
37203666	chr22:37203666:G:A	4.929e-07	-1.53444	-1.20414	1.65195e-06	-1.52959	-1.17949
37203762	chr22:37203762:C:A	7.67254e-07	-1.48031	-0.815754	2.58864e-06	-1.43084	-0.829068
37203873	chr22:37203873:TTC:T	3.18059e-06	-1.23322e-10	-0.874064	1.01011e-05	-1.23322e-10	-0.898391
37203971	chr22:37203971:G:C	9.98597e-07	-1.33954	-0.692994	4.30304e-06	-1.36571	-0.386002
37204014	chr22:37204014:T:C	4.63271e-06	-1.23322e-10	-0.497987	1.54639e-05	-1.23322e-10	-0.47253
37204251	chr22:37204251:C:G	2.0246e-06	-1.23322e-10	-1.32576	6.46011e-06	-1.23322e-10	-1.34539
37204309	chr22:37204309:G:T	4.64531e-06	-1.23322e-10	-0.495272	1.55062e-05	-1.23322e-10	-0.469799
37204314	chr22:37204314:A:C	3.8949e-06	-1.23322e-10	-0.671463	1.06505e-05	-1.23322e-10	-0.845429
37204397	chr22:37204397:C:T	2.01385e-06	-1.23322e-10	-1.33108	6.4372e-06	-1.23322e-10	-1.34894
37204398	chr22:37204398:C:T	2.01385e-06	-1.23322e-10	-1.33108	6.4372e-06	-1.23322e-10	-1.34894
37204405	chr22:37204405:C:T	2.23249e-06	-1.23322e-10	-1.22801	7.02728e-06	-1.23322e-10	-1.26124
37204523	chr22:37204523:C:A	7.37423e-07	-1.48953	-0.846194	2.3885e-06	-1.49435	-0.846024
37204605	chr22:37204605:G:A	2.53481e-06	-1.23322e-10	-1.10101	7.8187e-06	-1.23322e-10	-1.15452
37204861	chr22:37204861:A:G	2.05776e-06	-1.23322e-10	-1.30951	6.50151e-06	-1.23322e-10	-1.339
37205001	chr22:37205001:G:A	4.24068e-06	-0.586407	-3.57427e-10	1.26623e-05	-0.672409	-3.57427e-10
37205266	chr22:37205266:A:G	8.37005e-07	-1.48982	-0.719232	1.98424e-06	-1.53961	-0.986198
37206091	chr22:37206091:G:A	4.17203e-07	-1.55654	-1.34878	1.38887e-06	-1.559	-1.32355
37206208	chr22:37206208:T:C	1.95765e-06	-1.23322e-10	-1.35938	6.34906e-06	-1.23322e-10	-1.36273
37206264	chr22:37206264:C:T	1.96426e-06	-1.23322e-10	-1.35602	6.35247e-06	-1.23322e-10	-1.36219
37206563	chr22:37206563:C:T	2.03153e-06	-1.23322e-10	-1.32234	6.65861e-06	-1.23322e-10	-1.31513
37206572	chr22:37206572:C:G	2.05924e-06	-1.23322e-10	-1.30879	6.44828e-06	-1.23322e-10	-1.34722
37207012	chr22:37207012:C:T	5.04739e-07	-1.35212	-1.36273	1.80774e-06	-1.26498	-1.35398
37207351	chr22:37207351:C:T	4.97148e-07	-1.36763	-1.36236	1.77715e-06	-1.28637	-1.34966
37207694	chr22:37207694:G:A	3.21421e-06	-1.23322e-10	-0.863549	1.01936e-05	-1.23322e-10	-0.889276
37207705	chr22:37207705:C:T	5.2746e-07	-1.33801	-1.33281	2.03379e-06	-1.2254	-1.27574
37207706	chr22:37207706:G:A	2.57302e-06	-0.505294	-0.580756	1.12548e-05	0.0294036	-0.819648
37208409	chr22:37208409:T:C	1.95124e-06	-1.23322e-10	-1.36267	6.35919e-06	-1.23322e-10	-1.36114
37208528	chr22:37208528:C:A	3.36686e-06	0.38549	-1.20264	1.46086e-05	0.658492	-1.18792
37209114	chr22:37209114:A:G	1.73413e-06	-1.48062	-3.57427e-10	6.96506e-06	-1.27013	-3.57427e-10
37209484	chr22:37209484:A:G	1.20947e-06	-1.24031	-0.60064	4.17941e-06	-0.995821	-0.785046
37209537	chr22:37209537:T:G	2.33838e-06	-1.23322e-10	-1.18167	7.70168e-06	-1.23322e-10	-1.1696
37209757	chr22:37209757:C:T	6.87612e-07	-1.04456	-1.3611	2.2778e-06	-1.02576	-1.36207
37209874	chr22:37209874:C:T	4.93914e-06	-1.23322e-10	-0.433939	1.65829e-05	-1.23322e-10	-0.402668
37210211	chr22:37210211:G:A	2.06423e-06	-1.23322e-10	-1.30637	6.47483e-06	-1.23322e-10	-1.34312
37210376	chr22:37210376:C:G	3.9337e-06	-1.23322e-10	-0.661551	1.17971e-05	-1.23322e-10	-0.743186
37210421	chr22:37210421:C:A	4.70138e-06	-1.23322e-10	-0.483275	1.57558e-05	-1.23322e-10	-0.453829
37210790	chr22:37210790:C:T	3.17225e-06	-1.23322e-10	-0.876689	1.00746e-05	-1.23322e-10	-0.901025
37211148	chr22:37211148:G:A	1.95319e-06	-1.23322e-10	-1.36167	6.35107e-06	-1.23322e-10	-1.36242
37211338	chr22:37211338:C:T	6.47596e-07	-1.23026	-1.23536	2.57154e-06	-0.987954	-1.27858
37211487	chr22:37211487:G:A	4.19921e-06	-1.23322e-10	-0.596233	1.33836e-05	-1.23322e-10	-0.617006
37211661	chr22:37211661:C:A	4.66687e-06	-1.23322e-10	-0.490642	1.57101e-05	-1.23322e-10	-0.456734
37212061	chr22:37212061:G:A	2.44206e-06	-1.23322e-10	-1.13829	7.59356e-06	-1.23322e-10	-1.18374
37212464	chr22:37212464:G:A	2.29431e-06	-1.23322e-10	-1.2007	7.99568e-06	-1.23322e-10	-1.13214
37212671	chr22:37212671:C:T	8.57157e-07	-1.29639	-0.888872	2.48799e-06	-1.31411	-0.985451
37212765	chr22:37212765:G:A	3.46002e-06	-1.23322e-10	-0.789857	1.03026e-05	-1.23322e-10	-0.878646
37212928	chr22:37212928:A:G	5.44705e-06	-1.23322e-10	-0.336056	1.77903e-05	-1.23322e-10	-0.332385
37213008	chr22:37213008:T:C	9.41361e-07	-1.51874	-0.572823	3.09599e-06	-1.52326	-0.557671
37213254	chr22:37213254:A:G	7.86121e-07	-1.24126	-1.03052	2.3183e-06	-1.26112	-1.10909
37213257	chr22:37213257:C:A	3.17736e-06	-1.23322e-10	-0.875081	1.00904e-05	-1.23322e-10	-0.899456
37213302	chr22:37213302:T:C	7.56062e-07	-1.23027	-1.08049	2.48091e-06	-1.18606	-1.11635
37213437	chr22:37213437:C:A	1.10164e-06	-1.13994	-0.794394	4.06682e-06	-0.866558	-0.941619
37213514	chr22:37213514:G:A	2.20251e-06	-1.24153	-3.57427e-10	7.16982e-06	-1.24116	-3.57427e-10
37213612	chr22:37213612:G:A	1.27431e-05	0.513863	-3.57427e-10	5.81993e-05	0.852835	-3.57427e-10
37214379	chr22:37214379:A:G	7.10596e-07	-1.24221	-1.13057	2.53166e-06	-1.19955	-1.08262
37214527	chr22:37214527:G:A	4.35905e-06	-1.23322e-10	-0.558875	1.32001e-05	-1.23322e-10	-0.63081
37214664	chr22:37214664:C:T	2.70149e-06	-1.23322e-10	-1.03733	8.27607e-06	-1.23322e-10	-1.09767
37214799	chr22:37214799:C:G	1.07021e-06	-1.3035	-0.659774	3.63773e-06	-1.06562	-0.854059
37214848	chr22:37214848:G:A	2.96535e-06	-1.23322e-10	-0.944136	9.06735e-06	-1.23322e-10	-1.00636
37214916	chr22:37214916:C:G	1.95267e-06	-1.23322e-10	-1.36193	6.35678e-06	-1.23322e-10	-1.36152
37215100	chr22:37215100:A:G	2.2985e-06	-1.23322e-10	-1.19888	7.31856e-06	-1.23322e-10	-1.22062
37215180	chr22:37215180:C:T	1.22578e-06	-1.57722	-0.250335	4.2094e-06	-1.59648	-0.177239
37215352	chr22:37215352:G:C	7.21092e-07	-1.59744	-0.760679	2.49907e-06	-1.61051	-0.684607
37215356	chr22:37215356:A:G	7.28463e-07	-1.59872	-0.749231	2.52838e-06	-1.61121	-0.672252
37215429	chr22:37215429:G:A	7.15773e-07	-1.60115	-0.764375	2.4833e-06	-1.61267	-0.688777
37215431	chr22:37215431:A:G	7.23618e-07	-1.60309	-0.751533	2.51546e-06	-1.6136	-0.674984
37215472	chr22:37215472:A:G	7.10423e-07	-1.60634	-0.766682	2.46927e-06	-1.61498	-0.692142
37215511	chr22:37215511:G:A	2.3577e-06	-0.280056	-0.893386	1.15191e-05	0.308189	-1.07522
37215644	chr22:37215644:T:G	4.90779e-07	-1.40843	-1.33447	1.88442e-06	-1.23035	-1.34707
37215767	chr22:37215767:T:C	2.01228e-06	-1.47184	0.139978	6.47695e-06	-1.52436	0.181571
37215822	chr22:37215822:G:T	2.2926e-06	-1.44743	0.24599	7.32551e-06	-1.50705	0.287375
37215911	chr22:37215911:C:G	5.42865e-07	-1.35882	-1.2832	1.83192e-06	-1.39037	-1.2153
37215947	chr22:37215947:C:T	1.43342e-06	-1.45333	-0.217735	4.50828e-06	-1.51084	-0.194279
37216002	chr22:37216002:C:A	9.5608e-07	-1.43631	-0.639736	3.12479e-06	-1.48873	-0.582943
37216012	chr22:37216012:A:AT	1.4928e-06	-1.44279	-0.187683	4.6638e-06	-1.50302	-0.168184
37216144	chr22:37216144:C:T	2.73239e-06	-1.23322e-10	-1.02595	8.43882e-06	-1.23322e-10	-1.0782
37216548	chr22:37216548:G:A	3.16765e-06	-1.23322e-10	-0.878139	9.63977e-06	-1.23322e-10	-0.945141
37216627	chr22:37216627:T:C	4.84409e-06	-1.23322e-10	-0.45337	1.88229e-05	-1.23322e-10	-0.275963
37216870	chr22:37216870:G:A	7.4503e-07	-1.50168	-0.823781	2.53923e-06	-1.48662	-0.792556
37217119	chr22:37217119:T:C	6.98376e-07	-1.38913	-1.001	2.30043e-06	-1.44077	-0.937174
37217269	chr22:37217269:C:T	6.28362e-07	-1.4333	-1.06247	2.06963e-06	-1.47886	-1.00481
37217298	chr22:37217298:C:T	1.7934e-05	-1.23322e-10	0.855571	4.73809e-05	-1.23322e-10	0.647181
37217324	chr22:37217324:TTA:T	6.62619e-07	-1.40837	-1.03431	2.18272e-06	-1.45723	-0.973241
37217666	chr22:37217666:C:T	2.98749e-06	-1.23322e-10	-0.936696	9.74085e-06	-1.23322e-10	-0.93471
37217720	chr22:37217720:C:CAG	6.73129e-07	-1.39878	-1.02817	2.21932e-06	-1.44789	-0.965948
37218168	chr22:37218168:A:G	5.60309e-07	-1.45845	-1.15195	1.8384e-06	-1.49968	-1.10247
37218385	chr22:37218385:G:A	4.37082e-07	-1.4961	-1.36266	1.4182e-06	-1.50339	-1.35825
37218462	chr22:37218462:G:A	2.654e-06	0.0797384	-1.1348	9.2758e-06	-0.0421999	-0.941429
37218788	chr22:37218788:A:G	1.9517e-06	-1.23322e-10	-1.36243	6.36517e-06	-1.23322e-10	-1.3602
37219163	chr22:37219163:C:T	2.29715e-06	-1.23322e-10	-1.19946	7.19012e-06	-1.23322e-10	-1.23833
37219186	chr22:37219186:C:G	4.00579e-06	-1.23322e-10	-0.643391	1.43821e-05	-1.23322e-10	-0.545052
37219265	chr22:37219265:T:C	2.23441e-06	-1.23322e-10	-1.22715	7.04429e-06	-1.23322e-10	-1.25882
37219277	chr22:37219277:A:G	8.79938e-06	-1.23322e-10	0.14355	2.60841e-05	-1.23322e-10	0.050286
37219316	chr22:37219316:G:A	2.48859e-06	-1.06748	-0.0519316	1.36087e-05	-0.708331	0.107998
37219328	chr22:37219328:G:A	4.11385e-06	-1.23322e-10	-0.616771	1.35192e-05	-1.23322e-10	-0.606928
37219385	chr22:37219385:A:G	2.90142e-05	-1.39364	2.7303	0.00023189	-1.05958	3.2948
37219530	chr22:37219530:A:G	2.55414e-06	-1.23322e-10	-1.09341	8.348e-06	-1.23322e-10	-1.08902
37219587	chr22:37219587:G:A	2.99321e-06	-1.23322e-10	-0.934785	8.93938e-06	-1.23322e-10	-1.02057
37219642	chr22:37219642:C:T	2.85247e-06	-1.21985	0.236904	1.54775e-05	-0.901543	0.429893
37219922	chr22:37219922:C:T	1.96056e-06	-1.23322e-10	-1.3579	6.36149e-06	-1.23322e-10	-1.36078
37220038	chr22:37220038:A:G	3.9034e-06	-1.23322e-10	-0.669282	1.2145e-05	-1.23322e-10	-0.714118
37220377	chr22:37220377:C:T	2.26219e-06	-1.23322e-10	-1.2148	7.38011e-06	-1.23322e-10	-1.21225
37220591	chr22:37220591:C:T	1.9685e-06	-1.23322e-10	-1.35386	6.53381e-06	-1.23322e-10	-1.33405
37220597	chr22:37220597:G:A	9.19558e-07	-1.39279	-0.722207	3.45815e-06	-1.41089	-0.559413
37220642	chr22:37220642:A:C	2.26219e-06	-1.23322e-10	-1.2148	7.38011e-06	-1.23322e-10	-1.21225
37221076	chr22:37221076:G:A	1.44045e-05	-1.23322e-10	0.636411	5.52427e-05	-1.23322e-10	0.800698
37221310	chr22:37221310:T:C	2.07066e-06	-1.23322e-10	-1.30327	6.61128e-06	-1.23322e-10	-1.32226
37221723	chr22:37221723:G:T	4.48787e-06	-1.23322e-10	-0.529753	1.34719e-05	-1.23322e-10	-0.61043
37221777	chr22:37221777:G:A	2.98713e-06	-1.23322e-10	-0.936818	9.52955e-06	-1.23322e-10	-0.956641
37222038	chr22:37222038:A:G	2.5236e-06	-1.40404	0.298598	9.95051e-06	-1.42033	0.506918
37222096	chr22:37222096:T:C	4.63277e-06	-1.37769	0.879711	1.85089e-05	-1.38341	1.09062
37222176	chr22:37222176:T:G	7.84932e-06	-1.23322e-10	0.0292964	2.31454e-05	-1.23322e-10	-0.0692441
37222253	chr22:37222253:A:G	4.41855e-06	-1.23322e-10	-0.54532	1.45999e-05	-1.23322e-10	-0.53002
37222597	chr22:37222597:T:C	1.17345e-06	-1.42859	-0.44259	4.54982e-06	-1.44905	-0.246901
37222760	chr22:37222760:C:T	2.07198e-06	-1.23322e-10	-1.30262	6.61468e-06	-1.23322e-10	-1.32175
37222762	chr22:37222762:G:A	4.50777e-06	-1.23322e-10	-0.525328	1.48967e-05	-1.23322e-10	-0.509895
37222794	chr22:37222794:G:A	2.53851e-06	-1.40968	0.310126	1.00361e-05	-1.42363	0.518782
37222889	chr22:37222889:C:T	2.08525e-06	-1.23322e-10	-1.29624	6.97544e-06	-1.23322e-10	-1.26864
37222893	chr22:37222893:C:T	1.26529e-05	-1.15313	1.65989	5.30688e-05	-0.933816	1.69437
37222898	chr22:37222898:C:T	2.72427e-06	-1.42365	0.39472	1.08259e-05	-1.43718	0.608086
37222960	chr22:37222960:A:G	2.59274e-06	-1.41629	0.337869	1.02729e-05	-1.43066	0.549125
37222981	chr22:37222981:C:T	1.17517e-06	-1.17992	-0.689799	6.04925e-06	-0.850006	-0.561097
37223072	chr22:37223072:G:A	1.858e-06	-1.41163	-3.57427e-10	6.38277e-06	-1.35744	-3.57427e-10
37223151	chr22:37223151:C:T	1.51492e-06	-1.61577	-3.57427e-10	4.92878e-06	-1.61595	-3.57427e-10
37223245	chr22:37223245:C:T	5.19863e-06	-1.19781	0.815075	2.09013e-05	-0.995636	0.824408
37223250	chr22:37223250:A:G	2.40963e-06	-1.40597	0.25431	9.54369e-06	-1.42041	0.46525
37223293	chr22:37223293:G:T	2.58342e-06	-1.40998	0.32796	1.02652e-05	-1.4241	0.54183
37223299	chr22:37223299:G:A	3.55457e-06	-1.23322e-10	-0.762896	1.17134e-05	-1.23322e-10	-0.750304
37223415	chr22:37223415:T:C	2.57395e-06	-1.40329	0.317606	1.02216e-05	-1.41737	0.53084
37223437	chr22:37223437:G:A	2.56041e-06	-1.40469	0.31373	1.01661e-05	-1.4187	0.526725
37223503	chr22:37223503:A:G	2.54831e-06	-1.41277	0.317069	1.01215e-05	-1.42659	0.53021
37223536	chr22:37223536:C:T	9.8511e-07	-0.799228	-1.2469	4.19146e-06	-0.529133	-1.24886
37223913	chr22:37223913:C:A	2.04802e-06	-1.23322e-10	-1.31426	6.49639e-06	-1.23322e-10	-1.33979
37224010	chr22:37224010:T:G	2.606e-06	-1.43456	0.361241	1.03588e-05	-1.44858	0.575375
37224113	chr22:37224113:A:G	2.00152e-06	-1.23322e-10	-1.33722	6.55925e-06	-1.23322e-10	-1.33016
37224314	chr22:37224314:G:T	2.3385e-06	-1.23322e-10	-1.18162	7.74689e-06	-1.23322e-10	-1.16375
37224359	chr22:37224359:A:G	2.34583e-06	-1.23322e-10	-1.17849	7.77125e-06	-1.23322e-10	-1.16061
37224432	chr22:37224432:G:A	1.13147e-06	-1.15979	-0.747817	5.8347e-06	-0.823545	-0.62367
37224492	chr22:37224492:C:G	1.95116e-06	-1.23322e-10	-1.3627	6.35107e-06	-1.23322e-10	-1.36241
37224493	chr22:37224493:A:C	1.03421e-06	-1.17432	-0.82318	5.30664e-06	-0.840673	-0.701407
37224731	chr22:37224731:G:A	4.80447e-06	-1.23322e-10	-0.461585	1.41379e-05	-1.23322e-10	-0.562182
37224749	chr22:37224749:T:G	2.77894e-06	-1.43501	0.425946	1.1093e-05	-1.44903	0.644312
37224768	chr22:37224768:C:A	3.14701e-06	-1.23322e-10	-0.884676	9.91047e-06	-1.23322e-10	-0.917447
37224828	chr22:37224828:G:A	4.67583e-06	0.196299	-0.685022	2.62788e-05	0.661185	-0.60346
37224877	chr22:37224877:G:A	2.65325e-06	-1.44349	0.388142	1.05684e-05	-1.45692	0.603746
37224895	chr22:37224895:G:A	2.67226e-06	-1.44349	0.395285	1.0648e-05	-1.45698	0.611315
37225069	chr22:37225069:C:G	7.09491e-07	-1.61241	-0.761933	1.8862e-06	-1.61265	-0.96383
37225089	chr22:37225089:GCCCTGAACTTGAACTTGGAAGGATGAAA:G	2.55874e-06	-1.45272	0.361103	1.01812e-05	-1.46584	0.575345
37225229	chr22:37225229:A:C	2.65104e-06	-1.47073	0.414546	1.05892e-05	-1.48317	0.631963
37225242	chr22:37225242:T:C	4.81837e-06	-1.23322e-10	-0.458694	1.41692e-05	-1.23322e-10	-0.559966
37225318	chr22:37225318:C:G	4.79032e-06	0.205048	-0.669581	2.70312e-05	0.673076	-0.587123
37225405	chr22:37225405:C:G	1.44495e-06	-0.925905	-0.737152	8.23807e-06	-0.556489	-0.545784
37225684	chr22:37225684:A:C	3.64605e-06	-1.23322e-10	-0.737486	1.10587e-05	-1.23322e-10	-0.807823
37225764	chr22:37225764:G:A	2.45329e-06	-1.23322e-10	-1.1337	7.50936e-06	-1.23322e-10	-1.19489
37225788	chr22:37225788:T:C	2.28955e-06	-1.23322e-10	-1.20277	6.95989e-06	-1.23322e-10	-1.27087
37225793	chr22:37225793:C:A	4.9358e-06	-1.23322e-10	-0.434615	1.8884e-05	-1.23322e-10	-0.272723
37225989	chr22:37225989:T:C	2.66131e-06	-1.50969	0.457378	9.81412e-06	-1.59334	0.666125
37226270	chr22:37226270:C:A	7.98912e-07	-1.17563	-1.08	4.63629e-06	-0.759282	-0.917842
37226337	chr22:37226337:C:T	3.25749e-06	-1.23322e-10	-0.850173	1.0726e-05	-1.23322e-10	-0.838364
37226550	chr22:37226550:A:T	7.87166e-07	-1.17346	-1.09698	4.54935e-06	-0.756884	-0.939169
37226619	chr22:37226619:A:G	2.21754e-06	-1.23322e-10	-1.23473	7.1513e-06	-1.23322e-10	-1.24374
37226821	chr22:37226821:C:A	2.95347e-06	-1.23322e-10	-0.94815	9.22259e-06	-1.23322e-10	-0.989383
37226854	chr22:37226854:T:C	1.98913e-06	-1.23322e-10	-1.34344	6.42612e-06	-1.23322e-10	-1.35067
37227741	chr22:37227741:G:A	2.04763e-06	-1.23322e-10	-1.31445	6.50201e-06	-1.23322e-10	-1.33893
37228009	chr22:37228009:T:C	7.6262e-07	-1.23321	-1.06891	4.29749e-06	-0.848131	-0.904877
37228158	chr22:37228158:C:G	2.54902e-06	-1.23322e-10	-1.09542	7.58715e-06	-1.23322e-10	-1.18458
37228163	chr22:37228163:G:A	2.27907e-06	-1.23322e-10	-1.20736	7.77293e-06	-1.23322e-10	-1.16039
37228355	chr22:37228355:AC:A	1.23261e-06	-1.06044	-0.761556	7.24653e-06	-0.656702	-0.573813
37228525	chr22:37228525:G:T	1.96527e-06	-1.23322e-10	-1.3555	6.351e-06	-1.23322e-10	-1.36243
37228657	chr22:37228657:C:T	2.58148e-05	1.21982	-3.57427e-10	9.69881e-05	1.36355	-3.57427e-10
37228959	chr22:37228959:A:G	1.4575e-06	-0.528655	-1.12576	3.81223e-06	-0.855966	-1.01686
37229037	chr22:37229037:A:G	8.13419e-07	-1.14297	-1.09467	4.04468e-06	-0.80482	-1.00881
37229237	chr22:37229237:G:A	1.7737e-06	-0.19028	-1.26778	1.03257e-05	0.292064	-1.16846
37229260	chr22:37229260:AG:A	1.38164e-05	1.03092	-0.436193	9.31232e-05	1.55898	-0.236098
37229379	chr22:37229379:A:G	9.35521e-07	-0.890122	-1.20766	2.60194e-06	-1.17684	-1.07794
37229422	chr22:37229422:G:A	2.00832e-06	-1.23322e-10	-1.33383	6.45158e-06	-1.23322e-10	-1.34671
37229604	chr22:37229604:T:C	6.85903e-07	-1.22353	-1.18462	3.54479e-06	-0.864255	-1.0813
37229806	chr22:37229806:T:C	5.26276e-06	-1.23322e-10	-0.370475	1.62503e-05	-1.23322e-10	-0.422926
37229886	chr22:37229886:G:A	7.69495e-06	-1.23322e-10	0.00943419	2.26581e-05	-1.23322e-10	-0.0905215
37229988	chr22:37229988:TAGA:T	2.18197e-06	-1.23322e-10	-1.2509	7.48707e-06	-1.23322e-10	-1.19786
37230062	chr22:37230062:A:G	9.42782e-07	-1.06494	-1.02511	2.45421e-06	-1.23245	-1.08078
37230371	chr22:37230371:C:T	2.39236e-06	-1.15885	-3.57427e-10	9.22751e-06	-0.988849	-3.57427e-10
37230464	chr22:37230464:C:CAG	1.95124e-06	-1.23322e-10	-1.36267	6.40227e-06	-1.23322e-10	-1.35439
37230512	chr22:37230512:G:A	2.51646e-06	-1.23322e-10	-1.10828	8.3428e-06	-1.23322e-10	-1.08964
37230727	chr22:37230727:G:A	4.65034e-06	-1.23322e-10	-0.49419	1.37011e-05	-1.23322e-10	-0.593563
37230979	chr22:37230979:C:A	2.06916e-05	0.998598	-3.57427e-10	7.69445e-05	1.13205	-3.57427e-10
37231194	chr22:37231194:T:C	1.12288e-06	-0.721619	-1.19361	2.66105e-06	-0.969944	-1.26237
37231457	chr22:37231457:T:C	3.15482e-06	-1.23322e-10	-0.882199	1.03702e-05	-1.23322e-10	-0.872106
37231571	chr22:37231571:C:T	1.95117e-06	-1.23322e-10	-1.3627	6.36707e-06	-1.23322e-10	-1.3599
37231572	chr22:37231572:G:A	2.40307e-05	1.1482	-3.57427e-10	9.0537e-05	1.29472	-3.57427e-10
37231805	chr22:37231805:G:A	1.11403e-06	-0.747644	-1.1755	2.82284e-06	-0.954207	-1.21909
37231968	chr22:37231968:G:A	1.96552e-06	-1.23322e-10	-1.35537	6.48138e-06	-1.23322e-10	-1.3421
37232013	chr22:37232013:A:AG	1.0794e-06	-0.671253	-1.28347	2.55138e-06	-0.941628	-1.33277
37232105	chr22:37232105:A:G	4.68058e-07	-1.44746	-1.34283	1.29067e-06	-1.59322	-1.36266
37232471	chr22:37232471:C:A	2.02973e-06	-1.23322e-10	-1.32323	6.5452e-06	-1.23322e-10	-1.33231
37232619	chr22:37232619:G:C	3.22466e-06	-1.23322e-10	-0.860304	1.0087e-05	-1.23322e-10	-0.899789
37232953	chr22:37232953:T:G	2.21125e-06	-0.632307	-0.605264	1.27566e-05	-0.19152	-0.473471
37232962	chr22:37232962:C:T	3.03502e-06	-1.23322e-10	-0.920913	9.18129e-06	-1.23322e-10	-0.99387
37233103	chr22:37233103:T:A	5.03655e-07	-1.35666	-1.36033	1.46499e-06	-1.47235	-1.35684
37233249	chr22:37233249:C:T	1.98744e-06	-1.23322e-10	-1.34428	6.50744e-06	-1.23322e-10	-1.33809
37233281	chr22:37233281:TG:T	1.8906e-06	-0.433781	-0.960456	1.36535e-05	0.210867	-0.807906
37233286	chr22:37233286:G:T	7.48033e-06	-1.23322e-10	-0.0188537	2.15067e-05	-1.23322e-10	-0.142675
37233527	chr22:37233527:C:T	1.99924e-06	-1.23322e-10	-1.33836	6.42583e-06	-1.23322e-10	-1.35071
37234004	chr22:37234004:G:A	2.98877e-06	-1.23322e-10	-0.936268	9.03325e-06	-1.23322e-10	-1.01013
37234039	chr22:37234039:A:G	2.63641e-06	-1.06171	-3.57427e-10	8.77531e-06	-1.0391	-3.57427e-10
37234228	chr22:37234228:G:A	2.33421e-06	-1.23322e-10	-1.18346	7.74956e-06	-1.23322e-10	-1.1634
37234239	chr22:37234239:A:G	3.51464e-06	-0.774192	-3.57427e-10	9.1215e-06	-1.0004	-3.57427e-10
37234278	chr22:37234278:A:C	4.4582e-06	-0.635363	0.0989779	2.2644e-05	-0.266498	0.175356
37234443	chr22:37234443:T:C	4.27938e-06	-0.661961	0.0846382	2.18125e-05	-0.290075	0.161522
37234523	chr22:37234523:G:C	1.96726e-06	-1.23322e-10	-1.35449	6.36116e-06	-1.23322e-10	-1.36083
37234557	chr22:37234557:C:T	5.15446e-07	-1.59731	-1.09654	1.46624e-06	-1.60116	-1.22717
37234822	chr22:37234822:C:T	2.72475e-06	-0.734292	-0.294463	1.35566e-05	-0.374001	-0.230166
37234907	chr22:37234907:C:T	5.20379e-06	-1.23322e-10	-0.381743	1.91418e-05	-1.23322e-10	-0.259163
37234968	chr22:37234968:C:T	4.77986e-07	-1.47933	-1.28998	1.60181e-06	-1.53373	-1.20618
37235318	chr22:37235318:A:G	2.64944e-06	-1.05678	-3.57427e-10	8.88428e-06	-1.02675	-3.57427e-10
37236255	chr22:37236255:G:A	3.67167e-06	-0.730484	-3.57427e-10	1.35284e-05	-0.60625	-3.57427e-10
37236411	chr22:37236411:A:G	2.05056e-06	-1.23322e-10	-1.31302	6.94867e-06	-1.23322e-10	-1.27249
37236456	chr22:37236456:G:T	8.60014e-06	-1.23322e-10	0.120648	2.61496e-05	-1.23322e-10	0.0527962
37236898	chr22:37236898:T:G	9.2586e-07	-0.758777	-1.34939	2.39737e-06	-0.975585	-1.36108
37237050	chr22:37237050:G:A	5.58693e-06	-1.23322e-10	-0.310701	1.6304e-05	-1.23322e-10	-0.419625
37237310	chr22:37237310:A:G	3.27724e-05	1.22881	0.229643	0.000166207	1.51465	0.387545
37237521	chr22:37237521:G:A	2.20775e-06	-1.23322e-10	-1.23916	7.32807e-06	-1.23322e-10	-1.21933
37237735	chr22:37237735:G:A	6.9978e-07	-1.59206	-0.796058	1.76166e-06	-1.61633	-1.02845
37237778	chr22:37237778:C:T	2.20268e-06	-1.23322e-10	-1.24145	7.30966e-06	-1.23322e-10	-1.22184
37237811	chr22:37237811:C:T	1.35951e-06	-0.361387	-1.36262	3.45113e-06	-0.617345	-1.35499
37238130	chr22:37238130:G:A	1.04789e-05	-1.23322e-10	0.31823	3.78945e-05	-1.23322e-10	0.423767
37238256	chr22:37238256:A:T	1.95599e-06	-1.23322e-10	-1.36023	6.37961e-06	-1.23322e-10	-1.35793
37238293	chr22:37238293:G:A	2.0215e-06	-1.23322e-10	-1.32729	6.65173e-06	-1.23322e-10	-1.31616
37238370	chr22:37238370:G:A	4.44434e-06	-1.23322e-10	-0.539499	1.50777e-05	-1.23322e-10	-0.497822
37238708	chr22:37238708:G:A	5.8391e-06	-1.23322e-10	-0.266554	1.70315e-05	-1.23322e-10	-0.375975
37238796	chr22:37238796:G:A	2.8215e-06	-0.993863	-3.57427e-10	1.12536e-05	-0.790353	-3.57427e-10
37238812	chr22:37238812:G:A	1.16949e-06	-0.522345	-1.35222	3.61348e-06	-0.564118	-1.36225
37239015	chr22:37239015:A:G	8.4236e-07	-0.892797	-1.30988	2.33267e-06	-1.08992	-1.2741
37239195	chr22:37239195:G:T	4.81342e-06	-1.23322e-10	-0.459723	1.45654e-05	-1.23322e-10	-0.53239
37239274	chr22:37239274:C:G	4.77779e-06	-0.467152	-3.57427e-10	1.03047e-05	-0.878434	-3.57427e-10
37239388	chr22:37239388:A:G	1.02686e-06	-0.76075	-1.24387	2.85044e-06	-0.975135	-1.18843
37239415	chr22:37239415:C:T	5.29326e-06	-1.23322e-10	-0.364697	1.80119e-05	-1.23322e-10	-0.320003
37239906	chr22:37239906:G:A	5.04951e-06	-1.23322e-10	-0.411839	1.72048e-05	-1.23322e-10	-0.36585
37239995	chr22:37239995:G:A	1.69125e-05	-1.23322e-10	0.796925	4.95429e-05	-1.23322e-10	0.691802
37240543	chr22:37240543:TC:T	1.52135e-06	-0.53545	-1.07608	6.06263e-06	-0.540555	-0.868339
37240762	chr22:37240762:C:T	4.90225e-06	-1.23322e-10	-0.441435	1.66914e-05	-1.23322e-10	-0.396146
37240909	chr22:37240909:G:C	1.22248e-06	-1.08124	-0.749008	6.21984e-06	-0.734768	-0.648526
37241312	chr22:37241312:T:C	2.34096e-06	-1.23322e-10	-1.18057	7.33028e-06	-1.23322e-10	-1.21902
37241567	chr22:37241567:A:G	1.95197e-06	-1.23322e-10	-1.36229	6.44377e-06	-1.23322e-10	-1.34792
37241801	chr22:37241801:C:A	0.000153775	0.319893	2.68447	0.000464661	0.0119385	2.91833
37242181	chr22:37242181:C:G	1.41751e-05	0.620354	-3.57427e-10	5.46024e-05	0.78904	-3.57427e-10
37242249	chr22:37242249:G:A	1.12156e-05	1.72444	-1.33826	4.44216e-05	1.93322	-1.35053
37242256	chr22:37242256:A:T	0.000205381	-1.54151	4.83525	0.000563125	-1.5541	4.67657
37242393	chr22:37242393:A:G	4.73527e-06	-1.23322e-10	-0.476091	1.42179e-05	-1.23322e-10	-0.556536
37242581	chr22:37242581:C:A	1.58617e-05	0.732776	-3.57427e-10	6.08475e-05	0.897332	-3.57427e-10
37242794	chr22:37242794:A:G	6.89637e-06	-1.23322e-10	-0.100135	2.47639e-05	-1.23322e-10	-0.00165136
37242873	chr22:37242873:T:C	8.40204e-06	-1.23322e-10	0.0973437	2.26077e-05	-1.23322e-10	-0.092748
37242920	chr22:37242920:T:C	4.82389e-06	-1.55741	1.09986	1.74071e-05	-1.57846	1.2243
37243008	chr22:37243008:G:GT	2.69662e-05	-1.09946	2.36291	3.93948e-05	-1.33707	1.79966
37243047	chr22:37243047:T:C	1.4033e-06	-0.337167	-1.35514	6.25486e-06	-0.022551	-1.35513
37243469	chr22:37243469:A:C	1.53779e-06	-1.60078	-3.57427e-10	4.95186e-06	-1.61127	-3.57427e-10
37243851	chr22:37243851:G:A	0.000205335	-1.23322e-10	3.29351	0.00071632	-1.23322e-10	3.36309
37243917	chr22:37243917:G:A	1.97826e-06	-1.23322e-10	-1.34891	6.46148e-06	-1.23322e-10	-1.34518
37243948	chr22:37243948:C:A	2.3778e-06	-1.23322e-10	-1.16495	7.27849e-06	-1.23322e-10	-1.22612
37243986	chr22:37243986:T:A	4.99234e-06	-1.23322e-10	-0.423225	1.28489e-05	-1.23322e-10	-0.657777
37244418	chr22:37244418:C:A	3.05503e-06	-1.23322e-10	-0.91434	1.14424e-05	-1.23322e-10	-0.773712
37244631	chr22:37244631:T:C	4.26767e-07	-1.6153	-1.26734	1.73999e-06	-1.2973	-1.35986
37244838	chr22:37244838:G:T	4.18252e-07	-1.54089	-1.36191	2.58347e-06	-0.931105	-1.3308
37244915	chr22:37244915:G:A	4.37922e-07	-1.55106	-1.30578	2.45663e-06	-0.95019	-1.36206
37244999	chr22:37244999:C:T	2.09674e-06	-1.23322e-10	-1.29074	6.97766e-06	-1.23322e-10	-1.26832
37245228	chr22:37245228:G:A	4.65414e-07	-1.5237	-1.27226	1.60257e-06	-1.41624	-1.32318
37245284	chr22:37245284:C:T	1.21888e-05	-1.23322e-10	0.469383	4.45041e-05	-1.23322e-10	0.584542
37245370	chr22:37245370:T:C	7.27894e-07	-0.986008	-1.36272	1.82145e-06	-1.25925	-1.35215
37245400	chr22:37245400:T:C	6.5526e-06	1.16824	-1.31951	1.49469e-05	0.854944	-1.36148
37245524	chr22:37245524:T:G	6.90019e-06	-1.23322e-10	-0.0995813	2.01519e-05	-1.23322e-10	-0.207738
37245584	chr22:37245584:A:G	5.25434e-07	-1.51015	-1.16451	1.78143e-06	-1.39473	-1.23889
37245843	chr22:37245843:A:G	6.3987e-06	-1.23322e-10	-0.175036	1.91638e-05	-1.23322e-10	-0.258013
37245956	chr22:37245956:G:A	8.10388e-07	-0.892332	-1.34904	1.88825e-06	-1.21413	-1.36126
37246042	chr22:37246042:C:T	0.00039292	-1.23322e-10	3.94248	0.00129089	-1.23322e-10	3.95205
37246161	chr22:37246161:G:A	8.50198e-07	-0.845585	-1.34783	1.95457e-06	-1.17923	-1.36164
37246169	chr22:37246169:A:G	2.73649e-06	-1.23322e-10	-1.02445	1.00951e-05	-1.23322e-10	-0.898983
37246174	chr22:37246174:G:A	7.96623e-07	-0.909086	-1.34942	1.85987e-06	-1.22956	-1.36097
37246274	chr22:37246274:C:T	8.29989e-07	-0.870885	-1.34659	1.91834e-06	-1.19756	-1.36202
37246308	chr22:37246308:T:A	8.47876e-07	-0.848256	-1.34789	1.94882e-06	-1.18225	-1.36157
37246376	chr22:37246376:G:A	8.28674e-07	-0.863297	-1.35576	1.93535e-06	-1.19326	-1.35749
37246510	chr22:37246510:C:G	2.38052e-06	-1.23322e-10	-1.16381	7.28496e-06	-1.23322e-10	-1.22523
37246581	chr22:37246581:A:C	2.08663e-06	-1.23322e-10	-1.29558	6.94962e-06	-1.23322e-10	-1.27235
37246666	chr22:37246666:T:C	5.59435e-06	-1.23322e-10	-0.309373	1.66521e-05	-1.23322e-10	-0.398504
37246759	chr22:37246759:TA:T	5.00552e-06	-1.23322e-10	-0.420589	1.50194e-05	-1.23322e-10	-0.501694
37246829	chr22:37246829:G:A	5.02424e-07	-1.54438	-1.17506	1.66874e-06	-1.44587	-1.2531
37246885	chr22:37246885:G:C	8.37358e-07	-0.851114	-1.35752	1.95569e-06	-1.18456	-1.35574
37246904	chr22:37246904:T:C	1.17514e-06	-0.8334	-1.03634	3.359e-06	-1.17827	-0.821123
37246989	chr22:37246989:G:A	8.72013e-07	-0.821558	-1.34652	1.98764e-06	-1.16211	-1.36199
37246991	chr22:37246991:T:G	9.95539e-07	-0.692967	-1.34263	2.19655e-06	-1.0616	-1.36256
37247003	chr22:37247003:T:C	1.32004e-05	1.67635	-1.12723	2.33803e-05	1.23028	-1.28942
37247020	chr22:37247020:A:G	7.57666e-07	-1.0709	-1.23775	3.00961e-06	-1.02586	-1.08337
37247153	chr22:37247153:G:A	8.57267e-07	-0.831624	-1.35351	2.07496e-06	-1.11836	-1.36273
37247193	chr22:37247193:G:A	5.52631e-07	-1.58068	-1.04352	1.72339e-06	-1.5132	-1.15355
37247226	chr22:37247226:A:G	2.04873e-06	-1.23322e-10	-1.31391	6.35063e-06	-1.23322e-10	-1.36248
37247424	chr22:37247424:A:G	2.32406e-06	-0.629944	-0.557873	1.11566e-05	-0.177565	-0.621444
37247524	chr22:37247524:G:A	1.0033e-05	1.21689	-0.942136	2.45062e-05	1.08009	-1.09221
37247806	chr22:37247806:G:A	7.83677e-07	-0.945652	-1.32924	1.86398e-06	-1.22866	-1.35966
37248021	chr22:37248021:G:A	0.000225587	-1.23322e-10	3.38757	0.000735051	-1.23322e-10	3.3889
37248075	chr22:37248075:T:C	4.76946e-07	-1.4549	-1.31658	1.82321e-06	-1.32231	-1.28813
37248163	chr22:37248163:C:G	4.02977e-06	-1.23322e-10	-0.63742	1.36241e-05	-1.23322e-10	-0.599202
37248202	chr22:37248202:C:T	3.02343e-06	-1.23322e-10	-0.924739	1.05009e-05	-1.23322e-10	-0.859575
37248672	chr22:37248672:T:A	2.23528e-06	-1.23322e-10	-1.22676	7.73692e-06	-1.23322e-10	-1.16503
37248784	chr22:37248784:G:A	4.21782e-06	-1.23322e-10	-0.591812	1.27533e-05	-1.23322e-10	-0.665246
37249016	chr22:37249016:A:C	5.60065e-06	-1.23322e-10	-0.308248	1.66719e-05	-1.23322e-10	-0.397314
37249046	chr22:37249046:C:T	6.45959e-06	-0.165564	-3.57427e-10	2.50186e-05	0.00858207	-3.57427e-10
37249190	chr22:37249190:A:G	1.6289e-06	-0.599241	-0.943984	4.68717e-06	-0.925864	-0.740346
37249228	chr22:37249228:A:C	2.00033e-06	-1.23322e-10	-1.33782	6.61244e-06	-1.23322e-10	-1.32208
37249743	chr22:37249743:T:C	1.24785e-06	-0.629709	-1.18	4.169e-06	-0.634863	-1.1485
37250005	chr22:37250005:T:C	6.3054e-06	-1.23322e-10	-0.189724	2.59344e-05	-1.23322e-10	0.0445331
37250091	chr22:37250091:G:C	1.66078e-06	-0.707611	-0.816234	5.03323e-06	-1.00478	-0.590201
37250142	chr22:37250142:C:A	5.36986e-06	-1.23322e-10	-0.350328	2.17362e-05	-1.23322e-10	-0.132061
37250160	chr22:37250160:C:A	5.30367e-06	-1.23322e-10	-0.362731	2.14423e-05	-1.23322e-10	-0.145671
37250252	chr22:37250252:A:C	1.13423e-06	-0.545345	-1.35983	2.829e-06	-0.808384	-1.36273
37250424	chr22:37250424:A:G	3.593e-06	-1.23322e-10	-0.752144	1.28385e-05	-1.23322e-10	-0.658591
37250766	chr22:37250766:T:C	6.01341e-06	-1.23322e-10	-0.237139	2.46322e-05	-1.23322e-10	-0.00698242
37250928	chr22:37250928:T:A	6.74924e-06	-1.23322e-10	-0.121701	2.80339e-05	-1.23322e-10	0.122378
37251532	chr22:37251532:A:G	2.10141e-06	-0.523429	-0.765092	6.23696e-06	-0.849743	-0.530802
37251600	chr22:37251600:C:T	6.03432e-06	-1.23322e-10	-0.233668	2.47594e-05	-1.23322e-10	-0.00183453
37251606	chr22:37251606:AACTC:A	3.35886e-06	-1.23322e-10	-0.819529	1.02709e-05	-1.23322e-10	-0.881727
37252111	chr22:37252111:T:G	2.51121e-06	-1.23322e-10	-1.11036	9.26767e-06	-1.23322e-10	-0.984507
37252139	chr22:37252139:T:G	2.09679e-06	-1.23322e-10	-1.29073	7.42078e-06	-1.23322e-10	-1.20675
37252153	chr22:37252153:G:A	2.84408e-06	-1.23322e-10	-0.985892	8.88292e-06	-1.23322e-10	-1.02691
37252363	chr22:37252363:T:C	3.61508e-06	-0.746016	-3.57427e-10	8.24848e-06	-1.10101	-3.57427e-10
37252570	chr22:37252570:C:T	2.11584e-06	-1.23322e-10	-1.28168	6.76996e-06	-1.23322e-10	-1.29854
37252574	chr22:37252574:G:C	2.09103e-06	-1.23322e-10	-1.29347	6.98002e-06	-1.23322e-10	-1.26799
37252642	chr22:37252642:T:C	1.06459e-06	-0.683931	-1.28461	2.79653e-06	-0.924198	-1.25846
37252859	chr22:37252859:G:C	2.77211e-06	-1.23322e-10	-1.01152	1.04814e-05	-1.23322e-10	-0.861433
37253130	chr22:37253130:A:G	2.70664e-06	-1.23322e-10	-1.03542	1.01388e-05	-1.23322e-10	-0.894668
37253230	chr22:37253230:A:G	1.24368e-05	1.16386	-0.674331	7.42941e-05	1.73194	-0.634941
37253454	chr22:37253454:T:C	1.24515e-06	-0.548237	-1.26364	4.00779e-06	-0.581155	-1.24164
37253489	chr22:37253489:G:A	1.52435e-06	-1.60956	-3.57427e-10	5.12863e-06	-1.5762	-3.57427e-10
37253606	chr22:37253606:T:C	1.47788e-06	-0.673113	-0.967407	2.73602e-06	-1.03463	-1.1699
37253666	chr22:37253666:T:C	1.84361e-06	-0.315526	-1.10388	5.51559e-06	-0.42509	-1.07837
37253922	chr22:37253922:A:G	2.26323e-06	-1.23322e-10	-1.21434	7.64522e-06	-1.23322e-10	-1.17696
37254244	chr22:37254244:C:T	3.21897e-06	-1.23322e-10	-0.86207	1.09469e-05	-1.23322e-10	-0.817984
37254280	chr22:37254280:A:G	6.80841e-06	-0.165531	0.0525597	3.36463e-05	0.369305	-0.0644398
37254328	chr22:37254328:T:C	3.19086e-06	-1.23322e-10	-0.870841	1.1444e-05	-1.23322e-10	-0.773574
37254558	chr22:37254558:A:G	2.29377e-06	-1.23322e-10	-1.20093	7.05035e-06	-1.23322e-10	-1.25796
37254642	chr22:37254642:C:A	2.09814e-06	-1.23322e-10	-1.29008	6.97196e-06	-1.23322e-10	-1.26914
37255012	chr22:37255012:T:C	2.83551e-06	-1.23322e-10	-0.988907	9.75617e-06	-1.23322e-10	-0.933139
37255245	chr22:37255245:A:G	2.11975e-06	-1.23322e-10	-1.27983	7.45184e-06	-1.23322e-10	-1.20258
37255411	chr22:37255411:T:C	4.06095e-06	-1.23322e-10	-0.629713	1.44353e-05	-1.23322e-10	-0.541362
37255445	chr22:37255445:T:C	4.07441e-06	-1.23322e-10	-0.626404	1.223e-05	-1.23322e-10	-0.707149
37255725	chr22:37255725:A:G	1.96632e-06	-1.23322e-10	-1.35497	6.37835e-06	-1.23322e-10	-1.35813
37256006	chr22:37256006:C:T	5.24157e-06	-1.23322e-10	-0.374509	1.98449e-05	-1.23322e-10	-0.223092
37256024	chr22:37256024:G:A	6.31646e-06	-1.23322e-10	-0.187971	1.79353e-05	-1.23322e-10	-0.324265
37256079	chr22:37256079:T:C	2.1129e-06	-1.23322e-10	-1.28307	6.62675e-06	-1.23322e-10	-1.31992
37256217	chr22:37256217:C:A	1.65496e-06	-0.257869	-1.26949	5.00836e-06	-0.31336	-1.28657
37256272	chr22:37256272:C:G	1.95977e-06	-1.23322e-10	-1.3583	6.36713e-06	-1.23322e-10	-1.35989
37256442	chr22:37256442:C:A	7.10502e-06	-1.23322e-10	-0.0703293	2.54374e-05	-1.23322e-10	0.0251832
37256698	chr22:37256698:C:T	0.000130813	-1.23322e-10	2.84264	0.000422645	-1.23322e-10	2.83549
37256722	chr22:37256722:T:C	1.15834e-06	-0.706978	-1.17716	3.06655e-06	-0.935279	-1.15521
37257380	chr22:37257380:C:T	3.79229e-06	-1.23322e-10	-0.698161	1.28979e-05	-1.23322e-10	-0.653977
37257517	chr22:37257517:T:C	9.99995e-07	-0.71016	-1.32097	2.72212e-06	-0.853114	-1.35651
37257942	chr22:37257942:A:G	2.6158e-06	-1.23322e-10	-1.06956	8.10081e-06	-1.23322e-10	-1.11907
37257956	chr22:37257956:C:T	2.74029e-06	-1.23322e-10	-1.02307	8.45853e-06	-1.23322e-10	-1.07586
37257988	chr22:37257988:T:C	3.11212e-06	-1.23322e-10	-0.895826	9.57011e-06	-1.23322e-10	-0.952394
37258025	chr22:37258025:T:C	2.25329e-06	-1.23322e-10	-1.21874	7.57821e-06	-1.23322e-10	-1.18576
37258287	chr22:37258287:CT:C	3.99571e-06	-1.23322e-10	-0.645909	1.21027e-05	-1.23322e-10	-0.717613
37258453	chr22:37258453:G:A	1.29071e-06	-0.927656	-0.848285	2.41819e-06	-1.24916	-1.07886
37258807	chr22:37258807:C:T	1.96843e-06	-1.23322e-10	-1.35389	6.43803e-06	-1.23322e-10	-1.34882
37258819	chr22:37258819:C:G	3.07233e-06	-1.23322e-10	-0.908696	9.44857e-06	-1.23322e-10	-0.965175
37258912	chr22:37258912:C:T	3.61284e-06	-1.23322e-10	-0.746637	1.10014e-05	-1.23322e-10	-0.813016
37258934	chr22:37258934:T:G	3.60781e-06	-1.23322e-10	-0.74803	1.09871e-05	-1.23322e-10	-0.814316
37259055	chr22:37259055:G:A	2.10962e-06	-1.23322e-10	-1.28462	6.69122e-06	-1.23322e-10	-1.31024
37259085	chr22:37259085:C:T	1.51451e-06	-0.960252	-0.65579	3.72201e-06	-1.22515	-0.671627
37259279	chr22:37259279:A:G	0.000128088	-1.23322e-10	2.82159	0.000330973	-1.23322e-10	2.591
37259690	chr22:37259690:C:T	3.47257e-06	-1.23322e-10	-0.786236	1.03939e-05	-1.23322e-10	-0.869823
37260013	chr22:37260013:T:C	2.02958e-06	-1.23322e-10	-1.3233	6.81878e-06	-1.23322e-10	-1.29136
37260146	chr22:37260146:A:C	9.822e-05	-1.23322e-10	2.55608	0.000253759	-1.23322e-10	2.32535
37260334	chr22:37260334:C:T	5.83149e-07	-1.41115	-1.15929	2.22751e-06	-1.40013	-1.01003
37260602	chr22:37260602:C:G	1.76203e-06	-0.36094	-1.10373	7.34228e-06	-0.323202	-0.894188
37261080	chr22:37261080:C:A	2.09145e-06	-1.23322e-10	-1.29327	6.64465e-06	-1.23322e-10	-1.31723
37261206	chr22:37261206:A:G	5.82926e-05	-1.23322e-10	2.03435	0.000211549	-1.23322e-10	2.14342
37261499	chr22:37261499:C:T	1.79155e-06	-1.19522	-0.252827	6.76937e-06	-1.30969	0.0110577
37262403	chr22:37262403:T:A	9.97119e-06	-1.23322e-10	0.26857	3.48426e-05	-1.23322e-10	0.339803
37262417	chr22:37262417:C:T	1.00158e-06	-1.61446	-0.415099	2.92011e-06	-1.59361	-0.545805
37262467	chr22:37262467:G:T	6.87112e-06	-1.23322e-10	-0.103803	2.38883e-05	-1.23322e-10	-0.0376494
37262606	chr22:37262606:G:A	3.74228e-06	-1.23322e-10	-0.711437	1.15142e-05	-1.23322e-10	-0.767459
37262659	chr22:37262659:A:G	4.31497e-07	-1.50895	-1.36268	1.62043e-06	-1.36573	-1.36262
37262754	chr22:37262754:C:T	2.3007e-06	-1.23322e-10	-1.19792	7.29628e-06	-1.23322e-10	-1.22367
37262764	chr22:37262764:T:A	3.88118e-07	-1.6159	-1.36167	1.29419e-06	-1.59404	-1.35912
37262984	chr22:37262984:G:A	2.45262e-06	-1.23322e-10	-1.13397	7.73916e-06	-1.23322e-10	-1.16474
37263015	chr22:37263015:A:G	2.57666e-06	-1.60432	0.519688	6.10452e-06	-1.60068	0.198666
37263183	chr22:37263183:G:A	6.94632e-05	0.299533	1.91013	0.000236612	0.567634	1.68775
37263247	chr22:37263247:C:T	7.2464e-07	-0.997053	-1.35616	2.00176e-06	-1.17004	-1.34696
37263266	chr22:37263266:A:C	3.24246e-06	-0.822845	-0.0319521	6.66704e-06	-1.14185	-0.172017
37263289	chr22:37263289:C:A	2.1004e-06	-1.23322e-10	-1.289	6.70472e-06	-1.23322e-10	-1.30823
37263371	chr22:37263371:G:A	9.4591e-07	-0.748888	-1.33785	2.52512e-06	-0.96133	-1.32342
37263380	chr22:37263380:T:C	9.8448e-07	-0.726836	-1.31994	2.62868e-06	-0.942825	-1.30173
37263445	chr22:37263445:C:T	3.05383e-06	-0.914733	-3.57427e-10	7.95774e-06	-1.13689	-3.57427e-10
37263519	chr22:37263519:G:C	1.57725e-06	-0.443614	-1.13184	6.38656e-06	-0.423516	-0.933326
37263528	chr22:37263528:T:C	2.67399e-06	-1.23322e-10	-1.04756	9.62785e-06	-1.23322e-10	-0.946379
37263625	chr22:37263625:G:A	4.65754e-06	-0.492643	-3.57427e-10	1.92578e-05	-0.253122	-3.57427e-10
37263696	chr22:37263696:T:C	1.08261e-06	-0.697472	-1.25429	2.93005e-06	-0.9161	-1.21992
37263731	chr22:37263731:G:C	4.34361e-06	-1.23322e-10	-0.562425	1.4722e-05	-1.23322e-10	-0.521696
37263871	chr22:37263871:G:A	4.96517e-06	-1.23322e-10	-0.428683	1.61718e-05	-1.23322e-10	-0.427772
37264031	chr22:37264031:A:C	0.000113969	-1.23322e-10	2.7048	0.000297773	-1.23322e-10	2.48529
37264087	chr22:37264087:G:T	0.000113969	-1.23322e-10	2.7048	0.000297773	-1.23322e-10	2.48529
37264137	chr22:37264137:C:T	1.68133e-06	-0.385398	-1.12615	6.8198e-06	-0.364528	-0.926681
37264214	chr22:37264214:A:G	1.08522e-06	-0.705593	-1.24376	2.95261e-06	-0.920928	-1.20742
37264246	chr22:37264246:C:T	3.50496e-05	-1.23322e-10	1.52563	0.000138851	-1.23322e-10	1.72236
37264540	chr22:37264540:C:G	5.06845e-06	-1.23322e-10	-0.408095	1.51108e-05	-1.23322e-10	-0.495629
37264661	chr22:37264661:C:A	1.54362e-06	-1.597	-3.57427e-10	5.15109e-06	-1.57183	-3.57427e-10
37265247	chr22:37265247:C:A	8.52585e-07	-1.58129	-0.609318	2.31921e-06	-1.61464	-0.75517
37265373	chr22:37265373:G:A	3.272e-06	-1.23322e-10	-0.845729	1.04171e-05	-1.23322e-10	-0.867587
37265578	chr22:37265578:G:A	1.7564e-06	-1.60597	0.138112	5.13319e-06	-1.61069	0.0353752
37265749	chr22:37265749:A:G	2.43936e-06	-1.23322e-10	-1.13939	7.67685e-06	-1.23322e-10	-1.17283
37265795	chr22:37265795:C:T	2.12998e-06	-1.23322e-10	-1.27502	7.35357e-06	-1.23322e-10	-1.21585
37265830	chr22:37265830:A:G	2.06449e-06	-1.23322e-10	-1.30625	6.5797e-06	-1.23322e-10	-1.32705
37266395	chr22:37266395:T:C	5.55521e-07	-1.56536	-1.05361	1.62362e-06	-1.51196	-1.21442
37266683	chr22:37266683:C:T	2.04922e-06	-1.23322e-10	-1.31367	6.63876e-06	-1.23322e-10	-1.31811
37267349	chr22:37267349:T:C	2.261e-06	-1.17637	-0.0389557	5.89939e-06	-1.33913	-0.0970593
37267355	chr22:37267355:G:A	1.9555e-06	-1.23322e-10	-1.36048	6.41004e-06	-1.23322e-10	-1.35317
37267649	chr22:37267649:A:G	4.34832e-05	-1.23322e-10	1.74124	0.00015981	-1.23322e-10	1.86294
37267678	chr22:37267678:T:G	1.95387e-06	-1.23322e-10	-1.36132	6.39086e-06	-1.23322e-10	-1.35617
37267834	chr22:37267834:G:T	4.35449e-06	-1.23322e-10	-0.559923	1.60296e-05	-1.23322e-10	-0.436604
37267932	chr22:37267932:C:G	9.44703e-06	-1.23322e-10	0.21457	2.83742e-05	-1.23322e-10	0.13444
37267947	chr22:37267947:C:T	4.35444e-07	-1.52173	-1.34079	1.26734e-06	-1.61193	-1.36219
37268169	chr22:37268169:G:A	4.25642e-07	-1.53827	-1.34701	1.34555e-06	-1.55189	-1.36234
37268198	chr22:37268198:T:C	1.00112e-05	-1.23322e-10	0.272576	2.91949e-05	-1.23322e-10	0.162957
37268282	chr22:37268282:C:T	1.9745e-06	-1.23322e-10	-1.35082	6.49741e-06	-1.23322e-10	-1.33964
37268352	chr22:37268352:A:G	1.71794e-06	-0.36914	-1.12086	5.86744e-06	-0.381948	-1.05967
37268581	chr22:37268581:C:T	2.17882e-06	-1.23322e-10	-1.25235	7.052e-06	-1.23322e-10	-1.25773
37268582	chr22:37268582:A:G	5.25376e-07	-1.48314	-1.19163	1.50317e-06	-1.51746	-1.286
37268702	chr22:37268702:G:A	1.95639e-06	-1.23322e-10	-1.36003	6.35698e-06	-1.23322e-10	-1.36148
37269284	chr22:37269284:T:C	3.85123e-06	-0.542604	-0.140133	1.71773e-05	-0.505304	0.137853
37269338	chr22:37269338:C:T	4.34212e-06	-0.592866	0.0300983	1.9253e-05	-0.565542	0.312168
37269384	chr22:37269384:AG:A	5.44491e-07	-1.49963	-1.13941	1.364e-06	-1.60758	-1.29303
37269391	chr22:37269391:G:A	1.06404e-05	-1.23322e-10	0.333523	3.09121e-05	-1.23322e-10	0.22011
37269739	chr22:37269739:T:G	2.20778e-06	-0.469405	-0.769736	9.42424e-06	-0.449568	-0.518186
37269806	chr22:37269806:A:G	2.30257e-06	-1.56772	0.370617	7.09829e-06	-1.45233	0.201141
37270135	chr22:37270135:A:G	2.00145e-06	-1.23322e-10	-1.33726	6.48661e-06	-1.23322e-10	-1.3413
37270476	chr22:37270476:A:T	1.96921e-06	-1.5178	0.164305	1.7631e-05	-0.943125	0.601747
37270745	chr22:37270745:C:T	5.1719e-07	-1.56638	-1.12409	1.36445e-06	-1.61577	-1.28452
37270831	chr22:37270831:G:A	1.30187e-06	-0.760936	-1.0064	5.55358e-06	-0.716874	-0.779722
37271595	chr22:37271595:T:G	4.08458e-06	-1.17681	0.552895	1.48923e-05	-0.945789	0.435593
37271795	chr22:37271795:C:T	3.06515e-06	-1.23322e-10	-0.911034	9.63182e-06	-1.23322e-10	-0.945966
37272042	chr22:37272042:G:A	1.5136e-06	-0.765586	-0.851055	6.17865e-06	-0.737665	-0.652273
37272690	chr22:37272690:T:C	1.82909e-06	-1.56225	0.134937	5.82272e-06	-1.4624	0.013125
37273280	chr22:37273280:C:T	1.0924e-05	-1.59839	1.95822	3.04757e-05	-1.53037	1.73626
37273730	chr22:37273730:G:A	2.05203e-06	-1.23322e-10	-1.3123	6.63786e-06	-1.23322e-10	-1.31825
37273773	chr22:37273773:A:G	2.47329e-06	-1.23322e-10	-1.12558	8.54902e-06	-1.23322e-10	-1.06522
37274589	chr22:37274589:C:T	1.96011e-06	-1.23322e-10	-1.35813	6.43665e-06	-1.23322e-10	-1.34903
37274642	chr22:37274642:T:C	2.00405e-06	-1.23322e-10	-1.33596	6.53916e-06	-1.23322e-10	-1.33323
37275230	chr22:37275230:T:C	4.91013e-05	-1.23322e-10	1.86276	0.000143198	-1.23322e-10	1.75319
37275636	chr22:37275636:C:T	5.58345e-07	-1.34917	-1.26474	2.07192e-06	-1.43685	-1.04571
37275855	chr22:37275855:G:A	5.61979e-07	-1.5854	-1.02202	1.6089e-06	-1.6159	-1.11959
37275876	chr22:37275876:G:A	2.33994e-06	-1.23322e-10	-1.18101	8.04309e-06	-1.23322e-10	-1.12623
37276256	chr22:37276256:G:C	3.48314e-06	-1.23322e-10	-0.783196	1.04495e-05	-1.23322e-10	-0.864486
37276407	chr22:37276407:G:A	1.55114e-06	-1.36662	-0.225517	4.03574e-06	-1.2965	-0.519352
37276728	chr22:37276728:A:G	4.0577e-07	-1.57153	-1.36157	1.39962e-06	-1.51246	-1.36238
37277066	chr22:37277066:C:T	1.51084e-06	-1.61612	-0.00234455	5.33535e-06	-1.6163	0.0796194
37277228	chr22:37277228:G:T	1.95874e-06	-1.23322e-10	-1.35883	6.55943e-06	-1.23322e-10	-1.33013
37277399	chr22:37277399:C:T	4.49705e-07	-1.51298	-1.31731	1.66413e-06	-1.42356	-1.27817
37277633	chr22:37277633:C:T	2.26993e-06	-1.23322e-10	-1.21138	7.1348e-06	-1.23322e-10	-1.24605
37277717	chr22:37277717:T:TG	2.13085e-06	-1.23322e-10	-1.27461	6.75203e-06	-1.23322e-10	-1.30119
37277732	chr22:37277732:T:C	1.96984e-06	-1.23322e-10	-1.35318	6.49689e-06	-1.23322e-10	-1.33971
37277740	chr22:37277740:G:A	5.94412e-07	-1.42965	-1.12167	2.03239e-06	-1.36997	-1.13186
37278044	chr22:37278044:A:G	2.14285e-06	-1.23322e-10	-1.26899	6.78437e-06	-1.23322e-10	-1.29642
37278170	chr22:37278170:A:G	2.31701e-06	-1.23322e-10	-1.19085	7.86659e-06	-1.23322e-10	-1.14841
37278224	chr22:37278224:G:A	1.98086e-06	-1.23322e-10	-1.3476	6.42404e-06	-1.23322e-10	-1.35099
37278324	chr22:37278324:A:G	2.95303e-05	-1.23322e-10	1.35429	0.000105503	-1.23322e-10	1.4477
37278506	chr22:37278506:G:A	6.60169e-07	-1.10966	-1.33673	2.50229e-06	-0.934145	-1.35969
37278649	chr22:37278649:G:A	1.08853e-06	-0.593522	-1.35278	3.44851e-06	-0.610995	-1.3621
37278719	chr22:37278719:C:T	1.64578e-05	-1.23322e-10	0.769669	5.84141e-05	-1.23322e-10	0.85652
37278927	chr22:37278927:C:A	9.9315e-06	-1.23322e-10	0.264581	2.85608e-05	-1.23322e-10	0.140998
37278947	chr22:37278947:C:T	1.95195e-06	-1.23322e-10	-1.3623	6.40429e-06	-1.23322e-10	-1.35407
37279649	chr22:37279649:G:A	5.55555e-06	-1.23322e-10	-0.316334	2.154e-05	-1.23322e-10	-0.141125
37279756	chr22:37279756:G:A	4.88693e-06	-1.23322e-10	-0.444566	1.66853e-05	-1.23322e-10	-0.396508
37280038	chr22:37280038:A:T	4.62994e-06	-1.23322e-10	-0.498586	1.78855e-05	-1.23322e-10	-0.327047
37280243	chr22:37280243:C:G	4.0167e-06	-1.23322e-10	-0.640669	1.25374e-05	-1.23322e-10	-0.682326
37280419	chr22:37280419:C:T	2.02773e-06	-1.32421	-3.57427e-10	6.10074e-06	-1.40263	-3.57427e-10
37280626	chr22:37280626:C:G	5.34251e-07	-1.42607	-1.23195	1.71979e-06	-1.45756	-1.21128
37280770	chr22:37280770:T:C	4.61194e-06	-1.23322e-10	-0.502482	1.29077e-05	-1.23322e-10	-0.653214
37281258	chr22:37281258:A:C	1.83312e-05	-1.23322e-10	0.877477	6.1447e-05	-1.23322e-10	0.907137
37281360	chr22:37281360:C:T	4.08849e-06	-1.23322e-10	-0.622955	1.41888e-05	-1.23322e-10	-0.558583
37281363	chr22:37281363:T:C	1.01573e-06	-0.755741	-1.25978	4.49333e-06	-0.372528	-1.33592
37281449	chr22:37281449:C:T	1.29342e-06	-0.770793	-1.00305	3.96056e-06	-0.747458	-1.08719
37281908	chr22:37281908:C:A	4.75724e-07	-1.61303	-1.16102	1.59503e-06	-1.61579	-1.12835
37281941	chr22:37281941:G:A	2.77919e-06	-1.23322e-10	-1.00897	9.10767e-06	-1.23322e-10	-1.00192
37282337	chr22:37282337:A:G	1.0293e-06	-0.678905	-1.32335	3.35212e-06	-0.652107	-1.34934
37282354	chr22:37282354:ACT:A	1.92149e-06	-1.37803	-3.57427e-10	6.11787e-06	-1.39982	-3.57427e-10
37282490	chr22:37282490:T:C	1.56484e-06	-1.58335	-3.57427e-10	5.0066e-06	-1.60028	-3.57427e-10
37282510	chr22:37282510:A:G	1.62927e-06	-0.451086	-1.09191	9.37726e-06	-0.0215252	-0.951225
37282773	chr22:37282773:C:T	3.56388e-06	0.495745	-1.25603	1.08372e-05	0.479499	-1.30755
37282796	chr22:37282796:C:T	2.96934e-06	0.356221	-1.29901	9.15093e-06	0.340048	-1.33723
37283186	chr22:37283186:T:TAG	1.31281e-06	-0.699062	-1.0599	3.80667e-06	-0.699324	-1.17496
37283349	chr22:37283349:T:A	2.73941e-06	-0.497232	-0.526157	6.58098e-06	-0.511854	-0.815
37283602	chr22:37283602:C:G	1.47655e-05	-1.23322e-10	0.661163	5.38239e-05	-1.23322e-10	0.774679
37283665	chr22:37283665:G:T	9.0089e-07	-0.77798	-1.35752	2.81852e-06	-0.813739	-1.36109
37283666	chr22:37283666:A:T	9.12083e-07	-0.763284	-1.35987	2.85544e-06	-0.799554	-1.36226
37283813	chr22:37283813:T:C	3.74774e-06	-0.510473	-0.199504	9.84119e-06	-0.599205	-0.325257
37283831	chr22:37283831:C:T	8.23896e-06	0.0777433	-3.57427e-10	2.49572e-05	0.00612441	-3.57427e-10
37283905	chr22:37283905:T:C	1.87431e-06	-1.40289	-3.57427e-10	7.05978e-06	-1.25662	-3.57427e-10
37283907	chr22:37283907:C:T	4.03643e-06	0.58701	-1.22278	1.39991e-05	0.653996	-1.22604
37283911	chr22:37283911:C:T	3.49083e-06	-1.23322e-10	-0.780991	1.2599e-05	-1.23322e-10	-0.677421
37284086	chr22:37284086:G:A	5.12474e-07	-1.3837	-1.31594	1.60767e-06	-1.38411	-1.35214
37284173	chr22:37284173:G:A	3.17245e-06	-1.23322e-10	-0.876625	1.14226e-05	-1.23322e-10	-0.775446
37284206	chr22:37284206:C:T	2.65587e-06	-1.23322e-10	-1.05436	8.72033e-06	-1.23322e-10	-1.04538
37284380	chr22:37284380:G:A	2.19356e-06	-1.23322e-10	-1.24561	7.50213e-06	-1.23322e-10	-1.19585
37284667	chr22:37284667:C:T	2.11446e-05	-1.23322e-10	1.02026	6.46029e-05	-1.23322e-10	0.957221
37284759	chr22:37284759:G:A	2.46926e-06	-1.23322e-10	-1.12721	9.08397e-06	-1.23322e-10	-1.00453
37284957	chr22:37284957:G:A	7.39048e-07	-1.21338	-1.12015	2.74226e-06	-1.16628	-1.03597
37285374	chr22:37285374:A:G	2.03103e-06	-1.23322e-10	-1.32259	6.47762e-06	-1.23322e-10	-1.34269
37285397	chr22:37285397:T:G	2.79421e-06	-1.23322e-10	-1.00358	9.82162e-06	-1.23322e-10	-0.926453
37285648	chr22:37285648:T:C	8.62307e-06	-1.23322e-10	0.12331	2.22073e-05	-1.23322e-10	-0.110617
37285703	chr22:37285703:A:G	1.97232e-06	-1.23322e-10	-1.35192	6.36939e-06	-1.23322e-10	-1.35954
37285848	chr22:37285848:C:T	2.2168e-06	-1.23322e-10	-1.23507	7.0433e-06	-1.23322e-10	-1.25896
37285870	chr22:37285870:AC:A	1.95909e-06	-1.23322e-10	-1.35865	6.36887e-06	-1.23322e-10	-1.35962
37285945	chr22:37285945:G:A	4.86158e-06	-1.35148	0.901714	1.10691e-05	-1.04198	0.235095
37286330	chr22:37286330:A:G	4.63894e-07	-1.54364	-1.25559	1.48637e-06	-1.5558	-1.2589
37286533	chr22:37286533:C:T	2.29046e-06	-1.23322e-10	-1.20238	7.53328e-06	-1.23322e-10	-1.19171
37286658	chr22:37286658:G:A	4.47134e-07	-1.50739	-1.32864	1.40465e-06	-1.52446	-1.34679
37286703	chr22:37286703:G:C	1.89888e-05	-1.23322e-10	0.912718	5.63407e-05	-1.23322e-10	0.820379
37286784	chr22:37286784:A:G	1.03428e-06	-1.12945	-0.867976	4.0501e-06	-0.928825	-0.883471
37286790	chr22:37286790:G:A	2.22269e-06	-1.23322e-10	-1.23241	7.31716e-06	-1.23322e-10	-1.22082
37286923	chr22:37286923:C:T	9.81805e-07	-1.06422	-0.985275	3.93267e-06	-0.852394	-0.989325
37286929	chr22:37286929:C:T	2.03741e-06	-1.23322e-10	-1.31945	6.76957e-06	-1.23322e-10	-1.2986
37286969	chr22:37286969:A:G	9.8806e-07	-1.02454	-1.0186	3.84972e-06	-0.725067	-1.13797
37287177	chr22:37287177:A:G	9.48935e-07	-1.06411	-1.01943	3.80269e-06	-0.852158	-1.02317
37287239	chr22:37287239:G:C	9.69457e-07	-1.02395	-1.0382	3.91278e-06	-0.805024	-1.04177
37287335	chr22:37287335:T:C	9.27729e-07	-1.08503	-1.02112	3.7036e-06	-0.876497	-1.02524
37287352	chr22:37287352:C:A	9.36888e-07	-1.52185	-0.574476	2.59605e-06	-1.37419	-0.882854
37287642	chr22:37287642:C:T	6.63729e-07	-1.25224	-1.18878	2.66104e-06	-0.927533	-1.30479
37287898	chr22:37287898:T:C	9.893e-07	-0.876038	-1.16585	3.93508e-06	-0.759899	-1.08121
37288148	chr22:37288148:C:T	1.01985e-06	-1.0416	-0.969872	4.11593e-06	-0.831748	-0.964426
37288410	chr22:37288410:CA:C	1.99061e-06	-1.23322e-10	-1.34269	6.38379e-06	-1.23322e-10	-1.35728
37288510	chr22:37288510:T:G	2.018e-06	-1.23322e-10	-1.32902	6.44723e-06	-1.23322e-10	-1.34739
37289344	chr22:37289344:G:A	9.23512e-06	-1.23322e-10	0.191883	3.62348e-05	-1.23322e-10	0.378982
37289359	chr22:37289359:T:C	1.87594e-06	-0.91012	-0.491898	7.96631e-06	-0.783188	-0.35263
37289597	chr22:37289597:G:C	4.0958e-06	-1.23322e-10	-0.621168	1.39302e-05	-1.23322e-10	-0.576977
37289698	chr22:37289698:G:A	1.2965e-06	-1.00531	-0.766148	5.26954e-06	-0.782853	-0.766242
37289855	chr22:37289855:G:A	1.22964e-06	-1.02041	-0.803998	5.20607e-06	-0.761646	-0.799567
37289872	chr22:37289872:G:A	2.1174e-06	-1.23322e-10	-1.28094	6.95049e-06	-1.23322e-10	-1.27223
37290072	chr22:37290072:C:G	9.19546e-07	-1.14914	-0.965866	3.64649e-06	-0.953249	-0.964024
37290081	chr22:37290081:G:A	2.66401e-06	-1.23322e-10	-1.0513	1.0077e-05	-1.23322e-10	-0.90078
37290224	chr22:37290224:C:T	2.00303e-06	-1.23322e-10	-1.33647	6.98798e-06	-1.23322e-10	-1.26685
37290251	chr22:37290251:A:C	2.01699e-06	-1.23322e-10	-1.32952	6.52251e-06	-1.23322e-10	-1.33578
37290669	chr22:37290669:T:C	6.29478e-07	-1.14333	-1.35066	2.38527e-06	-1.00254	-1.33919
37290741	chr22:37290741:C:T	4.0958e-06	-1.23322e-10	-0.621168	1.39302e-05	-1.23322e-10	-0.576977
37290861	chr22:37290861:G:A	1.56671e-06	-1.58215	-3.57427e-10	5.13738e-06	-1.57449	-3.57427e-10
37290946	chr22:37290946:G:T	6.89171e-07	-1.5194	-0.883999	2.26583e-06	-1.54086	-0.852238
37291222	chr22:37291222:TGGATAGGTGG:T	2.58724e-06	-1.23322e-10	-1.08054	9.72549e-06	-1.23322e-10	-0.936288
37291381	chr22:37291381:C:T	1.59379e-05	-1.23322e-10	0.73757	4.7582e-05	-1.23322e-10	0.651416
37291435	chr22:37291435:A:G	2.18486e-06	-1.23322e-10	-1.24958	7.3744e-06	-1.23322e-10	-1.21302
37291464	chr22:37291464:C:T	2.01021e-06	-1.23322e-10	-1.33289	6.49879e-06	-1.23322e-10	-1.33942
37291807	chr22:37291807:A:G	2.60815e-06	-1.23322e-10	-1.07249	8.04143e-06	-1.23322e-10	-1.12643
37291882	chr22:37291882:A:G	2.08497e-06	-1.23322e-10	-1.29638	6.9927e-06	-1.23322e-10	-1.26617
37292063	chr22:37292063:C:T	4.44509e-07	-1.48914	-1.35278	1.6361e-06	-1.36158	-1.35714
37292275	chr22:37292275:G:A	7.42243e-06	-1.23322e-10	-0.0266235	2.19022e-05	-1.23322e-10	-0.124453
37292515	chr22:37292515:A:C	3.20797e-06	-1.23322e-10	-0.865492	1.00633e-05	-1.23322e-10	-0.902142
37293065	chr22:37293065:A:G	1.95415e-06	-1.23322e-10	-1.36118	6.36395e-06	-1.23322e-10	-1.36039
37293092	chr22:37293092:A:G	1.55942e-06	-1.58682	-3.57427e-10	5.38673e-06	-1.5271	-3.57427e-10
37293334	chr22:37293334:G:A	1.95434e-06	-1.23322e-10	-1.36108	6.36474e-06	-1.23322e-10	-1.36026
37293364	chr22:37293364:T:C	2.01958e-06	-1.32824	-3.57427e-10	7.67437e-06	-1.17315	-3.57427e-10
37293387	chr22:37293387:A:G	1.12421e-05	-1.23322e-10	0.388536	3.28061e-05	-1.23322e-10	0.279576
37293393	chr22:37293393:AC:A	1.40706e-06	-1.39909	-0.290541	4.1041e-06	-1.14733	-0.651723
37293895	chr22:37293895:C:T	2.84117e-06	-1.23322e-10	-0.986915	1.08818e-05	-1.23322e-10	-0.823946
37294035	chr22:37294035:A:G	1.98509e-06	-1.23322e-10	-1.34547	6.80939e-06	-1.23322e-10	-1.29274
37294642	chr22:37294642:G:T	2.05169e-06	-1.23322e-10	-1.31247	6.62273e-06	-1.23322e-10	-1.32053
37294945	chr22:37294945:C:T	3.93662e-06	-1.23322e-10	-0.660808	1.20616e-05	-1.23322e-10	-0.72101
37295099	chr22:37295099:G:A	1.53502e-06	-1.60259	-3.57427e-10	4.94872e-06	-1.61191	-3.57427e-10
37295274	chr22:37295274:T:G	1.03086e-06	-0.864744	-1.13599	4.64719e-06	-0.477535	-1.19724
37295287	chr22:37295287:A:T	2.00331e-06	-1.23322e-10	-1.33633	6.39824e-06	-1.23322e-10	-1.35501
37295553	chr22:37295553:C:T	2.34154e-06	-1.23322e-10	-1.18032	7.23346e-06	-1.23322e-10	-1.23232
37295577	chr22:37295577:A:G	1.71608e-06	-0.406747	-1.08434	7.40283e-06	-0.220826	-0.988349
37295866	chr22:37295866:A:G	1.2778e-06	-0.695108	-1.09088	5.90814e-06	-0.191956	-1.24275
37295983	chr22:37295983:G:A	3.089e-06	-1.23322e-10	-0.903285	9.70083e-06	-1.23322e-10	-0.938826
37296051	chr22:37296051:A:G	4.4449e-06	-1.23322e-10	-0.539373	1.74414e-05	-1.23322e-10	-0.352191
37296395	chr22:37296395:G:C	6.75514e-06	-1.23322e-10	-0.120827	2.41889e-05	-1.23322e-10	-0.0251426
37296669	chr22:37296669:G:A	2.46885e-06	-1.23322e-10	-1.12738	8.18571e-06	-1.23322e-10	-1.10865
37296778	chr22:37296778:C:T	1.95973e-06	-1.23322e-10	-1.35833	6.42623e-06	-1.23322e-10	-1.35065
37296796	chr22:37296796:C:T	1.51467e-06	-1.61594	-3.57427e-10	5.00869e-06	-1.59986	-3.57427e-10
37296933	chr22:37296933:C:G	1.39178e-05	-1.50309	2.10513	3.93828e-05	-1.52205	1.98434
37296970	chr22:37296970:G:A	1.77367e-06	-0.649649	-0.808429	7.73441e-06	-0.124744	-1.04062
37297058	chr22:37297058:A:C	1.95837e-06	-1.23322e-10	-1.35902	6.4187e-06	-1.23322e-10	-1.35182
37297373	chr22:37297373:A:G	2.53209e-06	-1.23322e-10	-1.10209	9.47538e-06	-1.23322e-10	-0.962341
37297455	chr22:37297455:C:T	3.53885e-06	-1.23322e-10	-0.767329	1.10919e-05	-1.23322e-10	-0.804823
37297591	chr22:37297591:C:T	1.65042e-05	-1.23322e-10	0.772484	4.88158e-05	-1.23322e-10	0.677015
37297648	chr22:37297648:A:C	1.68965e-05	-1.23322e-10	0.795977	4.99091e-05	-1.23322e-10	0.699164
37297720	chr22:37297720:A:C	2.62295e-06	-1.23322e-10	-1.06683	9.75831e-06	-1.23322e-10	-0.932919
37297923	chr22:37297923:A:T	7.59433e-06	-1.23322e-10	-0.00372898	2.30818e-05	-1.23322e-10	-0.0719958
37298182	chr22:37298182:C:T	1.9653e-06	-1.23322e-10	-1.35548	6.35851e-06	-1.23322e-10	-1.36124
37298236	chr22:37298236:A:G	1.23075e-06	-0.698389	-1.12512	4.28842e-06	-0.553804	-1.20132
37298354	chr22:37298354:G:A	1.4937e-05	-1.23322e-10	0.672712	4.4613e-05	-1.23322e-10	0.586986
37298367	chr22:37298367:C:T	1.95987e-06	-1.23322e-10	-1.35825	6.42575e-06	-1.23322e-10	-1.35072
37298690	chr22:37298690:G:C	2.04295e-06	-1.31673	-3.57427e-10	6.24553e-06	-1.37917	-3.57427e-10
37298931	chr22:37298931:A:G	2.55888e-06	-1.53158	0.440016	7.73068e-06	-1.54976	0.383923
37299017	chr22:37299017:G:A	2.27162e-06	-1.23322e-10	-1.21064	7.24467e-06	-1.23322e-10	-1.23077
37299215	chr22:37299215:T:C	1.66047e-06	-0.731316	-0.792714	6.87168e-06	-0.544658	-0.738973
37299371	chr22:37299371:C:T	2.03552e-06	-1.23322e-10	-1.32038	6.77659e-06	-1.23322e-10	-1.29756
37299666	chr22:37299666:T:C	2.03652e-06	-1.23322e-10	-1.31989	6.57787e-06	-1.23322e-10	-1.32733
37299818	chr22:37299818:A:G	2.63976e-06	-1.23322e-10	-1.06044	8.88657e-06	-1.23322e-10	-1.0265
37300514	chr22:37300514:A:G	9.1694e-07	-0.75613	-1.36171	3.9381e-06	-0.480451	-1.35989
37300529	chr22:37300529:C:T	2.94013e-06	-0.952676	-3.57427e-10	1.27074e-05	-0.668855	-3.57427e-10
37300616	chr22:37300616:G:A	3.02582e-05	-1.23322e-10	1.37864	0.000102607	-1.23322e-10	1.41986
37300865	chr22:37300865:G:A	2.87742e-05	-1.23322e-10	1.32835	7.40201e-05	-1.23322e-10	1.0933
37301233	chr22:37301233:C:T	1.38663e-05	0.598332	-3.57427e-10	3.27803e-05	0.278788	-3.57427e-10
37301440	chr22:37301440:C:T	2.06872e-06	-1.23322e-10	-1.3042	6.67264e-06	-1.23322e-10	-1.31302
37302219	chr22:37302219:T:C	4.19561e-06	-1.23322e-10	-0.597092	1.17647e-05	-1.23322e-10	-0.745932
37302626	chr22:37302626:A:G	5.24558e-07	-1.42525	-1.25108	1.73297e-06	-1.42344	-1.23776
37302792	chr22:37302792:G:A	3.66446e-06	-1.23322e-10	-0.73245	1.10433e-05	-1.23322e-10	-0.809212
37303027	chr22:37303027:G:A	1.96294e-06	-1.23322e-10	-1.35668	6.35603e-06	-1.23322e-10	-1.36163
37303118	chr22:37303118:GGCCTCAAAGCCCAA:G	2.23625e-06	-1.23322e-10	-1.22633	7.03576e-06	-1.23322e-10	-1.26003
37303127	chr22:37303127:G:A	1.64642e-06	-0.191788	-1.34074	6.10671e-06	-0.0451015	-1.35655
37303221	chr22:37303221:G:C	2.49622e-06	-1.23322e-10	-1.11635	7.58721e-06	-1.23322e-10	-1.18457
37303336	chr22:37303336:T:C	1.27265e-06	-0.72324	-1.06679	4.32044e-06	-0.595195	-1.15249
37303435	chr22:37303435:C:T	8.56211e-05	2.4188	-3.57427e-10	0.00027477	2.40489	-3.57427e-10
37303765	chr22:37303765:A:G	1.34056e-06	-0.682123	-1.05592	4.5677e-06	-0.549345	-1.14268
37304136	chr22:37304136:T:C	1.14408e-06	-0.752698	-1.14383	3.88376e-06	-0.635366	-1.21887
37304559	chr22:37304559:G:A	3.31646e-06	-1.23322e-10	-0.832232	1.2497e-05	-1.23322e-10	-0.685548
37305166	chr22:37305166:T:C	2.25293e-06	-1.23322e-10	-1.2189	6.95454e-06	-1.23322e-10	-1.27164
37305332	chr22:37305332:G:A	7.59708e-07	-1.54001	-0.765941	2.47049e-06	-1.54989	-0.756731
37306047	chr22:37306047:C:T	4.68102e-06	-1.23322e-10	-0.487614	1.77305e-05	-1.23322e-10	-0.335752
37306243	chr22:37306243:TC:T	2.02809e-06	-1.23322e-10	-1.32403	6.8246e-06	-1.23322e-10	-1.29051
37306706	chr22:37306706:G:A	2.10978e-06	-1.41446	0.129912	6.40391e-06	-1.45477	0.100645
37306861	chr22:37306861:T:C	8.99849e-06	0.165926	-3.57427e-10	2.78821e-05	0.116946	-3.57427e-10
37307430	chr22:37307430:C:T	4.35689e-06	-0.559373	-3.57427e-10	1.32274e-05	-0.628747	-3.57427e-10
37307488	chr22:37307488:C:T	2.46031e-06	-0.422492	-0.70835	1.06556e-05	0.0931104	-0.938061
37307522	chr22:37307522:G:A	2.08538e-06	-1.23322e-10	-1.29618	6.67682e-06	-1.23322e-10	-1.3124
37307832	chr22:37307832:T:C	3.00285e-06	-1.23322e-10	-0.931568	1.06325e-05	-1.23322e-10	-0.847119
37307908	chr22:37307908:A:G	4.4465e-06	-1.23322e-10	-0.539013	1.32404e-05	-1.23322e-10	-0.627763
37307916	chr22:37307916:C:T	2.01599e-06	-1.33002	-3.57427e-10	7.01197e-06	-1.26342	-3.57427e-10
37308041	chr22:37308041:C:T	3.05478e-06	-1.23322e-10	-0.914423	1.08369e-05	-1.23322e-10	-0.828082
37308048	chr22:37308048:GACCCC:G	4.37266e-07	-1.49604	-1.36231	1.4194e-06	-1.49813	-1.36267
37308249	chr22:37308249:C:T	1.95133e-06	-1.23322e-10	-1.36262	6.35002e-06	-1.23322e-10	-1.36258
37308255	chr22:37308255:T:G	2.05174e-06	-1.23322e-10	-1.31244	7.10234e-06	-1.23322e-10	-1.25061
37308354	chr22:37308354:T:G	1.98199e-06	-1.23322e-10	-1.34703	6.52518e-06	-1.23322e-10	-1.33537
37308461	chr22:37308461:TAA:T	9.77154e-07	-1.35821	-0.696032	2.95775e-06	-1.33685	-0.789757
37308586	chr22:37308586:A:G	6.94322e-07	-1.51214	-0.883811	2.20672e-06	-1.51109	-0.908447
37308611	chr22:37308611:TG:T	3.08859e-06	-0.903416	-3.57427e-10	1.11189e-05	-0.802389	-3.57427e-10
37308623	chr22:37308623:T:C	1.86138e-06	-1.40981	-3.57427e-10	6.41648e-06	-1.35217	-3.57427e-10
37308626	chr22:37308626:ATGTC:A	1.95389e-06	-1.23322e-10	-1.36131	6.35038e-06	-1.23322e-10	-1.36252
37308747	chr22:37308747:T:C	3.05669e-06	-1.23322e-10	-0.913799	9.66553e-06	-1.23322e-10	-0.942472
37308768	chr22:37308768:G:A	3.10034e-06	-1.23322e-10	-0.899618	9.77766e-06	-1.23322e-10	-0.930939
37308835	chr22:37308835:TAA:T	2.12128e-06	-1.23322e-10	-1.27911	6.90039e-06	-1.23322e-10	-1.27946
37308871	chr22:37308871:TGC:T	3.68042e-06	-0.929203	0.2011	1.24929e-05	-0.816645	0.13077
37308888	chr22:37308888:G:A	1.96048e-06	-1.23322e-10	-1.35794	6.35145e-06	-1.23322e-10	-1.36236
37309898	chr22:37309898:G:GAC	2.09869e-06	-1.23322e-10	-1.28981	6.86297e-06	-1.23322e-10	-1.2849
37310183	chr22:37310183:C:T	8.42655e-06	-1.23322e-10	0.100257	2.37708e-05	-1.23322e-10	-0.042579
37310908	chr22:37310908:C:T	2.00671e-06	-1.23322e-10	-1.33464	6.43697e-06	-1.23322e-10	-1.34898
37311099	chr22:37311099:C:T	7.455e-06	-1.61335	1.59111	2.12473e-05	-1.61617	1.46136
37311328	chr22:37311328:A:G	2.2555e-06	-1.23322e-10	-1.21776	7.36834e-06	-1.23322e-10	-1.21385
37311753	chr22:37311753:C:T	2.05222e-06	-1.23322e-10	-1.31221	6.50902e-06	-1.23322e-10	-1.33785
37311859	chr22:37311859:CAG:C	1.89618e-06	-0.306482	-1.08481	5.51253e-06	-0.372152	-1.13186
37311921	chr22:37311921:C:T	3.2867e-06	-0.286049	-0.555198	9.15337e-06	-0.32069	-0.676226
37311941	chr22:37311941:G:A	4.79601e-06	-1.56826	1.10491	1.37696e-05	-1.58541	0.99683
37311963	chr22:37311963:T:C	1.74207e-06	-0.377572	-1.09848	5.09051e-06	-0.437597	-1.14606
37312347	chr22:37312347:C:T	2.80182e-06	-1.00086	-3.57427e-10	1.01946e-05	-0.889181	-3.57427e-10
37312606	chr22:37312606:C:T	4.94889e-06	-1.47922	1.04725	1.40676e-05	-1.51439	0.947228
37313016	chr22:37313016:T:C	6.61283e-06	-1.23322e-10	-0.142119	1.85006e-05	-1.23322e-10	-0.293236
37313232	chr22:37313232:T:G	1.95142e-06	-1.23322e-10	-1.36257	6.37018e-06	-1.23322e-10	-1.35941
37313298	chr22:37313298:T:C	2.03391e-06	-1.23322e-10	-1.32117	6.41384e-06	-1.23322e-10	-1.35258
37313495	chr22:37313495:T:C	2.31806e-06	-1.23322e-10	-1.1904	7.75125e-06	-1.23322e-10	-1.16318
37313579	chr22:37313579:C:T	2.74445e-06	-1.23322e-10	-1.02155	8.61046e-06	-1.23322e-10	-1.05806
37314090	chr22:37314090:C:T	1.17946e-05	1.45819	-1.02168	3.19052e-05	1.29963	-1.0479
37314136	chr22:37314136:G:A	1.20395e-05	1.43543	-0.978366	3.2457e-05	1.27623	-1.00736
37314254	chr22:37314254:G:A	1.28099e-05	1.49893	-0.979841	3.4594e-05	1.34153	-1.00889
37314473	chr22:37314473:T:C	1.43943e-05	1.51469	-0.878984	3.8685e-05	1.35596	-0.91155
37314658	chr22:37314658:T:C	1.95211e-06	-1.23322e-10	-1.36222	6.35212e-06	-1.23322e-10	-1.36225
37314694	chr22:37314694:G:A	5.56952e-06	-1.53249	1.21867	1.61455e-05	-1.5542	1.1248
37314798	chr22:37314798:C:T	5.84003e-06	0.99235	-1.25874	1.07289e-05	0.508909	-1.34701
37314799	chr22:37314799:C:T	1.9778e-06	-1.23322e-10	-1.34914	6.50792e-06	-1.23322e-10	-1.33802
37314802	chr22:37314802:C:A	1.66869e-06	-1.51909	-3.57427e-10	5.53005e-06	-1.50084	-3.57427e-10
37314910	chr22:37314910:C:T	2.72843e-06	-1.23322e-10	-1.0274	8.68631e-06	-1.23322e-10	-1.04929
37315037	chr22:37315037:C:G	1.26138e-05	1.55046	-1.0468	3.39293e-05	1.38789	-1.07465
37315252	chr22:37315252:CAT:C	2.95911e-06	-1.23322e-10	-0.946241	9.27978e-06	-1.23322e-10	-0.983201
37315316	chr22:37315316:AAGAG:A	2.75924e-06	-1.23322e-10	-1.01617	8.77824e-06	-1.23322e-10	-1.03876
37315333	chr22:37315333:C:T	1.95136e-06	-1.23322e-10	-1.3626	6.36615e-06	-1.23322e-10	-1.36004
37315411	chr22:37315411:G:A	3.7832e-06	-1.23322e-10	-0.70056	1.12634e-05	-1.23322e-10	-0.789483
37315646	chr22:37315646:G:A	1.96114e-06	-1.23322e-10	-1.35761	6.42783e-06	-1.23322e-10	-1.3504
37315753	chr22:37315753:C:G	1.77954e-05	1.72305	-0.875235	4.37386e-05	1.33535	-0.768161
37315941	chr22:37315941:G:A	1.00227e-06	-1.31506	-0.713807	3.45547e-06	-1.47167	-0.499408
37315981	chr22:37315981:A:G	9.09415e-06	1.51959	-1.34309	2.04458e-05	1.11415	-1.30741
37316371	chr22:37316371:C:T	1.10117e-05	1.54283	-1.175	2.71215e-05	1.20898	-1.11969
37316920	chr22:37316920:C:A	3.60713e-06	-1.23322e-10	-0.748218	1.12656e-05	-1.23322e-10	-0.789282
37316991	chr22:37316991:C:T	5.07021e-06	-1.23322e-10	-0.407748	1.48229e-05	-1.23322e-10	-0.514864
37317007	chr22:37317007:C:A	9.87944e-06	0.259326	-3.57427e-10	1.79854e-05	-0.321476	-3.57427e-10
37317085	chr22:37317085:A:T	2.12676e-06	-1.23322e-10	-1.27653	7.12108e-06	-1.23322e-10	-1.24798
37317205	chr22:37317205:A:G	5.73689e-06	0.962913	-1.24713	1.06143e-05	0.493978	-1.34281
37317233	chr22:37317233:C:A	2.12388e-06	-1.23322e-10	-1.27789	7.10873e-06	-1.23322e-10	-1.24971
37317234	chr22:37317234:G:A	2.35786e-06	-1.23322e-10	-1.17338	7.38479e-06	-1.23322e-10	-1.21162
37317571	chr22:37317571:G:A	1.95117e-06	-1.23322e-10	-1.3627	6.3627e-06	-1.23322e-10	-1.36059
37317588	chr22:37317588:T:C	4.49543e-06	0.731578	-1.25965	1.25394e-05	0.499169	-1.18133
37317641	chr22:37317641:C:T	3.76619e-06	0.577683	-1.28275	1.05711e-05	0.357294	-1.21021
37317772	chr22:37317772:G:A	4.11059e-06	0.631631	-1.2492	1.16777e-05	0.412119	-1.16548
37317791	chr22:37317791:G:T	2.9174e-06	-1.23322e-10	-0.960437	8.91804e-06	-1.23322e-10	-1.02296
37317959	chr22:37317959:A:G	2.09467e-06	-1.23322e-10	-1.29174	6.68603e-06	-1.23322e-10	-1.31102
37317982	chr22:37317982:G:A	2.10168e-06	-1.23322e-10	-1.28839	6.70495e-06	-1.23322e-10	-1.30819
37318135	chr22:37318135:C:T	1.18892e-05	-1.6158	2.06031	3.73681e-05	-1.61198	2.02176
37318178	chr22:37318178:C:T	1.95517e-06	-1.23322e-10	-1.36065	6.42941e-06	-1.23322e-10	-1.35016
37318370	chr22:37318370:G:A	1.9514e-06	-1.23322e-10	-1.36258	6.38088e-06	-1.23322e-10	-1.35773
37318385	chr22:37318385:A:G	3.24202e-06	-0.854934	-3.57427e-10	1.70499e-05	-0.374897	-3.57427e-10
37318612	chr22:37318612:G:A	2.27846e-06	-1.23322e-10	-1.20763	7.18317e-06	-1.23322e-10	-1.2393
37319064	chr22:37319064:G:A	0.000377986	1.1286	2.77513	0.0014906	1.53008	2.56582
37319314	chr22:37319314:C:T	2.74893e-06	-1.23322e-10	-1.01992	8.87357e-06	-1.23322e-10	-1.02796
37319357	chr22:37319357:G:C	2.21025e-06	-1.23802	-3.57427e-10	8.29282e-06	-1.09565	-3.57427e-10
37319426	chr22:37319426:G:A	7.95072e-06	-1.23322e-10	0.0421321	2.49923e-05	-1.23322e-10	0.00753085
37319503	chr22:37319503:G:A	6.23699e-06	1.06897	-1.26961	2.60907e-05	1.26816	-1.21762
37319585	chr22:37319585:A:G	2.64029e-06	-1.23322e-10	-1.06024	7.91065e-06	-1.23322e-10	-1.14283
37319704	chr22:37319704:C:T	3.28929e-06	-1.23322e-10	-0.840457	1.17605e-05	-1.23322e-10	-0.746294
37320045	chr22:37320045:C:T	1.96865e-06	-1.23322e-10	-1.35378	6.3684e-06	-1.23322e-10	-1.35969
37320067	chr22:37320067:G:A	3.02379e-06	-1.23322e-10	-0.92462	9.26295e-06	-1.23322e-10	-0.985015
37320089	chr22:37320089:A:G	5.03834e-06	-0.330909	-0.0831452	2.44822e-05	0.193959	-0.20705
37320102	chr22:37320102:C:T	2.4404e-06	-1.23322e-10	-1.13897	7.51029e-06	-1.23322e-10	-1.19476
37320289	chr22:37320289:T:C	4.99091e-06	-1.23322e-10	-0.423512	1.4712e-05	-1.23322e-10	-0.522371
37320379	chr22:37320379:G:C	7.17585e-07	-1.19632	-1.16667	1.53116e-06	-1.53976	-1.24525
37320419	chr22:37320419:G:A	2.13493e-06	-1.23322e-10	-1.2727	7.17517e-06	-1.23322e-10	-1.24041
37320596	chr22:37320596:C:T	1.61541e-05	1.68207	-0.931025	4.8616e-05	1.77133	-1.09841
37320668	chr22:37320668:G:A	1.29049e-05	-1.23322e-10	0.526475	5.54972e-05	-1.23322e-10	0.805294
37320884	chr22:37320884:T:C	2.80879e-06	-1.23322e-10	-0.998378	8.48217e-06	-1.23322e-10	-1.07307
37321215	chr22:37321215:G:A	2.94102e-06	-1.23322e-10	-0.952372	1.08663e-05	-1.23322e-10	-0.825368
37321272	chr22:37321272:A:G	4.2506e-07	-1.60878	-1.27788	1.46895e-06	-1.56559	-1.2609
37321325	chr22:37321325:G:A	2.68545e-06	-1.23322e-10	-1.04328	8.16969e-06	-1.23322e-10	-1.11061
37321379	chr22:37321379:A:G	3.92097e-07	-1.60466	-1.36272	1.34344e-06	-1.55381	-1.36199
37321662	chr22:37321662:C:A	2.67155e-06	-1.23322e-10	-1.04847	8.295e-06	-1.23322e-10	-1.09539
37321669	chr22:37321669:A:G	2.14621e-06	-1.23322e-10	-1.26743	6.91203e-06	-1.23322e-10	-1.27778
37321778	chr22:37321778:A:T	2.04831e-06	-1.2819	-0.0322177	8.44407e-06	-0.830648	-0.246926
37321905	chr22:37321905:T:C	6.39313e-07	-1.61378	-0.86471	1.82738e-06	-1.5604	-1.04775
37322022	chr22:37322022:C:G	1.95166e-06	-1.23322e-10	-1.36245	6.34959e-06	-1.23322e-10	-1.36265
37322084	chr22:37322084:G:A	3.16395e-06	-1.23322e-10	-0.87931	9.78433e-06	-1.23322e-10	-0.930257
37322383	chr22:37322383:G:A	6.84619e-06	-1.23322e-10	-0.107438	1.97351e-05	-1.23322e-10	-0.228641
37322773	chr22:37322773:C:G	2.31078e-06	-1.23322e-10	-1.19355	7.40235e-06	-1.23322e-10	-1.20924
37322821	chr22:37322821:T:G	2.9736e-06	-1.23322e-10	-0.941359	9.23565e-06	-1.23322e-10	-0.987967
37322866	chr22:37322866:A:G	5.63906e-06	-0.793548	0.492134	2.793e-05	-0.305184	0.423847
37323428	chr22:37323428:A:G	5.56657e-06	-0.829873	0.515521	2.71415e-05	-0.35716	0.447185
37323465	chr22:37323465:C:T	5.62285e-06	-1.23322e-10	-0.304293	1.95394e-05	-1.23322e-10	-0.238606
37324221	chr22:37324221:T:C	2.62303e-06	-1.23322e-10	-1.0668	8.5906e-06	-1.23322e-10	-1.06037
37324251	chr22:37324251:C:T	5.89963e-06	-0.858479	0.602237	2.8496e-05	-0.396527	0.535251
37325017	chr22:37325017:A:G	2.13718e-06	-1.23322e-10	-1.27164	6.90142e-06	-1.23322e-10	-1.27931
37325109	chr22:37325109:G:T	2.27185e-06	-1.23322e-10	-1.21054	7.28995e-06	-1.23322e-10	-1.22454
37325207	chr22:37325207:C:T	3.75918e-06	-1.23322e-10	-0.706928	1.23391e-05	-1.23322e-10	-0.698269
37325523	chr22:37325523:AG:A	2.48487e-06	-0.620472	-0.500437	1.29742e-05	-0.0611264	-0.586947
37325533	chr22:37325533:C:T	2.84616e-06	-1.23322e-10	-0.985158	1.01958e-05	-1.23322e-10	-0.88906
37325555	chr22:37325555:C:A	3.00472e-06	-1.23322e-10	-0.930947	1.04831e-05	-1.23322e-10	-0.861271
37325942	chr22:37325942:G:C	2.29362e-06	-1.23322e-10	-1.201	7.49224e-06	-1.23322e-10	-1.19717
37326005	chr22:37326005:G:A	3.14024e-06	-1.23322e-10	-0.88683	1.09928e-05	-1.23322e-10	-0.813797
37326131	chr22:37326131:T:C	2.76767e-06	-1.23322e-10	-1.01312	8.57534e-06	-1.23322e-10	-1.06215
37326309	chr22:37326309:C:T	7.13286e-06	-1.23322e-10	-0.0664181	2.16541e-05	-1.23322e-10	-0.135845
37326438	chr22:37326438:T:C	2.23491e-06	-0.609942	-0.616987	1.23143e-05	-0.122028	-0.578247
37326597	chr22:37326597:G:A	2.4467e-06	-1.13639	-3.57427e-10	8.03406e-06	-1.12735	-3.57427e-10
37326613	chr22:37326613:C:T	1.03957e-06	-1.01721	-0.975111	3.58563e-06	-0.931553	-1.00255
37326632	chr22:37326632:G:A	2.0072e-06	-1.23322e-10	-1.33439	6.49442e-06	-1.23322e-10	-1.34009
37326849	chr22:37326849:A:G	4.00263e-07	-1.60828	-1.33848	1.36992e-06	-1.55389	-1.3424
37326996	chr22:37326996:C:T	1.96689e-06	-1.23322e-10	-1.35468	6.48312e-06	-1.23322e-10	-1.34184
37327078	chr22:37327078:C:T	1.97336e-06	-1.23322e-10	-1.35139	6.38597e-06	-1.23322e-10	-1.35694
37327083	chr22:37327083:T:C	1.66657e-06	-0.658718	-0.861645	9.05463e-06	-0.190599	-0.817163
37327091	chr22:37327091:T:C	2.22348e-06	-1.23322e-10	-1.23206	7.0202e-06	-1.23322e-10	-1.26225
37327651	chr22:37327651:C:T	2.56568e-06	-1.23322e-10	-1.08891	8.33112e-06	-1.23322e-10	-1.09104
37328096	chr22:37328096:T:C	2.62102e-06	-1.23322e-10	-1.06757	9.04251e-06	-1.23322e-10	-1.0091
37328258	chr22:37328258:C:A	2.52752e-06	-1.23322e-10	-1.10389	8.69134e-06	-1.23322e-10	-1.04871
37328429	chr22:37328429:C:T	1.71406e-06	-1.49227	-3.57427e-10	5.9887e-06	-1.42116	-3.57427e-10
37328744	chr22:37328744:T:C	3.6537e-06	-1.23322e-10	-0.735391	1.11254e-05	-1.23322e-10	-0.801805
37328850	chr22:37328850:G:A	5.90431e-07	-1.1953	-1.36273	1.76064e-06	-1.28491	-1.36045
37329391	chr22:37329391:G:C	8.35766e-07	-1.2784	-0.932139	2.19889e-06	-1.38679	-1.0363
37329836	chr22:37329836:T:C	2.83956e-06	-1.23322e-10	-0.987483	8.60216e-06	-1.23322e-10	-1.05903
37329840	chr22:37329840:T:C	2.78777e-06	-1.23322e-10	-1.00589	8.46067e-06	-1.23322e-10	-1.07561
37329983	chr22:37329983:G:C	5.36313e-07	-1.56904	-1.08513	1.75306e-06	-1.59242	-1.05725
37330068	chr22:37330068:T:C	1.66939e-06	-0.26036	-1.25832	1.03841e-05	0.32412	-1.19489
37330134	chr22:37330134:CTCCTCCCTAAT:C	5.37651e-07	-1.60581	-1.04587	1.78852e-06	-1.59601	-1.03364
37330296	chr22:37330296:G:A	2.88252e-06	-1.23322e-10	-0.972467	9.01815e-06	-1.23322e-10	-1.0118
37330324	chr22:37330324:T:TCA	3.2832e-06	-1.23322e-10	-0.842311	1.0027e-05	-1.23322e-10	-0.905752
37330619	chr22:37330619:T:C	7.71118e-07	-1.61252	-0.678528	2.14524e-06	-1.58724	-0.860551
37330886	chr22:37330886:A:G	2.23194e-06	-1.23322e-10	-1.22826	7.56876e-06	-1.23322e-10	-1.18701
37330933	chr22:37330933:T:C	2.70356e-06	-0.387876	-0.648684	1.75255e-05	0.247592	-0.594972
37331165	chr22:37331165:G:A	2.45772e-06	-1.23322e-10	-1.1319	7.91711e-06	-1.23322e-10	-1.14201
37331198	chr22:37331198:A:G	2.58541e-06	-1.23322e-10	-1.08125	7.96497e-06	-1.23322e-10	-1.13599
37331275	chr22:37331275:C:T	3.11205e-06	-0.259739	-0.63611	2.03254e-05	0.399813	-0.598982
37331288	chr22:37331288:G:C	5.75637e-07	-1.32254	-1.26086	1.69341e-06	-1.39676	-1.28753
37331411	chr22:37331411:C:G	9.21189e-07	-0.859847	-1.25337	3.00116e-06	-0.855038	-1.257
37331527	chr22:37331527:C:T	6.86833e-06	-1.23322e-10	-0.10421	1.9745e-05	-1.23322e-10	-0.228139
37331759	chr22:37331759:G:T	6.33986e-06	-0.184273	-3.57427e-10	3.77797e-05	0.420732	-3.57427e-10
37331813	chr22:37331813:A:C	2.13947e-06	-1.27057	-3.57427e-10	7.58201e-06	-1.18526	-3.57427e-10
37332213	chr22:37332213:T:C	6.76883e-07	-1.56738	-0.854009	1.80476e-06	-1.61595	-1.00465
37332450	chr22:37332450:T:C	8.97216e-07	-0.863793	-1.2758	2.45352e-06	-1.00744	-1.30608
37332851	chr22:37332851:C:T	2.14449e-06	-1.23322e-10	-1.26823	7.20866e-06	-1.23322e-10	-1.23575
37332980	chr22:37332980:C:G	3.20058e-06	-0.8678	-3.57427e-10	2.34203e-05	-0.0574369	-3.57427e-10
37333956	chr22:37333956:G:A	4.44077e-06	0.0863127	-0.626615	3.18552e-05	0.840572	-0.59041
37334361	chr22:37334361:C:T	1.96822e-06	-1.23322e-10	-1.354	6.45504e-06	-1.23322e-10	-1.34618
37334392	chr22:37334392:C:T	8.56929e-07	-0.831568	-1.35396	2.94588e-06	-0.776026	-1.3546
37334450	chr22:37334450:C:T	3.30962e-06	-0.834296	-3.57427e-10	7.63945e-06	-1.17771	-3.57427e-10
37334458	chr22:37334458:G:A	1.96249e-06	-1.23322e-10	-1.35692	6.35929e-06	-1.23322e-10	-1.36112
37334516	chr22:37334516:G:A	8.55874e-07	-0.846793	-1.33997	2.94979e-06	-0.788277	-1.34103
37334668	chr22:37334668:C:T	2.03799e-06	-1.23322e-10	-1.31917	6.63631e-06	-1.23322e-10	-1.31848
37334714	chr22:37334714:G:A	4.42772e-07	-1.58874	-1.25709	1.51423e-06	-1.52909	-1.26704
37334843	chr22:37334843:G:A	2.2332e-06	-1.23322e-10	-1.22769	6.95254e-06	-1.23322e-10	-1.27193
37334844	chr22:37334844:C:A	2.2469e-06	-1.23322e-10	-1.22158	6.98756e-06	-1.23322e-10	-1.26691
37335397	chr22:37335397:C:T	3.21268e-06	-0.864025	-3.57427e-10	2.36818e-05	-0.0463306	-3.57427e-10
37335422	chr22:37335422:C:A	2.38095e-06	-1.23322e-10	-1.16363	7.3337e-06	-1.23322e-10	-1.21856
37335917	chr22:37335917:C:T	4.10391e-06	-1.23322e-10	-0.61919	1.52672e-05	-1.23322e-10	-0.485333
37336080	chr22:37336080:C:T	7.81177e-07	-0.925177	-1.35291	2.67764e-06	-0.872238	-1.35386
37336586	chr22:37336586:GC:G	4.57894e-06	0.145165	-0.654828	3.2776e-05	0.892185	-0.613528
37336595	chr22:37336595:G:T	1.95178e-06	-1.23322e-10	-1.36239	6.35107e-06	-1.23322e-10	-1.36241
37336871	chr22:37336871:C:T	2.36673e-06	-1.23322e-10	-1.16962	8.08107e-06	-1.23322e-10	-1.12151
37337364	chr22:37337364:C:A	4.6768e-06	0.0568003	-0.545317	3.28897e-05	0.787226	-0.505105
37337808	chr22:37337808:C:T	8.02323e-07	-0.918947	-1.33243	2.73822e-06	-0.870983	-1.33275
37338059	chr22:37338059:G:T	9.40242e-07	-0.955045	-1.1377	3.23543e-06	-0.897328	-1.13955
37338124	chr22:37338124:C:T	4.23903e-06	-1.23322e-10	-0.586796	1.30582e-05	-1.23322e-10	-0.641619
37338189	chr22:37338189:C:T	2.75518e-06	-1.23322e-10	-1.01765	8.71476e-06	-1.23322e-10	-1.04602
37338400	chr22:37338400:G:A	1.95654e-06	-1.23322e-10	-1.35995	6.39596e-06	-1.23322e-10	-1.35537
37338411	chr22:37338411:T:G	9.59094e-07	-0.77082	-1.30208	2.8966e-06	-0.824015	-1.32348
37338438	chr22:37338438:C:T	2.44943e-06	-1.23322e-10	-1.13528	8.39866e-06	-1.23322e-10	-1.08297
37338493	chr22:37338493:C:T	1.18178e-06	-0.749998	-1.11411	4.34178e-06	-0.665599	-1.07715
37338767	chr22:37338767:A:C	4.96082e-06	-1.23322e-10	-0.42956	1.51131e-05	-1.23322e-10	-0.495479
37338883	chr22:37338883:C:T	1.20719e-06	-0.805753	-1.03708	4.43868e-06	-0.731829	-0.988852
37339103	chr22:37339103:C:T	2.43721e-06	-1.23322e-10	-1.14028	7.65122e-06	-1.23322e-10	-1.17617
37339928	chr22:37339928:G:A	4.06841e-07	-1.60251	-1.32795	1.4348e-06	-1.53587	-1.31415
37340627	chr22:37340627:G:A	2.327e-06	-1.23322e-10	-1.18655	7.8944e-06	-1.23322e-10	-1.14488
37340649	chr22:37340649:A:T	2.00763e-06	-1.23322e-10	-1.33417	6.4432e-06	-1.23322e-10	-1.34801
37340809	chr22:37340809:G:A	9.05642e-07	-0.830644	-1.2996	2.84895e-06	-0.852897	-1.31119
37341103	chr22:37341103:T:G	5.35878e-06	0.0696428	-0.422038	3.88365e-05	0.8201	-0.371777
37341127	chr22:37341127:A:G	2.33758e-06	-1.23322e-10	-1.18201	7.92061e-06	-1.23322e-10	-1.14157
37341162	chr22:37341162:G:A	3.23776e-06	-1.23322e-10	-0.856249	1.06683e-05	-1.23322e-10	-0.843757
37341235	chr22:37341235:G:A	8.44382e-06	0.102304	-3.57427e-10	3.25885e-05	0.272921	-3.57427e-10
37341382	chr22:37341382:C:T	7.52355e-06	0.309921	-0.323013	5.75905e-05	1.11045	-0.268131
37341453	chr22:37341453:G:A	3.68946e-06	-1.23322e-10	-0.72565	1.3493e-05	-1.23322e-10	-0.608867
37341457	chr22:37341457:A:AGAG	4.63683e-06	0.382127	-0.879226	3.53512e-05	1.22477	-0.870477
37341562	chr22:37341562:G:A	5.71109e-06	0.209057	-0.497778	4.26681e-05	0.992203	-0.449789
37341707	chr22:37341707:G:A	9.56626e-06	-1.23322e-10	0.227112	2.94421e-05	-1.23322e-10	0.171387
37342353	chr22:37342353:C:T	1.21455e-06	-1.05055	-0.786204	3.88308e-06	-1.05882	-0.795594
37342580	chr22:37342580:G:A	6.25979e-07	-1.16312	-1.33645	3.33442e-06	-0.647662	-1.35908
37342616	chr22:37342616:AT:A	6.28952e-07	-1.15852	-1.33631	3.35501e-06	-0.641563	-1.35902
37342619	chr22:37342619:C:T	6.36339e-07	-1.14684	-1.33631	3.41324e-06	-0.624356	-1.35902
37342650	chr22:37342650:C:G	4.62579e-06	-1.23322e-10	-0.499482	1.70038e-05	-1.23322e-10	-0.377599
37342651	chr22:37342651:TG:T	4.37958e-06	-1.23322e-10	-0.554178	1.60369e-05	-1.23322e-10	-0.436146
37342893	chr22:37342893:C:T	2.90521e-06	-1.23322e-10	-0.964624	9.67595e-06	-1.23322e-10	-0.941395
37342910	chr22:37342910:A:G	4.02717e-07	-1.60986	-1.33079	1.49265e-06	-1.45643	-1.35406
37342988	chr22:37342988:C:T	9.0478e-07	-1.19979	-0.931402	4.19151e-06	-0.764591	-1.01339
37343041	chr22:37343041:A:G	2.24441e-06	-1.23322e-10	-1.22269	7.17112e-06	-1.23322e-10	-1.24098
37343264	chr22:37343264:C:T	2.13017e-06	-1.23322e-10	-1.27493	7.07351e-06	-1.23322e-10	-1.25468
37343283	chr22:37343283:G:A	9.34383e-07	-1.13699	-0.962006	4.41705e-06	-0.655405	-1.07016
37343287	chr22:37343287:C:A	3.33463e-06	-1.23322e-10	-0.826768	1.17976e-05	-1.23322e-10	-0.743139
37343604	chr22:37343604:G:A	2.22984e-06	-0.0122506	-1.21695	1.65467e-05	0.813466	-1.21832
37344281	chr22:37344281:A:G	3.40829e-06	-0.394812	-0.410107	2.32747e-05	0.293847	-0.357519
37344310	chr22:37344310:A:ACACAAGT	2.21248e-06	-1.23322e-10	-1.23702	7.37874e-06	-1.23322e-10	-1.21244
37344330	chr22:37344330:G:C	1.63875e-06	-0.360856	-1.17634	1.11973e-05	0.376065	-1.17143
37344734	chr22:37344734:G:A	2.15898e-06	-1.23322e-10	-1.2615	7.18259e-06	-1.23322e-10	-1.23938
37344805	chr22:37344805:C:T	2.0019e-06	-1.23322e-10	-1.33703	6.49567e-06	-1.23322e-10	-1.3399
37344812	chr22:37344812:C:T	5.63913e-07	-1.5266	-1.07738	2.05723e-06	-1.40298	-1.0867
37344814	chr22:37344814:T:C	2.21344e-06	-1.23322e-10	-1.23658	7.38205e-06	-1.23322e-10	-1.21199
37344881	chr22:37344881:G:A	2.14099e-06	-1.23322e-10	-1.26986	6.72689e-06	-1.23322e-10	-1.30493
37344949	chr22:37344949:C:T	4.5444e-07	-1.52258	-1.29724	1.62043e-06	-1.41694	-1.3114
37345011	chr22:37345011:G:C	1.11475e-06	-0.629928	-1.29258	3.76174e-06	-0.577508	-1.30865
37345050	chr22:37345050:G:A	2.25793e-06	-1.23322e-10	-1.21668	7.57042e-06	-1.23322e-10	-1.18679
37345184	chr22:37345184:G:A	1.79109e-06	-0.30144	-1.14687	1.22682e-05	0.437747	-1.14177
37345417	chr22:37345417:A:G	9.83531e-07	-0.841087	-1.20665	6.23414e-06	-0.196005	-1.18499
37345574	chr22:37345574:G:A	9.27905e-07	-1.11876	-0.987198	3.05395e-06	-1.05404	-1.04056
37345636	chr22:37345636:C:A	1.06443e-05	-1.23322e-10	0.333897	3.12038e-05	-1.23322e-10	0.229503
37345699	chr22:37345699:C:T	2.5569e-06	-1.23322e-10	-1.09233	8.11442e-06	-1.23322e-10	-1.1174
37346027	chr22:37346027:G:A	3.32487e-06	-0.829701	-3.57427e-10	9.71559e-06	-0.937307	-3.57427e-10
37346231	chr22:37346231:G:A	1.98969e-06	-1.23322e-10	-1.34315	6.67655e-06	-1.23322e-10	-1.31244
37346563	chr22:37346563:A:G	2.29783e-06	-1.23322e-10	-1.19917	7.72319e-06	-1.23322e-10	-1.16681
37346773	chr22:37346773:C:T	2.66275e-06	-1.23322e-10	-1.05177	8.53521e-06	-1.23322e-10	-1.06684
37346896	chr22:37346896:G:A	5.57274e-07	-1.59592	-1.01991	1.68856e-06	-1.57026	-1.1169
37346898	chr22:37346898:G:A	4.89065e-06	-0.189589	-0.254216	3.44405e-05	0.524962	-0.196766
37346991	chr22:37346991:T:A	7.07683e-07	-1.4382	-0.938691	2.90815e-06	-1.24903	-0.894488
37347269	chr22:37347269:A:G	1.1394e-06	-0.599902	-1.30073	7.83986e-06	0.13481	-1.28663
37348185	chr22:37348185:G:A	6.9898e-07	-1.44202	-0.947247	2.87256e-06	-1.25353	-0.902303
37348191	chr22:37348191:T:A	1.29893e-06	-0.57642	-1.19317	9.39032e-06	0.189869	-1.16123
37348507	chr22:37348507:G:A	2.84645e-06	-1.23322e-10	-0.985058	8.77819e-06	-1.23322e-10	-1.03877
37348625	chr22:37348625:A:G	2.7851e-06	-1.23322e-10	-1.00685	8.83598e-06	-1.23322e-10	-1.03221
37348807	chr22:37348807:C:T	2.69431e-06	-1.23322e-10	-1.03999	9.09053e-06	-1.23322e-10	-1.0038
37348815	chr22:37348815:G:A	3.17956e-06	-1.23322e-10	-0.874387	1.03618e-05	-1.23322e-10	-0.872911
37349060	chr22:37349060:T:C	2.09741e-06	-1.23322e-10	-1.29043	6.87761e-06	-1.23322e-10	-1.28277
37349079	chr22:37349079:C:T	2.05462e-06	-1.23322e-10	-1.31104	6.81092e-06	-1.23322e-10	-1.29251
37349127	chr22:37349127:C:T	3.41601e-06	-1.23322e-10	-0.802658	1.08786e-05	-1.23322e-10	-0.82424
37349250	chr22:37349250:T:C	2.88318e-06	-1.23322e-10	-0.972238	8.91517e-06	-1.23322e-10	-1.02328
37349255	chr22:37349255:A:G	2.08727e-06	-1.23322e-10	-1.29527	6.71316e-06	-1.23322e-10	-1.30697
37349519	chr22:37349519:T:C	2.04918e-06	-1.23322e-10	-1.31369	6.66503e-06	-1.23322e-10	-1.31416
37349694	chr22:37349694:C:T	4.39348e-06	-1.23322e-10	-0.55101	1.5003e-05	-1.23322e-10	-0.502791
37350135	chr22:37350135:C:T	1.97695e-06	-1.23322e-10	-1.34958	6.5284e-06	-1.23322e-10	-1.33488
37350364	chr22:37350364:T:TA	2.15642e-06	-1.23322e-10	-1.26268	6.8868e-06	-1.23322e-10	-1.28143
37350402	chr22:37350402:G:A	4.34615e-06	-1.23322e-10	-0.56184	1.47332e-05	-1.23322e-10	-0.520933
37350537	chr22:37350537:T:C	2.11917e-06	-1.23322e-10	-1.28011	7.09231e-06	-1.23322e-10	-1.25203
37350551	chr22:37350551:C:T	2.10575e-06	-1.23322e-10	-1.28646	6.9058e-06	-1.23322e-10	-1.27868
37350658	chr22:37350658:C:T	4.84804e-06	-1.23322e-10	-0.452556	1.62641e-05	-1.23322e-10	-0.422079
37350688	chr22:37350688:G:T	2.28038e-06	-1.23322e-10	-1.20679	7.75217e-06	-1.23322e-10	-1.16307
37350707	chr22:37350707:G:C	2.41545e-06	-1.23322e-10	-1.14925	7.59546e-06	-1.23322e-10	-1.18349
37350783	chr22:37350783:G:A	2.42102e-06	-1.23322e-10	-1.14694	7.45072e-06	-1.23322e-10	-1.20273
37350912	chr22:37350912:A:G	3.5948e-06	-1.23322e-10	-0.751643	1.02014e-05	-1.23322e-10	-0.888512
37350961	chr22:37350961:C:A	1.974e-06	-1.23322e-10	-1.35107	6.44794e-06	-1.23322e-10	-1.34728
37351217	chr22:37351217:T:C	4.08795e-06	-1.23322e-10	-0.623088	1.38164e-05	-1.23322e-10	-0.585184
37351447	chr22:37351447:G:C	2.97115e-06	-1.23322e-10	-0.942183	9.76287e-06	-1.23322e-10	-0.932452
37351700	chr22:37351700:T:C	3.38677e-06	-1.23322e-10	-0.811254	1.07515e-05	-1.23322e-10	-0.835995
37351790	chr22:37351790:G:A	2.09081e-06	-1.23322e-10	-1.29358	6.64025e-06	-1.23322e-10	-1.31789
37351942	chr22:37351942:C:T	2.00615e-06	-1.23322e-10	-1.33491	6.42448e-06	-1.23322e-10	-1.35092
37351943	chr22:37351943:G:A	2.4491e-06	-1.23322e-10	-1.13541	8.48212e-06	-1.23322e-10	-1.07308
37351950	chr22:37351950:T:C	1.96268e-06	-1.23322e-10	-1.35682	6.35383e-06	-1.23322e-10	-1.36198
37352051	chr22:37352051:C:T	2.60575e-06	-1.23322e-10	-1.07341	9.41621e-06	-1.23322e-10	-0.968606
37352204	chr22:37352204:T:G	2.68874e-06	-1.23322e-10	-1.04206	8.42732e-06	-1.23322e-10	-1.07956
37352343	chr22:37352343:C:T	2.85909e-06	-1.23322e-10	-0.980627	9.17716e-06	-1.23322e-10	-0.994321
37352795	chr22:37352795:T:C	2.21341e-06	-1.23322e-10	-1.2366	7.3638e-06	-1.23322e-10	-1.21446
37352919	chr22:37352919:G:C	2.19135e-06	-1.23322e-10	-1.24661	6.90746e-06	-1.23322e-10	-1.27844
37353290	chr22:37353290:G:T	3.04264e-06	-1.23322e-10	-0.918404	1.02858e-05	-1.23322e-10	-0.88027
37353558	chr22:37353558:A:C	1.09029e-05	-1.23322e-10	0.357896	3.44715e-05	-1.23322e-10	0.329095
37353573	chr22:37353573:C:T	3.61924e-06	-1.23322e-10	-0.744866	1.01999e-05	-1.23322e-10	-0.888657
37353906	chr22:37353906:C:G	2.52339e-06	-1.23322e-10	-1.10553	7.55021e-06	-1.23322e-10	-1.18946
37354130	chr22:37354130:C:T	9.79887e-07	-0.695099	-1.35635	9.01949e-06	0.349602	-1.36125
37354307	chr22:37354307:T:C	7.75288e-07	-1.06726	-1.21839	3.38353e-06	-0.725622	-1.2665
37354540	chr22:37354540:AAG:A	1.95394e-06	-1.23322e-10	-1.36128	6.35318e-06	-1.23322e-10	-1.36208
37354778	chr22:37354778:A:G	1.56254e-06	-1.58482	-3.57427e-10	5.24309e-06	-1.55413	-3.57427e-10
37355246	chr22:37355246:G:A	1.98516e-06	-1.23322e-10	-1.34543	6.40996e-06	-1.23322e-10	-1.35319
37355327	chr22:37355327:G:A	1.991e-06	-1.3425	-3.57427e-10	5.45538e-06	-1.51444	-3.57427e-10
37355411	chr22:37355411:C:T	2.01256e-06	-1.23322e-10	-1.33172	6.91526e-06	-1.23322e-10	-1.27731
37355473	chr22:37355473:G:C	1.95468e-06	-1.23322e-10	-1.3609	6.35093e-06	-1.23322e-10	-1.36244
37355508	chr22:37355508:T:G	2.50106e-06	-1.23322e-10	-1.11442	8.4714e-06	-1.23322e-10	-1.07434
37355606	chr22:37355606:T:TC	2.51072e-06	0.229116	-1.33968	2.87683e-05	1.4985	-1.35027
37355627	chr22:37355627:G:A	1.28443e-06	-0.890071	-0.890745	6.33048e-06	-0.433409	-0.932253
37355658	chr22:37355658:A:G	1.3456e-06	-0.85923	-0.875057	6.68163e-06	-0.394177	-0.917499
37355905	chr22:37355905:A:C	8.04056e-07	-0.954405	-1.29481	4.09981e-06	-0.514836	-1.28526
37356120	chr22:37356120:G:A	1.05017e-06	-0.827563	-1.15462	5.63812e-06	-0.330473	-1.15101
37356406	chr22:37356406:G:A	2.07806e-06	-1.23322e-10	-1.2997	6.66477e-06	-1.23322e-10	-1.3142
37356467	chr22:37356467:TA:T	4.15144e-07	-1.55443	-1.35583	1.54991e-06	-1.43766	-1.33518
37356548	chr22:37356548:G:A	2.02103e-06	-1.23322e-10	-1.32752	6.5069e-06	-1.23322e-10	-1.33817
37356612	chr22:37356612:T:C	2.83984e-06	-0.0726031	-0.91478	2.24379e-05	0.891852	-0.99214
37356657	chr22:37356657:C:T	3.3903e-06	0.120817	-0.931028	2.80849e-05	1.13082	-1.00662
37356984	chr22:37356984:C:A	2.03642e-06	-1.23322e-10	-1.31994	6.54209e-06	-1.23322e-10	-1.33278
37357273	chr22:37357273:C:T	5.95735e-07	-1.18686	-1.36223	1.99835e-06	-1.15628	-1.36243
37357283	chr22:37357283:C:T	1.6949e-06	-0.224373	-1.27914	1.20405e-05	0.5637	-1.28646
37357340	chr22:37357340:G:C	1.77814e-06	-0.166349	-1.28921	1.2832e-05	0.63681	-1.29591
37357641	chr22:37357641:T:A	2.11061e-06	-1.23322e-10	-1.28415	6.916e-06	-1.23322e-10	-1.2772
37357681	chr22:37357681:C:T	6.25524e-06	-1.23322e-10	-0.197711	2.21344e-05	-1.23322e-10	-0.113907
37357890	chr22:37357890:C:T	1.98076e-06	-1.23322e-10	-1.34765	6.37447e-06	-1.23322e-10	-1.35874
37357959	chr22:37357959:C:A	5.5908e-07	-1.40231	-1.21029	1.99751e-06	-1.43552	-1.08362
37358135	chr22:37358135:G:A	3.06689e-06	0.434384	-1.34485	1.93618e-05	1.08178	-1.32951
37358293	chr22:37358293:T:C	2.07329e-06	-1.23322e-10	-1.30199	6.64356e-06	-1.23322e-10	-1.31739
37358486	chr22:37358486:C:T	9.58887e-06	-1.23322e-10	0.229473	3.70125e-05	-1.23322e-10	0.400218
37358894	chr22:37358894:G:A	1.02313e-05	-1.23322e-10	0.294323	2.98505e-05	-1.23322e-10	0.185162
37358942	chr22:37358942:G:A	9.26536e-07	-1.03582	-1.07161	4.71859e-06	-0.486244	-1.17328
37358973	chr22:37358973:C:T	2.7989e-06	-1.23322e-10	-1.0019	8.27709e-06	-1.23322e-10	-1.09755
37358981	chr22:37358981:C:T	1.03252e-06	-1.59072	-0.408412	3.36934e-06	-1.61466	-0.38166
37358982	chr22:37358982:G:A	4.47948e-06	-0.531622	-3.57427e-10	1.1175e-05	-0.797359	-3.57427e-10
37359168	chr22:37359168:C:T	2.0555e-06	-1.23322e-10	-1.31061	6.8346e-06	-1.23322e-10	-1.28904
37359183	chr22:37359183:T:C	1.34728e-06	-0.371418	-1.36162	1.05086e-05	0.496396	-1.35524
37359283	chr22:37359283:C:T	4.02959e-07	-1.58111	-1.35894	1.26243e-06	-1.61625	-1.36176
37359377	chr22:37359377:CT:C	1.77719e-06	-0.832688	-0.62341	1.4014e-05	0.0213995	-0.592379
37359403	chr22:37359403:A:G	3.93227e-07	-1.61631	-1.34819	1.30091e-06	-1.58862	-1.35935
37359564	chr22:37359564:C:T	3.96676e-07	-1.59312	-1.36264	1.2741e-06	-1.61633	-1.35247
37359651	chr22:37359651:G:A	1.25338e-06	-1.14376	-0.66153	8.15412e-06	-0.39554	-0.716975
37359672	chr22:37359672:C:T	4.36538e-07	-1.5457	-1.31431	1.35585e-06	-1.59485	-1.31176
37359936	chr22:37359936:C:A	4.03431e-07	-1.57615	-1.36273	1.27633e-06	-1.60881	-1.35824
37359953	chr22:37359953:G:A	2.79838e-06	-1.23322e-10	-1.00209	9.29542e-06	-1.23322e-10	-0.981517
37360031	chr22:37360031:G:A	4.0686e-06	-1.23322e-10	-0.627832	1.41904e-05	-1.23322e-10	-0.558474
37360391	chr22:37360391:T:C	1.52476e-06	-1.60929	-3.57427e-10	4.94228e-06	-1.61321	-3.57427e-10
37360540	chr22:37360540:C:T	1.98246e-06	-1.34679	-3.57427e-10	5.85441e-06	-1.44384	-3.57427e-10
37361059	chr22:37361059:A:G	1.26673e-06	-1.22158	-0.573108	7.97842e-06	-0.524071	-0.610227
37361089	chr22:37361089:C:G	2.63694e-06	-1.06151	-3.57427e-10	9.51167e-06	-0.958519	-3.57427e-10
37361316	chr22:37361316:A:G	3.54351e-06	-1.22004	0.454031	2.21081e-05	-0.536948	0.421855
37361529	chr22:37361529:A:G	4.69907e-07	-1.54963	-1.23672	1.63399e-06	-1.48734	-1.23268
37361758	chr22:37361758:A:G	5.57376e-07	-1.56523	-1.05042	1.71555e-06	-1.60644	-1.06486
37361848	chr22:37361848:A:G	1.12521e-06	-0.583336	-1.32982	6.6867e-06	0.0276995	-1.33862
37362078	chr22:37362078:C:T	4.25369e-07	-1.60357	-1.28236	1.43217e-06	-1.57013	-1.28172
37362098	chr22:37362098:A:G	8.31061e-06	-1.23322e-10	0.0864025	2.35374e-05	-1.23322e-10	-0.0524479
37362232	chr22:37362232:T:C	1.93009e-06	-1.37356	-3.57427e-10	7.33524e-06	-1.21835	-3.57427e-10
37362270	chr22:37362270:C:T	6.42533e-07	-1.13007	-1.3434	4.77268e-06	-0.285872	-1.36226
37362374	chr22:37362374:C:T	5.52679e-07	-1.6144	-1.00971	1.8983e-06	-1.59721	-0.972863
37362653	chr22:37362653:C:T	2.44281e-06	-1.23322e-10	-1.13798	8.33524e-06	-1.23322e-10	-1.09055
37362761	chr22:37362761:G:A	2.41619e-06	-1.23322e-10	-1.14894	7.8458e-06	-1.23322e-10	-1.15106
37362923	chr22:37362923:C:A	2.18751e-06	-1.23322e-10	-1.24837	6.86709e-06	-1.23322e-10	-1.2843
37362982	chr22:37362982:C:A	8.83257e-07	-0.868353	-1.28692	8.01611e-06	0.0855481	-1.21513
37363226	chr22:37363226:G:T	5.92018e-06	-1.23322e-10	-0.252764	2.25935e-05	-1.23322e-10	-0.0933773
37363657	chr22:37363657:C:T	7.41026e-07	-1.61617	-0.714676	2.21751e-06	-1.59887	-0.815782
37363692	chr22:37363692:C:A	5.96082e-07	-1.58794	-0.960569	1.88697e-06	-1.61315	-0.962914
37363706	chr22:37363706:C:T	6.28577e-07	-1.13342	-1.36201	4.89941e-06	-0.277451	-1.34447
37363708	chr22:37363708:G:A	2.14534e-06	-1.23322e-10	-1.26783	7.19992e-06	-1.23322e-10	-1.23697
37363897	chr22:37363897:A:G	6.48009e-07	-1.23865	-1.22633	4.17674e-06	-0.481058	-1.30045
37364000	chr22:37364000:G:GTC	3.2435e-06	-1.23322e-10	-0.854479	1.05225e-05	-1.23322e-10	-0.857525
37364122	chr22:37364122:A:G	7.01428e-07	-1.554	-0.831772	1.80477e-06	-1.61438	-1.00622
37364369	chr22:37364369:G:A	3.21714e-06	-1.23322e-10	-0.862636	1.04407e-05	-1.23322e-10	-0.865327
37364674	chr22:37364674:G:A	4.93922e-06	-1.23322e-10	-0.433923	1.5629e-05	-1.23322e-10	-0.46191
37365210	chr22:37365210:TC:T	5.57818e-07	-1.57184	-1.04301	1.76051e-06	-1.60636	-1.03908
37365348	chr22:37365348:T:C	8.20255e-07	-0.866945	-1.36233	5.07405e-06	-0.227044	-1.35986
37365377	chr22:37365377:G:C	3.08768e-06	-1.23322e-10	-0.90371	1.10747e-05	-1.23322e-10	-0.806375
37365413	chr22:37365413:A:C	7.89982e-07	-0.904367	-1.36251	4.81397e-06	-0.279143	-1.36037
37365666	chr22:37365666:G:C	3.34807e-06	-1.23322e-10	-0.822746	1.21386e-05	-1.23322e-10	-0.714647
37365703	chr22:37365703:A:C	4.20084e-07	-1.56671	-1.33172	1.48669e-06	-1.51332	-1.30117
37365748	chr22:37365748:G:T	3.3767e-06	-1.23322e-10	-0.814231	1.14659e-05	-1.23322e-10	-0.771665
37365773	chr22:37365773:T:C	9.85026e-07	-0.721209	-1.32501	5.78166e-06	-0.123185	-1.33316
37365942	chr22:37365942:TTGAGCACTTACGAATAAAC:T	3.25169e-06	-1.23322e-10	-0.851956	1.17305e-05	-1.23322e-10	-0.748846
37366007	chr22:37366007:T:C	2.56168e-06	-1.23322e-10	-1.09047	8.69377e-06	-1.23322e-10	-1.04843
37366819	chr22:37366819:C:T	6.80281e-07	-1.60569	-0.810687	3.02772e-06	-1.54092	-0.562309
37366862	chr22:37366862:G:A	2.46675e-06	-1.23322e-10	-1.12823	7.95081e-06	-1.23322e-10	-1.13776
37366958	chr22:37366958:G:C	3.46045e-06	-1.23322e-10	-0.789732	1.25554e-05	-1.23322e-10	-0.680883
37366979	chr22:37366979:G:A	1.23303e-06	-1.00375	-0.817911	8.37395e-06	0.0250572	-1.11097
37367623	chr22:37367623:C:T	2.48288e-06	-1.23322e-10	-1.12171	8.693e-06	-1.23322e-10	-1.04852
37367802	chr22:37367802:G:A	5.07136e-07	-1.34738	-1.36273	1.40081e-06	-1.51259	-1.36139
37367822	chr22:37367822:G:A	4.73651e-07	-1.47526	-1.30316	1.42196e-06	-1.55236	-1.30664
37368100	chr22:37368100:G:C	6.40129e-06	-1.23322e-10	-0.174631	2.00792e-05	-1.23322e-10	-0.211353
37368114	chr22:37368114:C:A	2.20763e-06	-1.23322e-10	-1.23921	6.86058e-06	-1.23322e-10	-1.28525
37368173	chr22:37368173:C:T	2.37556e-06	-1.23322e-10	-1.1659	8.22172e-06	-1.23322e-10	-1.10426
37368213	chr22:37368213:T:C	3.98826e-07	-1.61587	-1.33449	1.32046e-06	-1.60991	-1.32315
37368310	chr22:37368310:C:T	2.73166e-06	-1.23322e-10	-1.02622	8.78881e-06	-1.23322e-10	-1.03756
37368363	chr22:37368363:T:G	1.08384e-05	-1.23322e-10	0.351967	3.37187e-05	-1.23322e-10	0.307014
37368383	chr22:37368383:G:A	7.41389e-07	-1.47367	-0.856686	2.86117e-06	-1.34573	-0.814078
37368474	chr22:37368474:G:C	6.02536e-06	-1.23322e-10	-0.235152	1.78747e-05	-1.23322e-10	-0.327653
37368527	chr22:37368527:C:G	1.75734e-06	-0.205162	-1.26217	1.54111e-05	0.727145	-1.2031
37368854	chr22:37368854:C:T	6.4843e-07	-1.1791	-1.28523	2.36176e-06	-1.09328	-1.25835
37369002	chr22:37369002:T:C	2.85778e-06	-1.23322e-10	-0.981085	9.18624e-06	-1.23322e-10	-0.993332
37369903	chr22:37369903:T:C	2.4957e-06	-1.23322e-10	-1.11656	7.85543e-06	-1.23322e-10	-1.14983
37370088	chr22:37370088:G:A	2.62759e-06	-1.23322e-10	-1.06506	9.34549e-06	-1.23322e-10	-0.976145
37370156	chr22:37370156:T:C	4.38281e-07	-1.49356	-1.36246	2.44909e-06	-0.974419	-1.3409
37370284	chr22:37370284:G:A	2.68772e-06	-1.23322e-10	-1.04244	8.60278e-06	-1.23322e-10	-1.05895
37370431	chr22:37370431:G:T	2.11165e-06	-1.28366	-3.57427e-10	1.15964e-05	-0.760348	-3.57427e-10
37370542	chr22:37370542:G:A	2.16668e-06	-1.23322e-10	-1.25793	6.89591e-06	-1.23322e-10	-1.28011
37370625	chr22:37370625:G:A	4.69116e-06	-1.23322e-10	-0.48545	1.39756e-05	-1.23322e-10	-0.573729
37370653	chr22:37370653:A:G	4.81406e-07	-1.40583	-1.35634	1.3906e-06	-1.52245	-1.35885
37370769	chr22:37370769:C:T	5.96177e-07	-1.42462	-1.12373	2.13487e-06	-1.39115	-1.06148
37370968	chr22:37370968:G:A	1.95375e-06	-1.23322e-10	-1.36138	6.34906e-06	-1.23322e-10	-1.36273
37372556	chr22:37372556:C:T	2.51753e-06	-1.23322e-10	-1.10785	8.40123e-06	-1.23322e-10	-1.08266
37372692	chr22:37372692:C:T	2.02376e-06	-1.23322e-10	-1.32617	6.95296e-06	-1.23322e-10	-1.27187
37374068	chr22:37374068:G:A	9.78175e-06	-1.23322e-10	0.249387	3.19335e-05	-1.23322e-10	0.252617
37374317	chr22:37374317:A:G	8.21193e-07	-1.33634	-0.891786	4.96036e-06	-0.960415	-0.649145
37374750	chr22:37374750:G:T	2.51046e-06	-1.23322e-10	-1.11067	7.8666e-06	-1.23322e-10	-1.14841
37375118	chr22:37375118:G:A	4.793e-07	-1.58674	-1.17981	1.61727e-06	-1.51251	-1.21779
37375659	chr22:37375659:C:T	2.81563e-06	-1.23322e-10	-0.995943	9.45345e-06	-1.23322e-10	-0.964659
37375945	chr22:37375945:A:G	5.90828e-07	-1.58196	-0.975403	2.5124e-06	-1.52126	-0.768534
37376067	chr22:37376067:G:A	8.60443e-06	-1.23322e-10	0.121147	2.55102e-05	-1.23322e-10	0.0280392
37376142	chr22:37376142:A:G	2.23975e-06	-1.23322e-10	-1.22477	7.806e-06	-1.23322e-10	-1.15615
37376829	chr22:37376829:G:T	4.45355e-07	-1.59357	-1.24644	1.4948e-06	-1.54256	-1.26648
37377470	chr22:37377470:A:G	2.27474e-06	-1.23322e-10	-1.20927	7.59953e-06	-1.23322e-10	-1.18295
37377486	chr22:37377486:A:T	5.70077e-06	-1.23322e-10	-0.290529	1.88461e-05	-1.23322e-10	-0.274734
37377672	chr22:37377672:C:T	1.99668e-06	-1.23322e-10	-1.33965	6.38076e-06	-1.23322e-10	-1.35775
37377967	chr22:37377967:G:A	2.00193e-06	-1.23322e-10	-1.33702	6.4439e-06	-1.23322e-10	-1.3479
37378003	chr22:37378003:C:T	2.2386e-06	-1.22528	-3.57427e-10	5.728e-06	-1.46567	-3.57427e-10
37378153	chr22:37378153:G:A	1.95138e-06	-1.23322e-10	-1.36259	6.35117e-06	-1.23322e-10	-1.3624
37378238	chr22:37378238:G:T	3.81585e-06	-1.23322e-10	-0.691968	1.25686e-05	-1.23322e-10	-0.679836
37378318	chr22:37378318:G:A	3.94064e-07	-1.61551	-1.34686	1.31287e-06	-1.58254	-1.35628
37378527	chr22:37378527:A:G	1.95826e-06	-1.23322e-10	-1.35907	6.39899e-06	-1.23322e-10	-1.3549
37378861	chr22:37378861:T:C	3.90266e-07	-1.61608	-1.35598	1.35777e-06	-1.61556	-1.28964
37379023	chr22:37379023:C:T	6.77562e-07	-1.39747	-1.02292	1.89358e-06	-1.46139	-1.11118
37379188	chr22:37379188:T:G	8.6935e-07	-1.61493	-0.556206	2.91959e-06	-1.52164	-0.617961
37379218	chr22:37379218:A:G	1.15522e-06	-1.61084	-0.276006	3.74421e-06	-1.59405	-0.296781
37379850	chr22:37379850:C:T	4.34861e-07	-1.54282	-1.32104	1.30684e-06	-1.61109	-1.33233
37380485	chr22:37380485:C:G	2.37505e-06	-1.16611	-3.57427e-10	8.4927e-06	-1.07183	-3.57427e-10
37380991	chr22:37380991:A:G	5.92814e-07	-1.56281	-0.991195	2.29781e-06	-1.5194	-0.859677
37381320	chr22:37381320:CT:C	4.28813e-07	-1.52663	-1.35123	1.32831e-06	-1.57629	-1.35084
37381743	chr22:37381743:C:T	2.75033e-06	-1.23322e-10	-1.01941	7.71853e-06	-1.23322e-10	-1.16741
37381883	chr22:37381883:G:A	6.70141e-06	-1.23322e-10	-0.128812	1.98036e-05	-1.23322e-10	-0.225176
37382055	chr22:37382055:T:C	4.99233e-07	-1.48091	-1.2449	1.90246e-06	-1.41386	-1.15403
37382330	chr22:37382330:T:C	6.54362e-06	-1.23322e-10	-0.15264	1.93773e-05	-1.23322e-10	-0.246937
37382433	chr22:37382433:C:T	4.38629e-07	-1.54189	-1.31334	1.36642e-06	-1.5865	-1.31234
37382612	chr22:37382612:C:T	2.4893e-06	-1.23322e-10	-1.11913	8.33128e-06	-1.23322e-10	-1.09102
37382616	chr22:37382616:C:G	4.23228e-07	-1.55008	-1.3409	1.32027e-06	-1.58903	-1.34417
37382931	chr22:37382931:T:C	2.64151e-06	-1.23322e-10	-1.05978	9.49902e-06	-1.23322e-10	-0.95985
37383179	chr22:37383179:G:A	4.44451e-07	-1.53276	-1.30929	1.37413e-06	-1.58704	-1.30618
37383341	chr22:37383341:G:A	4.36555e-07	-1.55107	-1.30891	1.35503e-06	-1.59639	-1.31082
37383362	chr22:37383362:G:A	5.91966e-06	-1.23322e-10	-0.252852	1.87879e-05	-1.23322e-10	-0.277823
37383681	chr22:37383681:G:A	4.29657e-06	-1.23322e-10	-0.573313	1.43027e-05	-1.23322e-10	-0.550587
37385169	chr22:37385169:C:T	4.54336e-06	-1.23322e-10	-0.517464	1.59355e-05	-1.23322e-10	-0.442488
37385170	chr22:37385170:G:A	2.31036e-06	-1.23322e-10	-1.19373	7.0627e-06	-1.23322e-10	-1.25621
37385220	chr22:37385220:G:A	3.5963e-06	-1.23322e-10	-0.751226	1.12084e-05	-1.23322e-10	-0.794377
37385329	chr22:37385329:A:G	4.02781e-07	-1.57829	-1.3622	1.38937e-06	-1.52845	-1.35374
37385393	chr22:37385393:T:C	1.98538e-06	-1.23322e-10	-1.34532	6.44384e-06	-1.23322e-10	-1.34791
37385551	chr22:37385551:G:A	4.68827e-07	-1.53879	-1.24986	1.43537e-06	-1.61244	-1.23718
37385733	chr22:37385733:G:T	8.61699e-06	-1.23322e-10	0.122605	2.51906e-05	-1.23322e-10	0.0154315
37386146	chr22:37386146:C:T	3.51062e-06	-0.775339	-3.57427e-10	7.75446e-06	-1.16277	-3.57427e-10
37386216	chr22:37386216:A:G	6.84116e-07	-1.0626	-1.34816	3.33584e-06	-0.691223	-1.31509
37386898	chr22:37386898:G:T	4.16278e-07	-1.60303	-1.3045	1.39507e-06	-1.51692	-1.36117
37387106	chr22:37387106:T:C	2.46703e-06	-1.23322e-10	-1.12812	7.62867e-06	-1.23322e-10	-1.17913
37387311	chr22:37387311:G:A	3.90402e-07	-1.61417	-1.35754	1.323e-06	-1.56957	-1.36157
37387363	chr22:37387363:T:C	6.68764e-06	-1.23322e-10	-0.130869	2.75658e-05	-1.23322e-10	0.105537
37388121	chr22:37388121:C:T	8.95343e-07	-0.936777	-1.2049	1.95065e-06	-1.25909	-1.28379
37388189	chr22:37388189:G:T	6.92849e-07	-1.05313	-1.34495	1.78705e-06	-1.33452	-1.29595
37388477	chr22:37388477:A:C	1.97275e-06	-1.23322e-10	-1.3517	6.36271e-06	-1.23322e-10	-1.36058
37388483	chr22:37388483:G:A	2.10882e-06	-1.23322e-10	-1.285	6.70301e-06	-1.23322e-10	-1.30848
37389600	chr22:37389600:C:T	2.10654e-06	-1.23322e-10	-1.28608	6.73427e-06	-1.23322e-10	-1.30383
37389729	chr22:37389729:C:A	2.08845e-06	-1.23322e-10	-1.29471	6.68386e-06	-1.23322e-10	-1.31134
37389988	chr22:37389988:C:T	4.47672e-06	-1.23322e-10	-0.532239	1.45146e-05	-1.23322e-10	-0.535885
37390049	chr22:37390049:T:A	2.68431e-06	-1.23322e-10	-1.04371	7.92835e-06	-1.23322e-10	-1.14059
37390175	chr22:37390175:G:C	2.16179e-06	-1.23322e-10	-1.26019	6.8906e-06	-1.23322e-10	-1.28088
37390670	chr22:37390670:G:C	2.06799e-06	-1.2214	-0.0831563	3.95341e-06	-1.28141	-0.555049
37391181	chr22:37391181:G:A	8.06221e-07	-1.61137	-0.635162	1.88096e-06	-1.61526	-0.964
37391273	chr22:37391273:G:A	3.82191e-06	-1.23322e-10	-0.690381	1.51381e-05	-1.23322e-10	-0.493824
37391285	chr22:37391285:A:G	5.90664e-07	-1.60113	-0.956504	1.5067e-06	-1.61143	-1.18968
37392166	chr22:37392166:T:A	6.26564e-07	-1.30535	-1.19329	1.61523e-06	-1.46837	-1.26319
37392466	chr22:37392466:C:T	2.50095e-06	-1.23322e-10	-1.11446	8.02149e-06	-1.23322e-10	-1.12891
37392600	chr22:37392600:A:G	7.50352e-07	-1.11726	-1.20108	1.72203e-06	-1.36234	-1.30519
37392607	chr22:37392607:C:T	2.16365e-06	-1.23322e-10	-1.25933	6.9377e-06	-1.23322e-10	-1.27407
37392684	chr22:37392684:A:T	5.21592e-06	-1.23322e-10	-0.379415	1.68637e-05	-1.23322e-10	-0.385876
37392812	chr22:37392812:T:A	2.56489e-06	-1.23322e-10	-1.08921	8.12742e-06	-1.23322e-10	-1.11579
37393267	chr22:37393267:G:A	2.58224e-06	-1.23322e-10	-1.08247	8.2619e-06	-1.23322e-10	-1.09938
37393502	chr22:37393502:G:A	8.68618e-07	-0.962424	-1.20956	2.60611e-06	-1.1457	-1.10748
37393672	chr22:37393672:G:C	2.01193e-06	-1.23322e-10	-1.33204	6.62166e-06	-1.23322e-10	-1.32069
37393676	chr22:37393676:T:C	3.58463e-06	-1.23322e-10	-0.754477	1.07158e-05	-1.23322e-10	-0.839317
37393739	chr22:37393739:C:T	2.11335e-06	-1.23322e-10	-1.28285	6.92064e-06	-1.23322e-10	-1.27653
37393778	chr22:37393778:G:A	2.83515e-06	-1.23322e-10	-0.989035	9.64958e-06	-1.23322e-10	-0.944124
37394060	chr22:37394060:C:T	1.10735e-06	-1.28171	-0.647449	3.42409e-06	-1.21364	-0.766566
37394164	chr22:37394164:G:A	1.99966e-06	-1.23322e-10	-1.33815	6.60335e-06	-1.23322e-10	-1.32346
37394228	chr22:37394228:C:T	1.99986e-06	-1.23322e-10	-1.33806	6.63612e-06	-1.23322e-10	-1.31851
37394378	chr22:37394378:T:C	2.25049e-06	-1.23322e-10	-1.21998	6.98438e-06	-1.23322e-10	-1.26736
37394562	chr22:37394562:C:T	3.28554e-06	-0.8416	-3.57427e-10	8.36153e-06	-1.0874	-3.57427e-10
37394592	chr22:37394592:G:A	2.74231e-06	-1.23322e-10	-1.02233	8.50738e-06	-1.23322e-10	-1.0701
37394649	chr22:37394649:C:T	2.3933e-06	-1.23322e-10	-1.15846	7.62187e-06	-1.23322e-10	-1.18002
37394778	chr22:37394778:A:G	1.98754e-06	-1.23322e-10	-1.34423	6.39669e-06	-1.23322e-10	-1.35526
37394933	chr22:37394933:T:C	2.55516e-06	-1.23322e-10	-1.09302	8.45962e-06	-1.23322e-10	-1.07573
37395048	chr22:37395048:T:C	2.01464e-06	-1.23322e-10	-1.33069	6.45408e-06	-1.23322e-10	-1.34633
37395422	chr22:37395422:G:C	2.65813e-06	-1.23322e-10	-1.05351	8.4449e-06	-1.23322e-10	-1.07748
37395482	chr22:37395482:T:C	1.9615e-06	-1.23322e-10	-1.35742	6.46149e-06	-1.23322e-10	-1.34518
37395545	chr22:37395545:C:G	1.95281e-06	-1.23322e-10	-1.36186	6.39951e-06	-1.23322e-10	-1.35482
37395613	chr22:37395613:C:T	1.95487e-06	-1.23322e-10	-1.3608	6.41745e-06	-1.23322e-10	-1.35202
37395752	chr22:37395752:G:A	2.18471e-06	-1.23322e-10	-1.24965	6.90299e-06	-1.23322e-10	-1.27908
37395806	chr22:37395806:C:T	2.19707e-06	-1.23322e-10	-1.24401	6.93682e-06	-1.23322e-10	-1.2742
37395856	chr22:37395856:G:A	1.28045e-06	-1.35384	-0.430076	7.71634e-06	-0.94249	-0.225208
37396267	chr22:37396267:G:A	2.15803e-06	-1.23322e-10	-1.26194	6.83173e-06	-1.23322e-10	-1.28946
37396351	chr22:37396351:C:T	1.96873e-06	-1.23322e-10	-1.35374	6.37773e-06	-1.23322e-10	-1.35823
37396373	chr22:37396373:G:A	3.00706e-06	-1.23322e-10	-0.930169	9.39067e-06	-1.23322e-10	-0.971322
37396454	chr22:37396454:G:A	2.00179e-06	-1.23322e-10	-1.33709	6.63657e-06	-1.23322e-10	-1.31844
37396473	chr22:37396473:C:T	1.02378e-06	-1.19117	-0.816462	3.05545e-06	-1.21028	-0.883828
37396537	chr22:37396537:C:T	1.27107e-06	-1.04431	-0.746958	3.8333e-06	-1.08435	-0.78296
37396550	chr22:37396550:A:G	1.16731e-06	-1.14158	-0.734852	3.52895e-06	-1.1777	-0.772337
37396599	chr22:37396599:G:A	1.11309e-06	-1.05943	-0.864568	3.36327e-06	-1.09873	-0.899391
37396635	chr22:37396635:G:A	1.98509e-06	-1.23322e-10	-1.34546	6.56149e-06	-1.23322e-10	-1.32982
37396947	chr22:37396947:T:G	2.25308e-06	-1.23322e-10	-1.21883	7.66923e-06	-1.23322e-10	-1.17382
37397040	chr22:37397040:C:G	1.39549e-06	-1.24878	-0.449099	3.96326e-06	-1.29205	-0.541925
37397126	chr22:37397126:C:T	1.18875e-06	-1.42392	-0.434311	5.44671e-06	-1.12794	-0.388085
37397156	chr22:37397156:A:C	2.42493e-06	-1.23322e-10	-1.14533	7.88973e-06	-1.23322e-10	-1.14548
37397240	chr22:37397240:C:T	4.25047e-06	-1.43745	0.85335	1.20056e-05	-1.43358	0.707916
37397290	chr22:37397290:G:A	1.71702e-06	-1.335	-0.155543	5.18282e-06	-1.32124	-0.244448
37397475	chr22:37397475:C:T	4.74487e-06	-1.37192	0.89785	1.78633e-05	-0.967769	0.639478
37397510	chr22:37397510:A:T	1.65273e-06	-1.48869	-0.0400098	7.60011e-06	-1.31087	0.127993
37397695	chr22:37397695:C:A	2.14592e-06	-1.23322e-10	-1.26756	7.10745e-06	-1.23322e-10	-1.24989
37397787	chr22:37397787:GGA:G	1.54384e-06	-1.17647	-0.420384	6.48875e-06	-0.739771	-0.601198
37397799	chr22:37397799:G:GT	1.95726e-06	-1.23322e-10	-1.35958	6.3827e-06	-1.23322e-10	-1.35745
37397800	chr22:37397800:C:T	1.95745e-06	-1.23322e-10	-1.35949	6.38347e-06	-1.23322e-10	-1.35733
37397882	chr22:37397882:T:C	1.28351e-06	-0.469036	-1.31249	7.02348e-06	0.0610521	-1.32283
37397907	chr22:37397907:C:CCT	1.2768e-06	-0.497726	-1.28905	7.25874e-06	0.0705057	-1.29934
37398025	chr22:37398025:A:G	6.54805e-06	-1.23322e-10	-0.151963	1.70089e-05	-1.23322e-10	-0.377304
37398056	chr22:37398056:C:T	2.10716e-06	0.0542175	-1.34001	1.34601e-05	0.734952	-1.34626
37398229	chr22:37398229:T:C	2.267e-06	-0.971486	-0.241185	8.30804e-06	-1.01528	-0.0785372
37398253	chr22:37398253:A:C	2.31827e-06	-0.104956	-1.08535	1.8429e-05	0.804716	-1.10183
37398563	chr22:37398563:G:A	2.45708e-06	-0.106844	-1.02531	1.90486e-05	0.779168	-1.04321
37398582	chr22:37398582:C:T	2.66771e-06	-0.130084	-0.919828	1.94248e-05	0.692814	-0.937302
37398635	chr22:37398635:T:A	3.42511e-06	-1.23322e-10	-0.799996	1.0654e-05	-1.23322e-10	-0.845099
37398668	chr22:37398668:T:G	1.43368e-06	-0.405999	-1.26489	7.44816e-06	0.0767112	-1.27978
37398764	chr22:37398764:CAT:C	1.17396e-06	-0.548944	-1.32181	5.99092e-06	-0.0891666	-1.33163
37398800	chr22:37398800:C:T	2.02086e-06	-1.23322e-10	-1.32761	6.46121e-06	-1.23322e-10	-1.34522
37398811	chr22:37398811:G:A	3.24846e-06	0.361523	-1.21447	2.8843e-05	1.39575	-1.24492
37398814	chr22:37398814:C:T	2.42775e-06	-0.140792	-1.00337	1.36413e-05	0.424116	-1.02205
37398963	chr22:37398963:C:T	2.09764e-06	-1.23322e-10	-1.29032	6.83482e-06	-1.23322e-10	-1.28901
37398990	chr22:37398990:A:G	2.12613e-06	-1.23322e-10	-1.27683	7.08392e-06	-1.23322e-10	-1.25321
37399189	chr22:37399189:G:A	5.03071e-06	0.923623	-1.33919	3.36302e-05	1.66437	-1.35999
37399243	chr22:37399243:A:G	9.04813e-06	1.19894	-1.02751	7.00414e-05	2.19465	-1.1566
37399557	chr22:37399557:C:T	3.04997e-06	-1.23322e-10	-0.915999	1.02091e-05	-1.23322e-10	-0.887761
37399716	chr22:37399716:A:G	4.61506e-07	-1.53568	-1.26871	1.74503e-06	-1.29292	-1.36134
37399727	chr22:37399727:C:T	1.34074e-06	-0.504039	-1.23387	5.56625e-06	-0.229781	-1.26454
37400094	chr22:37400094:A:G	1.2139e-05	-1.23322e-10	0.465292	6.5534e-05	-1.23322e-10	0.971531
37400116	chr22:37400116:A:G	2.7062e-06	-1.23322e-10	-1.03559	1.02734e-05	-1.23322e-10	-0.88148
37400121	chr22:37400121:A:C	2.75776e-06	-1.23322e-10	-1.01671	1.05e-05	-1.23322e-10	-0.859664
37400695	chr22:37400695:C:T	2.2581e-06	-1.23322e-10	-1.21661	7.13555e-06	-1.23322e-10	-1.24595
37400774	chr22:37400774:G:A	4.41812e-07	-1.49155	-1.35645	1.84506e-06	-1.30765	-1.29088
37400992	chr22:37400992:G:A	8.30965e-06	1.18052	-1.09423	6.08373e-05	1.92375	-1.02659
37401098	chr22:37401098:A:G	1.39848e-05	1.81611	-1.20926	0.000159919	3.16447	-1.30085
37401345	chr22:37401345:A:G	2.96283e-06	-0.186418	-0.758566	1.69175e-05	0.378633	-0.761325
37401422	chr22:37401422:TC:T	6.31859e-06	1.08888	-1.27652	4.31229e-05	1.78421	-1.23119
37401522	chr22:37401522:A:G	4.21831e-06	-1.23322e-10	-0.591696	1.13968e-05	-1.23322e-10	-0.777704
37401674	chr22:37401674:C:T	2.08252e-06	-1.23322e-10	-1.29755	6.84432e-06	-1.23322e-10	-1.28762
37401760	chr22:37401760:T:C	1.24828e-05	1.67955	-1.18634	0.00013827	3.0044	-1.28623
37401883	chr22:37401883:C:T	4.65852e-06	-1.23322e-10	-0.492434	1.47471e-05	-1.23322e-10	-0.519994
37401988	chr22:37401988:A:G	3.02234e-06	-1.23322e-10	-0.925099	9.6621e-06	-1.23322e-10	-0.942827
37402227	chr22:37402227:G:A	3.17142e-06	-1.23322e-10	-0.87695	8.90799e-06	-1.23322e-10	-1.02409
37402361	chr22:37402361:T:C	2.07072e-06	-1.23322e-10	-1.30324	6.62509e-06	-1.23322e-10	-1.32017
37402604	chr22:37402604:G:T	1.38483e-05	1.95755	-1.36052	0.000166796	3.25252	-1.34679
37402659	chr22:37402659:A:G	3.88668e-06	-1.23322e-10	-0.673574	1.06513e-05	-1.23322e-10	-0.84536
37402915	chr22:37402915:G:A	2.35887e-05	2.49017	-1.36054	0.000249808	3.67217	-1.36252
37402964	chr22:37402964:T:A	3.02585e-06	-1.23322e-10	-0.923938	8.56466e-06	-1.23322e-10	-1.06339
37403021	chr22:37403021:T:C	7.23335e-06	-1.23322e-10	-0.052428	2.20371e-05	-1.23322e-10	-0.118309
37403096	chr22:37403096:CCAA:C	2.66275e-06	-1.23322e-10	-1.05177	8.5667e-06	-1.23322e-10	-1.06316
37403329	chr22:37403329:A:G	1.15234e-05	1.64141	-1.22817	0.000127309	2.94784	-1.31226
37403817	chr22:37403817:G:A	6.36061e-06	0.850593	-1.0316	4.29306e-05	1.49859	-0.950045
37403960	chr22:37403960:A:G	9.01849e-07	-0.992328	-1.14211	3.18172e-06	-0.783297	-1.27032
37404129	chr22:37404129:G:A	6.63097e-06	1.09321	-1.23259	4.5099e-05	1.78739	-1.18957
37404135	chr22:37404135:C:T	7.43197e-07	-1.30987	-1.01806	3.70369e-06	-1.04957	-0.852142
37404359	chr22:37404359:G:C	2.71358e-06	-1.03286	-3.57427e-10	6.38703e-06	-1.35677	-3.57427e-10
37404383	chr22:37404383:G:A	2.09902e-06	-1.23322e-10	-1.28966	6.63128e-06	-1.23322e-10	-1.31924
37404597	chr22:37404597:C:A	2.20745e-06	-1.23322e-10	-1.23929	7.20192e-06	-1.23322e-10	-1.23669
37404783	chr22:37404783:T:C	1.3426e-05	1.8954	-1.32934	0.000166436	3.26528	-1.36171
37404784	chr22:37404784:G:A	1.38236e-05	1.92769	-1.33244	0.000172682	3.30259	-1.36217
37405129	chr22:37405129:C:G	1.73192e-05	2.12937	-1.30868	0.000203703	3.46125	-1.35562
37405538	chr22:37405538:C:T	2.53948e-06	-1.23322e-10	-1.09917	9.46585e-06	-1.23322e-10	-0.963348
37405721	chr22:37405721:G:C	7.3817e-06	0.856772	-0.888897	4.90514e-05	1.59733	-0.915498
37406043	chr22:37406043:G:A	8.2716e-06	1.22662	-1.14492	5.51326e-05	1.84359	-1.04489
37406307	chr22:37406307:G:A	6.12482e-06	0.873899	-1.09268	3.87051e-05	1.46476	-1.01983
37406354	chr22:37406354:G:A	3.04938e-06	-1.23322e-10	-0.916193	8.61299e-06	-1.23322e-10	-1.05777
37406450	chr22:37406450:A:G	2.20758e-06	-1.23322e-10	-1.23924	7.20236e-06	-1.23322e-10	-1.23663
37407184	chr22:37407184:T:TC	7.45595e-07	-1.28889	-1.03581	3.78731e-06	-1.01201	-0.867372
37407820	chr22:37407820:G:A	4.5941e-06	-1.23322e-10	-0.506357	1.44263e-05	-1.23322e-10	-0.541983
37408136	chr22:37408136:G:A	1.33174e-06	-1.13437	-0.610271	8.69208e-06	-0.785795	-0.262831
37408682	chr22:37408682:G:A	3.24605e-06	-1.23322e-10	-0.853693	1.08785e-05	-1.23322e-10	-0.824245
37409040	chr22:37409040:G:C	2.0324e-06	-1.23322e-10	-1.32191	6.55047e-06	-1.23322e-10	-1.3315
37409163	chr22:37409163:C:T	1.95221e-06	-1.23322e-10	-1.36217	6.38761e-06	-1.23322e-10	-1.35668
37409404	chr22:37409404:C:G	1.96108e-06	-1.23322e-10	-1.35764	6.44951e-06	-1.23322e-10	-1.34703
37409450	chr22:37409450:C:T	2.70761e-06	-1.23322e-10	-1.03506	8.54116e-06	-1.23322e-10	-1.06614
37409487	chr22:37409487:G:A	1.95189e-06	-1.23322e-10	-1.36233	6.35643e-06	-1.23322e-10	-1.36157
37409677	chr22:37409677:A:G	1.56442e-06	-0.727467	-0.856148	1.15671e-05	-0.223559	-0.539314
37409725	chr22:37409725:T:G	8.84378e-07	-0.976186	-1.17782	4.39351e-06	-0.678988	-1.05192
37409835	chr22:37409835:G:A	1.19643e-05	0.916375	-0.465581	9.64935e-05	1.53836	-0.179927
37410237	chr22:37410237:C:T	7.61058e-06	1.15276	-1.15435	0.000123198	2.65857	-1.05582
37410245	chr22:37410245:C:T	1.95433e-06	-1.23322e-10	-1.36108	6.37063e-06	-1.23322e-10	-1.35934
37410308	chr22:37410308:G:A	2.15711e-06	-1.23322e-10	-1.26236	6.74389e-06	-1.23322e-10	-1.3024
37410422	chr22:37410422:G:A	2.19044e-06	-1.23322e-10	-1.24703	6.85803e-06	-1.23322e-10	-1.28562
37410448	chr22:37410448:G:T	6.15882e-06	-1.23322e-10	-0.213245	1.57842e-05	-1.23322e-10	-0.45203
37410831	chr22:37410831:A:G	1.51439e-06	-0.695972	-0.920147	1.91721e-05	0.226417	-0.483998
37410880	chr22:37410880:A:G	1.58982e-06	-0.631547	-0.935962	2.04957e-05	0.316419	-0.507243
37411062	chr22:37411062:G:A	1.52184e-06	-0.653043	-0.958165	1.91499e-05	0.280813	-0.539552
37411070	chr22:37411070:A:G	1.49803e-06	-0.68285	-0.944129	1.875e-05	0.239562	-0.519408
37411079	chr22:37411079:A:G	1.51385e-05	-1.23322e-10	0.686111	4.45307e-05	-1.23322e-10	0.585141
37411264	chr22:37411264:A:C	1.35838e-06	-0.764864	-0.959973	1.76916e-05	0.164868	-0.502818
37411405	chr22:37411405:TG:T	4.65833e-06	-0.817099	0.324626	1.37066e-05	-0.502006	-0.0911541
37411417	chr22:37411417:G:C	8.35852e-07	-1.56121	-0.649222	4.52403e-06	-1.07324	-0.628394
37411469	chr22:37411469:G:A	1.93373e-06	-1.37168	-3.57427e-10	5.78568e-06	-1.45565	-3.57427e-10
37411710	chr22:37411710:A:C	2.24484e-06	-1.23322e-10	-1.2225	7.24693e-06	-1.23322e-10	-1.23046
37412173	chr22:37412173:G:C	4.1731e-07	-1.54384	-1.36122	1.67251e-06	-1.39508	-1.30163
37412309	chr22:37412309:G:A	4.23354e-07	-1.55261	-1.33806	1.58236e-06	-1.40658	-1.34554
37412845	chr22:37412845:A:G	4.03086e-07	-1.57776	-1.36197	1.58788e-06	-1.45386	-1.29478
37412872	chr22:37412872:T:C	4.4919e-05	3.12787	-1.35414	0.00120094	5.23309	-1.35327
37412952	chr22:37412952:T:C	5.27648e-07	-1.55038	-1.12008	2.45559e-06	-1.44258	-0.87009
37413097	chr22:37413097:G:A	9.6229e-06	-1.23322e-10	0.233015	3.24169e-05	-1.23322e-10	0.267643
37413199	chr22:37413199:G:A	1.8249e-05	1.2354	-0.362419	0.000100656	1.25545	0.145218
37413396	chr22:37413396:G:A	1.99556e-05	0.96238	-3.57427e-10	6.74938e-05	1.001	-3.57427e-10
37413439	chr22:37413439:G:A	2.53912e-05	1.29892	-0.0956446	0.000240222	1.90449	0.366034
37413463	chr22:37413463:G:A	2.0436e-06	-1.23322e-10	-1.31642	6.35701e-06	-1.23322e-10	-1.36148
37413563	chr22:37413563:C:A	4.94269e-07	-1.60526	-1.13054	1.72776e-06	-1.60747	-1.05674
37413612	chr22:37413612:TG:T	2.94254e-06	-1.23322e-10	-0.951857	9.82266e-06	-1.23322e-10	-0.926346
37413616	chr22:37413616:G:A	4.12842e-07	-1.60955	-1.30627	1.33199e-06	-1.5622	-1.36217
37413732	chr22:37413732:G:A	4.78491e-05	3.15724	-1.32032	0.00086141	4.88555	-1.33802
37413960	chr22:37413960:G:A	3.30193e-06	-1.23322e-10	-0.836623	1.28997e-05	-1.23322e-10	-0.653835
37414044	chr22:37414044:T:A	4.37638e-06	-1.23322e-10	-0.554909	1.44129e-05	-1.23322e-10	-0.542917
37414136	chr22:37414136:T:C	1.25212e-06	-0.737894	-1.0684	1.02624e-05	0.000189824	-0.882745
37414257	chr22:37414257:T:G	3.64752e-06	-1.23322e-10	-0.737083	9.85644e-06	-1.23322e-10	-0.922913
37414329	chr22:37414329:G:A	3.36299e-06	-1.23322e-10	-0.818299	1.12479e-05	-1.23322e-10	-0.790855
37414417	chr22:37414417:C:G	1.24268e-06	-0.795781	-1.01808	1.00669e-05	-0.0818411	-0.819942
37414452	chr22:37414452:A:T	1.27124e-06	-0.719474	-1.07166	1.0481e-05	0.0252518	-0.886721
37414653	chr22:37414653:G:A	1.65495e-06	-0.75343	-0.773931	1.50169e-05	0.0151464	-0.517008
37414668	chr22:37414668:C:A	1.87305e-05	0.696094	0.202928	0.000162231	1.1058	0.772182
37414738	chr22:37414738:A:G	9.00078e-07	-0.850008	-1.2864	8.01358e-06	-0.02438	-1.10552
37414807	chr22:37414807:C:G	3.37291e-06	-1.23322e-10	-0.815354	1.11187e-05	-1.23322e-10	-0.802407
37415200	chr22:37415200:T:G	2.5772e-05	2.58089	-1.36273	0.000532711	4.3939	-1.32696
37415737	chr22:37415737:T:C	2.49691e-06	-0.0174855	-1.09859	4.66259e-05	1.61121	-0.980096
37415790	chr22:37415790:A:G	4.75566e-06	-0.69111	0.219315	4.5967e-05	0.317757	0.299128
37415833	chr22:37415833:G:A	1.06685e-05	-0.146382	0.482548	0.00013065	1.08902	0.572465
37416105	chr22:37416105:G:A	2.30528e-06	-1.23322e-10	-1.19593	7.75529e-06	-1.23322e-10	-1.16266
37416131	chr22:37416131:G:A	6.76712e-06	0.298111	-0.417167	4.83669e-05	0.985626	-0.31785
37416240	chr22:37416240:G:A	2.07961e-06	-1.23322e-10	-1.29895	6.5966e-06	-1.23322e-10	-1.32448
37416456	chr22:37416456:C:T	1.52958e-06	-1.60614	-3.57427e-10	5.43457e-06	-1.51826	-3.57427e-10
37416710	chr22:37416710:C:G	2.07058e-06	-1.23322e-10	-1.3033	6.84117e-06	-1.23322e-10	-1.28808
37416872	chr22:37416872:A:G	3.15127e-06	-1.35853	0.47521	1.0426e-05	-1.18762	0.320889
37417392	chr22:37417392:A:T	3.27039e-06	-1.23322e-10	-0.846222	1.27721e-05	-1.23322e-10	-0.663777
37417567	chr22:37417567:C:T	2.79637e-06	-1.23322e-10	-1.00281	8.67349e-06	-1.23322e-10	-1.05077
37418316	chr22:37418316:T:C	5.55114e-06	-1.23322e-10	-0.317127	1.41072e-05	-1.23322e-10	-0.564353
37418524	chr22:37418524:G:C	3.46072e-06	-1.23322e-10	-0.789652	9.36454e-06	-1.23322e-10	-0.974108
37419000	chr22:37419000:A:G	1.46273e-05	1.91494	-1.26318	0.000197281	3.258	-1.18441
37419075	chr22:37419075:G:A	1.88085e-06	-1.39941	-3.57427e-10	6.90487e-06	-1.27881	-3.57427e-10
37420056	chr22:37420056:C:A	6.66884e-07	-1.50414	-0.932132	3.99089e-06	-0.911385	-0.915639
37420708	chr22:37420708:AG:A	2.28179e-05	2.40009	-1.30368	0.000331569	3.83293	-1.24013
37420794	chr22:37420794:A:G	3.03421e-06	0.190875	-1.11205	4.06582e-05	1.57293	-1.07877
37420824	chr22:37420824:T:A	3.64763e-06	0.185435	-0.922489	4.96943e-05	1.56944	-0.874588
37420899	chr22:37420899:G:A	2.09212e-05	0.757367	0.252265	0.000195289	1.21831	0.845135
37421633	chr22:37421633:G:A	3.3864e-05	-1.23322e-10	1.49122	0.000114864	-1.23322e-10	1.53271
37421823	chr22:37421823:G:A	2.06364e-06	-1.23322e-10	-1.30666	7.32412e-06	-1.23322e-10	-1.21987
37421848	chr22:37421848:C:A	3.89004e-06	-1.23322e-10	-0.672712	1.35147e-05	-1.23322e-10	-0.60726
37421973	chr22:37421973:G:T	4.14286e-06	0.32429	-0.934033	6.26027e-05	1.80876	-0.882991
37422435	chr22:37422435:A:G	3.52496e-06	0.57781	-1.34907	3.63493e-05	1.7448	-1.36266
37422983	chr22:37422983:G:A	1.95867e-06	-1.23322e-10	-1.35886	6.48084e-06	-1.23322e-10	-1.34219
37423376	chr22:37423376:A:C	2.04954e-06	-1.23322e-10	-1.31352	6.84065e-06	-1.23322e-10	-1.28816
37424039	chr22:37424039:G:A	8.91343e-07	-0.797917	-1.34824	1.96289e-05	1.06061	-1.29465
37424377	chr22:37424377:T:C	5.75696e-07	-1.53047	-1.05283	3.93532e-06	-0.87199	-0.969057
37424630	chr22:37424630:G:A	2.55674e-06	-1.0924	-3.57427e-10	2.25589e-05	-0.0949079	-3.57427e-10
37424713	chr22:37424713:A:AGACAGC	4.79225e-06	-1.23322e-10	-0.464131	2.01211e-05	-1.23322e-10	-0.20927
37424776	chr22:37424776:C:T	2.7996e-06	-0.498515	-0.503138	1.89668e-05	-0.162027	-0.106323
37425587	chr22:37425587:GC:G	4.48707e-07	-1.46991	-1.36261	1.86218e-06	-1.22899	-1.3603
37426178	chr22:37426178:C:T	6.87838e-06	-0.92535	0.822602	2.7466e-05	-0.800661	0.902574
37426288	chr22:37426288:C:T	2.36767e-06	-1.23322e-10	-1.16922	6.87151e-06	-1.23322e-10	-1.28365
37426338	chr22:37426338:A:G	9.93929e-07	-1.0446	-0.992616	3.6867e-06	-0.811378	-1.09493
37426797	chr22:37426797:C:G	2.85563e-06	-0.981839	-3.57427e-10	6.52279e-06	-1.33574	-3.57427e-10
37427068	chr22:37427068:C:A	3.79984e-05	-1.23322e-10	1.60641	0.000139516	-1.23322e-10	1.72714
37427122	chr22:37427122:G:A	7.58434e-06	-1.23322e-10	-0.00504448	2.42834e-05	-1.23322e-10	-0.0212449
37427592	chr22:37427592:G:GTCCGTCTT	1.66643e-06	-1.52045	-3.57427e-10	9.8862e-06	-0.919898	-3.57427e-10
37428231	chr22:37428231:G:A	1.16325e-06	-1.17441	-0.705496	3.54035e-06	-1.21767	-0.729148
37428278	chr22:37428278:C:G	9.42092e-07	-1.32831	-0.762477	3.66206e-06	-1.42981	-0.483198
37428490	chr22:37428490:A:G	2.08319e-06	-1.23322e-10	-1.29723	6.59102e-06	-1.23322e-10	-1.32533
37429148	chr22:37429148:G:A	4.71048e-07	-1.45473	-1.32919	3.48182e-06	-0.668273	-1.29521
37429495	chr22:37429495:G:A	3.4214e-06	-1.23322e-10	-0.80108	1.18988e-05	-1.23322e-10	-0.734601
37430575	chr22:37430575:C:T	6.39412e-07	-1.34141	-1.13693	6.04793e-06	-0.471572	-0.939751
37430730	chr22:37430730:GT:G	4.41975e-06	-1.23322e-10	-0.545047	1.84219e-05	-1.23322e-10	-0.297501
37430915	chr22:37430915:A:C	2.3549e-06	-0.756065	-0.418566	1.65256e-05	-0.536801	0.130674
37431160	chr22:37431160:C:T	1.96968e-06	-0.715959	-0.637301	1.32176e-05	-0.481565	-0.147921
37431854	chr22:37431854:ATTCT:A	7.52925e-06	-1.23322e-10	-0.0123347	2.42048e-05	-1.23322e-10	-0.0244881
37431961	chr22:37431961:G:C	2.42013e-06	-1.23322e-10	-1.14731	7.89841e-06	-1.23322e-10	-1.14438
37432178	chr22:37432178:T:C	2.18772e-06	-1.23322e-10	-1.24827	6.91845e-06	-1.23322e-10	-1.27685
37432581	chr22:37432581:G:C	7.36279e-06	-1.23322e-10	-0.0346914	2.87165e-05	-1.23322e-10	0.146435
37432908	chr22:37432908:C:A	1.95368e-06	-1.23322e-10	-1.36141	6.40362e-06	-1.23322e-10	-1.35418
37433326	chr22:37433326:G:A	2.51222e-06	-1.57025	0.460285	1.73898e-05	-1.13891	0.783755
37433756	chr22:37433756:C:T	2.75504e-05	-1.23322e-10	1.28489	8.6156e-05	-1.23322e-10	1.24512
37433899	chr22:37433899:G:GGCTGCCATTTGGATCTGAGCACCCTTGCAGGGAGCTCTGGAATTC	9.89294e-07	-1.55044	-0.491451	6.0429e-06	-0.98505	-0.427103
37434045	chr22:37434045:C:A	4.28761e-07	-1.52779	-1.3502	1.41153e-06	-1.56816	-1.2982
37434187	chr22:37434187:T:A	2.83643e-06	-1.23322e-10	-0.988583	9.29517e-06	-1.23322e-10	-0.981543
37434707	chr22:37434707:G:A	1.99057e-06	-1.61364	0.270931	1.16431e-05	-1.33753	0.581209
37434992	chr22:37434992:C:T	1.59017e-06	-1.56729	-3.57427e-10	8.58754e-06	-1.06073	-3.57427e-10
37435058	chr22:37435058:T:C	1.56417e-06	-0.396989	-1.18679	8.74888e-06	0.115275	-1.15739
37435125	chr22:37435125:G:C	6.74109e-06	-1.23322e-10	-0.122909	2.61013e-05	-1.23322e-10	0.0509454
37435576	chr22:37435576:G:T	2.90714e-06	-1.23322e-10	-0.963959	9.99428e-06	-1.23322e-10	-0.909026
37435622	chr22:37435622:G:C	7.20015e-07	-1.34213	-1.01749	3.6433e-06	-0.911493	-1.00666
37435658	chr22:37435658:G:T	2.66087e-06	-1.60407	0.551592	1.68302e-05	-1.27168	0.883819
37435670	chr22:37435670:G:A	6.54635e-06	-1.23322e-10	-0.152222	3.22692e-05	-1.23322e-10	0.263076
37436048	chr22:37436048:G:C	6.44864e-06	-1.23322e-10	-0.167261	3.17019e-05	-1.23322e-10	0.245339
37436056	chr22:37436056:C:G	2.17807e-06	-1.60792	0.355231	1.33474e-05	-1.29425	0.674533
37436378	chr22:37436378:C:T	2.70485e-06	-1.23322e-10	-1.03608	9.0414e-06	-1.23322e-10	-1.00922
37436738	chr22:37436738:T:C	5.37534e-06	-1.23322e-10	-0.349308	1.4313e-05	-1.23322e-10	-0.549872
37436975	chr22:37436975:A:G	2.31859e-06	-1.23322e-10	-1.19017	7.63971e-06	-1.23322e-10	-1.17768
37437080	chr22:37437080:G:A	3.06053e-06	-1.23322e-10	-0.912543	1.03074e-05	-1.23322e-10	-0.878172
37437557	chr22:37437557:A:G	3.17925e-06	-1.23322e-10	-0.874484	9.88499e-06	-1.23322e-10	-0.920021
37437598	chr22:37437598:G:A	2.457e-06	-1.23322e-10	-1.13219	8.24194e-06	-1.23322e-10	-1.1018
37437713	chr22:37437713:T:C	6.62243e-07	-1.61518	-0.828073	2.04988e-06	-1.60079	-0.892463
37437927	chr22:37437927:G:A	2.41005e-06	-1.15148	-3.57427e-10	9.76638e-06	-0.932092	-3.57427e-10
37438530	chr22:37438530:A:G	3.06033e-06	-1.23322e-10	-0.912609	9.75216e-06	-1.23322e-10	-0.93355
37438990	chr22:37438990:A:T	2.33309e-06	-1.18394	-3.57427e-10	1.9682e-05	-0.231332	-3.57427e-10
37439435	chr22:37439435:G:A	1.51477e-06	-1.61587	-3.57427e-10	4.98615e-06	-1.60437	-3.57427e-10
37439541	chr22:37439541:G:A	9.64462e-05	2.1939	0.343956	0.0721773	6.99415	0.981691
37439687	chr22:37439687:A:G	2.28454e-06	-1.23322e-10	-1.20496	7.44907e-06	-1.23322e-10	-1.20295
37439699	chr22:37439699:C:T	1.63795e-06	-1.53769	-3.57427e-10	5.5718e-06	-1.49332	-3.57427e-10
37439893	chr22:37439893:T:G	1.95854e-06	-1.23322e-10	-1.35893	6.42834e-06	-1.23322e-10	-1.35032
37439925	chr22:37439925:G:A	2.46522e-06	-1.23322e-10	-1.12885	7.89039e-06	-1.23322e-10	-1.14539
37440018	chr22:37440018:G:A	2.13664e-06	-1.23322e-10	-1.2719	7.76599e-06	-1.23322e-10	-1.16128
37440029	chr22:37440029:T:C	3.82737e-06	0.181867	-0.870819	7.32181e-05	2.18955	-1.10715
37440142	chr22:37440142:C:T	2.32717e-06	-1.23322e-10	-1.18648	7.46205e-06	-1.23322e-10	-1.20121
37440257	chr22:37440257:A:G	6.63443e-07	-1.14551	-1.29593	2.9389e-06	-0.955071	-1.17793
37440259	chr22:37440259:T:A	2.27737e-06	-1.23322e-10	-1.20811	7.29881e-06	-1.23322e-10	-1.22333
37440784	chr22:37440784:G:T	6.0883e-06	-0.224762	-3.57427e-10	4.11975e-05	0.507339	-3.57427e-10
37441077	chr22:37441077:C:T	2.41883e-06	-1.23322e-10	-1.14785	9.52667e-06	-1.23322e-10	-0.956943
37441591	chr22:37441591:C:T	2.50485e-06	-1.23322e-10	-1.1129	9.99276e-06	-1.23322e-10	-0.909178
37441598	chr22:37441598:A:C	2.53147e-06	-1.23322e-10	-1.10233	1.01339e-05	-1.23322e-10	-0.895149
37441630	chr22:37441630:G:A	2.08869e-06	-1.23322e-10	-1.29459	6.74334e-06	-1.23322e-10	-1.30248
37441690	chr22:37441690:G:A	2.67599e-06	-1.23322e-10	-1.04681	8.49496e-06	-1.23322e-10	-1.07157
37442381	chr22:37442381:G:A	2.43444e-06	-1.23322e-10	-1.14141	9.74423e-06	-1.23322e-10	-0.934363
37442429	chr22:37442429:C:T	2.46576e-06	-1.23322e-10	-1.12863	9.7805e-06	-1.23322e-10	-0.930648
37442594	chr22:37442594:T:C	2.12762e-06	-1.23322e-10	-1.27613	6.71674e-06	-1.23322e-10	-1.30644
37442797	chr22:37442797:A:G	1.99359e-06	-1.23322e-10	-1.34119	7.00403e-06	-1.23322e-10	-1.26455
37443046	chr22:37443046:T:C	1.99999e-06	-1.23322e-10	-1.33799	6.47801e-06	-1.23322e-10	-1.34263
37443281	chr22:37443281:A:G	1.45139e-05	-1.23322e-10	0.643977	5.28042e-05	-1.23322e-10	0.755553
37443485	chr22:37443485:C:T	4.76216e-07	-1.4904	-1.28261	2.89009e-06	-0.851646	-1.2981
37444012	chr22:37444012:C:T	7.22906e-07	-1.18919	-1.16642	2.65623e-05	1.22468	-1.15622
37444207	chr22:37444207:C:T	2.82729e-06	-1.23322e-10	-0.991811	8.71526e-06	-1.23322e-10	-1.04596
37444222	chr22:37444222:T:C	7.98939e-06	-1.23322e-10	0.0469834	4.14418e-05	-1.23322e-10	0.513252
37444612	chr22:37444612:T:C	9.35747e-06	-1.23322e-10	0.205044	4.9635e-05	-1.23322e-10	0.693658
37444736	chr22:37444736:C:A	2.00987e-06	-1.23322e-10	-1.33306	6.48025e-06	-1.23322e-10	-1.34228
37444920	chr22:37444920:A:G	2.03005e-06	-1.23322e-10	-1.32307	6.66639e-06	-1.23322e-10	-1.31396
37445439	chr22:37445439:T:A	1.2414e-06	-1.04079	-0.774102	2.08157e-05	0.888952	-1.06428
37445814	chr22:37445814:G:A	2.26592e-06	-1.23322e-10	-1.21315	7.68164e-06	-1.23322e-10	-1.17221
37446107	chr22:37446107:A:G	5.09716e-06	-1.23322e-10	-0.402447	1.67095e-05	-1.23322e-10	-0.395063
37446253	chr22:37446253:A:C	7.41123e-07	-1.52892	-0.801803	3.47493e-06	-1.2015	-0.763967
37446890	chr22:37446890:C:G	2.22205e-06	-1.23322e-10	-1.2327	6.41778e-06	-1.23322e-10	-1.35197
37446979	chr22:37446979:G:A	2.55517e-06	-1.23322e-10	-1.09301	7.86487e-06	-1.23322e-10	-1.14863
37447056	chr22:37447056:G:A	2.40674e-06	-1.23322e-10	-1.15286	7.83305e-06	-1.23322e-10	-1.15269
37447098	chr22:37447098:C:T	2.80905e-06	-1.23322e-10	-0.998285	9.16459e-06	-1.23322e-10	-0.995691
37447202	chr22:37447202:C:T	1.13725e-05	-0.736576	1.13665	0.00312963	3.54824	1.28939
37447504	chr22:37447504:G:A	3.75509e-06	-1.23322e-10	-0.708019	1.17053e-05	-1.23322e-10	-0.750996
37447611	chr22:37447611:C:A	1.29328e-05	-1.23322e-10	0.528638	5.4303e-05	-1.23322e-10	0.783542
37447704	chr22:37447704:C:A	5.42761e-07	-1.41695	-1.22527	1.5279e-06	-1.55037	-1.23677
37447931	chr22:37447931:T:C	4.25238e-06	-1.23322e-10	-0.583652	1.70048e-05	-1.23322e-10	-0.377543
37448007	chr22:37448007:G:A	1.96997e-06	-1.23322e-10	-1.35311	6.35665e-06	-1.23322e-10	-1.36154
37448086	chr22:37448086:C:T	2.00919e-06	-1.23322e-10	-1.3334	6.73746e-06	-1.23322e-10	-1.30335
37448593	chr22:37448593:GA:G	8.46893e-06	-1.14942	1.2547	0.0493363	6.42988	1.16549
37448813	chr22:37448813:C:T	5.2853e-05	-0.691633	2.62802	0.0135666	3.62948	2.67485
37449035	chr22:37449035:G:A	4.42082e-07	-1.6035	-1.24389	6.9238e-06	-0.0196413	-1.25643
37449079	chr22:37449079:C:T	3.92224e-07	-1.61423	-1.35282	2.75672e-06	-0.856476	-1.34052
37449505	chr22:37449505:A:G	6.28629e-06	-1.23322e-10	-0.19276	1.90098e-05	-1.23322e-10	-0.266084
37449576	chr22:37449576:C:T	6.41987e-06	-1.54767	1.37594	0.000115728	0.252309	1.2879
37449603	chr22:37449603:G:A	2.0629e-06	-1.23322e-10	-1.30702	6.59607e-06	-1.23322e-10	-1.32456
37449695	chr22:37449695:T:C	8.63203e-07	-1.61531	-0.562923	8.63161e-06	-0.522483	-0.533124
37450054	chr22:37450054:T:C	4.07041e-06	-1.23322e-10	-0.627387	1.2134e-05	-1.23322e-10	-0.715025
37450245	chr22:37450245:A:G	1.95208e-06	-1.23322e-10	-1.36223	6.35476e-06	-1.23322e-10	-1.36183
37450411	chr22:37450411:A:G	7.50743e-07	-1.16285	-1.15497	0.00295778	5.8237	-1.04254
37450578	chr22:37450578:C:G	3.24952e-06	-1.23322e-10	-0.852624	9.84435e-06	-1.23322e-10	-0.92414
37450709	chr22:37450709:C:T	2.5179e-06	-1.23322e-10	-1.10771	8.2149e-06	-1.23322e-10	-1.10509
37451152	chr22:37451152:G:A	5.5699e-06	-1.23322e-10	-0.313752	1.63268e-05	-1.23322e-10	-0.418233
37451429	chr22:37451429:G:A	2.82468e-06	0.139203	-1.13194	0.00471704	6.51506	-1.26716
37451807	chr22:37451807:C:T	6.44721e-06	-0.167483	-3.57427e-10	3.47033e-05	0.335797	-3.57427e-10
37452037	chr22:37452037:A:C	2.29733e-06	-1.23322e-10	-1.19938	7.32822e-06	-1.23322e-10	-1.21931
37452981	chr22:37452981:A:C	6.31588e-07	-1.1943	-1.29635	0.00158197	5.51787	-1.36248
37453066	chr22:37453066:A:G	2.74863e-06	-1.23322e-10	-1.02003	8.59011e-06	-1.23322e-10	-1.06043
37453391	chr22:37453391:T:C	2.87366e-06	-1.23322e-10	-0.975544	1.08961e-05	-1.23322e-10	-0.822631
37453939	chr22:37453939:C:T	1.95113e-06	-1.23322e-10	-1.36272	6.40102e-06	-1.23322e-10	-1.35458
37455370	chr22:37455370:C:T	2.91624e-06	-1.23322e-10	-0.960836	9.625e-06	-1.23322e-10	-0.946674
37455738	chr22:37455738:T:A	2.34564e-06	-1.23322e-10	-1.17857	7.74609e-06	-1.23322e-10	-1.16385
37455890	chr22:37455890:G:A	2.3715e-06	-1.23322e-10	-1.16761	7.83004e-06	-1.23322e-10	-1.15307
37455891	chr22:37455891:G:A	1.9841e-06	-1.23322e-10	-1.34597	6.6246e-06	-1.23322e-10	-1.32025
37456448	chr22:37456448:C:T	1.02478e-06	-0.909189	-1.09746	2.08224e-06	-1.47415	-1.00344
37456550	chr22:37456550:G:C	1.9841e-06	-1.23322e-10	-1.34597	6.6246e-06	-1.23322e-10	-1.32025
37456665	chr22:37456665:C:T	4.07007e-07	-1.59687	-1.33318	2.47959e-06	-0.954707	-1.34824
37456688	chr22:37456688:C:T	2.60288e-06	-1.23322e-10	-1.07451	7.49253e-06	-1.23322e-10	-1.19713
37457025	chr22:37457025:G:A	2.59409e-06	-1.23322e-10	-1.07789	8.69223e-06	-1.23322e-10	-1.04861
37457507	chr22:37457507:C:T	2.59409e-06	-1.23322e-10	-1.07789	8.69223e-06	-1.23322e-10	-1.04861
37457661	chr22:37457661:A:T	7.23502e-07	-1.0429	-1.31188	3.88243e-05	1.78427	-1.33626
37457665	chr22:37457665:A:G	2.58904e-06	-1.23322e-10	-1.07985	8.67424e-06	-1.23322e-10	-1.05068
37457720	chr22:37457720:CTG:C	2.53699e-06	-1.10015	-3.57427e-10	4.31491e-05	0.553624	-3.57427e-10
37457780	chr22:37457780:A:ATTGCG	2.60534e-06	-1.23322e-10	-1.07357	8.73182e-06	-1.23322e-10	-1.04406
37458340	chr22:37458340:A:G	5.60375e-06	-1.23322e-10	-0.307695	1.6439e-05	-1.23322e-10	-0.411385
37458378	chr22:37458378:A:G	3.3598e-06	-1.23322e-10	-0.819248	1.16708e-05	-1.23322e-10	-0.753946
37459479	chr22:37459479:A:G	5.28916e-06	-1.23322e-10	-0.36547	1.90131e-05	-1.23322e-10	-0.265909
37460024	chr22:37460024:A:G	6.05418e-06	-1.23322e-10	-0.230381	1.67708e-05	-1.23322e-10	-0.3914
37460237	chr22:37460237:C:T	6.44872e-07	-1.113	-1.35684	7.0972e-05	2.38661	-1.33536
37460425	chr22:37460425:G:A	2.59275e-06	-1.23322e-10	-1.07841	8.68761e-06	-1.23322e-10	-1.04914
37461168	chr22:37461168:T:C	3.48963e-06	-1.23322e-10	-0.781335	1.047e-05	-1.23322e-10	-0.862527
37461241	chr22:37461241:A:G	9.09466e-07	-0.971928	-1.1541	0.107247	9.72034	-1.34849
37461581	chr22:37461581:C:T	8.75193e-07	-1.06428	-1.10016	0.00223304	5.40468	-0.904602
37462046	chr22:37462046:C:T	1.76942e-06	-1.46048	-3.57427e-10	5.0445e-06	-1.59274	-3.57427e-10
37462059	chr22:37462059:C:T	1.03027e-06	-1.15113	-0.850175	0.0563421	8.92011	-1.19195
37462316	chr22:37462316:T:C	7.8497e-06	0.0293455	-3.57427e-10	1.03788e-05	-0.871273	-3.57427e-10
37462356	chr22:37462356:G:A	2.24671e-06	-1.23322e-10	-1.22167	7.01424e-06	-1.23322e-10	-1.2631
37462398	chr22:37462398:A:G	2.7972e-06	-1.23322e-10	-1.00251	8.2343e-06	-1.23322e-10	-1.10273
37462599	chr22:37462599:T:C	2.03052e-06	-1.32284	-3.57427e-10	7.6152e-06	-1.18089	-3.57427e-10
37462719	chr22:37462719:G:A	3.13449e-06	-1.23322e-10	-0.888664	9.48233e-06	-1.23322e-10	-0.961608
37462746	chr22:37462746:C:T	2.9613e-06	-1.23322e-10	-0.945502	9.77358e-06	-1.23322e-10	-0.931356
37462764	chr22:37462764:C:T	3.24749e-06	-1.23322e-10	-0.853247	1.12237e-05	-1.23322e-10	-0.793013
37462777	chr22:37462777:C:T	1.56644e-06	-1.58233	-3.57427e-10	8.33376e-06	-1.09072	-3.57427e-10
37463010	chr22:37463010:T:G	3.21975e-06	-1.23322e-10	-0.861826	1.11222e-05	-1.23322e-10	-0.802092
37463011	chr22:37463011:T:C	3.21819e-06	-1.23322e-10	-0.862312	1.11169e-05	-1.23322e-10	-0.802572
37463140	chr22:37463140:C:CCAG	2.81495e-06	-1.23322e-10	-0.996185	8.37538e-06	-1.23322e-10	-1.08574
37463386	chr22:37463386:G:A	3.1465e-06	-1.23322e-10	-0.884839	1.08504e-05	-1.23322e-10	-0.826835
37463811	chr22:37463811:T:G	3.14942e-06	-1.23322e-10	-0.883912	1.08624e-05	-1.23322e-10	-0.825735
37464016	chr22:37464016:C:T	3.19841e-06	-0.868476	-3.57427e-10	8.01403e-06	-1.12984	-3.57427e-10
37464129	chr22:37464129:C:T	2.98077e-06	-1.23322e-10	-0.93895	1.02372e-05	-1.23322e-10	-0.885013
37465168	chr22:37465168:C:T	2.53668e-06	-1.23322e-10	-1.10028	7.8573e-06	-1.23322e-10	-1.1496
37465247	chr22:37465247:A:T	2.74434e-06	-1.23322e-10	-1.02159	8.16736e-06	-1.23322e-10	-1.11089
37465994	chr22:37465994:C:T	3.53819e-06	-1.23322e-10	-0.767515	1.23091e-05	-1.23322e-10	-0.700702
37465995	chr22:37465995:A:G	3.98566e-06	-1.23322e-10	-0.648429	1.10593e-05	-1.23322e-10	-0.807767
37466890	chr22:37466890:G:A	3.24258e-06	-1.23322e-10	-0.854762	1.12095e-05	-1.23322e-10	-0.794277
37467013	chr22:37467013:A:G	2.25941e-06	-1.21603	-3.57427e-10	6.0453e-05	0.890828	-3.57427e-10
37467315	chr22:37467315:C:T	3.34364e-06	-1.23322e-10	-0.824072	1.15791e-05	-1.23322e-10	-0.761837
37467421	chr22:37467421:T:C	9.55423e-07	-1.03616	-1.04057	0.0853181	9.45715	-1.31405
37467605	chr22:37467605:C:T	3.00747e-06	-1.23322e-10	-0.93003	1.02653e-05	-1.23322e-10	-0.882271
37468073	chr22:37468073:A:G	2.36339e-06	-1.23322e-10	-1.17103	7.87645e-06	-1.23322e-10	-1.14716
37468837	chr22:37468837:C:T	7.39078e-06	-1.23322e-10	-0.0308977	3.16504e-05	-1.23322e-10	0.243712
37469019	chr22:37469019:G:A	4.09074e-07	-1.58296	-1.34203	2.32539e-06	-1.01165	-1.3555
37469196	chr22:37469196:T:A	3.24086e-06	-1.23322e-10	-0.855292	9.45106e-06	-1.23322e-10	-0.964911
37469522	chr22:37469522:C:T	1.5838e-06	-1.5713	-3.57427e-10	4.9273e-06	-1.61625	-3.57427e-10
37470025	chr22:37470025:G:A	1.7823e-06	-1.45323	-3.57427e-10	5.05618e-06	-1.59043	-3.57427e-10
37470770	chr22:37470770:C:G	3.26619e-06	-1.23322e-10	-0.847507	1.12849e-05	-1.23322e-10	-0.787576
37471508	chr22:37471508:C:T	2.053e-06	-1.23322e-10	-1.31183	6.50617e-06	-1.23322e-10	-1.33829
37471747	chr22:37471747:T:C	2.0539e-06	-1.23322e-10	-1.31139	6.50783e-06	-1.23322e-10	-1.33803
37473093	chr22:37473093:G:A	4.71873e-07	-1.61093	-1.17125	4.3507e-06	-0.520541	-1.22016
37473442	chr22:37473442:A:G	3.24472e-06	-0.735223	-0.118877	8.0819e-06	-1.39911	0.277694
37473513	chr22:37473513:TTGGGCTGCCTCAAA:T	2.04157e-06	-1.31741	-3.57427e-10	1.70911e-05	-0.37248	-3.57427e-10
37473661	chr22:37473661:T:C	8.45115e-06	-1.23322e-10	0.103172	3.30697e-05	-1.23322e-10	0.287578
37473919	chr22:37473919:G:A	3.08776e-06	-1.23322e-10	-0.903685	1.06411e-05	-1.23322e-10	-0.846311
37474016	chr22:37474016:G:A	1.95125e-06	-1.23322e-10	-1.36266	6.36728e-06	-1.23322e-10	-1.35987
37474390	chr22:37474390:T:C	3.08776e-06	-1.23322e-10	-0.903685	1.06411e-05	-1.23322e-10	-0.846311
37474732	chr22:37474732:C:T	2.71044e-06	-1.23322e-10	-1.03402	9.09693e-06	-1.23322e-10	-1.0031
37474733	chr22:37474733:G:A	4.25153e-07	-1.60395	-1.28248	4.39719e-06	-0.478482	-1.25159
37475130	chr22:37475130:G:C	3.00478e-06	-1.23322e-10	-0.930927	9.11518e-06	-1.23322e-10	-1.0011
37475247	chr22:37475247:A:C	3.98196e-06	-1.23322e-10	-0.649357	1.18237e-05	-1.23322e-10	-0.740929
37475385	chr22:37475385:G:A	6.48254e-06	-1.23322e-10	-0.162019	2.72554e-05	-1.23322e-10	0.0942121
37475853	chr22:37475853:T:C	1.05416e-05	-1.23322e-10	0.324196	4.08719e-05	-1.23322e-10	0.499405
37476086	chr22:37476086:T:C	3.75004e-06	-1.23322e-10	-0.709365	1.29041e-05	-1.23322e-10	-0.653496
37476224	chr22:37476224:G:A	9.01142e-06	0.167362	-3.57427e-10	6.74132e-05	0.999803	-3.57427e-10
37476537	chr22:37476537:C:A	3.86907e-06	-1.23322e-10	-0.678117	1.3341e-05	-1.23322e-10	-0.620193
37476714	chr22:37476714:A:G	3.11253e-06	-1.23322e-10	-0.895695	1.07261e-05	-1.23322e-10	-0.838361
37478796	chr22:37478796:A:G	1.97489e-06	-1.23322e-10	-1.35062	6.4605e-06	-1.23322e-10	-1.34533
37478973	chr22:37478973:C:G	8.95017e-06	-1.23322e-10	0.160542	3.88404e-05	-1.23322e-10	0.448423
37479288	chr22:37479288:C:T	2.02073e-06	-1.23322e-10	-1.32767	6.53696e-06	-1.23322e-10	-1.33357
37479408	chr22:37479408:A:G	1.05027e-05	-1.23322e-10	0.320506	4.70633e-05	-1.23322e-10	0.640455
37479578	chr22:37479578:A:G	4.55746e-06	-1.23322e-10	-0.514366	1.34796e-05	-1.23322e-10	-0.609863
37479799	chr22:37479799:T:C	9.07123e-06	-1.23322e-10	0.173978	3.9427e-05	-1.23322e-10	0.463414
37479919	chr22:37479919:G:A	4.60794e-06	-1.60953	1.10618	1.30931e-05	-1.34414	0.705191
37479929	chr22:37479929:A:G	1.06851e-05	-1.23322e-10	0.337719	4.7958e-05	-1.23322e-10	0.659286
37479952	chr22:37479952:G:A	1.56856e-06	-1.60581	0.024839	1.39367e-05	-0.644053	0.0675406
37480157	chr22:37480157:C:A	2.85621e-06	-1.23322e-10	-0.981635	9.41587e-06	-1.23322e-10	-0.968641
37480604	chr22:37480604:C:T	2.85959e-06	-1.23322e-10	-0.980454	9.42728e-06	-1.23322e-10	-0.967431
37481139	chr22:37481139:G:A	1.51773e-06	-1.61391	-3.57427e-10	5.92308e-06	-1.43218	-3.57427e-10
37481971	chr22:37481971:T:C	2.25946e-06	-1.23322e-10	-1.216	6.89029e-06	-1.23322e-10	-1.28092
37482394	chr22:37482394:T:C	2.55049e-06	-1.09484	-3.57427e-10	1.77325e-05	-0.33564	-3.57427e-10
37482407	chr22:37482407:C:T	2.98937e-06	-1.23322e-10	-0.936067	9.84577e-06	-1.23322e-10	-0.923996
37482559	chr22:37482559:T:C	6.89665e-06	-1.23322e-10	-0.100095	2.58271e-05	-1.23322e-10	0.0403877
37482813	chr22:37482813:T:C	6.46781e-06	-1.23322e-10	-0.164293	2.41565e-05	-1.23322e-10	-0.026485
37482831	chr22:37482831:G:A	2.74533e-06	-1.23322e-10	-1.02123	9.04529e-06	-1.23322e-10	-1.00879
37483186	chr22:37483186:G:A	7.63124e-06	-1.23322e-10	0.0011203	2.87477e-05	-1.23322e-10	0.147521
37483241	chr22:37483241:G:A	2.03223e-06	-1.322	-3.57427e-10	4.51822e-05	0.599664	-3.57427e-10
37483520	chr22:37483520:G:A	5.69352e-07	-1.23409	-1.3603	5.11892e-05	2.06961	-1.34512
37483552	chr22:37483552:A:G	3.22999e-05	-1.23322e-10	1.44393	0.000163101	-1.23322e-10	1.88333
37483834	chr22:37483834:G:A	4.08256e-06	-1.23322e-10	-0.624406	1.18771e-05	-1.23322e-10	-0.736423
37483864	chr22:37483864:G:C	2.18967e-06	-1.23322e-10	-1.24738	7.26274e-06	-1.23322e-10	-1.22828
37484135	chr22:37484135:G:A	6.31026e-06	-1.23322e-10	-0.188954	2.33676e-05	-1.23322e-10	-0.0596867
37484630	chr22:37484630:G:C	5.07454e-07	-1.35276	-1.35672	3.48103e-05	1.69946	-1.36058
37485080	chr22:37485080:G:A	5.70723e-07	-1.39441	-1.19757	3.39668e-05	1.54045	-1.2261
37485173	chr22:37485173:G:A	4.3528e-07	-1.5077	-1.3552	7.50358e-06	0.165475	-1.36113
37485177	chr22:37485177:G:A	2.02642e-06	-1.23322e-10	-1.32486	6.37566e-06	-1.23322e-10	-1.35855
37485404	chr22:37485404:C:T	5.36347e-07	-1.29388	-1.36023	4.1601e-05	1.87866	-1.36157
37485687	chr22:37485687:G:C	9.33163e-06	-1.23322e-10	0.20228	2.27957e-05	-1.23322e-10	-0.0844683
37485804	chr22:37485804:G:A	5.71875e-07	-1.37342	-1.21654	3.6125e-05	1.61923	-1.24328
37486111	chr22:37486111:A:C	3.22962e-06	-1.23322e-10	-0.858767	9.68414e-06	-1.23322e-10	-0.940549
37486693	chr22:37486693:C:T	6.12416e-07	-1.21672	-1.30475	5.68164e-05	2.14815	-1.31937
37486950	chr22:37486950:G:A	6.22878e-07	-1.22197	-1.28257	5.43945e-05	2.10524	-1.32002
37487820	chr22:37487820:T:C	5.81694e-07	-1.29967	-1.27327	4.49157e-05	1.88079	-1.28704
37488676	chr22:37488676:G:A	8.33969e-06	-1.23322e-10	0.0898956	3.45956e-05	-1.23322e-10	0.332689
37488969	chr22:37488969:G:C	2.12105e-06	-1.23322e-10	-1.27922	6.40804e-06	-1.23322e-10	-1.35348
37490012	chr22:37490012:A:G	1.51823e-06	-1.61359	-3.57427e-10	5.15145e-06	-1.57176	-3.57427e-10
37490266	chr22:37490266:G:A	2.38062e-06	-1.23322e-10	-1.16377	8.31895e-06	-1.23322e-10	-1.0925
37490461	chr22:37490461:G:A	3.99554e-06	-1.23322e-10	-0.645951	1.14614e-05	-1.23322e-10	-0.772053
37490491	chr22:37490491:A:G	2.03838e-06	-1.31897	-3.57427e-10	5.50778e-06	-1.50488	-3.57427e-10
37490591	chr22:37490591:C:T	7.1671e-06	-0.06163	-3.57427e-10	9.74435e-06	-0.934351	-3.57427e-10
37490726	chr22:37490726:G:A	3.06068e-06	-1.23322e-10	-0.912495	9.00999e-06	-1.23322e-10	-1.0127
37492232	chr22:37492232:C:T	4.15527e-07	-1.61201	-1.29733	4.49619e-06	-0.406407	-1.3014
37492582	chr22:37492582:G:T	3.29544e-06	-1.23322e-10	-0.83859	9.86741e-06	-1.23322e-10	-0.921801
37492987	chr22:37492987:T:C	4.46739e-07	-1.47486	-1.36206	2.50228e-05	1.34973	-1.34099
37493007	chr22:37493007:C:T	5.6023e-07	-1.26464	-1.3459	4.99902e-05	2.02212	-1.32133
37493339	chr22:37493339:T:G	1.05318e-06	-1.29894	-0.680374	0.000103553	1.99093	-0.561879
37493694	chr22:37493694:C:A	5.05567e-06	-1.23322e-10	-0.410619	1.85595e-05	-1.23322e-10	-0.290055
37495703	chr22:37495703:C:A	1.04848e-06	-1.04493	-0.938854	0.000656094	4.07933	-0.804067
37496083	chr22:37496083:A:T	1.22873e-06	-1.53887	-0.286279	0.000199831	2.67398	-0.587549
37496363	chr22:37496363:A:G	5.64597e-07	-1.55058	-1.05219	9.59231e-05	2.48873	-1.13622
37496730	chr22:37496730:C:T	3.38797e-06	-1.23322e-10	-0.8109	1.01229e-05	-1.23322e-10	-0.896236
37497281	chr22:37497281:T:C	3.84118e-06	-1.23322e-10	-0.68535	1.03933e-05	-1.23322e-10	-0.869872
37497351	chr22:37497351:T:G	2.51112e-06	0.110478	-1.22088	2.19761e-06	-1.12284	-1.30083
37497499	chr22:37497499:C:T	5.35001e-06	-1.23322e-10	-0.354032	2.02787e-05	-1.23322e-10	-0.201467
37497635	chr22:37497635:A:G	1.59438e-06	-1.51927	-0.0453719	0.000284527	2.81646	-0.376673
37497720	chr22:37497720:C:T	2.47812e-06	-1.23322e-10	-1.12363	7.33314e-06	-1.23322e-10	-1.21863
37498042	chr22:37498042:T:C	4.70986e-05	-1.23322e-10	1.82111	0.000254729	-1.23322e-10	2.32916
37498413	chr22:37498413:A:G	1.15914e-06	-0.944585	-0.938869	0.000896325	4.3917	-0.804437
37498580	chr22:37498580:C:A	2.97429e-06	-1.23322e-10	-0.941126	8.74103e-06	-1.23322e-10	-1.04301
37498585	chr22:37498585:C:T	5.39806e-06	-0.629938	0.284848	4.06665e-05	-0.189886	0.684253
37498803	chr22:37498803:C:T	1.95736e-06	-1.23322e-10	-1.35954	6.36493e-06	-1.23322e-10	-1.36023
37498944	chr22:37498944:GA:G	2.39033e-06	-1.23322e-10	-1.1597	8.12011e-06	-1.23322e-10	-1.11669
37499016	chr22:37499016:G:A	2.39543e-06	-1.23322e-10	-1.15757	8.30305e-06	-1.23322e-10	-1.09442
37499262	chr22:37499262:C:G	3.31646e-06	-1.23322e-10	-0.832231	1.18862e-05	-1.23322e-10	-0.735658
37499334	chr22:37499334:T:C	3.30946e-06	-1.23322e-10	-0.834345	1.18588e-05	-1.23322e-10	-0.737966
37499391	chr22:37499391:G:A	8.52709e-05	-1.23322e-10	2.4147	0.000478269	-1.23322e-10	2.95914
37499886	chr22:37499886:G:A	3.10127e-06	-1.23322e-10	-0.89932	9.59134e-06	-1.23322e-10	-0.950178
37499908	chr22:37499908:T:G	4.40465e-07	-1.51425	-1.33681	0.000705013	4.56503	-1.21785
37499947	chr22:37499947:A:G	4.16209e-06	-1.59064	0.985529	0.000415582	2.13087	0.687772
37500065	chr22:37500065:G:A	1.95468e-06	-1.23322e-10	-1.3609	6.4483e-06	-1.23322e-10	-1.34722
37500273	chr22:37500273:C:T	2.99008e-06	-1.23322e-10	-0.935829	1.26448e-05	-1.23322e-10	-0.673789
37500359	chr22:37500359:C:T	2.62084e-06	-1.23322e-10	-1.06764	8.73295e-06	-1.23322e-10	-1.04393
37500742	chr22:37500742:T:C	9.65707e-07	-0.914348	-1.15168	0.459874	10.2657	-0.438049
37500802	chr22:37500802:A:G	3.76974e-06	-1.59122	0.887098	0.000389375	2.15976	0.593745
37500986	chr22:37500986:C:G	3.73476e-06	-1.23322e-10	-0.713448	1.10661e-05	-1.23322e-10	-0.807154
37501201	chr22:37501201:C:T	1.2437e-06	-1.12127	-0.691768	0.000682342	3.84514	-0.53065
37501558	chr22:37501558:G:A	2.58653e-06	-1.23322e-10	-1.08081	8.85159e-06	-1.23322e-10	-1.03044
37501711	chr22:37501711:T:C	1.21182e-06	-1.5653	-0.273702	2.24694e-05	-0.039085	-0.0597975
37502095	chr22:37502095:A:G	1.96933e-06	-1.23322e-10	-1.35344	6.36908e-06	-1.23322e-10	-1.35958
37502404	chr22:37502404:A:G	1.19495e-06	-1.34295	-0.510084	0.0216333	7.57013	-0.799177
37502737	chr22:37502737:G:A	6.05159e-06	-0.23081	-3.57427e-10	4.15622e-05	0.516152	-3.57427e-10
37502822	chr22:37502822:C:T	1.16844e-06	-1.58963	-0.285835	1.87636e-05	-0.189343	-0.0897757
37502889	chr22:37502889:A:G	9.78249e-07	-1.36279	-0.690328	0.0161083	7.41094	-0.93489
37503094	chr22:37503094:A:G	1.15251e-06	-1.46206	-0.427126	0.00700114	6.37093	-0.728141
37503235	chr22:37503235:A:G	2.5481e-06	-1.23322e-10	-1.09578	9.37399e-06	-1.23322e-10	-0.9731
37503362	chr22:37503362:G:T	9.06182e-05	-1.23322e-10	2.47552	0.000551126	-1.23322e-10	3.10092
37503797	chr22:37503797:C:T	6.77687e-06	-0.117615	-3.57427e-10	4.81983e-05	0.664286	-3.57427e-10
37503918	chr22:37503918:T:C	1.31212e-06	-1.11788	-0.641598	0.000707673	3.82495	-0.474004
37503989	chr22:37503989:G:A	1.2818e-06	-1.13175	-0.651109	0.000660113	3.76569	-0.484321
37503999	chr22:37503999:T:C	1.41993e-06	-1.09538	-0.585147	0.000810655	3.89855	-0.411742
37504105	chr22:37504105:T:A	2.19332e-06	-1.23322e-10	-1.24571	6.94203e-06	-1.23322e-10	-1.27344
37504269	chr22:37504269:A:G	1.44209e-06	-1.08496	-0.580078	0.000842758	3.93174	-0.406103
37504279	chr22:37504279:T:C	2.36698e-05	-1.23322e-10	1.13307	0.000110309	-1.23322e-10	1.49225
37504458	chr22:37504458:C:G	7.84448e-05	2.34668	-0.0154179	2.95288e-05	0.466249	-0.291922
37504600	chr22:37504600:G:A	1.39435e-06	-1.113	-0.585702	0.000761075	3.83603	-0.412333
37504755	chr22:37504755:G:A	1.37507e-06	-1.12692	-0.585702	0.000728555	3.79236	-0.412333
37506115	chr22:37506115:G:A	6.86239e-06	-1.23322e-10	-0.105075	2.33286e-05	-1.23322e-10	-0.0613576
37506228	chr22:37506228:A:C	6.78952e-07	-1.20869	-1.20964	3.47152e-06	-0.833112	-1.13333
37506493	chr22:37506493:C:T	4.42232e-07	-1.54145	-1.3056	6.04761e-05	2.18958	-1.29837
37506557	chr22:37506557:G:A	1.96607e-06	-1.23322e-10	-1.3551	6.3668e-06	-1.23322e-10	-1.35994
37506705	chr22:37506705:C:T	3.03663e-05	-1.23322e-10	1.3822	7.84926e-05	-1.23322e-10	1.15197
37506919	chr22:37506919:G:A	6.92262e-07	-1.39711	-1.00181	0.000208342	3.07591	-0.947766
37507330	chr22:37507330:G:C	4.13458e-05	-1.23322e-10	1.69084	0.00021249	-1.23322e-10	2.14785
37507702	chr22:37507702:G:A	1.59119e-05	-1.23322e-10	0.735938	3.90306e-05	-1.23322e-10	0.453307
37507729	chr22:37507729:G:A	2.46739e-06	-1.23322e-10	-1.12797	8.43252e-06	-1.23322e-10	-1.07894
37507871	chr22:37507871:A:G	4.13239e-05	-1.23322e-10	1.69031	0.000212305	-1.23322e-10	2.14699
37507876	chr22:37507876:C:T	3.96643e-06	-1.23322e-10	-0.653264	1.4814e-05	-1.23322e-10	-0.515465
37508120	chr22:37508120:A:G	3.63227e-06	-1.23322e-10	-0.741274	1.34408e-05	-1.23322e-10	-0.61274
37508244	chr22:37508244:T:C	5.75275e-07	-1.6038	-0.980239	1.0833e-05	0.385785	-1.21422
37508427	chr22:37508427:C:T	3.9462e-06	-0.658378	-3.57427e-10	2.40525e-05	-0.0308008	-3.57427e-10
37508688	chr22:37508688:G:A	2.86186e-06	-0.97966	-3.57427e-10	0.000124979	1.61711	-3.57427e-10
37508755	chr22:37508755:AC:A	2.36474e-06	-1.23322e-10	-1.17046	8.04623e-06	-1.23322e-10	-1.12584
37508807	chr22:37508807:G:A	2.36137e-06	-1.23322e-10	-1.17189	8.03375e-06	-1.23322e-10	-1.12739
37508950	chr22:37508950:C:G	5.02313e-07	-1.5919	-1.12777	1.12304e-05	0.515895	-1.30831
37509101	chr22:37509101:G:A	2.124e-06	-1.23322e-10	-1.27783	6.81483e-06	-1.23322e-10	-1.29194
37509122	chr22:37509122:C:T	4.53438e-05	-1.23322e-10	1.78314	0.00023391	-1.23322e-10	2.2439
37509155	chr22:37509155:C:T	2.01743e-06	-1.23322e-10	-1.3293	6.49082e-06	-1.23322e-10	-1.34065
37509166	chr22:37509166:A:G	1.57754e-06	-1.04672	-0.528547	0.00174943	5.3118	-1.0558
37509278	chr22:37509278:C:A	3.12594e-06	-1.55212	0.660728	0.000160518	1.61701	0.250355
37510036	chr22:37510036:G:A	3.40608e-06	-1.23322e-10	-0.805569	1.23944e-05	-1.23322e-10	-0.693793
37510255	chr22:37510255:C:T	1.91289e-06	-1.38403	0.00151418	6.47011e-06	-1.51012	0.166277
37510486	chr22:37510486:G:A	1.50267e-06	-0.535174	-1.08871	0.000137817	2.61616	-0.901268
37510598	chr22:37510598:A:T	7.83884e-06	-1.23322e-10	0.0279599	2.9207e-05	-1.23322e-10	0.163371
37510880	chr22:37510880:G:A	3.91775e-07	-1.61234	-1.35586	2.27895e-06	-1.05143	-1.3359
37510909	chr22:37510909:C:T	2.12667e-06	-1.23322e-10	-1.27657	6.97186e-06	-1.23322e-10	-1.26916
37511062	chr22:37511062:G:A	3.89877e-07	-1.61168	-1.36137	2.34458e-06	-1.03935	-1.31958
37511229	chr22:37511229:C:T	1.95136e-06	-1.23322e-10	-1.36261	6.39575e-06	-1.23322e-10	-1.3554
37511303	chr22:37511303:A:C	4.03061e-07	-1.61122	-1.32857	1.31312e-06	-1.58573	-1.35291
37511585	chr22:37511585:C:CA	2.08202e-06	-1.23322e-10	-1.29779	6.82183e-06	-1.23322e-10	-1.29091
37511706	chr22:37511706:G:A	5.25118e-06	-1.23322e-10	-0.372678	1.8642e-05	-1.23322e-10	-0.285622
37512183	chr22:37512183:T:G	3.88435e-07	-1.61407	-1.36269	2.2999e-06	-1.07777	-1.30041
37512218	chr22:37512218:A:G	9.6249e-07	-1.55845	-0.51091	2.42006e-06	-1.60072	-0.726519
37512370	chr22:37512370:A:G	1.05537e-05	-1.23322e-10	0.325341	2.78643e-05	-1.23322e-10	0.116309
37512484	chr22:37512484:C:T	4.46917e-06	-1.23322e-10	-0.533928	1.28246e-05	-1.23322e-10	-0.659676
37512603	chr22:37512603:G:C	1.18285e-06	-0.505531	-1.35767	3.19969e-06	-0.70504	-1.34294
37512922	chr22:37512922:G:C	2.25313e-05	-1.23322e-10	1.08377	0.000115565	-1.23322e-10	1.53879
37512969	chr22:37512969:T:C	4.09843e-07	-1.6026	-1.32051	2.40528e-06	-0.972816	-1.36056
37513008	chr22:37513008:A:G	3.12489e-06	-0.30645	-0.585283	6.99348e-05	1.92817	-0.891642
37513199	chr22:37513199:C:T	6.38785e-07	-1.59915	-0.880169	6.40154e-06	-0.632962	-0.721537
37513532	chr22:37513532:G:A	2.12561e-06	-0.616083	-0.66099	5.54313e-06	-0.933943	-0.564537
37514348	chr22:37514348:G:A	4.08837e-07	-1.60363	-1.32194	2.38266e-06	-0.982279	-1.36054
37514388	chr22:37514388:A:G	2.14457e-06	-1.61521	0.347014	4.3345e-05	0.92185	-0.363696
37514584	chr22:37514584:G:A	4.09343e-07	-1.60092	-1.32341	2.42724e-06	-0.964102	-1.36018
37514706	chr22:37514706:G:A	1.56679e-06	-1.5821	-3.57427e-10	4.96757e-06	-1.60811	-3.57427e-10
37514708	chr22:37514708:G:A	2.19383e-06	-0.590337	-0.655145	5.69753e-06	-0.910925	-0.560081
37514796	chr22:37514796:C:T	7.01141e-07	-1.49366	-0.892521	4.70223e-05	1.77037	-1.13079
37514797	chr22:37514797:T:G	6.94921e-07	-1.49086	-0.904223	4.73749e-05	1.78589	-1.13884
37514988	chr22:37514988:G:A	2.14683e-06	-1.23322e-10	-1.26714	6.97332e-06	-1.23322e-10	-1.26895
37515168	chr22:37515168:T:C	3.8979e-06	-1.23322e-10	-0.670692	1.15444e-05	-1.23322e-10	-0.764842
37515183	chr22:37515183:T:G	4.22368e-07	-1.60922	-1.28379	2.27464e-06	-1.02743	-1.36179
37515371	chr22:37515371:G:A	2.80282e-06	-0.942186	-0.0583193	3.94792e-05	0.624956	-0.16022
37515761	chr22:37515761:C:T	7.16304e-06	-1.23322e-10	-0.0621961	2.04379e-05	-1.23322e-10	-0.193647
37515763	chr22:37515763:T:C	7.6678e-07	-1.61112	-0.685564	4.67076e-06	-0.625925	-1.04379
37515767	chr22:37515767:C:T	7.28809e-06	-1.23322e-10	-0.044889	2.89718e-05	-1.23322e-10	0.155286
37515873	chr22:37515873:A:G	3.69529e-05	-1.52777	3.10629	0.000101855	-1.59054	3.00305
37516465	chr22:37516465:CAGGAGTTATA:C	2.6747e-06	-1.23322e-10	-1.04729	8.83975e-06	-1.23322e-10	-1.03178
37516590	chr22:37516590:G:A	3.20542e-05	-1.60028	3.03658	9.14324e-05	-1.61633	2.92089
37516714	chr22:37516714:C:A	2.18387e-05	-1.53309	2.58565	6.09905e-05	-1.59313	2.49281
37516747	chr22:37516747:T:G	2.42519e-06	-1.23322e-10	-1.14522	8.71859e-06	-1.23322e-10	-1.04558
37516799	chr22:37516799:G:A	2.46552e-06	-1.23322e-10	-1.12873	8.89181e-06	-1.23322e-10	-1.02591
37517377	chr22:37517377:C:T	2.27227e-06	-1.23322e-10	-1.21035	7.58913e-06	-1.23322e-10	-1.18432
37517929	chr22:37517929:A:C	4.20699e-06	-1.60183	1.00745	1.25753e-05	-1.58695	0.907645
37518261	chr22:37518261:G:A	4.32171e-06	-1.59439	1.02692	1.30784e-05	-1.57587	0.935791
37518334	chr22:37518334:C:T	6.929e-06	-1.23322e-10	-0.0954148	2.73996e-05	-1.23322e-10	0.0994911
37518519	chr22:37518519:G:A	6.6826e-07	-1.5666	-0.867608	2.5419e-06	-1.39628	-0.881848
37518627	chr22:37518627:C:T	3.33373e-05	-1.53898	3.01452	9.32307e-05	-1.5963	2.92034
37519093	chr22:37519093:A:G	2.322e-06	-1.60968	0.420981	6.36278e-06	-1.60299	0.242413
37519138	chr22:37519138:C:T	3.79781e-05	-1.53775	3.14362	0.000106483	-1.59558	3.05253
37519535	chr22:37519535:T:C	2.10193e-06	-1.61176	0.323482	5.76912e-06	-1.60565	0.147134
37519908	chr22:37519908:T:C	2.05447e-06	-1.61475	0.303637	5.6171e-06	-1.61493	0.129706
37519936	chr22:37519936:AG:A	8.52871e-06	-1.51446	1.62676	2.43151e-05	-1.58506	1.56512
37520098	chr22:37520098:T:C	2.97953e-06	-0.939365	-3.57427e-10	6.9841e-06	-1.2674	-3.57427e-10
37520106	chr22:37520106:T:C	0.000157315	3.02712	-3.57427e-10	0.00142234	4.04902	-3.57427e-10
37520165	chr22:37520165:A:G	2.50458e-06	-1.23322e-10	-1.11301	8.19406e-06	-1.23322e-10	-1.10763
37520179	chr22:37520179:G:A	1.15835e-06	-1.59011	-0.29402	4.34288e-06	-1.61492	-0.12758
37520850	chr22:37520850:G:A	2.93859e-06	-1.23322e-10	-0.953202	9.74857e-06	-1.23322e-10	-0.933917
37521134	chr22:37521134:T:C	2.78399e-06	-1.23322e-10	-1.00725	8.99705e-06	-1.23322e-10	-1.01414
37521501	chr22:37521501:G:A	1.51826e-06	-1.61357	-3.57427e-10	5.36262e-06	-1.53159	-3.57427e-10
37522109	chr22:37522109:G:A	7.56237e-07	-1.61575	-0.694783	3.37016e-06	-1.06499	-0.931085
37522429	chr22:37522429:C:T	1.33421e-05	-1.52279	2.08258	3.87392e-05	-1.58927	2.03508
37522465	chr22:37522465:T:C	6.36818e-07	-1.59858	-0.883817	2.2948e-06	-1.21699	-1.1634
37522483	chr22:37522483:G:A	1.68396e-06	-1.40747	-0.102513	3.44954e-06	-1.60676	-0.366041
37523197	chr22:37523197:G:C	3.84776e-06	-1.23322e-10	-0.683639	1.61236e-05	-1.23322e-10	-0.430753
37523239	chr22:37523239:C:A	9.42347e-07	-0.751393	-1.33912	4.47856e-05	1.94624	-1.3554
37523367	chr22:37523367:T:G	6.2468e-07	-1.61386	-0.887789	2.49767e-06	-1.32851	-0.96717
37523671	chr22:37523671:G:A	1.98274e-06	-1.23322e-10	-1.34665	6.39934e-06	-1.23322e-10	-1.35484
37523882	chr22:37523882:G:C	1.51427e-06	-0.556135	-1.06006	3.15977e-06	-1.10222	-0.958324
37524081	chr22:37524081:G:A	9.10625e-07	-0.894638	-1.23012	1.90126e-06	-1.31195	-1.25657
37524090	chr22:37524090:T:C	1.01751e-06	-1.61595	-0.397817	3.62818e-06	-1.39911	-0.523195
37524240	chr22:37524240:A:G	2.57783e-06	-1.23322e-10	-1.08418	8.88385e-06	-1.23322e-10	-1.0268
37524312	chr22:37524312:ACCACACCCACCTAATTT:A	1.72822e-05	-1.23322e-10	0.818544	6.58458e-05	-1.23322e-10	0.976277
37524340	chr22:37524340:A:G	3.1054e-06	-1.23322e-10	-0.897987	1.15688e-05	-1.23322e-10	-0.762726
37524360	chr22:37524360:A:G	3.48754e-06	-1.23322e-10	-0.781934	1.12484e-05	-1.23322e-10	-0.790815
37524379	chr22:37524379:C:T	1.30062e-06	-1.59015	-0.178146	3.91378e-06	-1.61485	-0.23168
37524451	chr22:37524451:T:C	1.59242e-06	-1.44066	-0.125213	3.87299e-06	-1.58748	-0.269528
37524776	chr22:37524776:C:T	1.54739e-06	-1.59456	-3.57427e-10	6.07988e-06	-1.40605	-3.57427e-10
37524957	chr22:37524957:T:C	2.32176e-06	-1.23322e-10	-1.18881	8.68219e-06	-1.23322e-10	-1.04976
37525065	chr22:37525065:C:T	3.11689e-06	-1.23322e-10	-0.894296	1.16241e-05	-1.23322e-10	-0.757961
37525418	chr22:37525418:G:A	8.55562e-07	-1.48222	-0.704909	2.06326e-06	-1.54639	-0.940361
37525427	chr22:37525427:C:T	2.593e-06	-1.07832	-3.57427e-10	7.01386e-06	-1.26315	-3.57427e-10
37525532	chr22:37525532:C:T	5.14526e-06	-1.23322e-10	-0.393055	1.83111e-05	-1.23322e-10	-0.303529
37525668	chr22:37525668:C:T	1.00212e-06	-1.60595	-0.423057	3.31589e-06	-1.46789	-0.544427
37526017	chr22:37526017:G:C	1.04661e-05	-1.23322e-10	0.317007	3.74301e-05	-1.23322e-10	0.411438
37526166	chr22:37526166:G:A	2.30389e-06	-1.23322e-10	-1.19653	8.58774e-06	-1.23322e-10	-1.0607
37526254	chr22:37526254:C:T	4.47393e-07	-1.5182	-1.31725	1.34666e-06	-1.60496	-1.30845
37526407	chr22:37526407:T:C	1.41376e-06	-1.6027	-0.0821829	4.21578e-06	-1.3462	-0.426008
37526477	chr22:37526477:T:C	9.94966e-07	-1.61429	-0.421884	3.47655e-06	-1.42125	-0.543751
37526611	chr22:37526611:G:A	2.76991e-06	-1.23322e-10	-1.01231	9.92018e-06	-1.23322e-10	-0.916467
37526713	chr22:37526713:G:A	4.19134e-07	-1.5446	-1.3561	1.38686e-06	-1.52811	-1.35588
37526862	chr22:37526862:C:T	1.96558e-06	-1.23322e-10	-1.35535	6.36282e-06	-1.23322e-10	-1.36057
37526910	chr22:37526910:C:T	4.7634e-06	-1.23322e-10	-0.470168	1.88461e-05	-1.23322e-10	-0.274733
37526916	chr22:37526916:C:T	6.04554e-06	-1.23322e-10	-0.23181	1.73036e-05	-1.23322e-10	-0.360124
37527090	chr22:37527090:G:T	2.28212e-06	-1.23322e-10	-1.20602	7.41464e-06	-1.23322e-10	-1.20758
37527169	chr22:37527169:G:A	8.91167e-06	-1.23322e-10	0.156231	3.40912e-05	-1.23322e-10	0.318
37527418	chr22:37527418:T:C	1.59431e-06	-1.59298	0.0282893	4.80078e-06	-1.61517	-0.0270894
37527430	chr22:37527430:T:C	5.05566e-07	-1.6152	-1.09801	1.90575e-06	-1.38786	-1.1783
37527528	chr22:37527528:G:A	2.44446e-06	-1.23322e-10	-1.1373	7.53668e-06	-1.23322e-10	-1.19126
37527597	chr22:37527597:T:C	3.7375e-05	-1.23322e-10	1.58987	0.000109293	-1.23322e-10	1.48299
37527658	chr22:37527658:G:C	3.51879e-06	-1.23322e-10	-0.773014	1.32677e-05	-1.23322e-10	-0.625704
37528034	chr22:37528034:G:A	2.78815e-06	-1.23322e-10	-1.00575	1.02132e-05	-1.23322e-10	-0.88736
37528535	chr22:37528535:C:T	5.33919e-07	-1.5958	-1.06284	1.93553e-06	-1.42687	-1.12378
37528551	chr22:37528551:T:C	4.68703e-06	-1.23322e-10	-0.486332	1.8798e-05	-1.23322e-10	-0.277288
37529288	chr22:37529288:C:T	4.39717e-06	-1.48824	0.93807	1.42697e-05	-1.53723	0.984329
37529463	chr22:37529463:G:A	5.33013e-06	-1.23322e-10	-0.357755	1.82175e-05	-1.23322e-10	-0.308653
37529487	chr22:37529487:C:T	6.69954e-07	-1.56444	-0.867242	2.0973e-06	-1.6121	-0.858287
37529518	chr22:37529518:G:A	3.83293e-06	-1.23322e-10	-0.687501	1.50707e-05	-1.23322e-10	-0.498283
37529609	chr22:37529609:A:G	4.81513e-07	-1.59695	-1.165	1.42983e-06	-1.61443	-1.23905
37529695	chr22:37529695:T:C	4.59513e-07	-1.59048	-1.21823	1.37078e-06	-1.61589	-1.27977
37529751	chr22:37529751:A:C	4.88602e-06	-1.23322e-10	-0.444752	1.4859e-05	-1.23322e-10	-0.512433
37530040	chr22:37530040:A:G	5.18165e-07	-1.59888	-1.08971	1.52522e-06	-1.61402	-1.17487
37530122	chr22:37530122:C:T	5.4324e-06	-1.55015	1.2114	1.82526e-05	-1.58259	1.27586
37530181	chr22:37530181:C:T	3.48154e-06	-1.23322e-10	-0.783654	1.30956e-05	-1.23322e-10	-0.638764
37530461	chr22:37530461:G:A	6.61393e-06	-1.23322e-10	-0.141952	2.99938e-05	-1.23322e-10	0.189953
37530563	chr22:37530563:G:A	3.08871e-06	-1.55594	0.652559	1.0246e-05	-1.58674	0.702596
37530752	chr22:37530752:C:T	5.46478e-07	-1.56109	-1.0743	1.74106e-06	-1.61305	-1.04349
37530980	chr22:37530980:T:C	3.85393e-06	-1.23322e-10	-0.682038	1.5176e-05	-1.23322e-10	-0.49132
37531000	chr22:37531000:A:T	3.36357e-06	-1.06931	0.251183	7.56096e-06	-1.4739	0.28586
37531392	chr22:37531392:A:C	2.34491e-06	-1.23322e-10	-1.17888	7.31131e-06	-1.23322e-10	-1.22162
37531638	chr22:37531638:A:C	3.01195e-06	-1.21331	0.284773	7.32305e-06	-1.54053	0.320516
37531661	chr22:37531661:A:G	4.2361e-07	-1.61464	-1.27543	1.76073e-06	-1.32587	-1.31945
37532086	chr22:37532086:G:A	4.76005e-07	-1.58036	-1.1931	1.52327e-06	-1.61611	-1.17407
37532179	chr22:37532179:A:C	5.30788e-07	-1.59018	-1.07435	1.53668e-06	-1.61591	-1.1655
37532245	chr22:37532245:A:C	5.90643e-07	-1.58932	-0.968355	1.67967e-06	-1.616	-1.07644
37532398	chr22:37532398:T:A	1.95441e-06	-1.23322e-10	-1.36104	6.351e-06	-1.23322e-10	-1.36243
37532501	chr22:37532501:A:AAAACTGCAAAGCCATG	6.28604e-07	-1.60688	-0.888507	1.84845e-06	-1.60833	-0.988367
37532966	chr22:37532966:A:G	2.62865e-06	-1.18154	0.116879	6.28383e-06	-1.52531	0.152252
37533096	chr22:37533096:C:T	9.58454e-07	-1.12075	-0.952811	1.16807e-05	0.436394	-1.18949
37533329	chr22:37533329:A:T	9.33674e-06	-1.23322e-10	0.202827	3.71598e-05	-1.23322e-10	0.404189
37533921	chr22:37533921:A:C	8.69693e-07	-1.59591	-0.574835	2.31987e-06	-1.61173	-0.757799
37534706	chr22:37534706:G:A	6.41342e-06	-1.23322e-10	-0.172737	2.62739e-05	-1.23322e-10	0.0575379
37534760	chr22:37534760:C:A	1.99911e-06	-1.23322e-10	-1.33843	6.46807e-06	-1.23322e-10	-1.34416
37535590	chr22:37535590:C:T	4.74831e-07	-1.5857	-1.19022	1.52615e-06	-1.61633	-1.17196
37535795	chr22:37535795:A:G	2.61835e-06	-1.23322e-10	-1.06858	9.44962e-06	-1.23322e-10	-0.965063
37535839	chr22:37535839:T:C	1.70966e-06	-1.52856	0.0337254	3.64824e-06	-1.47236	-0.444435
37535897	chr22:37535897:G:A	4.63705e-07	-1.58114	-1.21849	1.48203e-06	-1.61617	-1.20145
37535930	chr22:37535930:G:A	4.1947e-07	-1.54147	-1.35842	1.28203e-06	-1.60486	-1.35773
37535963	chr22:37535963:C:T	3.98178e-06	-1.23322e-10	-0.649401	1.36401e-05	-1.23322e-10	-0.598024
37536011	chr22:37536011:G:A	6.93172e-07	-1.52282	-0.874788	2.08349e-06	-1.5739	-0.903092
37536053	chr22:37536053:C:T	5.08284e-07	-1.39966	-1.30818	1.42433e-06	-1.53162	-1.32571
37536144	chr22:37536144:C:A	2.2477e-06	-1.0836	-0.137621	5.0853e-06	-1.48072	-0.103965
37536171	chr22:37536171:G:A	2.29461e-06	-1.0839	-0.116663	5.19277e-06	-1.48083	-0.0829423
37536544	chr22:37536544:G:A	2.78188e-06	-1.23322e-10	-1.008	1.02278e-05	-1.23322e-10	-0.885932
37536685	chr22:37536685:C:T	2.03456e-06	-1.10838	-0.212472	4.6497e-06	-1.49306	-0.181174
37536694	chr22:37536694:G:A	3.43861e-06	-1.23322e-10	-0.796063	1.06431e-05	-1.23322e-10	-0.846128
37536740	chr22:37536740:G:A	1.95877e-06	-1.23322e-10	-1.35881	6.34917e-06	-1.23322e-10	-1.36271
37536780	chr22:37536780:G:C	2.64448e-06	-1.23322e-10	-1.05866	9.64408e-06	-1.23322e-10	-0.944694
37536853	chr22:37536853:G:A	2.23758e-06	-1.23322e-10	-1.22574	7.86663e-06	-1.23322e-10	-1.14841
37536867	chr22:37536867:G:A	2.76632e-06	-1.23322e-10	-1.01361	1.00693e-05	-1.23322e-10	-0.901545
37537555	chr22:37537555:T:A	5.60398e-07	-1.42726	-1.18298	1.5195e-06	-1.54679	-1.24586
37537661	chr22:37537661:C:T	7.17435e-07	-1.52783	-0.835371	2.26952e-06	-1.56405	-0.827417
37537795	chr22:37537795:C:T	4.33358e-07	-1.60583	-1.2615	1.42061e-06	-1.61008	-1.24987
37537920	chr22:37537920:CA:C	3.08542e-06	-1.23322e-10	-0.904442	1.14216e-05	-1.23322e-10	-0.775535
37538006	chr22:37538006:G:A	4.04424e-07	-1.59383	-1.34259	1.29916e-06	-1.6161	-1.33323
37538075	chr22:37538075:G:A	5.11239e-07	-1.50405	-1.198	1.79331e-06	-1.53147	-1.09551
37538106	chr22:37538106:G:C	7.34563e-06	-1.23322e-10	-0.0370242	2.70312e-05	-1.23322e-10	0.085954
37538236	chr22:37538236:A:G	5.49936e-06	-1.23322e-10	-0.326499	1.57823e-05	-1.23322e-10	-0.452147
37538267	chr22:37538267:C:G	6.33659e-06	-1.23322e-10	-0.18479	1.80572e-05	-1.23322e-10	-0.317496
37538718	chr22:37538718:G:A	1.03613e-06	-1.50525	-0.490392	2.61218e-06	-1.6042	-0.646654
37539405	chr22:37539405:G:A	0.000329592	-1.5878	5.35452	0.00162285	-0.510935	4.69184
37539601	chr22:37539601:C:T	2.07277e-06	-1.23322e-10	-1.30224	6.55509e-06	-1.23322e-10	-1.3308
37539779	chr22:37539779:G:A	2.52586e-06	-1.23322e-10	-1.10455	7.85135e-06	-1.23322e-10	-1.15035
37539865	chr22:37539865:C:T	2.35421e-06	-1.23322e-10	-1.17493	7.76394e-06	-1.23322e-10	-1.16155
37539938	chr22:37539938:G:A	9.29433e-07	-1.59729	-0.507017	6.9715e-06	-0.727713	-0.541495
37541347	chr22:37541347:G:A	2.96821e-06	-0.943171	-3.57427e-10	8.75072e-06	-1.0419	-3.57427e-10
37541812	chr22:37541812:T:A	2.28958e-06	-1.23322e-10	-1.20276	7.68342e-06	-1.23322e-10	-1.17197
37541822	chr22:37541822:C:G	5.80416e-07	-1.60886	-0.966279	2.89279e-06	-1.26271	-0.886107
37542004	chr22:37542004:C:T	7.65808e-06	-1.23322e-10	0.00463083	2.74238e-05	-1.23322e-10	0.100373
37542798	chr22:37542798:T:C	3.89867e-07	-1.61521	-1.35787	1.89892e-06	-1.22985	-1.3399
37543436	chr22:37543436:C:T	2.00901e-06	-1.23322e-10	-1.33349	6.50352e-06	-1.23322e-10	-1.33869
37543485	chr22:37543485:C:T	1.99211e-06	-1.23322e-10	-1.34194	6.3695e-06	-1.23322e-10	-1.35952
37543752	chr22:37543752:T:A	5.08683e-07	-1.38386	-1.3232	4.11662e-06	-0.455066	-1.34094
37543873	chr22:37543873:G:A	1.79422e-05	0.856022	-3.57427e-10	5.10551e-05	0.721867	-3.57427e-10
37543989	chr22:37543989:A:G	3.10583e-06	-1.23322e-10	-0.897849	9.37949e-06	-1.23322e-10	-0.972513
37544212	chr22:37544212:G:A	2.08643e-06	-1.23322e-10	-1.29567	6.94739e-06	-1.23322e-10	-1.27267
37544844	chr22:37544844:G:T	3.82793e-06	-1.23322e-10	-0.688807	1.44007e-05	-1.23322e-10	-0.543758
37545385	chr22:37545385:ACTCCCTAAAAC:A	2.04256e-06	-1.23322e-10	-1.31693	6.45233e-06	-1.23322e-10	-1.3466
37546405	chr22:37546405:C:T	4.15099e-07	-1.61264	-1.29773	1.76646e-06	-1.31618	-1.32588
37546580	chr22:37546580:C:T	2.98412e-06	-1.23322e-10	-0.937827	9.74134e-06	-1.23322e-10	-0.93466
37546689	chr22:37546689:T:A	1.96378e-06	-1.23322e-10	-1.35626	6.47772e-06	-1.23322e-10	-1.34267
37547037	chr22:37547037:G:A	6.55584e-06	-1.23322e-10	-0.150773	2.45337e-05	-1.23322e-10	-0.0109906
37547292	chr22:37547292:G:A	5.59091e-07	-1.35398	-1.25859	6.34893e-06	-0.0259624	-1.33679
37547474	chr22:37547474:G:A	3.91306e-06	-0.66681	-3.57427e-10	8.4279e-06	-1.07949	-3.57427e-10
37547683	chr22:37547683:G:A	1.98674e-06	-1.23322e-10	-1.34463	6.39229e-06	-1.23322e-10	-1.35595
37547936	chr22:37547936:G:C	4.26221e-06	-1.23322e-10	-0.581343	1.61904e-05	-1.23322e-10	-0.426621
37548402	chr22:37548402:A:C	6.23541e-07	-1.21264	-1.29083	9.23733e-06	0.366931	-1.35472
37548413	chr22:37548413:T:G	2.20052e-06	-1.23322e-10	-1.24244	6.45775e-06	-1.23322e-10	-1.34576
37548462	chr22:37548462:C:T	4.67954e-06	-1.23322e-10	-0.487931	1.32918e-05	-1.23322e-10	-0.62389
37548668	chr22:37548668:C:T	2.09049e-06	-1.23322e-10	-1.29373	6.96753e-06	-1.23322e-10	-1.26978
37548699	chr22:37548699:A:C	2.7316e-06	-1.23322e-10	-1.02624	9.48014e-06	-1.23322e-10	-0.961839
37548791	chr22:37548791:A:G	5.67535e-07	-1.34791	-1.24967	6.49232e-06	-0.00250945	-1.33791
37548949	chr22:37548949:T:G	2.57721e-06	-1.23322e-10	-1.08442	8.53322e-06	-1.23322e-10	-1.06707
37549135	chr22:37549135:C:T	6.77214e-07	-1.5547	-0.866199	4.39276e-06	-0.652965	-1.07812
37549945	chr22:37549945:C:T	5.82769e-07	-1.55892	-1.01217	3.83073e-06	-0.681907	-1.18608
37550024	chr22:37550024:A:G	5.52383e-07	-1.33387	-1.29077	6.60857e-06	0.032133	-1.3548
37550061	chr22:37550061:T:C	6.10907e-07	-1.54694	-0.976998	1.88274e-06	-1.61524	-0.963077
37550376	chr22:37550376:A:G	2.64698e-06	-1.23322e-10	-1.05771	7.98862e-06	-1.23322e-10	-1.13302
37550846	chr22:37550846:A:C	1.95707e-06	-1.23322e-10	-1.35968	6.38002e-06	-1.23322e-10	-1.35787
37550933	chr22:37550933:A:G	5.64664e-07	-1.2707	-1.33196	8.95137e-06	0.200005	-1.21924
37551018	chr22:37551018:G:A	2.02632e-06	-1.23322e-10	-1.32491	6.70457e-06	-1.23322e-10	-1.30825
37551090	chr22:37551090:G:GC	2.81137e-06	-1.23322e-10	-0.997459	9.31801e-06	-1.23322e-10	-0.979089
37551184	chr22:37551184:GTCT:G	2.02756e-06	-1.23322e-10	-1.3243	6.70945e-06	-1.23322e-10	-1.30752
37551362	chr22:37551362:A:T	6.138e-07	-1.61098	-0.908236	2.48228e-06	-1.242	-1.05987
37552646	chr22:37552646:C:T	6.95745e-06	-1.23322e-10	-0.0913173	2.54666e-05	-1.23322e-10	0.0263282
37552868	chr22:37552868:A:G	3.98566e-07	-1.59333	-1.35768	1.29691e-06	-1.59695	-1.35411
37552884	chr22:37552884:G:A	2.72155e-06	-1.23322e-10	-1.02993	9.65776e-06	-1.23322e-10	-0.943277
37553313	chr22:37553313:G:A	2.48633e-06	-1.58341	0.463083	1.33613e-05	-1.20033	0.581656
37553367	chr22:37553367:G:T	1.63798e-06	-1.53767	-3.57427e-10	5.85931e-06	-1.44301	-3.57427e-10
37553567	chr22:37553567:G:A	1.51515e-05	-1.23322e-10	0.686969	7.24999e-05	-1.23322e-10	1.07255
37553652	chr22:37553652:T:G	4.22906e-06	-1.23322e-10	-0.58915	1.49719e-05	-1.23322e-10	-0.504862
37553810	chr22:37553810:A:G	1.84951e-06	-1.41621	-3.57427e-10	6.23488e-06	-1.38088	-3.57427e-10
37554261	chr22:37554261:G:A	1.99704e-06	-1.23322e-10	-1.33947	6.40874e-06	-1.23322e-10	-1.35338
37554420	chr22:37554420:G:A	2.28327e-06	-1.23322e-10	-1.20552	7.88842e-06	-1.23322e-10	-1.14564
37554523	chr22:37554523:G:A	7.92709e-07	-1.32668	-0.936746	5.48705e-06	-0.573057	-0.935589
37554543	chr22:37554543:G:A	3.02562e-06	-0.378229	-0.545784	8.70092e-05	2.26718	-1.01221
37554639	chr22:37554639:A:G	1.83788e-06	-1.42252	-3.57427e-10	8.44613e-06	-1.07733	-3.57427e-10
37554649	chr22:37554649:A:G	3.1593e-06	-0.964911	0.0841305	1.2896e-05	-0.53106	-0.123058
37555444	chr22:37555444:A:G	1.21233e-06	-1.30718	-0.531404	8.43993e-06	-0.329339	-0.748724
37555569	chr22:37555569:A:G	1.18351e-05	-1.23322e-10	0.439938	3.42828e-05	-1.23322e-10	0.323606
37555574	chr22:37555574:T:C	1.61015e-06	-1.5548	-3.57427e-10	5.81896e-06	-1.44992	-3.57427e-10
37556440	chr22:37556440:G:A	2.27348e-06	-1.23322e-10	-1.20982	6.99882e-06	-1.23322e-10	-1.2653
37556456	chr22:37556456:G:A	2.25615e-06	-1.23322e-10	-1.21747	7.59614e-06	-1.23322e-10	-1.1834
37556731	chr22:37556731:T:A	2.25975e-06	-1.23322e-10	-1.21588	7.60942e-06	-1.23322e-10	-1.18165
37556768	chr22:37556768:C:G	4.06089e-06	-1.23322e-10	-0.629728	1.56667e-05	-1.23322e-10	-0.459504
37556772	chr22:37556772:C:T	6.25365e-07	-1.494	-1.00655	3.56524e-06	-0.927902	-1.01191
37557060	chr22:37557060:A:G	5.21516e-07	-1.50452	-1.17763	2.93932e-06	-1.00084	-1.13202
37557417	chr22:37557417:G:A	5.55506e-07	-1.32357	-1.29543	3.83588e-06	-0.560709	-1.30593
37557850	chr22:37557850:T:C	2.15343e-06	-1.23322e-10	-1.26407	7.21258e-06	-1.23322e-10	-1.23521
37557856	chr22:37557856:A:G	2.90449e-06	-1.23322e-10	-0.964874	1.06613e-05	-1.23322e-10	-0.844421
37558602	chr22:37558602:C:A	2.27958e-06	-1.23322e-10	-1.20714	7.76966e-06	-1.23322e-10	-1.16081
37559924	chr22:37559924:C:T	2.27032e-06	-1.23322e-10	-1.21121	7.64717e-06	-1.23322e-10	-1.1767
37560833	chr22:37560833:A:C	8.23396e-07	-1.08146	-1.14398	7.99877e-06	0.149836	-1.28159
37561176	chr22:37561176:T:C	1.38165e-05	-1.23322e-10	0.594735	5.50642e-05	-1.23322e-10	0.797461
37562261	chr22:37562261:A:G	6.43065e-07	-1.27253	-1.20011	4.65798e-06	-0.466972	-1.20549
37562305	chr22:37562305:A:G	7.45037e-07	-1.32865	-0.996803	5.45512e-06	-0.465716	-1.04877
37562448	chr22:37562448:G:C	4.10342e-06	-1.23322e-10	-0.619308	1.18841e-05	-1.23322e-10	-0.735834
37562935	chr22:37562935:C:G	2.86869e-06	-1.23322e-10	-0.977274	1.05194e-05	-1.23322e-10	-0.857816
37562938	chr22:37562938:T:G	2.71624e-06	-1.23322e-10	-1.03188	9.86029e-06	-1.23322e-10	-0.922523
37563207	chr22:37563207:T:C	4.51563e-06	-1.59314	1.06955	2.30907e-05	-0.793805	0.722195
37563348	chr22:37563348:C:T	3.01946e-06	-1.23322e-10	-0.926053	1.06292e-05	-1.23322e-10	-0.847429
37563505	chr22:37563505:G:A	8.83445e-07	-1.20319	-0.95187	6.61188e-06	-0.554737	-0.767433
37563527	chr22:37563527:G:A	2.88776e-06	-1.23322e-10	-0.97065	1.05591e-05	-1.23322e-10	-0.854052
37563940	chr22:37563940:G:A	3.34325e-06	-1.23322e-10	-0.824186	1.17316e-05	-1.23322e-10	-0.748749
37564044	chr22:37564044:A:G	1.50645e-05	0.0804521	0.600758	9.60584e-05	0.519065	0.834853
37564334	chr22:37564334:C:T	4.79791e-06	-1.23322e-10	-0.46295	1.48288e-05	-1.23322e-10	-0.514467
37564358	chr22:37564358:G:A	1.81804e-06	-0.170039	-1.26333	4.93826e-05	2.05071	-1.36215
37564718	chr22:37564718:G:T	1.09605e-06	-0.998773	-0.940641	3.30861e-06	-1.27577	-0.738743
37564741	chr22:37564741:CT:C	1.4267e-06	-1.26698	-0.408779	4.19553e-06	-1.22194	-0.555081
37564818	chr22:37564818:G:A	6.78808e-07	-1.22012	-1.19842	1.60734e-06	-1.53354	-1.20291
37565019	chr22:37565019:C:T	8.50096e-07	-1.34998	-0.84356	4.56769e-06	-1.03261	-0.659421
37565062	chr22:37565062:G:A	2.21787e-06	-1.23322e-10	-1.23458	7.16103e-06	-1.23322e-10	-1.24238
37565084	chr22:37565084:G:A	1.39725e-06	-0.334497	-1.36213	5.89166e-06	-0.0810058	-1.3565
37565211	chr22:37565211:A:G	5.64979e-07	-1.58999	-1.01211	2.27372e-06	-1.59885	-0.790772
37565259	chr22:37565259:C:T	1.89036e-06	-1.39436	-3.57427e-10	1.10642e-05	-0.807319	-3.57427e-10
37565379	chr22:37565379:A:T	3.3781e-06	-1.23322e-10	-0.813817	1.19029e-05	-1.23322e-10	-0.734258
37565728	chr22:37565728:C:T	2.15319e-06	-1.23322e-10	-1.26418	7.09872e-06	-1.23322e-10	-1.25112
37565840	chr22:37565840:G:A	6.95153e-07	-1.33683	-1.05792	4.60993e-06	-0.746051	-0.936775
37566576	chr22:37566576:G:A	1.95742e-06	-1.23322e-10	-1.3595	6.35158e-06	-1.23322e-10	-1.36233
37566639	chr22:37566639:G:A	1.54405e-06	-1.59672	-3.57427e-10	4.94083e-06	-1.6135	-3.57427e-10
```
