## Supplementary material for "Characterization of shared and ancestry-specific signals driving complex traits using multi-ancestry fine-mapping": orig_s2_snps

```
rs3747169
rs6001099
rs111238998
rs5750598
rs5757058
rs9622792
rs76009262
rs7292835
rs8141933
rs4821783
rs6519108
rs5995572
rs5995573
rs6001100
rs6001101
rs6001102
rs5757062
rs6001103
rs113873251
rs5757063
rs55906933
rs142084246
rs3876031
rs3876032
rs5757065
rs12169607
rs12628722
rs4821785
rs80303172
rs5757068
rs5757069
rs114454729
rs6001104
rs3959635
rs145306383
rs6001105
rs6001106
rs74277663
rs195310
rs195311
rs12628727
rs4101106
rs12628645
rs195312
rs4101105
rs195313
rs74432279
rs195314
rs195301
rs195302
rs195303
rs195305
rs11089880
rs11089881
rs195308
rs195309
rs3859846
rs17753544
rs55719829
rs9622802
rs195300
rs470095
rs138360
rs409143
rs196105
rs138365
rs196107
rs138366
rs138367
rs196108
rs138368
rs138369
rs80639
rs196109
rs196110
rs143749594
rs117970773
rs138370
rs118189286
rs188807059
rs138373
rs138375
rs138376
rs202030610
rs138379
rs138381
rs6001117
rs6001118
rs138382
rs60991321
rs34500977
rs138383
rs117740772
rs138385
rs141761878
rs138387
rs146014042
rs13055737
rs6001120
rs9941960
rs138389
rs196101
rs196102
rs77755666
rs5757084
rs5757085
rs11913839
rs185507269
rs138392
rs138393
rs196111
rs5750603
rs138394
rs11089885
rs138395
rs470096
rs885867
rs5757086
rs138396
rs9622808
rs73157107
rs111105
rs138397
rs1894632
rs138399
rs7354810
rs138400
rs5757088
rs11703948
rs138402
rs138403
rs196122
rs13057446
rs66792787
rs111959380
rs11089887
rs35607824
rs2413533
rs4343562
rs743942
rs5757091
rs196054
rs196055
rs148606264
rs2002581
rs196057
rs2269608
rs1063134
rs196059
rs8142029
rs196060
rs112384396
rs5757092
rs474525
rs60910684
rs196062
rs77658096
rs11704277
rs78444991
rs196063
rs4821787
rs79281004
rs2267384
rs2267385
rs7291841
rs196073
rs2267386
rs196074
rs55930878
rs62228861
rs2267387
rs196075
rs74277676
rs196076
rs196077
rs181147951
rs73157117
rs8141562
rs78388515
rs196080
rs76037731
rs196081
rs9607537
rs9610956
rs146337645
rs2267388
rs2267389
rs7288369
rs9607538
rs196083
rs196084
rs3761450
rs9610960
rs196086
rs183300377
rs9607540
rs196088
rs74732880
rs196092
rs46629
rs111585410
rs196093
rs4821788
rs11704913
rs111502797
rs9607541
rs196094
rs9610962
rs196095
rs196096
rs118047999
rs196065
rs117368716
rs196066
rs117100284
rs12484263
rs35199791
rs196067
rs196068
rs9607542
rs196069
rs196070
rs77046030
rs138406
rs138407
rs138408
rs138409
rs138410
rs138411
rs138412
rs138413
rs74853968
rs12484736
rs80269148
rs138417
rs3761452
rs138418
rs138419
rs2269609
rs73157131
rs9610964
rs9607544
rs113990501
rs9610965
rs5995580
rs138421
rs6001131
rs77701206
rs76021979
rs34145443
rs62228894
rs138422
rs739235
rs143740378
rs138425
rs138426
rs138428
rs138430
rs189090339
rs401933
rs12004
rs138433
rs138435
rs138436
rs2071887
rs139900049
rs16998989
rs1043402
rs763121
rs138437
rs86796
rs10427873
rs5750609
22:38885627_T_A
rs138441
rs117255894
rs60762382
rs77313540
rs150026353
rs2267390
rs11705586
rs138445
rs138446
rs138447
rs138450
rs78197486
rs138452
rs138454
rs138455
rs138457
rs12627803
rs138459
rs138460
rs138461
rs139662601
rs76437589
rs1837988
rs35918780
rs114708931
rs151030835
rs138462
rs138463
rs138464
rs117700620
rs138465
rs138466
rs138397096
rs9610971
rs62228901
rs9610972
rs1946990
rs62228902
rs57105975
rs56175827
rs11089888
rs5750616
rs5995589
rs138974318
rs62228904
rs5750617
rs62228905
rs80297342
rs8139022
rs5757126
rs140831253
rs74385688
rs1980455
rs146072634
rs112010490
rs144287748
rs145066963
rs12172202
rs78275933
rs62228932
rs116861265
rs16999046
rs144074077
rs5995591
rs11570426
rs4987164
rs4820335
rs10427947
rs9917599
rs111247854
rs5757130
rs6001149
rs13054906
rs60895776
rs4820336
rs4821792
rs8135087
22:38947835_C_T
rs9610975
rs9610976
rs9610977
rs188431976
rs141613357
rs11570405
rs11570400
rs5757135
rs189709641
rs9622830
rs5750621
rs5750622
rs5757140
rs5757141
rs11570392
rs11570386
rs190394833
rs2267392
rs11570380
rs7290463
rs11570379
rs11570373
rs5757151
rs144448683
rs6001159
rs8140617
rs369198011
rs34346867
rs7291729
rs8138643
rs1013338
rs62228940
rs1013339
rs1569492
rs75136621
rs115319620
rs5750626
rs12485129
rs7291652
rs16999109
rs5750627
rs16999114
rs4560233
rs5757159
rs72656933
rs5750629
rs5750630
rs9607553
rs5750631
rs55706642
rs3946137
rs1569493
rs6519119
rs139529593
rs5757160
rs7288443
rs5757161
rs5750632
rs75897813
rs6519120
rs80011014
rs5757162
rs5750633
rs117693861
rs5750634
rs5750635
rs5757165
rs5750637
rs5757166
rs117057801
rs118056764
rs9619755
rs16999135
rs1569716
rs16999142
rs6001169
rs62228948
rs9622833
rs59005959
rs58566154
rs5757169
rs58596856
rs117655125
rs9610982
rs5757172
rs5750639
rs5750640
rs57039466
rs147275441
rs5757176
rs5757177
rs79091541
rs62228951
rs62228954
22:39009017_A_G
22:39009017_A_C
rs60748100
rs62228956
rs56703183
rs5757180
rs5757181
rs141863816
rs5750646
rs116848925
rs6001173
rs4821797
rs5995598
rs62228958
rs56140824
rs5995599
rs6001175
rs77636070
rs5757184
rs5757185
rs79661975
rs4821798
rs4821799
rs5757187
rs5757188
rs13340096
rs5995602
rs9610986
rs13054492
rs7290217
rs55648665
rs145445228
rs16999166
rs9306328
rs5757191
rs73415432
rs143236271
rs760645
rs11089893
rs116896424
rs16999173
rs5757193
rs4821801
rs147880228
rs5750649
rs2179142
rs117237439
rs5757194
rs5757195
rs57591164
rs60796754
rs117924205
rs5757196
rs59759728
rs9607557
rs7288400
rs5757199
rs5995603
rs4821803
rs9610992
rs4821804
rs4821805
rs7289577
rs74921833
rs7289855
rs550346712
rs9610993
rs6001181
rs73415446
rs5757200
rs5757202
rs5757203
rs7290979
rs142469797
rs58795432
rs5995606
rs6519124
rs2205802
rs5757204
rs13054225
rs8138996
rs6001182
rs7292856
rs5750652
rs144862154
rs5757206
rs5757208
rs5995607
rs62229986
rs5757210
rs28446978
rs5750653
rs34154198
rs5750654
rs5757211
rs6001184
rs6001185
rs16999186
rs2294296
rs2064088
rs5757212
rs5757213
rs5757214
rs5757215
rs4820340
rs4820341
rs4820342
rs6001186
rs5757216
rs5757217
rs62229987
rs141535474
rs62229988
rs62229989
rs5750656
rs5750657
rs13054866
rs9610995
rs8142098
rs9610997
rs2413543
rs9610998
rs2413544
rs7410470
rs4821806
rs5750658
rs8137829
rs8138757
rs117392630
rs55855403
rs6001188
rs6001189
rs2072795
rs2072796
rs2281019
rs2281020
rs2281021
rs28735351
rs5995610
rs3827356
rs3788544
rs3788545
rs4821807
rs74724903
rs4821808
rs4821809
rs5757224
rs8136368
rs3761454
rs3761455
rs3747170
rs3747172
rs5750659
rs3747173
rs3747174
rs1065201
rs1065208
rs62230023
rs4820343
rs5757226
rs143654441
rs5757227
rs5757228
rs6519132
rs5757231
rs5757232
rs4821810
rs9306329
rs5750662
rs62230024
rs5757234
rs5750664
rs9611006
rs5750665
rs5757237
rs5757238
rs62230025
rs6001191
rs11704021
rs6001193
rs113245741
rs4820344
rs4821811
rs4821812
rs9607566
rs5757241
rs150106431
rs4821813
rs16999224
rs9611007
rs61391663
rs62230027
rs147682607
rs3827357
rs5750668
rs1056610
rs116369871
rs1056661
rs5750669
rs10135
rs116542224
rs3827358
rs142975900
rs116981948
rs371181861
rs112736986
rs117475882
rs59458863
rs6001199
rs56987759
rs4820345
rs189559185
rs2413545
rs77711238
rs5750671
rs56968635
rs56170845
rs926299
rs2072800
rs6519133
rs62228762
rs117947043
rs118105785
rs9611008
rs5757250
rs6001203
rs5757251
rs6001204
rs28362527
rs117715549
rs28362528
rs2267393
rs2267394
rs28362529
rs62228763
rs62228764
rs8138189
rs5750672
rs5757253
rs5757255
rs4821815
rs2284073
rs2413546
rs142603829
rs2413547
rs116941275
rs116311866
rs16999281
rs55715100
rs58507435
rs5750673
rs5757256
rs5757257
rs58916881
rs4821816
rs2267395
rs138691
rs9611012
rs5757261
rs73157180
rs470106
rs5995612
rs138692
rs73415498
rs138693
rs138694
rs138695
rs117992050
rs138696
rs181456575
rs6001209
rs16999297
rs117884857
rs138697
rs2235230
rs2235229
rs4820346
rs16999301
rs138698
rs909564
rs41280837
rs138699
rs138700
rs17032
rs1043441
rs9835
rs1043312
rs138702
rs5757266
rs138703
rs138704
rs55856268
rs9611015
rs138705
rs2072797
rs1062687
rs138706
rs138708
rs138709
rs138710
rs138711
rs138712
rs138713
rs377202354
rs138716
rs35496634
rs5750677
rs2072798
rs2072799
rs2281022
rs6001214
rs2076028
rs2072794
rs79234244
rs185695353
rs7284966
rs118119455
rs79157023
rs118040306
rs10084634
rs5757272
rs5757273
rs5757274
rs4303811
rs564094640
rs1005476
rs150638567
rs6519134
rs5757275
rs35810369
rs5750678
rs5757276
rs2005965
rs77592206
rs5757277
rs5750680
rs8135021
rs6001220
rs4821818
rs9611024
rs4821819
rs139730315
rs4821820
rs117903555
rs5757279
rs78397383
rs4820347
rs146123740
rs74694146
rs4821821
rs191717190
rs11913047
rs5757280
rs4821822
rs4821823
rs4821824
rs11089898
rs190704159
rs189189458
rs138172368
rs138979923
rs14040
rs5757282
rs738144
rs738145
rs760482
rs376360408
rs146570122
rs117810641
rs17827494
rs12484954
rs117946804
rs117102707
rs376244464
rs7290947
rs6001225
rs4638897
rs117126159
rs55952902
rs5757285
rs7288299
rs7289344
rs2294180
rs3761456
rs4821825
rs150620926
rs926215
rs4821826
rs738141
rs6001228
rs4821827
rs78684519
rs738142
rs2013157
rs5757288
rs713863
rs5757289
rs11704881
rs376382547
rs5757290
rs4821828
rs5757291
rs9968015
rs56187235
rs2179035
rs11089900
rs4821833
rs116927291
rs73159314
rs11912111
rs4443097
rs6001242
rs4821836
rs5757295
rs4821837
rs147635019
rs2092022
rs2092023
rs2142506
rs117532450
rs73159315
rs760484
rs760485
rs5750683
rs190364656
rs7288826
rs11704200
rs741977
rs16999448
rs2235135
rs8140217
rs138908300
rs2252528
rs2280974
rs1569409
rs4140576
rs5757297
rs56034166
rs5757299
rs117666549
rs2235137
rs9611033
rs5757300
rs6519140
rs8136346
rs5757301
rs28441021
rs75681967
rs2294181
rs117773903
rs9607577
rs4821839
rs118190879
rs2235138
rs28492938
rs713726
rs114837282
rs5757302
rs5750685
rs116450188
rs737776
rs1807736
rs1961935
rs10483198
rs183860345
rs117103224
rs78110441
rs1076612
rs9611034
rs3817727
rs112837182
rs11703122
rs2103514
rs113002198
rs6001251
rs6001253
rs10427848
rs5757305
rs5757306
rs5757307
rs5757308
rs111444671
rs5750686
rs5750687
rs111241431
rs1076116
rs2049906
rs2280975
rs116620085
rs79259527
rs112765159
rs3747176
rs9607580
rs189918323
rs116942161
rs12628473
rs12628497
rs74925227
rs111577133
rs12628179
rs9607581
rs115977615
rs9607582
rs9611036
rs11705574
rs11703373
rs35749963
rs74703065
rs6001258
rs13053505
rs13053206
rs12168402
rs58859115
rs76535024
rs73884568
rs9611038
rs6001259
rs732588
rs12628185
rs9607583
rs79511420
rs147849341
rs145242166
rs117336852
rs138413419
rs6519141
rs79169291
rs2075915
rs6001271
rs5757312
rs5750688
rs4821841
rs78145519
rs4821842
rs8141420
rs5757313
rs1053197
rs733107
rs74653710
rs5757314
rs12628941
rs735305
rs735306
rs41280841
rs2235140
rs738143
rs9611041
rs7292074
rs1122771
rs760481
rs73159330
rs2899307
rs2013837
rs191808785
rs80039279
rs5757318
rs11913682
rs80350486
rs765080
rs11705118
rs5750690
rs469986
rs132498
rs118862
rs3950187
rs4361209
rs5750691
rs6519142
rs5757322
rs132499
rs132500
rs713950
rs132501
rs713836
rs713874
rs4820354
rs4820355
rs5995632
rs5757325
rs5757326
rs5750692
rs5757327
rs5750693
rs8140019
rs5757328
rs5757329
22:39286208_A_C
22:39286208_A_T
rs132503
rs73159332
rs132505
rs5750694
rs8137023
rs2142836
rs132506
rs469987
rs132507
rs77065598
rs132508
rs132509
rs75180976
rs5757331
rs5757333
rs143743568
rs148009193
rs6001290
rs5995633
rs4296521
rs73159334
rs4522710
rs4308202
rs2413548
rs2015363
rs738307
rs132510
rs12484129
rs4998751
rs4998750
rs4998749
rs4998748
rs6001291
rs6001293
rs6001294
rs5750695
rs5757334
rs5750696
rs132511
rs132513
rs132514
rs5757336
rs5757337
rs6001295
rs6001296
rs5995635
rs5000627
rs132515
rs5757344
rs5750697
rs5757345
rs132518
rs6001298
rs4619721
rs5750698
rs7286632
rs117420195
rs4643638
rs4561752
rs4532056
rs7511336
rs2205966
rs2205967
rs4494857
rs4308199
rs4420791
rs132525
rs4306795
rs4434085
rs5750701
rs5757355
rs6001306
rs6001307
rs6001308
rs6001309
rs9622868
rs5757356
rs5757357
rs5757358
rs4589863
rs2413550
rs2413551
rs2413552
rs2413553
rs13057840
rs13058012
rs5995636
rs713858
rs713859
rs7287898
rs139088622
rs132526
rs111625890
rs6001315
rs5757361
rs6519155
rs149741111
rs5757362
rs5757363
rs4820357
rs5757366
rs116974142
rs181225505
rs146347544
rs75668643
rs116864692
rs11703189
rs8136819
rs729809
rs2010263
rs5750702
rs9622881
rs12168809
rs6519156
rs5757370
rs5757372
rs5757373
rs9622882
rs9306330
rs11089909
rs62228838
rs73159372
rs8137778
rs8137780
rs6001327
rs5757374
rs55837646
rs5750703
rs9622884
rs5750706
rs5757376
rs5757378
rs5750707
rs142518660
rs5757379
rs5757380
rs5757381
rs5757382
rs5757383
rs5757384
rs17000526
rs17000529
rs7288049
rs1014971
rs1004748
rs28544250
rs13053348
rs5757387
rs55637210
rs13053507
rs13054016
rs138336689
rs9808865
rs9808866
rs9808867
rs13053569
rs146273414
rs34735194
rs5750708
rs5757388
rs5757390
rs5750709
rs56251156
rs17000544
rs5757391
rs17298311
rs7292374
rs7293205
rs17000548
rs55819331
rs56363236
rs8135342
rs4821843
rs5757393
rs67536239
rs5750710
rs5757394
rs5750711
rs5750712
rs5750713
rs5750714
rs7289653
rs7289804
rs5757395
rs5750715
rs73159391
rs5757396
rs73887517
rs12157800
rs9622888
rs6001333
rs6001334
rs10854710
rs6001335
rs5757397
rs5757398
rs9619782
rs75775983
rs2076098
rs9607592
rs2076099
rs5757399
rs5757400
rs5995640
rs6001338
rs5757402
rs191916491
rs17370615
rs56297045
rs5995641
rs5995642
rs17298479
rs117604034
rs12157810
rs78997815
rs7292690
rs4365560
rs1977068
rs1977069
rs5750717
rs35994173
rs12628403
rs9754448
rs7286317
rs7290153
rs2014809
rs112907096
rs117233665
rs6001344
rs9619784
rs7284696
rs17000581
rs7285518
rs2267397
rs148694219
rs138867763
rs5995647
rs6001349
rs144425271
rs117048280
rs138603286
rs8142462
rs2267398
rs28401571
rs2076109
rs2076110
rs138029608
rs5995649
rs11703312
rs12158968
rs1807558
rs2072865
rs4820359
rs8141143
rs117025800
rs9607599
rs6001359
rs61463331
rs6001360
rs9611067
rs8142907
rs11089916
rs2142833
rs6001363
rs111468681
rs6001364
rs9622902
rs77031627
rs35043274
rs73161526
rs9607600
rs116896257
rs9611069
rs9611070
rs9611072
rs146036121
rs112841497
rs28407607
rs9607601
rs4315626
rs6001366
rs9611074
rs6001367
rs6001368
rs118047897
rs78554731
rs117772891
rs149231393
rs6519161
rs9611075
rs111861840
rs5995652
rs5995653
rs6001370
rs4821853
rs5995654
rs113583423
rs6001371
rs56192335
rs6001372
rs149287621
rs6001373
rs2413562
rs60069154
rs6001375
rs6001376
rs5995656
rs4256060
rs4299420
rs55762905
rs6001379
rs56050932
rs4443098
rs67423253
rs73161533
rs5750721
rs2244104
22:39410944_G_A
22:39410944_G_T
rs2012735
rs2012742
rs1883277
rs9611078
rs1534916
rs1969642
rs1969643
rs4820361
rs4821854
rs9306332
rs113417884
rs7584
rs1139721
rs5757423
rs9611079
rs5757424
rs2142834
rs2179234
rs5757425
rs6519162
rs3884935
rs79202937
rs34074269
rs7289668
rs2006973
rs4586739
rs4634033
rs5757428
rs118081816
rs5757429
rs139570103
rs4821858
rs5757431
rs145284830
rs9611081
rs118079666
rs5757432
rs8139110
rs5750723
rs9622909
rs145864468
rs4820362
rs9611083
rs4821860
rs9941940
rs5757438
rs6001395
rs5750726
rs5757441
rs5757442
rs139538209
rs5750727
rs9611084
rs201739337
rs2413564
rs2413565
rs182334526
rs5750728
rs5757444
rs4821862
rs117367307
rs4820364
rs5757445
rs13057968
rs117163502
rs5757447
rs5750730
rs2076100
rs2014881
rs33913356
rs2076101
rs374384816
rs33968924
rs5757450
rs35860424
rs6001402
rs5757451
rs5757452
rs5757454
rs184045957
rs5750734
rs5750735
rs1985760
rs12152196
rs2016407
rs74838578
rs5757455
rs139150689
rs5757456
rs113688706
rs5750736
rs5757457
rs140136367
rs5750737
rs78092381
rs9607606
rs4456800
rs5757459
rs5757460
rs4820365
rs7285674
rs4820366
rs6001414
rs6001416
rs6519165
rs7291971
rs6519166
rs17496004
rs12160242
rs9607609
rs142875198
rs192041784
rs12158580
rs5757464
rs5757465
rs6001417
rs3736685
rs8177832
rs17496018
rs10427620
rs17537568
rs6001418
rs149711622
rs17496025
rs12158985
rs2294366
rs2294367
rs74902756
rs3091374
rs5757467
rs5757468
rs141060516
rs150241378
rs2011861
rs2011869
rs34146529
rs2413570
rs2413571
rs28537571
rs35954479
rs5757470
rs2413572
rs73161557
rs2899313
rs35260874
rs17496039
rs17496046
rs17537574
rs17537581
rs34894733
rs3891126
rs35953525
rs76121268
rs6001423
rs77512015
rs5995668
rs7287529
rs111871965
rs73161559
rs28583464
rs139270
rs139271
rs139272
rs17000748
rs139273
rs139274
rs1569649
rs6001426
rs112004487
rs73161565
rs68062411
rs67488873
rs61362448
rs67081644
rs17000751
rs146121564
rs68092956
rs73161568
rs75842619
rs113023
rs112153951
rs59851917
rs73161569
rs56695217
rs58817268
rs41281251
rs55989856
rs60093835
rs60758775
rs56155393
rs67577561
rs66773314
rs67878612
rs139279
rs139280
rs6001429
rs139281
rs67079788
rs139282
rs6001430
rs6001431
rs56187554
rs77582628
rs55676315
rs139283
rs139284
rs139285
rs139286
rs139287
rs139288
rs139289
rs139290
rs139291
rs139294
rs11913950
rs139295
rs11914001
rs11913991
rs56408030
rs55887645
rs139296
rs370157569
rs13055594
rs9611092
rs139297
rs139298
rs139299
rs139301
rs139302
rs139303
rs139305
rs111264862
rs139306
rs139311
rs5750744
rs139312
rs139313
rs139314
rs139315
rs139316
rs139317
rs6001436
rs5995674
rs139318
rs139319
rs139321
rs139322
rs139323
rs62228281
rs139324
rs139325
rs139326
rs139327
rs117199717
rs139328
22:39502936_A_T
rs149712592
rs139330
rs9622935
rs139331
rs139332
rs139334
rs139336
rs139337
rs139338
rs139339
rs139340
rs12170793
rs59728386
rs2092409
rs6001442
rs56105589
rs6001443
rs139341
rs139342
rs139343
rs139344
rs139346
rs5995682
rs139347
rs139348
rs35764429
rs139352
rs139353
rs139354
rs139357
rs139358
rs139232538
rs139360
rs139362
rs139363
rs17000762
rs139364
rs117170204
rs139365
rs139367
rs139368
rs117620225
rs192260922
rs139370
rs80051801
rs139371
rs73161593
rs139372
rs187668540
rs10427883
rs4821867
rs139374
rs139375
rs79501
rs5757490
rs139376
rs13054347
rs139379
rs78188275
rs5757491
rs139380
rs139381
rs73161596
rs79502
rs710190
rs12166266
rs710191
rs139383
rs139384
rs79503
rs5750753
rs713841
rs4820369
rs11089928
rs12169578
rs139385
rs139386
rs139387
rs139388
rs139389
rs713909
rs67693995
rs714016
rs139390
rs714013
rs5757494
rs12170696
rs5757495
rs4821869
rs143470886
rs2076476
rs9622960
rs139393
rs117125511
rs139394
rs9611099
rs139395
rs139396
rs144087740
rs5750754
rs9622962
rs56383137
rs138442231
rs62228283
rs12165612
rs5750755
rs877529
rs9622963
rs2281258
rs79792977
rs73884827
rs2143365
rs139397
rs2235686
rs139398
rs139400
rs139401
rs139402
rs139403
rs139404
rs145895283
rs10439918
rs59851943
rs6001455
rs5995688
rs561943857
rs56806944
rs56821694
rs12158877
rs139405
rs77845566
rs5757497
rs118148496
rs79504
rs79505
rs79506
rs117144778
rs139406
rs12169390
rs139407
rs139408
rs139410
rs142569390
rs139411
rs139412
rs113694472
rs139413
rs139414
rs139416
rs5757500
rs139418
rs139419
rs139420
rs139421
rs139422
rs139423
rs73422829
rs77298284
rs5757501
rs139424
rs59329046
rs139425
rs75452534
rs139426
rs60044379
rs5995689
rs5750758
rs5757502
rs5750759
rs5757504
rs5757505
rs2092410
rs5757507
rs59680031
rs1003991
rs7287790
rs73884850
rs73884851
rs79627873
rs7287349
rs113828830
rs11912469
rs9306333
rs11912459
rs11089929
rs59517128
rs113174646
rs58078575
rs6001466
rs7288775
rs7288539
rs7288922
rs7288822
rs139771205
rs7290094
rs12171114
rs12171203
rs75828953
rs6001470
rs17000815
rs73884852
rs113314301
rs17000818
rs17000822
rs140721332
rs78589487
rs926544
rs143970350
rs6001473
rs76152274
rs5995691
rs76418186
rs17000830
rs111303799
rs7287160
rs76651515
rs12170725
rs12627955
rs146791033
rs5757510
rs11703428
rs11703430
rs117869634
rs5750761
rs12166894
rs34379659
rs76283604
rs148690564
rs62228308
rs112990358
rs13053430
rs62228309
rs6001478
rs9622966
rs150087860
rs117897502
rs76154187
rs738470
rs5750762
rs55781028
rs5750763
rs5995693
rs7511618
rs112437977
rs76637764
rs4546091
rs4438592
rs4547628
rs62228312
rs4389411
rs2413573
rs7289146
rs2103672
rs1807587
rs1807588
rs738471
rs5750764
rs17302926
rs17394169
rs17394203
rs17394224
rs17303024
rs62228314
rs62228315
rs79238994
rs77533948
rs62228316
rs62228317
rs77578988
rs112034868
rs62228318
rs76864347
rs62228319
rs5995694
rs111402515
rs5750766
rs5757515
rs5757516
rs5750767
rs35884973
rs62228320
rs34482091
rs6001483
rs2413574
rs2899314
rs4293644
rs4258897
rs4473495
rs4420796
rs5757522
rs5757523
rs12484357
rs5757524
rs5757525
rs5757526
rs5750769
rs5757527
rs5757528
rs5757529
rs112577309
rs5757530
rs112245779
rs12170488
rs5757532
rs6001490
rs6001491
rs5757533
rs5757534
rs5757535
rs5757536
rs5757537
rs5995695
rs10854718
rs62228334
rs10775749
rs5757538
rs5757539
rs5995696
rs5757542
rs5995697
rs5757543
rs5757544
rs5757545
rs79576515
rs55832739
rs2064309
rs5757546
rs5757547
rs140577602
rs5757548
rs4821871
rs4821872
rs5757550
rs5757551
rs77379297
rs5757552
rs6001494
rs1569646
rs1569647
rs1569648
rs2413575
rs2413576
rs2413579
rs2413580
rs742502
rs5750772
rs13058433
rs5757556
rs117493717
rs117805761
rs713980
rs713981
rs738468
rs2006007
rs137868510
rs5757557
rs2006008
rs2413581
rs5757558
rs2050142
rs909956
rs2050143
rs56310790
rs5757559
rs5757560
rs12162663
rs12162673
rs12162740
rs6001497
rs56059801
rs5750775
rs6001500
rs12484719
rs12484710
rs7286961
rs7286712
rs5757561
rs5757562
rs5757563
rs5750776
rs5757564
rs5757565
rs5757566
rs130660
rs75132039
rs189604479
rs12485173
rs135177
rs130659
rs12628035
rs130658
rs130657
rs135176
rs135175
rs5750777
rs130655
rs150559438
rs75279419
rs2040399
rs116540704
rs6001508
rs9607623
rs142134290
rs56031201
rs2285099
rs73163486
rs2285097
rs2285096
rs2285095
rs2285094
rs4990914
rs4990915
rs4990916
rs4990917
rs4990918
rs4990919
rs4990920
rs4990921
rs4990922
rs2003809
rs4416326
rs9611115
rs9607624
rs117396842
rs9611116
rs9611117
rs9611118
rs5757570
rs9611119
rs9611120
rs9622978
rs9611122
rs9611123
rs2285100
rs2239769
rs4821874
rs2239768
rs13053714
rs4821875
rs4821876
rs4821877
rs11704525
rs9622979
rs55823804
rs2247128
rs879180
rs183693114
rs5757572
rs118022588
rs5757573
rs2267406
rs5750781
rs5750782
rs148728609
22:39635432_C_G
rs2857402
rs79528760
rs73165211
rs1800817
rs1800818
rs13058590
rs79805578
rs7289325
rs130654
rs5757577
rs130653
rs185896534
rs130651
rs130650
rs130649
rs135173
rs145019404
rs59744664
rs77516118
rs9607627
rs11705523
rs142454199
rs12484683
rs12483986
rs148009552
rs36069260
rs34435958
rs7290087
rs5757580
rs9622983
rs9611130
rs4820371
rs9622984
rs742402
rs2413583
rs742403
rs2143178
rs5757582
rs17000920
rs5995705
rs9611131
rs5757584
rs11089938
rs149544044
rs4820372
rs5757585
rs146230149
rs5757587
rs5750784
rs9611133
rs62231493
rs1569495
rs1569496
rs1569497
rs9611134
rs84488
rs2103588
rs2092189
rs137578
rs5757589
rs5757590
rs5757592
rs5757593
rs5757596
rs147937631
rs5757599
rs968451
rs9607629
rs5750785
rs5757600
rs5757601
rs118173762
rs470074
rs35381944
rs5757602
rs113769438
rs932329
22:39673450_C_G
rs117634211
rs116898372
rs145477085
rs117959858
rs117531073
rs58553100
rs117277499
rs1007117
rs117239088
rs17000953
rs1003643
rs1003644
rs5757603
rs117018418
rs117237076
rs137581
rs147445582
rs1985378
rs150743779
rs139148856
rs143993613
rs117141933
rs17000956
rs17000960
rs145583412
rs57521255
rs116946405
rs17000962
rs144129334
rs150689641
rs138915459
rs116849547
rs117255944
rs117665046
rs117882545
rs11089939
rs118120379
rs11912665
rs117100210
rs126228
rs117722643
rs149934010
rs147606672
rs191104650
rs183718620
rs141671768
rs8141801
rs190711968
rs57750821
rs143212055
rs148378870
rs73887426
rs137585
rs1569500
rs1569501
rs117128659
rs117711448
rs11912467
rs11912887
rs181149820
rs137589
rs137590
rs186171645
rs118075339
rs137591
rs79290
rs117640424
rs1883288
rs11913703
rs470075
rs60327881
rs140441682
rs73887446
rs73887447
rs73887450
rs117106319
rs73887451
rs143491439
rs78149022
rs147128942
rs137592
rs146537551
rs137593
rs116981692
rs16985788
rs117720279
rs151309964
rs11914047
rs17304621
rs80132412
rs137594
rs62228372
rs137602
rs12628705
rs117563092
rs137603
rs137604
rs11912186
rs117900530
rs76002309
rs137606
rs145370764
rs137607
rs117554403
rs470078
rs76449672
rs79605405
rs11704615
rs11913470
rs11913902
rs12628833
rs57078777
rs137612
rs62228374
rs11089941
rs11912365
rs11703434
rs118026751
rs76793895
rs137615
rs116932711
rs17000979
rs11704385
rs62228375
rs62228376
rs62228377
rs62228378
rs971964
rs137616
rs137617
rs137618
rs137619
rs117810420
rs5757609
rs5757610
rs17000981
rs6519183
rs470079
rs12628329
rs5757611
rs141236265
rs2014842
rs909683
rs2076124
rs137620
rs137621
rs149076497
rs2076125
rs84491
rs126230
rs94852
rs470080
rs2007418
rs12484030
rs2072872
rs738331
rs75376564
rs117125584
rs6509
rs61737929
rs115272267
rs1569498
rs116372447
rs470082
rs11912049
rs5757613
rs115704021
rs116854052
rs17551549
rs17526591
rs17555272
rs137627
rs145773434
rs141199286
rs12628367
rs115450144
rs5757614
rs142326493
rs114670885
rs12170171
rs146248330
rs58599024
rs137634
rs117389715
rs17305131
rs114285010
rs117106692
rs12483879
rs116757878
rs12483932
rs12483923
rs147612957
rs11703963
rs137635
rs75026781
rs78847717
rs117385880
rs148380137
rs12157991
rs12158027
rs12627970
rs6001533
rs137636
rs5757617
rs11704319
rs12627761
rs140826783
rs5757618
rs5757619
rs139167913
rs116989929
rs5750789
rs137639
rs143180676
rs12159370
rs151296813
rs150475506
rs6001538
rs115371106
rs137644
rs139975644
rs115038091
rs5757622
rs28591484
rs149899791
rs116136126
rs55883000
rs143769169
rs115263847
rs62228402
rs60028822
rs150420964
rs138226267
rs62228404
rs62228405
rs56730909
rs376281703
rs150525821
rs12163078
rs61528797
rs137653
rs117210036
rs12628724
rs137654
rs12485061
rs143659870
rs12484993
rs7285952
rs137657
rs137658
rs137659
rs58401738
rs12627838
rs62228408
rs140891301
rs151314883
rs75378967
rs137668
rs117909182
rs137671
rs137672
rs5757624
rs57275609
22:39737669_C_A
rs5757625
rs137682
rs137683
rs137684
rs57986325
rs9611155
rs137685
rs137686
rs137687
rs137688
rs74804869
rs137689
rs137690
rs75683187
rs9611156
rs137695
rs76547504
rs137697
rs9607636
rs3747177
rs12166817
rs137698
rs2267407
rs909685
rs2069235
rs11705183
rs137699
rs1807560
rs5757628
rs137701
rs137702
rs137703
rs73887476
rs142164994
rs715505
rs137705
rs6001553
rs137708
rs55995917
rs3788551
rs2003675
rs5757630
rs2413588
rs760742
rs2413589
rs191247856
rs61616683
rs79951272
rs5757631
rs5757632
rs5757633
rs2284075
rs144712683
rs2049985
rs2049986
rs4821887
rs715503
rs117638129
rs5757636
rs5757637
rs2267408
rs5757638
rs10745050
rs5750800
rs739363
rs2012906
rs2012907
rs4594543
rs182732147
rs16985820
rs147749847
rs115180573
rs16985827
rs16985831
rs17001013
rs7286714
rs116539892
rs17001014
rs116345265
rs148310559
rs5757644
rs149336677
rs144437620
rs5750806
rs114958314
rs117864930
rs9611162
rs9611164
rs58799742
rs145700780
rs117841264
rs77013320
rs115814052
rs78751209
rs137878694
rs58346745
rs1569499
rs74589943
rs117698419
rs5757646
rs6001566
rs6519190
rs9611167
rs141496365
rs143038520
rs4821889
rs78866262
rs4821890
rs147854258
rs117169690
rs756640
rs139018750
rs7423
rs192640998
rs139764118
rs200676622
rs8143036
rs9611170
rs117179639
rs146680193
rs2142848
rs4821891
rs182922773
rs57925865
rs117936743
rs73414390
rs5995729
rs139121016
rs141092084
rs73414391
rs143992731
rs75475382
rs5750812
rs151047772
rs4386422
rs4384886
rs117433449
rs5757653
rs5757654
rs7292066
rs141191016
rs5750813
rs184962767
rs150749417
rs61185571
rs3830119
rs5757655
rs117327855
rs5750814
rs34026806
rs117358444
rs5757657
rs4337572
rs17001089
rs34336887
rs59336116
rs143504165
rs147172886
rs6001582
rs145826519
rs117420954
rs146399813
rs117772722
rs58743204
rs57432240
rs60804825
rs61583895
rs57470997
rs60181054
rs56796306
rs118131187
rs2269549
rs144742537
rs35469986
rs140598269
rs17001093
22:39814765_G_A
22:39814765_G_C
rs2267409
rs17001097
rs2267410
rs146598912
rs150261152
rs117142056
rs138947677
rs117173541
rs184699432
rs550306107
rs113903810
rs542583102
rs116848764
rs141263497
rs146698472
rs141326583
rs5757667
rs118124761
rs36044118
rs4821895
rs35683168
rs739141
rs3788552
rs117758305
rs5750820
rs5750821
rs118150487
rs117827974
rs7949
rs146177389
rs3752469
rs148410942
rs116655803
rs9611174
rs58641840
rs5757670
rs12628204
rs5750823
rs5750824
rs17001112
rs5750825
rs1972280
rs5750826
rs118126131
rs74658578
rs117983435
rs4821896
rs73167342
rs5750828
rs117407700
rs145519095
rs6001592
rs113785064
rs9611176
rs5750829
rs117194320
rs5757675
rs8138462
rs9611177
rs117456521
rs28685576
rs141487631
rs182371968
rs149052664
rs76406173
rs5750833
rs5757678
rs139545930
rs144291143
rs8136980
rs4497965
rs5757680
rs117904886
rs117341181
rs5757681
rs114623951
rs1005522
rs77654029
rs75264309
rs73885221
rs59606630
rs58083563
rs74546823
rs61702521
rs117567682
rs148076122
rs116974184
rs138794249
rs147222141
rs117248721
rs5757683
rs61194719
rs5757684
rs118140052
rs1557541
rs117418112
rs3761458
rs1557542
rs117413044
rs6001600
rs368594204
rs5995735
rs139617499
rs738286
rs738290
rs148408829
rs114500429
rs150276089
rs2413592
rs3788553
rs61293050
rs60586791
rs117211931
rs118141526
rs113385550
rs760714
rs760715
rs188656970
rs5750840
rs142696120
rs6001601
rs2267412
rs2284076
rs8137052
rs6519193
rs4820378
rs4821900
rs1984662
rs78935896
rs12628962
rs2413593
rs5757690
rs1003538
rs9306336
rs760712
rs760713
rs4821901
rs11704159
rs34943118
rs2009774
rs147762284
rs2009999
rs17001167
rs4821902
rs143400156
rs9623008
rs201417286
rs6001605
rs190406399
rs3827380
rs7285122
rs1033415
rs12157593
rs2017711
rs34692520
rs6001609
rs12484582
rs12484673
rs9611186
rs9611187
rs117079488
rs2294360
rs34109257
rs742143
rs4821903
rs4821904
rs5750841
rs5750842
rs145503030
rs4820379
rs75911208
rs60286491
rs4821905
rs17400681
rs738288
rs17001209
rs2272830
rs10854721
rs117991469
rs78336887
rs11703406
rs1048310
rs710192
rs10854722
rs148858679
rs4894
rs6519194
rs4820380
rs4821906
rs61434491
rs882564
rs882565
rs882566
rs150798545
rs5750844
rs4821907
rs141803174
rs1028320
rs1028321
rs1015941
rs79349506
rs1109793
rs2413595
rs5757703
rs147884565
rs9607648
rs8137430
rs11703414
rs6001618
rs5757705
rs760716
rs111603797
rs75823932
rs9611191
rs9611192
rs5750847
rs5750848
rs7284798
rs7284601
rs5757709
rs5757710
rs67792450
rs6001619
rs12628516
rs9623013
rs5757712
rs12170562
rs9623014
rs6001620
rs5757715
rs5757716
rs5995748
rs5995749
rs9623015
rs9623016
rs5750849
rs5757717
rs4820381
rs59889044
rs5757718
rs9611195
rs150569948
rs5757719
rs713689
rs112169657
rs2092168
rs5757720
rs10427762
rs5757721
rs111918659
rs11089954
rs2413597
rs73422161
rs4438587
rs5757723
rs75675695
rs375349098
rs58093579
rs7284221
rs111685305
rs2413599
rs78140321
rs5757725
rs5757726
rs116910141
rs61259516
rs9607655
22:39953804_C_T
22:39953911_C_T
rs7285389
rs116866261
rs117281752
rs9611198
rs9607658
rs143680201
rs6001621
rs192863078
rs9619819
rs200923774
rs77057327
rs75594549
rs4820383
rs62652622
rs80208362
rs73885269
rs5757727
rs62228477
rs116867091
rs12484107
rs5757728
rs55684383
rs145969017
rs56753811
rs7288455
rs3747178
rs5757730
rs5757731
rs111602469
rs5757732
rs142462279
rs5757733
rs117774651
rs5750851
rs12484689
rs138167833
rs117223599
rs5750852
rs114876190
rs2413600
rs3788556
rs117111468
rs5757734
rs147517108
rs132567
rs5757735
rs76560316
rs116891391
rs73422193
rs116322739
rs117263351
rs5757736
rs8139773
rs190557295
rs28631967
rs132570
rs132571
rs5750853
rs144312783
rs3788557
rs132572
rs142493486
rs132573
rs132574
rs4353751
rs139186212
rs132575
rs132576
rs132577
rs140578590
rs132579
rs132580
rs4522708
rs4374
rs116868635
rs132582
rs118028480
rs713971
rs117871148
rs132583
rs3788564
rs2413602
rs117863931
rs5750854
rs2003151
rs1109008
rs132585
rs9611201
rs9611202
rs5757742
rs35471482
rs5757743
rs138238213
rs117371518
rs760546
rs181146670
rs199563728
rs62228488
rs140638889
rs117867354
rs1076614
rs12628240
rs1883123
rs713733
rs111951471
rs117192145
rs148055518
rs713865
rs7291041
rs146212567
rs5995755
rs142976808
rs5750857
rs5995756
rs5757746
rs147897176
rs141679817
rs114211575
rs116872141
rs5995757
rs139363622
rs6001638
rs6001639
rs147880012
rs145460926
rs1534883
rs3788566
rs3788567
rs143073854
rs5995759
rs148232269
rs926231
rs150675474
rs142149025
rs114530448
rs146529632
rs140796406
rs713860
rs1008677
rs118038866
rs139244137
rs9611204
rs9611205
rs5757748
rs11705236
rs8140185
rs117939311
rs147535923
rs3788568
rs738168
rs5757749
rs17401961
rs5750859
rs147601729
rs3788569
rs11703341
rs9611206
rs115765935
rs2072714
rs2072715
rs1883124
rs7288420
rs5995761
rs80101362
rs136803
rs187014841
rs136805
rs136806
rs136807
rs12170452
rs111073900
rs62636244
rs116914550
rs136809
22:40021069_C_T
rs136811
rs186279927
rs136812
rs184931126
rs3788571
rs470070
rs742159
rs136813
rs145823347
rs5757752
rs5750860
rs5750861
rs5750862
rs5750863
rs5757754
rs55898159
rs9607661
rs5757756
rs77638777
rs136814
rs941431
rs136816
rs2092179
rs136817
rs136818
rs136819
rs136820
rs136821
rs77242378
rs117094767
rs58964278
rs136823
rs117583662
rs2010746
rs136824
rs713938
rs470071
22:40042284_A_G
22:40042284_A_T
rs136827
rs5757759
rs5750866
rs5757760
rs926334
rs136828
rs136829
rs136830
rs136832
rs9611209
rs136835
rs142074635
rs136845
rs117625716
rs8140771
rs732381
rs150181351
rs3788575
rs136848
rs5757761
rs136849
rs136850
rs136851
rs136852
rs136853
rs136854
rs136855
rs185983542
rs5750868
rs5757762
rs144516050
rs5757763
rs151129428
rs5750869
rs4821909
rs200593805
rs4821910
rs5750870
rs5757764
rs5757765
rs4820386
rs75160993
rs2235341
rs2235342
rs738315
rs5750871
rs5757766
rs11704439
rs714031
rs4820387
rs4820388
rs9619826
rs5757768
rs8136019
rs3788576
rs5757770
rs2294368
rs2294369
rs140766802
rs9607667
rs5757772
rs146001130
rs184188698
rs3747179
rs117151769
rs144296010
rs151319119
rs5757773
rs5757774
rs5757775
rs4821913
rs5757776
rs4821914
rs142682536
rs181104896
rs113813999
rs6001651
rs6001652
rs8136836
rs8137891
rs5757777
rs182484851
rs140191493
rs12171228
rs12171155
rs4820389
rs150094291
rs62228525
rs181059035
rs5750872
rs12484428
rs11704241
rs112114530
rs6001655
rs185439000
rs5995773
rs2064135
rs8140044
rs117987385
rs117929686
rs10427810
rs146425869
rs11705160
rs80156739
rs6001658
rs10427663
rs6001659
rs184689947
rs4820391
rs6001660
rs117128192
rs10427962
rs76502235
rs78929060
rs141341382
rs7291427
rs5995776
rs193210955
rs143596226
rs146810216
rs5757783
rs79857740
rs191647400
rs111714688
rs5995778
rs6001666
rs73888146
rs12627985
rs117718156
rs62228527
rs73888159
rs5750876
rs117463091
rs6001668
rs737793
rs114978051
rs78556357
rs141857975
rs738313
rs149951198
rs112178004
rs7289583
rs78785948
rs144618065
rs5757786
rs73888165
rs4597643
rs143034700
rs2014234
rs738314
rs76448652
rs6001673
rs118020387
rs17001454
rs117092249
rs6001675
rs75953805
rs76582065
rs79506571
rs5757793
rs79564703
rs6001678
rs2223336
rs713973
rs6001679
rs5750879
rs117568262
rs74676398
rs117285336
rs117617455
rs7290833
rs117258185
rs9941939
rs55923802
rs113135601
rs148816467
rs112390516
rs8137883
rs77804072
rs74852037
rs75760250
rs189682437
rs147126522
rs12483790
rs79340335
rs74952260
rs3091377
rs112732410
rs75888781
rs55713823
rs113147787
rs62228534
rs112089227
rs73888173
rs77731676
rs75728551
rs57800198
rs6001686
rs74897689
rs5757798
rs9941936
rs9941927
rs73888176
rs75066154
rs5757799
rs75147514
rs79870771
rs74569259
rs8137779
rs8138202
rs73888179
rs6001687
rs141246385
rs77444081
rs79476137
rs6001688
22:40216508_G_A
rs58505471
rs150977386
rs77996251
rs74434450
rs116909307
rs77783792
rs7288020
rs7286916
rs150005525
rs79699549
rs62228550
rs138986193
rs77521412
rs12628572
rs147404307
rs77099034
rs73888182
rs7287193
rs112674275
rs77373343
rs4563342
rs74278048
rs73163076
rs10427552
rs201207009
rs62228554
rs77395217
rs185486213
rs10483200
rs150085495
rs7288228
rs12484239
rs6001694
rs10427867
rs10427900
rs10427892
rs742209
rs11089965
rs76212904
rs75424411
rs112618539
rs11913283
rs112459262
rs76911124
rs137940
rs9623081
rs150717255
rs74661448
rs17001484
rs6001697
rs6001699
rs192225857
rs9623083
rs5995786
rs74650048
rs8135811
rs150892622
rs77376079
rs35498538
rs17001505
rs74915771
rs137947
rs137948
rs112912140
rs112360612
rs66609907
rs137950
rs147404319
rs111996457
rs113555056
rs143174020
rs137952
rs143802887
rs17001508
rs181701278
rs137953
rs111968851
rs148269814
rs2958647
rs137955
rs137956
rs137959
rs185628760
rs713925
rs111399361
rs137960
rs137963
rs137964
rs60538378
rs137965
rs2267414
rs113524995
rs137966
rs17001521
rs137967
rs77490930
rs2267415
rs137968
rs137969
rs137970
rs74383658
rs113472125
rs17001523
rs137972
rs470084
rs137973
rs80403
rs739090
rs28405882
rs739091
rs137975
rs5757806
rs137977
rs137978
rs137979
rs12166465
rs137980
rs5757808
rs713883
rs117475298
rs2267416
rs137981
rs5757810
rs137983
rs78048860
rs137985
rs79236125
rs107140
rs5757814
rs137988
rs137989
rs137990
rs145937810
rs72619519
rs137991
rs17001545
rs137992
rs72619520
rs2267419
rs2267420
rs2267421
rs137994
rs3021213
rs80400
rs137996
rs137997
rs9611233
rs138000
rs118033792
rs7285609
rs138002
rs141791242
rs138003
rs146058149
rs138006
rs2284077
rs138008
rs2284078
rs138009
rs2267423
rs56057810
rs55838499
rs5757821
22:40366789_G_T
rs138011
rs138012
rs138014
rs138015
rs1011748
rs138016
rs78753200
rs114607
rs117278413
rs9611239
rs2958652
rs76736715
rs2958654
rs137868756
rs4821920
rs2958657
rs3021217
rs7285507
rs2958658
rs9611240
rs9611241
rs41281257
rs117615867
rs28607928
rs9611242
rs3021222
rs9607680
rs2958663
rs3021274
rs140111174
rs2958662
rs3021270
rs117980494
rs3021271
rs739145
rs2958660
rs62230283
rs2958659
rs117014665
rs11705454
rs117243054
rs62230284
rs117842847
rs1108047
rs117741951
rs11912922
rs11704971
rs62230289
rs2958651
rs17406386
rs2958650
rs17406434
rs58286117
rs11089967
rs73165024
rs7284488
rs138573780
rs4820395
rs2071771
rs7291782
rs9611246
rs5995793
rs5995794
rs11089969
rs737815
rs743840
rs2899333
rs8139715
rs9623110
rs143197919
rs9611250
rs732748
rs150827537
rs9611251
rs9607682
rs3752470
rs7284189
rs76168785
rs6001722
rs6001723
rs7285314
rs9607683
rs12169622
rs6001728
rs147095975
rs11704416
rs146337210
rs146498853
rs139617051
rs6001734
rs144307587
rs145315804
rs7290960
rs28494590
rs7290555
rs55754970
rs9623117
rs12628765
rs7290298
rs7291691
rs75942214
rs58299651
rs9611257
rs6001740
rs143611528
rs5995802
rs28837144
rs6001741
rs9611260
rs7288882
rs7288667
rs7292999
rs112302371
rs9611261
rs6001743
rs73165033
rs5995808
rs58133635
rs116995154
rs6519216
rs75608776
rs7284980
rs6001749
rs9611262
rs7292838
rs7292602
rs78734846
rs9607685
rs7290587
rs2413609
rs9607686
rs58699216
rs117790180
rs77886021
rs10427795
rs73165038
rs714020
rs9611263
rs6001762
rs6001763
rs135628
rs11705409
rs12106521
rs6001765
rs9611265
rs34419824
rs34584683
rs143794988
```
