## Supplementary material for "Characterization of shared and ancestry-specific signals driving complex traits using multi-ancestry fine-mapping": s1.afreq

```
#CHROM	ID	REF	ALT	ALT_FREQS	OBS_CT
22	rs9619738	C	T	0.0178926	1006
22	rs3747169	G	A	0.0188867	1006
22	rs6001099	T	C	0.544732	1006
22	rs111238998	C	A	0.219682	1006
22	rs5750598	T	C	0.119284	1006
22	rs117443242	A	G	0.026839	1006
22	rs5757058	T	A	0.543738	1006
22	rs111609616	T	A	0.0149105	1006
22	rs9622792	T	C	0.0198807	1006
22	rs7292835	T	C	0.0188867	1006
22	rs8141933	C	T	0.521869	1006
22	rs4821783	T	C	0.0198807	1006
22	rs6519108	T	A	0.0188867	1006
22	rs5995572	A	G	0.0198807	1006
22	rs9619741	T	C	0.0457256	1006
22	rs5995573	C	T	0.0198807	1006
22	rs6001100	A	C	0.0188867	1006
22	rs6001101	T	C	0.0198807	1006
22	rs6001102	C	G	0.0188867	1006
22	rs5757062	C	T	0.521869	1006
22	rs141771514	G	T	0.026839	1006
22	rs112100768	T	A	0.0298211	1006
22	rs6001103	T	A	0.0208748	1006
22	rs113873251	A	G	0.224652	1006
22	rs5757063	T	C	0.522863	1006
22	rs147247165	G	A	0.0159046	1006
22	rs55906933	G	A	0.22167	1006
22	rs142084246	T	C	0.055666	1006
22	rs3876031	G	T	0.542744	1006
22	rs3876032	G	A	0.301193	1006
22	rs5757065	G	A	0.542744	1006
22	rs9610949	C	T	0.0308151	1006
22	rs12169607	C	A	0.166998	1006
22	rs12628722	C	A	0.0188867	1006
22	rs559074534	T	C	0.0119284	1006
22	rs34262106	G	A	0.0198807	1006
22	rs4821785	A	G	0.54175	1006
22	rs5757068	A	G	0.521869	1006
22	rs5757069	C	A	0.54175	1006
22	rs114454729	G	C	0.22167	1006
22	rs6001104	G	A	0.0188867	1006
22	rs3959635	C	A	0.54175	1006
22	rs6001105	G	A	0.0188867	1006
22	rs6001106	T	C	0.0198807	1006
22	rs195310	A	G	0.0198807	1006
22	rs118178495	C	T	0.0208748	1006
22	rs195311	C	T	0.54175	1006
22	rs4101106	T	C	0.521869	1006
22	rs12628645	A	G	0.22167	1006
22	rs195312	A	G	0.0208748	1006
22	rs4101105	T	C	0.520875	1006
22	rs195313	C	T	0.0198807	1006
22	rs195314	C	G	0.54175	1006
22	rs195301	A	G	0.54175	1006
22	rs140273582	G	A	0.0308151	1006
22	rs195302	C	T	0.54175	1006
22	rs195303	A	G	0.0198807	1006
22	rs195305	C	G	0.54175	1006
22	rs185021001	C	T	0.0159046	1006
22	rs11089880	T	C	0.522863	1006
22	rs11089881	T	C	0.522863	1006
22	rs195308	T	C	0.54175	1006
22	rs186082313	C	T	0.0129225	1006
22	rs195309	C	G	0.54175	1006
22	rs3859846	T	A	0.22167	1006
22	rs17753544	G	A	0.22167	1006
22	rs17826547	C	T	0.0178926	1006
22	rs55719829	T	C	0.212724	1006
22	rs9622802	C	T	0.521869	1006
22	rs143243836	A	C	0.0407555	1006
22	rs195300	C	T	0.0198807	1006
22	rs470095	C	A	0.452286	1006
22	rs138360	G	C	0.45825	1006
22	rs409143	G	A	0.0198807	1006
22	rs11705213	G	A	0.00795229	1006
22	rs145623341	G	A	0.0149105	1006
22	rs196105	A	G	0.0208748	1006
22	rs138365	C	T	0.77833	1006
22	rs196107	G	A	0.0208748	1006
22	rs138366	G	A	0.452286	1006
22	rs138367	T	A	0.473161	1006
22	rs196108	G	A	0.0208748	1006
22	rs138368	C	T	0.77833	1006
22	rs138369	A	G	0.473161	1006
22	rs80639	G	A	0.0576541	1006
22	rs196109	C	T	0.0198807	1006
22	rs196110	G	C	0.0208748	1006
22	rs117664602	G	A	0.0178926	1006
22	rs138370	A	G	0.45825	1006
22	rs141378583	G	A	0.0347913	1006
22	rs62228860	C	T	0.00894632	1006
22	rs9622805	C	T	0.0805169	1006
22	rs138373	G	A	0.455268	1006
22	rs138375	C	G	0.457256	1006
22	rs138376	T	C	0.457256	1006
22	rs138379	C	G	0.459245	1006
22	rs138381	T	C	0.784294	1006
22	rs6001117	T	C	0.168986	1006
22	rs116973395	G	A	0.00994036	1006
22	rs7289871	G	A	0.0109344	1006
22	rs138382	C	T	0.757455	1006
22	rs34500977	C	A	0.0815109	1006
22	rs138383	C	T	0.468191	1006
22	rs138385	A	G	0.769384	1006
22	rs138387	G	A	0.474155	1006
22	rs13055737	C	T	0.474155	1006
22	rs112969496	G	A	0.0109344	1006
22	rs144891440	G	A	0.0188867	1006
22	rs196100	A	G	0.0109344	1006
22	rs150837790	C	T	0.0805169	1006
22	rs138389	A	G	0.474155	1006
22	rs196101	G	A	0.295229	1006
22	rs28491685	G	A	0.0248509	1006
22	rs196102	T	C	0.296223	1006
22	rs196103	G	A	0.0129225	1006
22	rs28877380	C	G	0.0258449	1006
22	rs182433790	C	T	0.0129225	1006
22	rs196104	A	G	0.0119284	1006
22	rs138392	T	C	0.772366	1006
22	rs138393	C	T	0.393638	1006
22	rs196111	A	G	0.529821	1006
22	rs138394	C	G	0.469185	1006
22	rs139351405	A	C	0.0168986	1006
22	rs11089885	C	T	0.477137	1006
22	rs138395	C	T	0.477137	1006
22	rs470096	A	C	0.476143	1006
22	rs196112	C	T	0.0119284	1006
22	rs196113	A	T	0.0119284	1006
22	rs196114	C	T	0.0119284	1006
22	rs885867	C	T	0.279324	1006
22	rs196115	C	T	0.0119284	1006
22	rs113949402	T	C	0.0805169	1006
22	rs79936537	G	A	0.0119284	1006
22	rs196117	A	G	0.0119284	1006
22	rs196119	G	A	0.0119284	1006
22	rs138396	G	T	0.397614	1006
22	rs9622808	C	T	0.402584	1006
22	rs73157107	G	A	0.0417495	1006
22	rs111105	C	T	0.402584	1006
22	rs138397	G	A	0.397614	1006
22	rs196120	C	G	0.0119284	1006
22	rs116883684	C	T	0.0467197	1006
22	rs190817865	C	A	0.0168986	1006
22	rs1894632	G	A	0.0318091	1006
22	rs138399	G	T	0.409543	1006
22	rs7354810	C	T	0.147117	1006
22	rs138400	T	C	0.785288	1006
22	rs5757088	G	A	0.296223	1006
22	rs11703948	A	G	0.0755467	1006
22	rs138402	C	T	0.477137	1006
22	rs138403	C	T	0.39662	1006
22	rs196122	T	C	0.482107	1006
22	rs13057446	G	A	0.0755467	1006
22	rs66792787	A	G	0.0765408	1006
22	rs111959380	G	A	0.2833	1006
22	rs11089887	C	G	0.0755467	1006
22	rs35607824	G	C	0.0755467	1006
22	rs743942	G	A	0.27833	1006
22	rs151033601	T	G	0.0149105	1006
22	rs196054	G	A	0.59841	1006
22	rs196055	A	G	0.104374	1006
22	rs143909258	C	T	0.028827	1006
22	rs148606264	A	G	0.0228628	1006
22	rs196057	C	T	0.599404	1006
22	rs2269608	C	T	0.291252	1006
22	rs196058	G	A	0.0159046	1006
22	rs12167479	G	T	0.0377734	1006
22	rs1063134	C	T	0.213718	1006
22	rs105153	C	T	0.0159046	1006
22	rs196059	T	C	0.600398	1006
22	rs105154	G	A	0.0159046	1006
22	rs23078	C	T	0.0159046	1006
22	rs149133633	C	T	0.0109344	1006
22	rs8142029	G	A	0.198807	1006
22	rs196060	G	A	0.599404	1006
22	rs474525	C	T	0.59841	1006
22	rs196062	G	A	0.599404	1006
22	rs145840573	A	G	0.00994036	1006
22	rs11704277	C	T	0.0765408	1006
22	rs78444991	C	G	0.00894632	1006
22	rs142709884	G	C	0.0139165	1006
22	rs147339944	C	T	0.0119284	1006
22	rs196063	A	G	0.0656064	1006
22	rs116665922	G	A	0.0149105	1006
22	rs4821787	G	C	0.203777	1006
22	rs79281004	C	T	0.00894632	1006
22	rs2267384	C	A	0.11829	1006
22	rs2267385	C	T	0.00894632	1006
22	rs7291841	G	A	0.534791	1006
22	rs196072	T	C	0.0536779	1006
22	rs196073	C	G	0.0646123	1006
22	rs117996858	G	A	0.0248509	1006
22	rs35699918	C	T	0.0258449	1006
22	rs2267386	G	A	0.0298211	1006
22	rs117906335	G	A	0.0387674	1006
22	rs196074	G	A	0.0646123	1006
22	rs55930878	C	T	0.0437376	1006
22	rs62228861	T	A	0.182903	1006
22	rs2267387	C	T	0.452286	1006
22	rs196075	C	G	0.0646123	1006
22	rs74277676	G	A	0.00894632	1006
22	rs196076	C	G	0.147117	1006
22	rs196077	G	T	0.600398	1006
22	rs196078	C	T	0.0536779	1006
22	rs149827577	G	A	0.00894632	1006
22	rs141277252	G	A	0.0328032	1006
22	rs73157117	C	T	0.083499	1006
22	rs8141562	G	A	0.460239	1006
22	rs78388515	G	A	0.00695825	1006
22	rs196080	T	C	0.145129	1006
22	rs76037731	T	A	0.00695825	1006
22	rs196081	C	T	0.146123	1006
22	rs9607537	C	A	0.333002	1006
22	rs74326505	C	T	0.026839	1006
22	rs9610956	G	A	0.082505	1006
22	rs2267388	G	A	0.455268	1006
22	rs2267389	C	T	0.082505	1006
22	rs17753650	T	G	0.0576541	1006
22	rs196082	G	A	0.0576541	1006
22	rs7288369	C	T	0.0904573	1006
22	rs9607538	T	C	0.0894632	1006
22	rs196083	G	A	0.0646123	1006
22	rs196084	T	C	0.607356	1006
22	rs3761450	T	C	0.00695825	1006
22	rs393294	T	A	0.0586481	1006
22	rs364851	G	A	0.0586481	1006
22	rs9610960	C	T	0.0914513	1006
22	rs196086	C	G	0.150099	1006
22	rs9607540	C	T	0.0914513	1006
22	rs196087	C	T	0.05666	1006
22	rs196088	C	G	0.153082	1006
22	rs74732880	C	T	0.00695825	1006
22	rs196091	G	A	0.0586481	1006
22	rs196092	A	G	0.607356	1006
22	rs46629	A	G	0.284294	1006
22	rs111585410	C	T	0.0298211	1006
22	rs196093	G	A	0.0656064	1006
22	rs4821788	A	G	0.536779	1006
22	rs11704913	G	A	0.319085	1006
22	rs111502797	C	T	0.0198807	1006
22	rs9607541	C	T	0.309145	1006
22	rs196094	T	C	0.151093	1006
22	rs9610962	G	A	0.0755467	1006
22	rs196095	C	T	0.150099	1006
22	rs196096	T	C	0.151093	1006
22	rs118047999	G	C	0.240557	1006
22	rs196065	T	C	0.604374	1006
22	rs117368716	G	A	0.00695825	1006
22	rs196066	G	A	0.279324	1006
22	rs117100284	G	T	0.0308151	1006
22	rs12484263	C	A	0.122266	1006
22	rs35199791	C	A	0.122266	1006
22	rs77678575	C	T	0.0149105	1006
22	rs196067	T	C	0.351889	1006
22	rs196068	C	T	0.265408	1006
22	rs9607542	A	G	0.205765	1006
22	rs196069	C	T	0.263419	1006
22	rs196070	T	G	0.597416	1006
22	rs9607543	G	A	0.0328032	1006
22	rs77046030	C	T	0.00695825	1006
22	rs138406	C	A	0.257455	1006
22	rs138407	C	T	0.256461	1006
22	rs138408	T	C	0.345924	1006
22	rs138409	G	A	0.345924	1006
22	rs138410	T	A	0.345924	1006
22	rs138411	T	C	0.349901	1006
22	rs138412	A	G	0.259443	1006
22	rs138413	C	T	0.257455	1006
22	rs74853968	C	T	0.00695825	1006
22	rs80269148	A	C	0.00695825	1006
22	rs138417	C	T	0.0904573	1006
22	rs138418	C	T	0.275348	1006
22	rs138419	C	T	0.286282	1006
22	rs2269609	G	A	0.100398	1006
22	rs73157131	C	T	0.0457256	1006
22	rs13353387	C	T	0.028827	1006
22	rs9610964	A	G	0.0328032	1006
22	rs9607544	A	C	0.0318091	1006
22	rs5995579	C	T	0.0109344	1006
22	rs113990501	T	C	0.11332	1006
22	rs9610965	T	A	0.0318091	1006
22	rs5995580	C	T	0.0457256	1006
22	rs138421	G	C	0.444334	1006
22	rs6001131	G	A	0.0457256	1006
22	rs77701206	C	T	0.0477137	1006
22	rs76021979	G	T	0.0477137	1006
22	rs34145443	A	G	0.0477137	1006
22	rs9622815	G	A	0.0447316	1006
22	rs56275828	G	A	0.028827	1006
22	rs62228894	C	T	0.0149105	1006
22	rs138422	G	A	0.983101	1006
22	rs114021754	C	T	0.00994036	1006
22	rs739235	G	T	0.100398	1006
22	rs138425	G	A	0.984095	1006
22	rs117317474	C	T	0.0407555	1006
22	rs138426	G	A	0.981113	1006
22	rs138428	G	A	0.983101	1006
22	rs62228895	C	T	0.0387674	1006
22	rs138430	C	T	0.62326	1006
22	rs189090339	A	C	0.0159046	1006
22	rs401933	C	T	0.984095	1006
22	rs117009774	C	T	0.0407555	1006
22	rs12004	T	G	0.306163	1006
22	rs116975602	G	A	0.0139165	1006
22	rs138433	C	A	0.984095	1006
22	rs138435	T	C	0.983101	1006
22	rs138436	C	A	0.984095	1006
22	rs2071887	T	A	0.366799	1006
22	rs16998989	G	A	0.0685885	1006
22	rs1043402	G	A	0.305169	1006
22	rs763121	A	G	0.359841	1006
22	rs138437	C	T	0.985089	1006
22	rs86796	A	C	0.62326	1006
22	rs5750609	C	T	0.130219	1006
22	rs138441	T	C	0.983101	1006
22	rs117255894	T	C	0.0337972	1006
22	rs77313540	T	C	0.0695825	1006
22	rs77502033	T	G	0.00994036	1006
22	rs115777660	C	T	0.00994036	1006
22	rs2267390	C	T	0.304175	1006
22	rs11705586	A	G	0.17495	1006
22	rs145252036	C	T	0.0149105	1006
22	rs138445	A	G	0.984095	1006
22	rs138446	A	C	0.984095	1006
22	rs138447	C	T	0.984095	1006
22	rs138450	A	G	0.984095	1006
22	rs138452	C	T	0.984095	1006
22	rs138454	T	C	0.984095	1006
22	rs138455	G	A	0.967197	1006
22	rs138457	T	C	0.62326	1006
22	rs138589582	C	T	0.0218688	1006
22	rs118069633	T	C	0.0168986	1006
22	rs12627803	T	C	0.0894632	1006
22	rs138459	C	T	0.984095	1006
22	rs138460	A	G	0.984095	1006
22	rs138461	G	A	0.984095	1006
22	rs9619748	T	C	0.0397614	1006
22	rs112987907	T	A	0.0397614	1006
22	rs76437589	A	G	0.0188867	1006
22	rs149738890	T	A	0.0397614	1006
22	rs1837988	A	G	0.307157	1006
22	rs13055883	T	C	0.0188867	1006
22	rs35918780	T	C	0.0347913	1006
22	rs114708931	G	A	0.0159046	1006
22	rs138462	G	A	0.984095	1006
22	rs138463	A	G	0.968191	1006
22	rs138464	C	T	0.624254	1006
22	rs138465	C	T	0.966203	1006
22	rs182119110	A	G	0.00894632	1006
22	rs138466	T	C	0.983101	1006
22	rs62228900	T	G	0.0129225	1006
22	rs9610971	C	T	0.302187	1006
22	rs62228901	A	G	0.0168986	1006
22	rs9610972	A	G	0.303181	1006
22	rs9622823	A	G	0.0427435	1006
22	rs1946990	A	G	0.379722	1006
22	rs79233669	T	G	0.0397614	1006
22	rs62228902	T	C	0.0178926	1006
22	rs73157140	C	G	0.0318091	1006
22	rs57105975	T	C	0.0168986	1006
22	rs56175827	T	G	0.0168986	1006
22	rs11570429	C	T	0.0397614	1006
22	rs11089888	G	T	0.151093	1006
22	rs5750616	T	G	0.246521	1006
22	rs188156579	A	G	0.00298211	1006
22	rs5995589	T	C	0.0178926	1006
22	rs62228904	T	C	0.0168986	1006
22	rs5750617	T	A	0.312127	1006
22	rs62228905	C	T	0.0178926	1006
22	rs8139022	A	C	0.0168986	1006
22	rs5757126	T	C	0.294235	1006
22	rs144252815	C	T	0.00994036	1006
22	rs5757127	G	A	0.0397614	1006
22	rs140831253	C	T	0.0149105	1006
22	rs74385688	A	G	0.0685885	1006
22	rs1980455	A	C	0.368787	1006
22	rs146072634	C	T	0.0974155	1006
22	rs1292811	T	C	0.969185	1006
22	rs117428200	G	A	0.0397614	1006
22	rs112010490	T	G	0.0367793	1006
22	rs73157141	G	A	0.0308151	1006
22	rs62228906	C	T	0.0407555	1006
22	rs140323689	T	G	0.0397614	1006
22	rs12172202	G	A	0.131213	1006
22	rs78275933	A	G	0.0218688	1006
22	rs62228932	G	A	0.0168986	1006
22	rs116861265	T	A	0.0685885	1006
22	rs16999046	T	G	0.0168986	1006
22	rs117655316	T	C	0.0397614	1006
22	rs73157142	G	A	0.0308151	1006
22	rs5995591	C	T	0.0168986	1006
22	rs11570426	A	C	0.0397614	1006
22	rs4987164	C	G	0.0159046	1006
22	rs4820335	C	G	0.365805	1006
22	rs10427947	T	C	0.0159046	1006
22	rs9917599	G	A	0.0159046	1006
22	rs148083387	A	G	0.0397614	1006
22	rs111247854	G	T	0.028827	1006
22	rs139295221	A	G	0.0397614	1006
22	rs150875341	C	T	0.00994036	1006
22	rs139118483	C	T	0.0109344	1006
22	rs5757130	G	A	0.367793	1006
22	rs6001149	C	T	0.0168986	1006
22	rs62228933	A	G	0.0129225	1006
22	rs13054906	G	T	0.164016	1006
22	rs60895776	G	C	0.0168986	1006
22	rs4820336	A	C	0.0616302	1006
22	rs4821792	T	G	0.952286	1006
22	rs11570419	C	A	0.0397614	1006
22	rs8135087	G	A	0.292247	1006
22	rs11570409	G	A	0.0397614	1006
22	rs9610975	A	G	0.348907	1006
22	rs9610976	G	A	0.0904573	1006
22	rs9610977	G	A	0.0914513	1006
22	rs11570402	T	C	0.0298211	1006
22	rs11570400	T	A	0.0218688	1006
22	rs147894240	G	T	0.0109344	1006
22	rs5750620	A	T	0.970179	1006
22	rs5757135	C	T	0.365805	1006
22	rs145125237	C	T	0.0198807	1006
22	rs9622830	C	G	0.365805	1006
22	rs5750621	C	T	0.293241	1006
22	rs5750622	C	G	0.295229	1006
22	rs5757140	T	C	0.293241	1006
22	rs11570397	T	G	0.0387674	1006
22	rs11570396	A	G	0.0129225	1006
22	rs5757141	G	A	0.293241	1006
22	rs11570392	G	A	0.0159046	1006
22	rs11570386	A	G	0.0168986	1006
22	rs2267392	G	C	0.0159046	1006
22	rs11570381	G	A	0.0347913	1006
22	rs11570380	A	C	0.0685885	1006
22	rs7290463	G	T	0.0298211	1006
22	rs11570379	C	T	0.0149105	1006
22	rs11570373	A	G	0.0159046	1006
22	rs5757151	A	C	0.367793	1006
22	rs6001159	A	G	0.365805	1006
22	rs75882057	T	C	0.00994036	1006
22	rs142121538	T	A	0.0188867	1006
22	rs73157146	G	A	0.0198807	1006
22	rs8140617	G	A	0.294235	1006
22	rs34346867	T	C	0.385686	1006
22	rs115989402	A	G	0.00994036	1006
22	rs7291729	C	T	0.0168986	1006
22	rs8138643	C	T	0.0308151	1006
22	rs1013338	C	A	0.309145	1006
22	rs62228940	T	C	0.0159046	1006
22	rs1013339	C	T	0.348907	1006
22	rs75464485	G	A	0.0198807	1006
22	rs1569492	G	A	0.385686	1006
22	rs75136621	G	A	0.0337972	1006
22	rs115319620	C	T	0.0347913	1006
22	rs5750626	G	C	0.293241	1006
22	rs112577976	A	G	0.0397614	1006
22	rs17826889	C	T	0.0397614	1006
22	rs112861194	G	A	0.0168986	1006
22	rs12485129	T	C	0.0874751	1006
22	rs7291652	C	T	0.293241	1006
22	rs16999109	C	A	0.0168986	1006
22	rs5750627	T	C	0.311133	1006
22	rs16999114	C	G	0.0168986	1006
22	rs4560233	T	A	0.293241	1006
22	rs5757159	A	G	0.385686	1006
22	rs72656933	C	T	0.121272	1006
22	rs5750629	T	C	0.311133	1006
22	rs5750630	A	C	0.293241	1006
22	rs9607553	G	A	0.311133	1006
22	rs8137599	C	T	0.0238569	1006
22	rs55706642	C	T	0.0168986	1006
22	rs143255884	A	C	0.0397614	1006
22	rs3946137	A	G	0.34493	1006
22	rs1569493	C	T	0.949304	1006
22	rs6519119	C	G	0.293241	1006
22	rs5757160	T	C	0.311133	1006
22	rs7288443	A	G	0.311133	1006
22	rs5757161	G	A	0.350895	1006
22	rs146033331	C	T	0.0427435	1006
22	rs5750632	C	T	0.294235	1006
22	rs75897813	C	T	0.0347913	1006
22	rs6519120	G	T	0.294235	1006
22	rs73157150	G	A	0.0198807	1006
22	rs5757162	C	T	0.293241	1006
22	rs5750633	A	G	0.311133	1006
22	rs5750634	G	A	0.293241	1006
22	rs5750635	A	C	0.293241	1006
22	rs5757165	C	T	0.350895	1006
22	rs5757166	G	T	0.311133	1006
22	rs62228947	C	T	0.0417495	1006
22	rs138918709	G	A	0.0168986	1006
22	rs9619755	C	G	0.385686	1006
22	rs73157155	G	A	0.0308151	1006
22	rs16999135	G	C	0.0874751	1006
22	rs1569716	C	A	0.311133	1006
22	rs16999142	C	T	0.0168986	1006
22	rs6001169	T	C	0.385686	1006
22	rs62228948	C	T	0.0178926	1006
22	rs9622833	G	A	0.293241	1006
22	rs59005959	T	A	0.0168986	1006
22	rs58566154	T	C	0.0168986	1006
22	rs5757169	G	A	0.312127	1006
22	rs58596856	G	A	0.0168986	1006
22	rs5757172	A	G	0.38668	1006
22	rs5750639	A	T	0.312127	1006
22	rs5750640	A	G	0.951292	1006
22	rs57039466	T	A	0.0168986	1006
22	rs5757176	A	G	0.367793	1006
22	rs5757177	A	C	0.323062	1006
22	rs79091541	G	A	0.0159046	1006
22	rs62228951	T	C	0.0168986	1006
22	rs62228954	C	A	0.0159046	1006
22	rs60748100	C	T	0.0168986	1006
22	rs62228956	G	A	0.0168986	1006
22	rs145759424	A	C	0.0397614	1006
22	rs56703183	G	C	0.0168986	1006
22	rs111874456	G	A	0.0417495	1006
22	rs5757180	C	G	0.296223	1006
22	rs5757181	G	A	0.294235	1006
22	rs5750646	T	C	0.312127	1006
22	rs116848925	C	G	0.0377734	1006
22	rs117707622	A	C	0.0119284	1006
22	rs6001173	T	C	0.312127	1006
22	rs4821797	T	C	0.351889	1006
22	rs5995598	A	G	0.168986	1006
22	rs117067187	A	G	0.0397614	1006
22	rs62228958	G	A	0.0168986	1006
22	rs140851460	C	T	0.00795229	1006
22	rs56140824	C	T	0.0168986	1006
22	rs80294953	C	T	0.0188867	1006
22	rs5995599	T	A	0.554672	1006
22	rs6001175	T	C	0.313121	1006
22	rs77636070	C	T	0.0347913	1006
22	rs35090810	C	A	0.0159046	1006
22	rs5757184	C	T	0.133201	1006
22	rs5757185	C	A	0.296223	1006
22	rs79661975	C	T	0.0337972	1006
22	rs4821798	T	C	0.313121	1006
22	rs4821799	T	G	0.387674	1006
22	rs5757187	G	A	0.296223	1006
22	rs5757188	G	A	0.296223	1006
22	rs13340096	G	A	0.0168986	1006
22	rs12166403	C	A	0.0377734	1006
22	rs141990422	G	T	0.00994036	1006
22	rs5995602	G	T	0.950298	1006
22	rs9610986	T	C	0.295229	1006
22	rs143168701	T	C	0.00994036	1006
22	rs116875241	C	T	0.0397614	1006
22	rs13054492	C	T	0.0586481	1006
22	rs7290217	G	C	0.0168986	1006
22	rs55648665	C	T	0.114314	1006
22	rs16999166	A	C	0.0168986	1006
22	rs73157160	T	C	0.0208748	1006
22	rs9306328	C	T	0.385686	1006
22	rs73157161	G	A	0.0308151	1006
22	rs5757191	T	C	0.312127	1006
22	rs73415432	G	A	0.0168986	1006
22	rs9610989	T	C	0.028827	1006
22	rs760645	C	T	0.537773	1006
22	rs11089893	C	T	0.130219	1006
22	rs141918925	T	C	0.00298211	1006
22	rs16999173	C	T	0.0168986	1006
22	rs5757193	G	A	0.293241	1006
22	rs140977604	G	A	0.0397614	1006
22	rs4821801	T	C	0.313121	1006
22	rs147880228	C	T	0.0159046	1006
22	rs5750649	T	C	0.312127	1006
22	rs2179142	G	A	0.309145	1006
22	rs78580907	C	G	0.0258449	1006
22	rs5757194	A	C	0.295229	1006
22	rs5757195	T	C	0.367793	1006
22	rs57591164	T	C	0.0168986	1006
22	rs60796754	T	A	0.0168986	1006
22	rs146033604	A	G	0.00994036	1006
22	rs5757196	G	C	0.294235	1006
22	rs59759728	C	T	0.0168986	1006
22	rs9607557	G	A	0.349901	1006
22	rs7288400	A	G	0.295229	1006
22	rs5757199	T	G	0.294235	1006
22	rs5995603	G	A	0.255467	1006
22	rs4821803	G	A	0.294235	1006
22	rs9610992	C	G	0.132207	1006
22	rs4821804	T	C	0.294235	1006
22	rs4821805	A	G	0.294235	1006
22	rs7289577	C	G	0.294235	1006
22	rs74921833	C	G	0.0168986	1006
22	rs7289855	G	T	0.308151	1006
22	rs9610993	C	A	0.294235	1006
22	rs6001181	G	A	0.294235	1006
22	rs73415446	G	A	0.0168986	1006
22	rs5757200	T	G	0.294235	1006
22	rs5757202	G	A	0.0159046	1006
22	rs5757203	G	C	0.294235	1006
22	rs7290979	A	C	0.304175	1006
22	rs5995606	C	T	0.294235	1006
22	rs6519124	T	C	0.311133	1006
22	rs2205802	T	C	0.294235	1006
22	rs5757204	A	C	0.294235	1006
22	rs13054225	T	G	0.0377734	1006
22	rs8138996	G	T	0.294235	1006
22	rs6001182	A	G	0.294235	1006
22	rs7292856	C	T	0.0168986	1006
22	rs5750652	A	G	0.311133	1006
22	rs139694074	G	A	0.0119284	1006
22	rs144862154	C	T	0.0159046	1006
22	rs5757206	T	G	0.294235	1006
22	rs5757208	A	C	0.293241	1006
22	rs5995607	A	G	0.293241	1006
22	rs150295831	G	C	0.0119284	1006
22	rs62229986	T	C	0.0168986	1006
22	rs5757210	G	A	0.293241	1006
22	rs28446978	G	C	0.0168986	1006
22	rs5750653	G	A	0.293241	1006
22	rs5750654	T	C	0.349901	1006
22	rs5757211	C	T	0.294235	1006
22	rs6001184	C	T	0.293241	1006
22	rs6001185	G	A	0.293241	1006
22	rs9622836	T	C	0.0159046	1006
22	rs16999186	G	T	0.0168986	1006
22	rs2294296	T	C	0.293241	1006
22	rs2064088	A	G	0.293241	1006
22	rs5757212	G	C	0.310139	1006
22	rs5757213	C	T	0.293241	1006
22	rs5757214	T	C	0.293241	1006
22	rs5757215	T	G	0.365805	1006
22	rs4820340	A	T	0.0874751	1006
22	rs4820341	A	G	0.365805	1006
22	rs147839748	A	C	0.0109344	1006
22	rs4820342	A	G	0.293241	1006
22	rs6001186	G	T	0.349901	1006
22	rs5757216	G	A	0.293241	1006
22	rs5757217	C	T	0.293241	1006
22	rs62229987	T	C	0.0168986	1006
22	rs62229988	G	A	0.293241	1006
22	rs62229989	G	A	0.311133	1006
22	rs5750656	G	A	0.293241	1006
22	rs5750657	C	T	0.293241	1006
22	rs189759189	C	T	0.00994036	1006
22	rs144964056	C	T	0.0328032	1006
22	rs13054866	A	G	0.130219	1006
22	rs9610995	C	T	0.293241	1006
22	rs8142098	T	G	0.293241	1006
22	rs9610997	G	A	0.293241	1006
22	rs2413543	G	A	0.950298	1006
22	rs9610998	A	G	0.293241	1006
22	rs2413544	A	C	0.293241	1006
22	rs7410470	T	C	0.293241	1006
22	rs139005576	T	C	0.0119284	1006
22	rs4821806	T	C	0.293241	1006
22	rs5750658	C	T	0.293241	1006
22	rs8137829	G	A	0.293241	1006
22	rs8138757	A	G	0.293241	1006
22	rs117392630	G	A	0.0626243	1006
22	rs55855403	C	T	0.0178926	1006
22	rs6001188	T	C	0.293241	1006
22	rs148305113	C	T	0.0397614	1006
22	rs118051910	G	A	0.0129225	1006
22	rs2072795	G	A	0.292247	1006
22	rs2072796	A	G	0.292247	1006
22	rs2281019	T	A	0.292247	1006
22	rs2281020	A	G	0.292247	1006
22	rs144043227	C	T	0.0397614	1006
22	rs2281021	T	C	0.292247	1006
22	rs28735351	A	G	0.0178926	1006
22	rs5995610	C	T	0.292247	1006
22	rs147293607	G	A	0.0397614	1006
22	rs3827356	A	C	0.315109	1006
22	rs3788544	C	T	0.287276	1006
22	rs3788545	A	G	0.294235	1006
22	rs116855916	A	T	0.0178926	1006
22	rs4821807	A	G	0.294235	1006
22	rs74724903	C	G	0.0149105	1006
22	rs4821808	A	G	0.292247	1006
22	rs4821809	G	C	0.292247	1006
22	rs5757224	T	C	0.292247	1006
22	rs8136368	A	G	0.292247	1006
22	rs3761454	C	T	0.293241	1006
22	rs3761455	G	A	0.0178926	1006
22	rs3747170	G	A	0.293241	1006
22	rs3747172	A	G	0.293241	1006
22	rs5750659	T	C	0.293241	1006
22	rs3747173	A	G	0.293241	1006
22	rs3747174	T	C	0.293241	1006
22	rs1065201	T	C	0.293241	1006
22	rs1065208	C	G	0.0178926	1006
22	rs62230023	G	A	0.0178926	1006
22	rs4820343	A	G	0.293241	1006
22	rs5757226	T	C	0.293241	1006
22	rs143654441	G	A	0.054672	1006
22	rs5757227	A	G	0.365805	1006
22	rs5757228	C	T	0.293241	1006
22	rs6519132	C	T	0.0178926	1006
22	rs5757231	A	G	0.293241	1006
22	rs5757232	C	T	0.293241	1006
22	rs4821810	C	G	0.311133	1006
22	rs9306329	C	T	0.293241	1006
22	rs5750662	G	A	0.293241	1006
22	rs62230024	A	G	0.0159046	1006
22	rs5757234	C	T	0.311133	1006
22	rs5750664	C	T	0.293241	1006
22	rs9611006	C	T	0.293241	1006
22	rs5750665	C	G	0.293241	1006
22	rs5750666	A	G	0.988072	1006
22	rs5757237	G	C	0.293241	1006
22	rs5757238	A	G	0.311133	1006
22	rs62230025	C	T	0.0178926	1006
22	rs6001191	T	C	0.293241	1006
22	rs186226529	T	A	0.0119284	1006
22	rs11704021	G	A	0.293241	1006
22	rs6001193	A	G	0.365805	1006
22	rs113245741	T	C	0.0178926	1006
22	rs4820344	T	C	0.293241	1006
22	rs4821811	C	T	0.293241	1006
22	rs4821812	G	C	0.293241	1006
22	rs9607566	C	G	0.293241	1006
22	rs143750575	C	G	0.0308151	1006
22	rs5757241	C	T	0.293241	1006
22	rs150106431	C	T	0.0188867	1006
22	rs4821813	A	C	0.293241	1006
22	rs16999224	A	G	0.0178926	1006
22	rs139410618	T	C	0.0397614	1006
22	rs9611007	C	T	0.156064	1006
22	rs61391663	G	C	0.0178926	1006
22	rs148655634	T	C	0.0218688	1006
22	rs62230027	A	C	0.0188867	1006
22	rs3827357	A	G	0.293241	1006
22	rs5750668	T	C	0.293241	1006
22	rs1056610	T	C	0.312127	1006
22	rs116369871	C	A	0.0149105	1006
22	rs1056661	A	G	0.365805	1006
22	rs5750669	T	A	0.293241	1006
22	rs116682542	G	A	0.0377734	1006
22	rs10135	A	G	0.312127	1006
22	rs62230028	C	T	0.0149105	1006
22	rs116542224	T	G	0.026839	1006
22	rs3827358	C	G	0.0864811	1006
22	rs112736986	C	T	0.0188867	1006
22	rs73157171	T	G	0.0308151	1006
22	rs59458863	T	C	0.0188867	1006
22	rs6001199	C	T	0.293241	1006
22	rs117706333	G	T	0.0387674	1006
22	rs117932236	G	A	0.0387674	1006
22	rs4820345	T	C	0.292247	1006
22	rs2413545	C	T	0.292247	1006
22	rs77711238	T	C	0.0337972	1006
22	rs5750671	A	C	0.313121	1006
22	rs56968635	T	C	0.0188867	1006
22	rs56170845	T	C	0.0188867	1006
22	rs926299	C	G	0.313121	1006
22	rs2072800	A	G	0.0198807	1006
22	rs6519133	T	C	0.404573	1006
22	rs62228762	G	A	0.0188867	1006
22	rs117947043	C	T	0.0377734	1006
22	rs118105785	A	G	0.171968	1006
22	rs9611008	T	C	0.350895	1006
22	rs5757250	C	T	0.132207	1006
22	rs6001203	T	C	0.312127	1006
22	rs5757251	G	A	0.365805	1006
22	rs6001204	T	C	0.312127	1006
22	rs7291524	T	C	0.969185	1006
22	rs41280833	A	G	0.0328032	1006
22	rs28362527	T	C	0.0188867	1006
22	rs117715549	G	A	0.0387674	1006
22	rs11703159	A	G	0.0308151	1006
22	rs2267393	G	C	0.313121	1006
22	rs2267394	T	C	0.313121	1006
22	rs28362529	C	G	0.0188867	1006
22	rs62228763	G	A	0.0188867	1006
22	rs62228764	G	A	0.0188867	1006
22	rs8138189	A	G	0.0149105	1006
22	rs5750672	A	G	0.293241	1006
22	rs5757253	C	T	0.312127	1006
22	rs4821815	G	A	0.350895	1006
22	rs2284073	T	C	0.312127	1006
22	rs147144367	C	G	0.0387674	1006
22	rs2413546	G	A	0.293241	1006
22	rs185842036	C	A	0.00994036	1006
22	rs2413547	A	G	0.293241	1006
22	rs116311866	G	C	0.0149105	1006
22	rs62228766	G	C	0.0149105	1006
22	rs16999280	G	C	0.0387674	1006
22	rs16999281	C	T	0.0178926	1006
22	rs115663988	G	A	0.00795229	1006
22	rs55715100	G	A	0.11332	1006
22	rs58507435	T	C	0.0178926	1006
22	rs5750673	G	A	0.281312	1006
22	rs5757257	T	C	0.280318	1006
22	rs35738517	G	C	0.0506958	1006
22	rs58916881	A	G	0.0178926	1006
22	rs117911959	G	A	0.0506958	1006
22	rs4821816	G	A	0.299205	1006
22	rs2267395	C	T	0.298211	1006
22	rs138691	C	G	0.0188867	1006
22	rs9611012	C	T	0.0924453	1006
22	rs5757261	C	T	0.132207	1006
22	rs186767966	C	A	0.026839	1006
22	rs73157180	G	A	0.0715706	1006
22	rs470106	A	C	0.298211	1006
22	rs5995612	T	G	0.0675944	1006
22	rs138692	T	G	0.326044	1006
22	rs73415498	A	G	0.0228628	1006
22	rs138693	C	T	0.0188867	1006
22	rs74867304	G	A	0.0188867	1006
22	rs138694	G	T	0.0198807	1006
22	rs116963077	G	T	0.0198807	1006
22	rs138695	C	T	0.0188867	1006
22	rs117992050	C	T	0.0168986	1006
22	rs138696	T	G	0.0188867	1006
22	rs6001209	A	G	0.289264	1006
22	rs78701749	C	T	0.0188867	1006
22	rs16999297	C	T	0.0188867	1006
22	rs138697	C	A	0.0188867	1006
22	rs2235230	C	T	0.27833	1006
22	rs2235229	C	T	0.605368	1006
22	rs4820346	C	G	0.690855	1006
22	rs16999301	G	A	0.0188867	1006
22	rs75211829	C	T	0.00994036	1006
22	rs138698	G	C	0.0188867	1006
22	rs909564	A	G	0.364811	1006
22	rs11547401	C	T	0.0516899	1006
22	rs41280837	A	G	0.0516899	1006
22	rs138699	G	A	0.265408	1006
22	rs138700	A	G	0.296223	1006
22	rs17032	C	G	0.347913	1006
22	rs1043441	C	T	0.292247	1006
22	rs9835	A	G	0.362823	1006
22	rs1043312	T	G	0.364811	1006
22	rs138702	A	T	0.293241	1006
22	rs138703	G	A	0.361829	1006
22	rs138835866	G	A	0.0139165	1006
22	rs73157182	G	A	0.0198807	1006
22	rs138704	A	G	0.297217	1006
22	rs55856268	C	T	0.170974	1006
22	rs9611015	G	A	0.132207	1006
22	rs138705	C	T	0.292247	1006
22	rs2072797	C	T	0.131213	1006
22	rs1062687	T	C	0.298211	1006
22	rs35972770	C	T	0.0516899	1006
22	rs116468598	G	T	0.0149105	1006
22	rs138706	C	G	0.297217	1006
22	rs138708	G	A	0.0168986	1006
22	rs138709	C	G	0.298211	1006
22	rs138710	A	G	0.298211	1006
22	rs35842935	A	G	0.0516899	1006
22	rs138711	C	T	0.365805	1006
22	rs138712	G	A	0.297217	1006
22	rs138713	T	C	0.297217	1006
22	rs144269293	G	A	0.0228628	1006
22	rs184419855	G	A	0.0109344	1006
22	rs2064087	C	T	0.0526839	1006
22	rs138716	C	T	0.295229	1006
22	rs35496634	A	C	0.124254	1006
22	rs5750677	C	T	0.296223	1006
22	rs2072798	G	A	0.296223	1006
22	rs6001214	C	T	0.297217	1006
22	rs2076028	G	A	0.297217	1006
22	rs2072794	G	T	0.295229	1006
22	rs79234244	C	T	0.0328032	1006
22	rs79483980	C	T	0.0178926	1006
22	rs7284966	A	G	0.368787	1006
22	rs79157023	T	C	0.0497018	1006
22	rs9611018	C	T	0.0755467	1006
22	rs113652271	C	G	0.0258449	1006
22	rs738250	G	T	0.927435	1006
22	rs138112973	G	A	0.0109344	1006
22	rs10084634	G	A	0.39165	1006
22	rs5757272	G	A	0.432406	1006
22	rs5757273	G	C	0.840954	1006
22	rs5757274	C	T	0.4334	1006
22	rs4303811	A	G	0.843936	1006
22	rs1005476	C	G	0.843936	1006
22	rs6519134	C	G	0.454274	1006
22	rs5757275	T	C	0.388668	1006
22	rs35810369	G	A	0.454274	1006
22	rs5750678	C	T	0.166998	1006
22	rs138611983	C	T	0.0367793	1006
22	rs117944783	C	T	0.028827	1006
22	rs2005965	A	G	0.452286	1006
22	rs77592206	C	T	0.0377734	1006
22	rs5757277	G	A	0.276342	1006
22	rs8135021	G	A	0.276342	1006
22	rs75769981	G	A	0.027833	1006
22	rs6001220	C	T	0.277336	1006
22	rs4821818	C	T	0.847913	1006
22	rs117584534	G	A	0.0109344	1006
22	rs9611024	C	T	0.567594	1006
22	rs4821819	T	A	0.84493	1006
22	rs139730315	C	A	0.05666	1006
22	rs4821820	A	G	0.84493	1006
22	rs12329952	C	A	0.0357853	1006
22	rs5757279	T	C	0.84493	1006
22	rs78397383	A	C	0.162028	1006
22	rs4820347	T	G	0.84493	1006
22	rs74694146	C	G	0.0795229	1006
22	rs4821821	C	G	0.84493	1006
22	rs142507538	T	C	0.0129225	1006
22	rs11913047	C	A	0.390656	1006
22	rs5757280	A	G	0.789264	1006
22	rs4821822	C	T	0.829026	1006
22	rs116851115	C	G	0.0208748	1006
22	rs4821823	C	T	0.662028	1006
22	rs4821824	A	T	0.644135	1006
22	rs11089898	G	T	0.781312	1006
22	rs117224578	G	A	0.028827	1006
22	rs14040	G	A	0.77336	1006
22	rs7290009	C	T	0.0596421	1006
22	rs5757282	T	C	0.807157	1006
22	rs112957960	C	T	0.00994036	1006
22	rs111712923	C	T	0.0109344	1006
22	rs74381896	T	C	0.00994036	1006
22	rs738144	G	A	0.787276	1006
22	rs738145	T	C	0.502982	1006
22	rs760482	A	G	0.27336	1006
22	rs149945094	T	A	0.028827	1006
22	rs146570122	A	G	0.122266	1006
22	rs7292827	G	A	0.00994036	1006
22	rs17827494	G	A	0.5	1006
22	rs7293075	A	G	0.0109344	1006
22	rs12484954	G	C	0.374751	1006
22	rs74424811	A	T	0.0367793	1006
22	rs117102707	C	T	0.026839	1006
22	rs78255873	G	C	0.00994036	1006
22	rs7290947	C	A	0.5	1006
22	rs6001225	A	C	0.77336	1006
22	rs4638897	C	A	0.784294	1006
22	rs55952902	G	A	0.125249	1006
22	rs78353577	T	C	0.00994036	1006
22	rs5757285	T	C	0.784294	1006
22	rs7288299	C	T	0.5	1006
22	rs7289344	C	T	0.0109344	1006
22	rs9607572	C	T	0.0258449	1006
22	rs2294180	G	T	0.0805169	1006
22	rs3761456	T	C	0.7833	1006
22	rs74595161	G	A	0.00994036	1006
22	rs4821825	T	C	0.126243	1006
22	rs73159306	G	A	0.0139165	1006
22	rs9611026	C	T	0.0437376	1006
22	rs926215	T	C	0.5	1006
22	rs4821826	A	G	0.785288	1006
22	rs738141	C	T	0.7833	1006
22	rs6001228	C	A	0.27336	1006
22	rs9619765	C	T	0.0308151	1006
22	rs4821827	A	G	0.484095	1006
22	rs78684519	A	G	0.027833	1006
22	rs738142	T	C	0.767396	1006
22	rs78655041	G	A	0.00994036	1006
22	rs2013157	G	A	0.482107	1006
22	rs5757288	T	A	0.274354	1006
22	rs713863	A	G	0.482107	1006
22	rs77727388	T	C	0.00994036	1006
22	rs5757289	G	T	0.284294	1006
22	rs11704881	G	A	0.0675944	1006
22	rs7293155	T	C	0.00994036	1006
22	rs5757290	C	T	0.274354	1006
22	rs58346781	T	C	0.00994036	1006
22	rs4821828	G	A	0.770378	1006
22	rs5757291	C	T	0.770378	1006
22	rs9968015	G	A	0.274354	1006
22	rs56187235	T	C	0.124254	1006
22	rs111672077	G	T	0.0109344	1006
22	rs2179035	T	C	0.496024	1006
22	rs11089900	C	T	0.485089	1006
22	rs4821833	T	C	0.496024	1006
22	rs73159314	A	G	0.0298211	1006
22	rs11912111	C	T	0.485089	1006
22	rs4443097	T	C	0.485089	1006
22	rs6001242	C	T	0.27336	1006
22	rs4821836	C	T	0.360835	1006
22	rs5757295	G	C	0.272366	1006
22	rs4821837	G	A	0.486083	1006
22	rs75205414	T	G	0.00994036	1006
22	rs7291295	G	A	0.00994036	1006
22	rs7291068	C	T	0.00994036	1006
22	rs147635019	C	T	0.0258449	1006
22	rs2092022	G	C	0.486083	1006
22	rs2092023	C	T	0.213718	1006
22	rs2142506	T	A	0.770378	1006
22	rs111858413	C	T	0.00994036	1006
22	rs117532450	C	A	0.027833	1006
22	rs73159315	C	T	0.0994036	1006
22	rs760484	T	C	0.478131	1006
22	rs760485	C	A	0.769384	1006
22	rs5750683	T	A	0.76839	1006
22	rs7288826	G	T	0.2167	1006
22	rs11704200	C	T	0.0308151	1006
22	rs741977	T	C	0.281312	1006
22	rs11705123	G	A	0.0149105	1006
22	rs2235135	C	T	0.393638	1006
22	rs144206642	G	A	0.00894632	1006
22	rs77601830	A	C	0.00994036	1006
22	rs8140217	G	A	0.215706	1006
22	rs117170777	A	G	0.00795229	1006
22	rs75538144	G	C	0.00894632	1006
22	rs2252528	T	C	0.343936	1006
22	rs2280974	A	C	0.390656	1006
22	rs1569409	C	G	0.763419	1006
22	rs77400816	C	T	0.00994036	1006
22	rs75283887	G	A	0.00994036	1006
22	rs4140576	T	C	0.393638	1006
22	rs149133487	C	T	0.00596421	1006
22	rs5757297	C	G	0.384692	1006
22	rs56034166	G	A	0.026839	1006
22	rs5757299	G	A	0.384692	1006
22	rs117666549	G	C	0.0168986	1006
22	rs2235137	T	C	0.38668	1006
22	rs9611033	G	A	0.233598	1006
22	rs5757300	T	C	0.609344	1006
22	rs6519140	T	C	0.638171	1006
22	rs8136346	C	T	0.38668	1006
22	rs5757301	A	G	0.38668	1006
22	rs148090603	C	A	0.0168986	1006
22	rs140055680	C	A	0.0168986	1006
22	rs28441021	G	A	0.224652	1006
22	rs2294181	A	T	0.628231	1006
22	rs117773903	C	T	0.027833	1006
22	rs9607577	G	A	0.222664	1006
22	rs148745126	T	G	0.00298211	1006
22	rs4821839	G	A	0.027833	1006
22	rs118190879	G	A	0.027833	1006
22	rs2235138	A	G	0.37674	1006
22	rs28492938	G	A	0.134195	1006
22	rs713726	T	C	0.629225	1006
22	rs114837282	C	T	0.027833	1006
22	rs9607579	C	T	0.055666	1006
22	rs5757302	T	C	0.629225	1006
22	rs118016777	G	A	0.0159046	1006
22	rs5750685	A	C	0.629225	1006
22	rs116450188	C	G	0.027833	1006
22	rs737776	A	G	0.37674	1006
22	rs1807736	A	G	0.405567	1006
22	rs1961935	C	T	0.629225	1006
22	rs10483198	G	A	0.027833	1006
22	rs117103224	A	C	0.026839	1006
22	rs78110441	G	A	0.377734	1006
22	rs1076612	A	G	0.406561	1006
22	rs9611034	C	T	0.223658	1006
22	rs117388559	C	T	0.0238569	1006
22	rs3817727	C	T	0.027833	1006
22	rs112837182	T	C	0.028827	1006
22	rs11703122	T	C	0.406561	1006
22	rs118189633	A	G	0.00894632	1006
22	rs2103514	T	C	0.620278	1006
22	rs113002198	G	A	0.027833	1006
22	rs11912863	T	C	0.00994036	1006
22	rs6001251	C	A	0.593439	1006
22	rs6001253	C	A	0.593439	1006
22	rs113975274	G	A	0.0178926	1006
22	rs10427848	C	T	0.378728	1006
22	rs5757305	G	T	0.377734	1006
22	rs5757306	G	C	0.377734	1006
22	rs5757307	G	A	0.624254	1006
22	rs5757308	A	G	0.382704	1006
22	rs111444671	A	T	0.027833	1006
22	rs5750686	G	A	0.38171	1006
22	rs5750687	G	A	0.38171	1006
22	rs73884565	G	T	0.00894632	1006
22	rs111241431	G	C	0.027833	1006
22	rs117313348	C	T	0.00894632	1006
22	rs1076116	C	G	0.635189	1006
22	rs2049906	G	C	0.027833	1006
22	rs2280975	C	G	0.380716	1006
22	rs116620085	G	A	0.027833	1006
22	rs77812503	T	G	0.0387674	1006
22	rs79259527	C	T	0.026839	1006
22	rs112765159	C	T	0.026839	1006
22	rs7289235	G	A	0.00894632	1006
22	rs3747176	C	G	0.636183	1006
22	rs9607580	C	T	0.243539	1006
22	rs12628473	A	G	0.026839	1006
22	rs12628497	G	A	0.026839	1006
22	rs74925227	A	G	0.0666004	1006
22	rs111577133	A	G	0.026839	1006
22	rs12628179	G	T	0.026839	1006
22	rs9607581	A	G	0.252485	1006
22	rs115977615	G	A	0.026839	1006
22	rs9607582	A	T	0.2167	1006
22	rs76157105	G	A	0.00894632	1006
22	rs9611036	G	C	0.136183	1006
22	rs76306624	A	C	0.0805169	1006
22	rs11705574	G	A	0.026839	1006
22	rs11703373	G	A	0.026839	1006
22	rs141413175	G	T	0.00795229	1006
22	rs35749963	C	A	0.218688	1006
22	rs60454768	A	T	0.00894632	1006
22	rs74703065	G	A	0.026839	1006
22	rs6001258	C	T	0.250497	1006
22	rs13053505	G	T	0.214712	1006
22	rs13053206	C	G	0.224652	1006
22	rs12168402	C	T	0.425447	1006
22	rs58859115	T	C	0.0149105	1006
22	rs76535024	A	G	0.0149105	1006
22	rs73884568	A	G	0.0238569	1006
22	rs9611038	C	G	0.214712	1006
22	rs6001259	C	T	0.0149105	1006
22	rs732588	G	A	0.0238569	1006
22	rs12628185	G	A	0.0149105	1006
22	rs9607583	C	T	0.214712	1006
22	rs79511420	G	A	0.026839	1006
22	rs147849341	C	T	0.0308151	1006
22	rs117336852	A	T	0.0149105	1006
22	rs6519141	G	A	0.702783	1006
22	rs79169291	G	T	0.0139165	1006
22	rs2075915	G	A	0.702783	1006
22	rs6001271	G	A	0.0168986	1006
22	rs5757312	G	A	0.359841	1006
22	rs5750688	C	T	0.361829	1006
22	rs80060883	C	G	0.0427435	1006
22	rs4821841	G	C	0.7167	1006
22	rs78145519	T	C	0.027833	1006
22	rs4821842	C	T	0.362823	1006
22	rs8141420	G	A	0.706759	1006
22	rs1053197	G	A	0.0139165	1006
22	rs733107	C	T	0.724652	1006
22	rs74653710	C	T	0.0139165	1006
22	rs5757314	G	A	0.0576541	1006
22	rs12628941	C	T	0.0149105	1006
22	rs143661367	G	A	0.0228628	1006
22	rs735305	G	A	0.786282	1006
22	rs735306	C	T	0.369781	1006
22	rs41280841	G	A	0.0477137	1006
22	rs2235140	C	G	0.766402	1006
22	rs73884573	C	T	0.00695825	1006
22	rs738143	A	G	0.765408	1006
22	rs73419431	C	T	0.00695825	1006
22	rs73159327	G	A	0.083499	1006
22	rs9611041	C	G	0.759443	1006
22	rs117326730	G	A	0.0208748	1006
22	rs77047462	T	C	0.00894632	1006
22	rs6001278	C	T	0.00695825	1006
22	rs73159329	C	T	0.083499	1006
22	rs7292074	C	A	0.171968	1006
22	rs1122771	C	T	0.766402	1006
22	rs117477006	G	T	0.0636183	1006
22	rs760481	G	T	0.766402	1006
22	rs2899306	G	A	0.00695825	1006
22	rs73159330	G	A	0.197813	1006
22	rs2899307	G	A	0.388668	1006
22	rs76276354	G	A	0.0178926	1006
22	rs2013837	G	A	0.560636	1006
22	rs12159761	C	G	0.00695825	1006
22	rs909465	C	A	0.00397614	1006
22	rs909466	A	G	0.00397614	1006
22	rs5757318	A	T	0.135189	1006
22	rs11913682	G	A	0.197813	1006
22	rs80350486	C	T	0.0407555	1006
22	rs765080	T	A	0.388668	1006
22	rs11705118	A	G	0.0228628	1006
22	rs16999835	A	G	0.00397614	1006
22	rs16999836	T	C	0.00397614	1006
22	rs5750690	G	C	0.765408	1006
22	rs469986	G	A	0.627237	1006
22	rs132498	A	G	0.628231	1006
22	rs118862	A	C	0.628231	1006
22	rs151136006	G	T	0.00894632	1006
22	rs3950187	G	A	0.628231	1006
22	rs149953599	C	T	0.026839	1006
22	rs4361209	A	G	0.194831	1006
22	rs5750691	T	G	0.194831	1006
22	rs6519142	C	T	0.194831	1006
22	rs5757322	G	A	0.625249	1006
22	rs148289362	T	A	0.0238569	1006
22	rs132499	G	A	0.628231	1006
22	rs132500	T	G	0.628231	1006
22	rs713950	T	C	0.628231	1006
22	rs132501	A	G	0.628231	1006
22	rs713836	T	C	0.625249	1006
22	rs713874	A	C	0.628231	1006
22	rs4820354	A	G	0.628231	1006
22	rs4820355	C	T	0.625249	1006
22	rs5995632	G	A	0.628231	1006
22	rs5757325	T	C	0.629225	1006
22	rs5757326	A	G	0.629225	1006
22	rs5750692	T	C	0.628231	1006
22	rs5757327	A	G	0.628231	1006
22	rs5750693	T	C	0.629225	1006
22	rs8140019	A	G	0.235586	1006
22	rs5757328	C	T	0.628231	1006
22	rs5757329	C	A	0.628231	1006
22	rs132503	T	C	0.235586	1006
22	rs132505	C	A	0.628231	1006
22	rs5750694	A	G	0.628231	1006
22	rs2142836	G	A	0.0894632	1006
22	rs132506	G	A	0.625249	1006
22	rs469987	C	T	0.628231	1006
22	rs132507	A	G	0.628231	1006
22	rs142375166	G	A	0.0129225	1006
22	rs132508	C	A	0.628231	1006
22	rs132509	T	C	0.628231	1006
22	rs75180976	G	A	0.027833	1006
22	rs5757331	G	C	0.628231	1006
22	rs79887800	G	A	0.0328032	1006
22	rs113286151	G	A	0.00894632	1006
22	rs5757333	G	A	0.628231	1006
22	rs143743568	G	A	0.134195	1006
22	rs6001290	G	A	0.625249	1006
22	rs5995633	T	C	0.628231	1006
22	rs4296521	G	A	0.628231	1006
22	rs73159334	A	T	0.0596421	1006
22	rs4522710	A	G	0.628231	1006
22	rs4308202	G	T	0.628231	1006
22	rs2413548	C	T	0.628231	1006
22	rs2015363	A	T	0.628231	1006
22	rs738307	T	C	0.628231	1006
22	rs132510	C	T	0.628231	1006
22	rs12484129	C	T	0.0318091	1006
22	rs4998751	C	T	0.628231	1006
22	rs4998750	G	A	0.628231	1006
22	rs4998749	C	T	0.628231	1006
22	rs4998748	C	T	0.628231	1006
22	rs6001291	T	G	0.628231	1006
22	rs6001293	G	T	0.631213	1006
22	rs6001294	G	A	0.628231	1006
22	rs5750695	T	C	0.627237	1006
22	rs5757334	A	G	0.628231	1006
22	rs5750696	T	C	0.628231	1006
22	rs132511	A	G	0.628231	1006
22	rs132513	G	T	0.629225	1006
22	rs132514	G	A	0.628231	1006
22	rs5757336	G	A	0.629225	1006
22	rs188020028	T	C	0.00298211	1006
22	rs5757337	G	A	0.629225	1006
22	rs6001295	T	C	0.628231	1006
22	rs6001296	T	C	0.628231	1006
22	rs5995635	A	T	0.628231	1006
22	rs5000627	A	T	0.628231	1006
22	rs132515	A	G	0.630219	1006
22	rs5757344	G	T	0.630219	1006
22	rs5750697	G	A	0.630219	1006
22	rs5757345	A	T	0.629225	1006
22	rs118181868	G	A	0.00994036	1006
22	rs132518	G	A	0.630219	1006
22	rs6001298	T	C	0.629225	1006
22	rs185946621	C	T	0.00695825	1006
22	rs4619721	C	T	0.300199	1006
22	rs5750698	A	G	0.628231	1006
22	rs7286632	G	A	0.0606362	1006
22	rs4643638	A	C	0.628231	1006
22	rs4561752	A	T	0.628231	1006
22	rs4532056	A	C	0.628231	1006
22	rs7511336	G	C	0.628231	1006
22	rs2205966	C	G	0.634195	1006
22	rs2205967	G	C	0.634195	1006
22	rs78808155	G	A	0.0328032	1006
22	rs4494857	G	C	0.628231	1006
22	rs4308199	G	A	0.628231	1006
22	rs4420791	G	A	0.628231	1006
22	rs132525	C	T	0.628231	1006
22	rs4306795	G	T	0.628231	1006
22	rs4434085	G	A	0.628231	1006
22	rs5750701	A	G	0.627237	1006
22	rs5757355	T	C	0.198807	1006
22	rs6001306	T	C	0.628231	1006
22	rs6001307	C	T	0.628231	1006
22	rs6001309	G	A	0.630219	1006
22	rs9622868	G	C	0.630219	1006
22	rs5757356	A	G	0.629225	1006
22	rs5757357	G	A	0.629225	1006
22	rs5757358	T	C	0.627237	1006
22	rs4589863	T	C	0.630219	1006
22	rs2413550	G	T	0.629225	1006
22	rs2413551	A	T	0.628231	1006
22	rs2413552	A	G	0.628231	1006
22	rs2413553	T	A	0.628231	1006
22	rs13057840	C	T	0.628231	1006
22	rs13058012	C	A	0.628231	1006
22	rs5995636	C	T	0.630219	1006
22	rs713858	A	C	0.629225	1006
22	rs713859	T	G	0.629225	1006
22	rs7287898	C	T	0.0596421	1006
22	rs132526	T	C	0.237575	1006
22	rs111625890	T	C	0.193837	1006
22	rs6001315	A	G	0.630219	1006
22	rs5757361	A	T	0.428429	1006
22	rs6519155	C	T	0.622266	1006
22	rs149741111	C	G	0.0188867	1006
22	rs5757362	T	C	0.624254	1006
22	rs5757363	G	C	0.322068	1006
22	rs4820357	C	A	0.247515	1006
22	rs5757366	C	T	0.0775348	1006
22	rs181225505	C	T	0.0447316	1006
22	rs146347544	C	T	0.0576541	1006
22	rs147606314	G	A	0.0149105	1006
22	rs75668643	G	A	0.0506958	1006
22	rs150535357	C	T	0.00695825	1006
22	rs34207265	T	C	0.0447316	1006
22	rs11703189	G	T	0.0904573	1006
22	rs8136819	C	T	0.904573	1006
22	rs62228836	C	T	0.027833	1006
22	rs729809	A	G	0.373757	1006
22	rs2010263	C	T	0.919483	1006
22	rs5750702	C	T	0.0785288	1006
22	rs112542119	G	C	0.00695825	1006
22	rs9622881	A	G	0.191849	1006
22	rs62228837	C	T	0.0188867	1006
22	rs12168809	C	T	0.186879	1006
22	rs6519156	C	T	0.170974	1006
22	rs5757370	C	G	0.195825	1006
22	rs5757372	C	T	0.191849	1006
22	rs5757373	C	T	0.191849	1006
22	rs9622882	G	A	0.0815109	1006
22	rs9306330	C	T	0.194831	1006
22	rs140544730	T	G	0.0208748	1006
22	rs11089909	G	A	0.192843	1006
22	rs62228838	G	A	0.191849	1006
22	rs73159372	A	G	0.111332	1006
22	rs8137778	G	A	0.082505	1006
22	rs8137780	G	C	0.193837	1006
22	rs6001327	C	A	0.192843	1006
22	rs5757374	G	C	0.187873	1006
22	rs55837646	C	A	0.110338	1006
22	rs5750703	C	A	0.0805169	1006
22	rs9622884	G	A	0.0795229	1006
22	rs5750706	G	A	0.198807	1006
22	rs5757376	T	C	0.200795	1006
22	rs5757378	A	G	0.0884692	1006
22	rs5750707	C	A	0.198807	1006
22	rs5757380	C	T	0.0874751	1006
22	rs5757381	C	T	0.0874751	1006
22	rs5757382	T	C	0.198807	1006
22	rs5757383	A	G	0.200795	1006
22	rs5757384	C	T	0.0874751	1006
22	rs17000526	G	A	0.658052	1006
22	rs138275693	C	T	0.0159046	1006
22	rs17000529	A	G	0.110338	1006
22	rs7288049	G	A	0.746521	1006
22	rs73159375	C	A	0.0208748	1006
22	rs1014971	C	T	0.65507	1006
22	rs1004748	G	A	0.653082	1006
22	rs28544250	G	C	0.0924453	1006
22	rs13053348	C	T	0.0914513	1006
22	rs5757387	G	A	0.634195	1006
22	rs55637210	C	T	0.111332	1006
22	rs13053507	A	G	0.0874751	1006
22	rs13054016	G	A	0.54672	1006
22	rs9808865	C	T	0.0874751	1006
22	rs9808866	G	T	0.0874751	1006
22	rs9808867	G	T	0.0874751	1006
22	rs13053569	G	C	0.54672	1006
22	rs77986386	G	A	0.0139165	1006
22	rs34735194	G	C	0.528827	1006
22	rs5750708	A	G	0.732604	1006
22	rs5757388	C	A	0.0964215	1006
22	rs5757390	T	C	0.0964215	1006
22	rs5750709	A	C	0.0924453	1006
22	rs76103089	A	T	0.0586481	1006
22	rs56251156	G	A	0.109344	1006
22	rs74986034	C	T	0.0596421	1006
22	rs17000544	G	A	0.0884692	1006
22	rs5757391	A	C	0.624254	1006
22	rs17298311	T	C	0.527833	1006
22	rs7292374	G	C	0.621272	1006
22	rs7293205	T	C	0.0964215	1006
22	rs17000548	C	T	0.0924453	1006
22	rs55819331	C	T	0.10835	1006
22	rs56363236	G	A	0.10835	1006
22	rs8135342	T	C	0.639165	1006
22	rs4821843	G	A	0.210736	1006
22	rs5757393	C	A	0.201789	1006
22	rs67536239	T	G	0.10835	1006
22	rs5750710	C	G	0.0964215	1006
22	rs73159386	C	G	0.10835	1006
22	rs117292221	G	A	0.107356	1006
22	rs5757394	C	A	0.479125	1006
22	rs5750711	T	C	0.374751	1006
22	rs5750712	T	C	0.0924453	1006
22	rs5750713	A	G	0.483101	1006
22	rs56046055	G	A	0.0139165	1006
22	rs5750714	C	T	0.483101	1006
22	rs7289653	C	T	0.0934394	1006
22	rs7289804	C	T	0.207753	1006
22	rs5757395	G	A	0.484095	1006
22	rs11914037	T	C	0.107356	1006
22	rs5750715	T	A	0.274354	1006
22	rs73159391	A	T	0.148111	1006
22	rs5757396	G	A	0.478131	1006
22	rs73887517	C	T	0.0715706	1006
22	rs12157800	A	G	0.0944334	1006
22	rs9622888	G	C	0.0944334	1006
22	rs6001333	T	C	0.0944334	1006
22	rs6001334	A	G	0.0944334	1006
22	rs10854710	C	T	0.0954274	1006
22	rs6001335	G	C	0.272366	1006
22	rs5757397	C	G	0.0944334	1006
22	rs5757398	G	T	0.0944334	1006
22	rs9619782	G	A	0.0944334	1006
22	rs191441407	C	T	0.00198807	1006
22	rs62230475	A	C	0.0168986	1006
22	rs2076098	G	A	0.115308	1006
22	rs9607592	C	T	0.082505	1006
22	rs2076099	G	A	0.0944334	1006
22	rs5757399	A	G	0.0944334	1006
22	rs142858674	C	A	0.0218688	1006
22	rs5757400	A	G	0.0984095	1006
22	rs79259253	C	T	0.0387674	1006
22	rs5995640	G	A	0.0954274	1006
22	rs6001338	T	C	0.0964215	1006
22	rs5757402	T	C	0.624254	1006
22	rs17370615	G	A	0.287276	1006
22	rs56297045	G	A	0.261431	1006
22	rs5995641	C	T	0.101392	1006
22	rs5995642	C	T	0.12326	1006
22	rs17298479	G	A	0.150099	1006
22	rs55935155	G	A	0.0308151	1006
22	rs117767209	C	A	0.0178926	1006
22	rs144293069	G	A	0.0149105	1006
22	rs117604034	G	A	0.0656064	1006
22	rs12157810	A	C	0.272366	1006
22	rs78997815	A	C	0.0218688	1006
22	rs7292690	C	T	0.266402	1006
22	rs4365560	T	C	0.266402	1006
22	rs1977068	C	G	0.395626	1006
22	rs1977069	A	G	0.379722	1006
22	rs5750717	G	A	0.624254	1006
22	rs35994173	C	T	0.162028	1006
22	rs12628403	A	C	0.0715706	1006
22	rs7286317	G	A	0.0188867	1006
22	rs192684980	C	G	0.0159046	1006
22	rs2014809	C	G	0.128231	1006
22	rs112907096	A	G	0.0159046	1006
22	rs117233665	G	C	0.0208748	1006
22	rs75162768	T	C	0.00596421	1006
22	rs180957430	G	A	0.00795229	1006
22	rs76259257	C	T	0.0387674	1006
22	rs6001344	A	G	0.547714	1006
22	rs73161508	C	T	0.0178926	1006
22	rs9619784	C	T	0.238569	1006
22	rs117101462	T	A	0.0228628	1006
22	rs7284696	G	A	0.0954274	1006
22	rs17000581	G	A	0.15507	1006
22	rs7285518	A	T	0.252485	1006
22	rs2267397	T	G	0.54672	1006
22	rs139077482	A	G	0.0178926	1006
22	rs148694219	C	T	0.0407555	1006
22	rs118078312	T	A	0.0129225	1006
22	rs76255828	C	T	0.0238569	1006
22	rs138867763	C	T	0.0526839	1006
22	rs5995647	T	C	0.540755	1006
22	rs6001349	T	G	0.59841	1006
22	rs144425271	G	A	0.0377734	1006
22	rs9611061	G	C	0.0337972	1006
22	rs8142462	C	T	0.0656064	1006
22	rs150305236	G	A	0.0139165	1006
22	rs2267398	C	T	0.228628	1006
22	rs28401571	T	C	0.601392	1006
22	rs2076109	A	G	0.597416	1006
22	rs2076110	C	T	0.0596421	1006
22	rs5995649	C	A	0.959245	1006
22	rs11703312	A	G	0.0626243	1006
22	rs186119084	G	A	0.0159046	1006
22	rs12158968	C	A	0.0606362	1006
22	rs12168423	T	C	0.0129225	1006
22	rs1807558	C	T	0.641153	1006
22	rs2072865	G	A	0.0606362	1006
22	rs4820359	T	C	0.595427	1006
22	rs8141143	T	G	0.0606362	1006
22	rs9607599	T	G	0.557654	1006
22	rs6001359	G	A	0.557654	1006
22	rs61463331	A	G	0.306163	1006
22	rs139318757	G	C	0.0168986	1006
22	rs6001360	G	A	0.552684	1006
22	rs9611067	G	A	0.552684	1006
22	rs8142907	C	T	0.564612	1006
22	rs738308	T	C	0.0695825	1006
22	rs11089916	G	A	0.246521	1006
22	rs2142833	A	G	0.564612	1006
22	rs6001363	T	C	0.564612	1006
22	rs111468681	C	T	0.246521	1006
22	rs139385065	G	A	0.0258449	1006
22	rs6001364	C	A	0.306163	1006
22	rs9622902	C	T	0.246521	1006
22	rs77031627	G	A	0.247515	1006
22	rs35043274	G	A	0.202783	1006
22	rs73161526	T	A	0.27336	1006
22	rs9607600	T	C	0.590457	1006
22	rs9611069	G	A	0.32008	1006
22	rs9611070	T	G	0.590457	1006
22	rs9611072	G	C	0.590457	1006
22	rs146036121	G	A	0.00994036	1006
22	rs112841497	C	T	0.0188867	1006
22	rs76420074	A	G	0.0119284	1006
22	rs28407607	G	A	0.204771	1006
22	rs9607601	C	T	0.306163	1006
22	rs4315626	T	C	0.590457	1006
22	rs6001366	C	T	0.101392	1006
22	rs9611074	A	G	0.204771	1006
22	rs6001367	G	A	0.306163	1006
22	rs6001368	G	A	0.306163	1006
22	rs78554731	C	T	0.0168986	1006
22	rs6001369	G	A	0.0119284	1006
22	rs6519161	C	T	0.306163	1006
22	rs9611075	G	A	0.204771	1006
22	rs111861840	C	T	0.0188867	1006
22	rs5995652	G	A	0.594433	1006
22	rs5995653	G	A	0.318091	1006
22	rs6001370	A	G	0.306163	1006
22	rs4821853	G	A	0.276342	1006
22	rs9611076	G	T	0.0328032	1006
22	rs5995654	G	A	0.300199	1006
22	rs113583423	G	T	0.0188867	1006
22	rs6001371	A	G	0.586481	1006
22	rs56192335	T	C	0.0397614	1006
22	rs6001372	C	T	0.363817	1006
22	rs138820601	G	T	0.0208748	1006
22	rs6001373	A	T	0.361829	1006
22	rs2413562	G	A	0.363817	1006
22	rs60069154	C	T	0.0576541	1006
22	rs6001375	G	A	0.306163	1006
22	rs6001376	T	C	0.360835	1006
22	rs5995656	G	A	0.100398	1006
22	rs4256060	G	T	0.375746	1006
22	rs4299420	T	G	0.308151	1006
22	rs55762905	C	G	0.05666	1006
22	rs6001379	A	G	0.312127	1006
22	rs56050932	C	T	0.055666	1006
22	rs4443098	G	A	0.356859	1006
22	rs67423253	G	A	0.054672	1006
22	rs73161533	C	T	0.0367793	1006
22	rs56352040	G	A	0.028827	1006
22	rs5750721	C	T	0.395626	1006
22	rs2244104	C	G	0.358847	1006
22	rs2012735	C	T	0.651093	1006
22	rs2012742	C	T	0.651093	1006
22	rs1883277	A	C	0.651093	1006
22	rs113545523	G	A	0.0208748	1006
22	rs9611078	C	T	0.329026	1006
22	rs1534916	T	C	0.652087	1006
22	rs1969642	G	A	0.33002	1006
22	rs1969643	C	T	0.33002	1006
22	rs4820361	A	G	0.652087	1006
22	rs4821854	A	G	0.652087	1006
22	rs9306332	G	A	0.322068	1006
22	rs181625970	A	G	0.0109344	1006
22	rs113417884	C	T	0.0308151	1006
22	rs7584	C	G	0.347913	1006
22	rs1139721	C	T	0.328032	1006
22	rs5757423	G	T	0.328032	1006
22	rs9611079	C	T	0.0477137	1006
22	rs5757424	A	G	0.329026	1006
22	rs142495472	G	C	0.00994036	1006
22	rs2142834	C	T	0.343936	1006
22	rs2179234	G	A	0.345924	1006
22	rs5757425	A	G	0.701789	1006
22	rs11704329	T	C	0.0467197	1006
22	rs6519162	T	C	0.702783	1006
22	rs79490788	T	A	0.0168986	1006
22	rs3884935	A	G	0.359841	1006
22	rs34074269	T	C	0.352883	1006
22	rs7289668	T	C	0.352883	1006
22	rs2006973	T	C	0.480119	1006
22	rs4586739	G	A	0.475149	1006
22	rs4634033	C	A	0.474155	1006
22	rs542087541	C	A	0.00596421	1006
22	rs5757428	A	C	0.482107	1006
22	rs117922059	A	G	0.0188867	1006
22	rs5757429	T	C	0.0705765	1006
22	rs144679688	C	G	0.0139165	1006
22	rs117814205	G	A	0.0248509	1006
22	rs139570103	G	A	0.0536779	1006
22	rs4821858	A	G	0.49006	1006
22	rs5757431	A	T	0.489066	1006
22	rs9611081	C	G	0.314115	1006
22	rs118079666	G	A	0.05666	1006
22	rs5757432	C	T	0.491054	1006
22	rs5995659	C	A	0.987078	1006
22	rs8139110	A	G	0.492048	1006
22	rs5750723	A	G	0.492048	1006
22	rs9622909	A	G	0.493042	1006
22	rs140641456	C	T	0.0178926	1006
22	rs145864468	G	A	0.0626243	1006
22	rs4820362	A	G	0.494036	1006
22	rs9611083	C	A	0.0477137	1006
22	rs8137724	T	C	0.00894632	1006
22	rs4821860	A	G	0.419483	1006
22	rs9941940	C	A	0.0795229	1006
22	rs5757438	G	T	0.49006	1006
22	rs5750726	T	C	0.492048	1006
22	rs5757441	T	C	0.492048	1006
22	rs5757442	T	A	0.493042	1006
22	rs5750727	G	C	0.494036	1006
22	rs9611084	G	T	0.318091	1006
22	rs117464811	C	T	0.0238569	1006
22	rs2413564	T	G	0.493042	1006
22	rs2413565	A	G	0.493042	1006
22	rs5750728	C	T	0.491054	1006
22	rs76919915	G	T	0.00596421	1006
22	rs5757444	G	C	0.492048	1006
22	rs4821862	C	T	0.492048	1006
22	rs145600842	A	G	0.0308151	1006
22	rs4820364	C	G	0.799205	1006
22	rs34610137	G	A	0.0188867	1006
22	rs5757445	A	C	0.49006	1006
22	rs13057968	A	C	0.493042	1006
22	rs117163502	G	A	0.0616302	1006
22	rs5757447	C	G	0.845924	1006
22	rs5750730	T	C	0.491054	1006
22	rs2076100	T	C	0.491054	1006
22	rs2014881	G	A	0.49006	1006
22	rs2076101	G	A	0.49006	1006
22	rs187598201	A	G	0.00596421	1006
22	rs4821863	T	C	0.983101	1006
22	rs33968924	T	C	0.49006	1006
22	rs5757450	G	C	0.491054	1006
22	rs35860424	G	A	0.0616302	1006
22	rs6001402	C	A	0.49006	1006
22	rs5757451	T	C	0.49006	1006
22	rs5757452	C	T	0.49006	1006
22	rs5757454	C	T	0.0646123	1006
22	rs5750734	G	T	0.491054	1006
22	rs5750735	T	C	0.49006	1006
22	rs143412848	C	T	0.00695825	1006
22	rs1985760	C	G	0.49006	1006
22	rs12152196	G	A	0.0437376	1006
22	rs2016407	G	A	0.49006	1006
22	rs36012794	T	G	0.0159046	1006
22	rs74838578	C	T	0.0238569	1006
22	rs138894229	G	A	0.00795229	1006
22	rs5757455	G	A	0.49006	1006
22	rs111276292	G	A	0.0516899	1006
22	rs5757456	A	G	0.0646123	1006
22	rs146605649	G	A	0.0119284	1006
22	rs113688706	G	A	0.0606362	1006
22	rs5750736	G	A	0.505964	1006
22	rs5757457	A	G	0.506958	1006
22	rs140136367	T	G	0.0298211	1006
22	rs140169428	G	C	0.026839	1006
22	rs148564265	G	T	0.0119284	1006
22	rs5757458	T	C	0.981113	1006
22	rs9607606	G	A	0.324056	1006
22	rs4456800	T	C	0.841948	1006
22	rs5757460	C	T	0.517893	1006
22	rs4820365	G	A	0.321074	1006
22	rs7285674	C	T	0.515905	1006
22	rs146808116	G	T	0.0298211	1006
22	rs6001414	T	C	0.0516899	1006
22	rs6001416	A	T	0.0536779	1006
22	rs6519165	G	A	0.580517	1006
22	rs7291971	C	G	0.580517	1006
22	rs6519166	C	A	0.635189	1006
22	rs17496004	A	G	0.0616302	1006
22	rs5757462	A	G	0.982107	1006
22	rs12160242	A	G	0.055666	1006
22	rs9607609	C	T	0.299205	1006
22	rs76924887	T	C	0.0168986	1006
22	rs17496011	C	T	0.0258449	1006
22	rs141846968	G	A	0.0218688	1006
22	rs12158580	C	G	0.0536779	1006
22	rs111798032	A	G	0.0258449	1006
22	rs5757464	G	A	0.580517	1006
22	rs5757465	T	C	0.447316	1006
22	rs6001417	C	G	0.0298211	1006
22	rs3736685	T	C	0.0298211	1006
22	rs8177832	A	G	0.0298211	1006
22	rs17496018	C	T	0.0536779	1006
22	rs10427620	G	T	0.0298211	1006
22	rs17537554	G	A	0.00596421	1006
22	rs17537561	G	T	0.00596421	1006
22	rs17537568	G	A	0.0487078	1006
22	rs6001418	G	A	0.027833	1006
22	rs17496025	C	G	0.0536779	1006
22	rs12158985	G	A	0.0536779	1006
22	rs2294366	T	A	0.620278	1006
22	rs2294367	C	G	0.536779	1006
22	rs17496032	G	A	0.0258449	1006
22	rs74902756	C	T	0.0536779	1006
22	rs3091374	C	T	0.537773	1006
22	rs5757467	C	T	0.61829	1006
22	rs5757468	A	G	0.621272	1006
22	rs141060516	C	T	0.054672	1006
22	rs150241378	C	T	0.0208748	1006
22	rs2011861	C	T	0.536779	1006
22	rs2011869	A	G	0.621272	1006
22	rs34146529	G	T	0.0387674	1006
22	rs2413570	C	T	0.534791	1006
22	rs2413571	C	G	0.61829	1006
22	rs28537571	G	A	0.0298211	1006
22	rs35954479	C	T	0.0536779	1006
22	rs5757470	C	G	0.61829	1006
22	rs2413572	G	A	0.61829	1006
22	rs73161557	C	T	0.0487078	1006
22	rs2899313	C	A	0.617296	1006
22	rs35260874	G	A	0.0536779	1006
22	rs17496039	C	T	0.0536779	1006
22	rs17496046	C	G	0.0536779	1006
22	rs17537574	G	A	0.0536779	1006
22	rs17537581	G	A	0.083499	1006
22	rs139897105	C	G	0.0188867	1006
22	rs34894733	A	G	0.028827	1006
22	rs35535804	G	A	0.0228628	1006
22	rs3891126	C	G	0.082505	1006
22	rs35953525	G	T	0.0526839	1006
22	rs76121268	C	T	0.028827	1006
22	rs6001423	C	G	0.0815109	1006
22	rs77512015	G	T	0.0526839	1006
22	rs5757473	A	G	0.986083	1006
22	rs5995668	C	T	0.0805169	1006
22	rs7287529	T	C	0.536779	1006
22	rs111871965	G	A	0.0526839	1006
22	rs73161559	C	T	0.0119284	1006
22	rs28583464	T	C	0.0815109	1006
22	rs111381709	G	A	0.0208748	1006
22	rs139270	A	C	0.432406	1006
22	rs139271	T	C	0.454274	1006
22	rs139272	A	G	0.577535	1006
22	rs139273	T	C	0.577535	1006
22	rs139274	C	T	0.304175	1006
22	rs1569649	T	A	0.0377734	1006
22	rs6001426	G	A	0.0626243	1006
22	rs139275	A	G	0.973161	1006
22	rs61997205	C	A	0.0168986	1006
22	rs112004487	G	T	0.0745527	1006
22	rs184829133	T	C	0.0188867	1006
22	rs73161565	C	G	0.0377734	1006
22	rs68062411	A	G	0.0377734	1006
22	rs67488873	G	A	0.0377734	1006
22	rs61362448	G	A	0.0745527	1006
22	rs67081644	T	C	0.0377734	1006
22	rs17000751	T	C	0.0377734	1006
22	rs68092956	A	G	0.0377734	1006
22	rs73161568	G	A	0.0377734	1006
22	rs75842619	C	T	0.0705765	1006
22	rs113023	C	T	0.410537	1006
22	rs112153951	G	C	0.0377734	1006
22	rs59851917	T	C	0.0387674	1006
22	rs73161569	A	G	0.0407555	1006
22	rs56695217	C	G	0.0457256	1006
22	rs58817268	C	T	0.0377734	1006
22	rs41281251	T	A	0.109344	1006
22	rs55989856	T	C	0.109344	1006
22	rs60093835	C	T	0.109344	1006
22	rs60758775	C	T	0.0377734	1006
22	rs56155393	G	A	0.0377734	1006
22	rs67577561	G	A	0.0377734	1006
22	rs66773314	A	G	0.0377734	1006
22	rs67878612	G	A	0.0377734	1006
22	rs139279	C	G	0.375746	1006
22	rs139280	T	C	0.337972	1006
22	rs6001429	C	T	0.0695825	1006
22	rs139281	G	A	0.380716	1006
22	rs148774203	T	A	0.0208748	1006
22	rs67079788	G	A	0.0377734	1006
22	rs139282	G	A	0.337972	1006
22	rs6001430	G	A	0.0765408	1006
22	rs6001431	T	C	0.0775348	1006
22	rs56187554	G	C	0.0387674	1006
22	rs77582628	G	A	0.0775348	1006
22	rs55676315	C	T	0.0377734	1006
22	rs139283	C	G	0.454274	1006
22	rs139284	C	T	0.37674	1006
22	rs139285	T	C	0.455268	1006
22	rs139286	T	C	0.377734	1006
22	rs139287	C	A	0.37674	1006
22	rs139288	A	G	0.377734	1006
22	rs139289	G	A	0.338966	1006
22	rs139290	G	C	0.37674	1006
22	rs139291	T	C	0.37674	1006
22	rs139294	G	C	0.454274	1006
22	rs11913950	A	G	0.115308	1006
22	rs139295	C	T	0.455268	1006
22	rs11914001	G	A	0.115308	1006
22	rs11913991	C	T	0.0775348	1006
22	rs56408030	A	C	0.0387674	1006
22	rs139296	G	A	0.33996	1006
22	rs9611092	T	A	0.33996	1006
22	rs139297	G	C	0.464215	1006
22	rs139298	A	G	0.477137	1006
22	rs139299	G	C	0.477137	1006
22	rs139301	A	G	0.464215	1006
22	rs139302	G	C	0.463221	1006
22	rs139303	T	C	0.33996	1006
22	rs139305	A	C	0.464215	1006
22	rs111264862	C	T	0.0775348	1006
22	rs139306	T	C	0.464215	1006
22	rs139311	A	G	0.464215	1006
22	rs5750744	G	A	0.137177	1006
22	rs139312	C	T	0.464215	1006
22	rs139313	G	T	0.464215	1006
22	rs139314	T	C	0.33996	1006
22	rs139315	C	T	0.464215	1006
22	rs139316	T	C	0.464215	1006
22	rs139317	C	T	0.464215	1006
22	rs6001436	G	C	0.33996	1006
22	rs5995674	C	T	0.464215	1006
22	rs139318	G	A	0.465209	1006
22	rs139319	C	T	0.464215	1006
22	rs139321	T	C	0.465209	1006
22	rs139322	T	A	0.465209	1006
22	rs139323	A	G	0.465209	1006
22	rs62228281	C	T	0.224652	1006
22	rs139324	C	T	0.465209	1006
22	rs139325	G	T	0.466203	1006
22	rs149786157	C	T	0.00695825	1006
22	rs139326	T	C	0.466203	1006
22	rs139327	G	C	0.466203	1006
22	rs185820189	G	T	0.0109344	1006
22	rs139328	T	C	0.465209	1006
22	rs139330	C	A	0.287276	1006
22	rs112015396	G	A	0.0109344	1006
22	rs9622935	A	G	0.0526839	1006
22	rs139331	G	A	0.340954	1006
22	rs139332	C	A	0.466203	1006
22	rs190307893	A	G	0.0178926	1006
22	rs139333	T	C	0.975149	1006
22	rs139334	C	T	0.465209	1006
22	rs143508949	A	C	0.0208748	1006
22	rs139336	T	C	0.465209	1006
22	rs139337	C	T	0.465209	1006
22	rs139338	C	G	0.340954	1006
22	rs139339	C	T	0.465209	1006
22	rs139340	T	G	0.465209	1006
22	rs12170793	C	T	0.0487078	1006
22	rs59728386	G	A	0.124254	1006
22	rs2092409	G	A	0.479125	1006
22	rs6001442	A	G	0.0526839	1006
22	rs144752465	T	A	0.0178926	1006
22	rs79477683	C	A	0.0337972	1006
22	rs76722179	T	C	0.0139165	1006
22	rs56105589	C	T	0.145129	1006
22	rs6001443	G	A	0.0536779	1006
22	rs117725632	T	C	0.0188867	1006
22	rs139341	C	T	0.2833	1006
22	rs139342	C	A	0.429423	1006
22	rs139343	A	G	0.429423	1006
22	rs139344	A	G	0.482107	1006
22	rs139346	G	A	0.482107	1006
22	rs5995682	T	C	0.0536779	1006
22	rs139347	A	G	0.428429	1006
22	rs139348	C	T	0.428429	1006
22	rs35764429	G	T	0.145129	1006
22	rs139352	T	C	0.2833	1006
22	rs139353	C	T	0.2833	1006
22	rs139354	T	C	0.2833	1006
22	rs8135095	C	G	0.0775348	1006
22	rs151053606	G	A	0.027833	1006
22	rs76500409	G	C	0.0785288	1006
22	rs1807586	G	A	0.0785288	1006
22	rs738469	A	G	0.0765408	1006
22	rs9607614	T	C	0.0208748	1006
22	rs56277322	C	T	0.0795229	1006
22	rs78521561	G	A	0.0795229	1006
22	rs56347445	G	C	0.0795229	1006
22	rs139357	A	G	0.483101	1006
22	rs56135326	A	G	0.0795229	1006
22	rs56075836	C	T	0.0785288	1006
22	rs60597135	T	C	0.0795229	1006
22	rs8137055	A	G	0.0795229	1006
22	rs139358	C	T	0.404573	1006
22	rs117305379	C	T	0.0159046	1006
22	rs139360	T	C	0.484095	1006
22	rs139362	T	C	0.485089	1006
22	rs139363	C	A	0.484095	1006
22	rs17000762	A	G	0.0467197	1006
22	rs150933251	C	T	0.0228628	1006
22	rs139364	T	C	0.484095	1006
22	rs139365	A	C	0.491054	1006
22	rs139367	G	A	0.492048	1006
22	rs139368	T	C	0.492048	1006
22	rs117620225	A	G	0.0328032	1006
22	rs139370	T	C	0.451292	1006
22	rs80051801	A	G	0.0318091	1006
22	rs139371	T	C	0.455268	1006
22	rs73161593	G	A	0.0685885	1006
22	rs139372	C	T	0.236581	1006
22	rs10427883	A	G	0.452286	1006
22	rs4821867	A	G	0.411531	1006
22	rs184306722	C	T	0.0188867	1006
22	rs139374	C	T	0.38171	1006
22	rs139375	G	A	0.586481	1006
22	rs79501	C	T	0.370775	1006
22	rs12485217	G	A	0.026839	1006
22	rs5757490	C	T	0.133201	1006
22	rs139376	G	A	0.510934	1006
22	rs139379	A	T	0.377734	1006
22	rs78188275	C	T	0.0685885	1006
22	rs6001449	C	T	0.0139165	1006
22	rs5757491	T	C	0.151093	1006
22	rs139380	T	C	0.601392	1006
22	rs139381	T	C	0.601392	1006
22	rs73161596	G	A	0.0129225	1006
22	rs139382	A	G	0.979125	1006
22	rs56205032	G	A	0.00596421	1006
22	rs79502	C	T	0.589463	1006
22	rs710190	T	C	0.450298	1006
22	rs12166266	C	G	0.0795229	1006
22	rs710191	G	T	0.449304	1006
22	rs34963492	A	C	0.0377734	1006
22	rs139383	G	A	0.450298	1006
22	rs139384	C	T	0.588469	1006
22	rs150208006	A	G	0.00994036	1006
22	rs79503	A	G	0.449304	1006
22	rs5750753	C	G	0.139165	1006
22	rs713841	A	G	0.586481	1006
22	rs4820369	G	A	0.139165	1006
22	rs11089928	G	A	0.0795229	1006
22	rs12169578	C	T	0.139165	1006
22	rs55779697	G	A	0.0397614	1006
22	rs139385	C	A	0.44831	1006
22	rs139386	T	C	0.44831	1006
22	rs139387	G	A	0.588469	1006
22	rs192014338	T	C	0.00994036	1006
22	rs139388	C	G	0.43837	1006
22	rs139389	T	C	0.588469	1006
22	rs713909	G	C	0.43837	1006
22	rs67693995	G	A	0.0795229	1006
22	rs714016	A	C	0.587475	1006
22	rs139390	A	G	0.588469	1006
22	rs714013	A	G	0.588469	1006
22	rs5757494	C	T	0.138171	1006
22	rs12170696	C	T	0.0805169	1006
22	rs5757495	A	G	0.138171	1006
22	rs4821869	C	T	0.138171	1006
22	rs2076476	G	A	0.138171	1006
22	rs9622960	G	A	0.0805169	1006
22	rs139393	T	C	0.587475	1006
22	rs117125511	G	A	0.0387674	1006
22	rs139394	A	C	0.588469	1006
22	rs9611099	C	T	0.139165	1006
22	rs139395	T	C	0.577535	1006
22	rs139396	G	T	0.431412	1006
22	rs149131188	C	G	0.00994036	1006
22	rs5750754	G	T	0.138171	1006
22	rs9622962	T	C	0.0805169	1006
22	rs143408546	C	T	0.00894632	1006
22	rs147088117	C	G	0.00994036	1006
22	rs56383137	C	A	0.0805169	1006
22	rs2235685	C	G	0.00994036	1006
22	rs143537966	C	G	0.00397614	1006
22	rs62228283	G	A	0.0178926	1006
22	rs12165612	C	T	0.0805169	1006
22	rs5750755	A	T	0.138171	1006
22	rs877529	G	A	0.43837	1006
22	rs9622963	T	G	0.0805169	1006
22	rs2281258	T	C	0.138171	1006
22	rs73884827	C	T	0.05666	1006
22	rs2143365	G	C	0.139165	1006
22	rs139397	T	C	0.587475	1006
22	rs2235686	G	A	0.138171	1006
22	rs139398	C	G	0.44831	1006
22	rs139400	C	T	0.44831	1006
22	rs77832508	G	A	0.0198807	1006
22	rs139401	C	G	0.43837	1006
22	rs139402	T	C	0.43837	1006
22	rs139403	G	A	0.44831	1006
22	rs139404	G	A	0.43837	1006
22	rs10439918	T	C	0.0785288	1006
22	rs59851943	C	G	0.0805169	1006
22	rs6001455	C	T	0.44831	1006
22	rs5995688	A	G	0.43837	1006
22	rs56806944	C	T	0.138171	1006
22	rs56821694	C	T	0.138171	1006
22	rs12158877	T	G	0.44831	1006
22	rs139405	C	A	0.44831	1006
22	rs144307977	A	G	0.00795229	1006
22	rs117926948	A	G	0.00994036	1006
22	rs118175636	G	A	0.00994036	1006
22	rs79504	T	C	0.586481	1006
22	rs79505	A	G	0.587475	1006
22	rs79506	C	T	0.357853	1006
22	rs139406	T	C	0.449304	1006
22	rs12169390	G	A	0.138171	1006
22	rs139407	G	A	0.449304	1006
22	rs139408	T	C	0.586481	1006
22	rs139410	A	G	0.450298	1006
22	rs139411	A	G	0.449304	1006
22	rs139412	G	A	0.587475	1006
22	rs113694472	A	G	0.0487078	1006
22	rs147985490	C	T	0.00994036	1006
22	rs139413	A	G	0.439364	1006
22	rs139414	G	A	0.449304	1006
22	rs6001457	G	A	0.00994036	1006
22	rs139416	T	C	0.586481	1006
22	rs139417	A	C	0.980119	1006
22	rs149382131	G	A	0.0188867	1006
22	rs5757500	A	G	0.138171	1006
22	rs139418	A	C	0.451292	1006
22	rs139419	T	G	0.451292	1006
22	rs139420	C	T	0.250497	1006
22	rs139421	T	C	0.451292	1006
22	rs139422	G	A	0.440358	1006
22	rs139423	A	G	0.451292	1006
22	rs148040733	C	A	0.00994036	1006
22	rs5757501	C	G	0.138171	1006
22	rs139424	A	C	0.587475	1006
22	rs146670832	G	A	0.00994036	1006
22	rs59329046	C	T	0.136183	1006
22	rs139425	G	C	0.451292	1006
22	rs145943316	C	T	0.00994036	1006
22	rs116228991	C	A	0.0109344	1006
22	rs75452534	C	G	0.0477137	1006
22	rs139426	G	A	0.303181	1006
22	rs60044379	A	G	0.0516899	1006
22	rs114928181	T	C	0.00994036	1006
22	rs141402901	G	A	0.00994036	1006
22	rs5995689	G	C	0.303181	1006
22	rs111514996	C	T	0.0168986	1006
22	rs5750758	G	A	0.136183	1006
22	rs5757502	T	A	0.286282	1006
22	rs5750759	C	A	0.136183	1006
22	rs5757504	T	C	0.28827	1006
22	rs76656832	A	G	0.00994036	1006
22	rs5757505	G	A	0.138171	1006
22	rs2092410	A	G	0.358847	1006
22	rs5757507	G	A	0.595427	1006
22	rs62228307	C	G	0.00795229	1006
22	rs59680031	C	T	0.0437376	1006
22	rs1003991	A	C	0.599404	1006
22	rs7287790	T	C	0.124254	1006
22	rs73884850	T	A	0.0586481	1006
22	rs73884851	T	C	0.0586481	1006
22	rs7287349	C	T	0.12326	1006
22	rs113828830	G	A	0.0506958	1006
22	rs11912469	G	A	0.0586481	1006
22	rs9306333	A	C	0.12326	1006
22	rs11912459	C	A	0.0586481	1006
22	rs11089929	T	C	0.121272	1006
22	rs59517128	T	C	0.0705765	1006
22	rs113174646	C	G	0.0506958	1006
22	rs58078575	A	G	0.0705765	1006
22	rs6001466	A	G	0.0646123	1006
22	rs7288775	G	T	0.0606362	1006
22	rs7288539	C	T	0.0606362	1006
22	rs7288922	G	C	0.0516899	1006
22	rs7288822	C	T	0.0596421	1006
22	rs7290094	T	C	0.122266	1006
22	rs12171114	C	T	0.0705765	1006
22	rs12171203	C	T	0.114314	1006
22	rs75828953	G	A	0.0506958	1006
22	rs6001470	A	G	0.563618	1006
22	rs17000815	A	G	0.0636183	1006
22	rs73884852	A	G	0.0477137	1006
22	rs113314301	G	A	0.0377734	1006
22	rs17000818	C	A	0.0626243	1006
22	rs17000822	C	G	0.0626243	1006
22	rs78589487	G	A	0.0377734	1006
22	rs926544	T	C	0.828032	1006
22	rs76999591	C	T	0.0168986	1006
22	rs111538856	C	T	0.0168986	1006
22	rs6001473	C	T	0.32505	1006
22	rs76152274	G	A	0.0447316	1006
22	rs5995691	G	A	0.39165	1006
22	rs76418186	C	T	0.0447316	1006
22	rs17000830	T	G	0.0606362	1006
22	rs111303799	T	C	0.0447316	1006
22	rs7287160	C	A	0.416501	1006
22	rs76651515	C	T	0.0407555	1006
22	rs12170725	C	G	0.39165	1006
22	rs117362372	C	T	0.0188867	1006
22	rs12627955	A	G	0.0735586	1006
22	rs5757510	T	G	0.863817	1006
22	rs11703428	A	G	0.0894632	1006
22	rs11703430	A	G	0.521869	1006
22	rs5750761	C	A	0.581511	1006
22	rs12166894	G	A	0.313121	1006
22	rs34379659	G	A	0.0616302	1006
22	rs76283604	G	A	0.0487078	1006
22	rs137937128	G	A	0.0178926	1006
22	rs62228308	G	A	0.249503	1006
22	rs112990358	G	A	0.115308	1006
22	rs13053430	C	T	0.173956	1006
22	rs77674834	G	A	0.0387674	1006
22	rs62228309	C	T	0.271372	1006
22	rs6001478	G	T	0.389662	1006
22	rs9622966	C	T	0.0944334	1006
22	rs80197560	G	C	0.0109344	1006
22	rs76154187	C	T	0.128231	1006
22	rs738470	C	A	0.274354	1006
22	rs77500158	A	G	0.0188867	1006
22	rs5750762	G	A	0.162028	1006
22	rs55781028	G	T	0.275348	1006
22	rs5750763	C	T	0.163022	1006
22	rs5995693	C	T	0.571571	1006
22	rs7511618	A	G	0.275348	1006
22	rs112437977	T	C	0.275348	1006
22	rs76637764	C	T	0.275348	1006
22	rs4546091	A	C	0.275348	1006
22	rs4438592	T	C	0.275348	1006
22	rs4547628	G	C	0.274354	1006
22	rs62228312	T	C	0.274354	1006
22	rs4389411	T	A	0.274354	1006
22	rs2413573	T	G	0.267396	1006
22	rs7289146	G	A	0.131213	1006
22	rs2103672	C	G	0.251491	1006
22	rs1807587	C	T	0.272366	1006
22	rs1807588	A	G	0.275348	1006
22	rs738471	C	G	0.275348	1006
22	rs5750764	G	T	0.292247	1006
22	rs17302926	T	C	0.275348	1006
22	rs17394169	C	T	0.275348	1006
22	rs17394203	T	G	0.274354	1006
22	rs17394224	G	T	0.274354	1006
22	rs17303024	C	G	0.274354	1006
22	rs62228314	C	T	0.276342	1006
22	rs62228315	T	C	0.274354	1006
22	rs79238994	A	G	0.274354	1006
22	rs77533948	A	G	0.274354	1006
22	rs62228316	C	A	0.274354	1006
22	rs62228317	G	T	0.275348	1006
22	rs77578988	A	C	0.132207	1006
22	rs112034868	C	A	0.128231	1006
22	rs62228318	G	A	0.292247	1006
22	rs76864347	C	T	0.0944334	1006
22	rs62228319	T	G	0.292247	1006
22	rs5995694	C	A	0.295229	1006
22	rs111402515	A	T	0.292247	1006
22	rs5750766	G	A	0.16004	1006
22	rs5757515	A	G	0.455268	1006
22	rs5757516	T	C	0.455268	1006
22	rs5750767	G	A	0.455268	1006
22	rs35884973	C	T	0.455268	1006
22	rs62228320	T	G	0.454274	1006
22	rs34482091	G	C	0.055666	1006
22	rs6001483	G	A	0.455268	1006
22	rs2413574	C	T	0.456262	1006
22	rs2899314	G	A	0.455268	1006
22	rs4293644	G	T	0.455268	1006
22	rs4258897	A	G	0.455268	1006
22	rs4473495	C	T	0.455268	1006
22	rs4420796	T	C	0.868787	1006
22	rs5757522	C	T	0.456262	1006
22	rs5757523	C	T	0.456262	1006
22	rs12484357	G	A	0.456262	1006
22	rs5757524	T	C	0.456262	1006
22	rs5757525	A	G	0.456262	1006
22	rs5757526	G	A	0.16004	1006
22	rs5750769	C	T	0.10338	1006
22	rs5757527	G	A	0.456262	1006
22	rs5757528	C	T	0.456262	1006
22	rs5757529	A	T	0.456262	1006
22	rs112577309	C	T	0.235586	1006
22	rs5757530	G	A	0.456262	1006
22	rs112245779	C	G	0.235586	1006
22	rs12170488	A	G	0.125249	1006
22	rs5757532	T	C	0.456262	1006
22	rs149681550	G	A	0.0129225	1006
22	rs116929018	C	G	0.0258449	1006
22	rs147638021	C	T	0.0357853	1006
22	rs6001490	G	A	0.293241	1006
22	rs6001491	C	T	0.456262	1006
22	rs5757533	C	T	0.456262	1006
22	rs5757534	G	A	0.456262	1006
22	rs150210284	C	T	0.0298211	1006
22	rs5757535	G	A	0.456262	1006
22	rs5757536	G	A	0.456262	1006
22	rs5757537	G	C	0.456262	1006
22	rs5995695	C	A	0.456262	1006
22	rs77806631	G	C	0.0337972	1006
22	rs10854718	C	T	0.456262	1006
22	rs62228334	A	G	0.293241	1006
22	rs10775749	C	T	0.456262	1006
22	rs5757538	G	A	0.456262	1006
22	rs5757539	A	G	0.456262	1006
22	rs5995696	A	G	0.587475	1006
22	rs5757542	G	A	0.456262	1006
22	rs5995697	C	G	0.456262	1006
22	rs5757543	T	G	0.456262	1006
22	rs5757544	G	T	0.456262	1006
22	rs5757545	C	T	0.456262	1006
22	rs79576515	G	A	0.132207	1006
22	rs55832739	G	T	0.234592	1006
22	rs73163463	G	A	0.0318091	1006
22	rs2064309	A	G	0.234592	1006
22	rs5757546	T	C	0.460239	1006
22	rs5757547	T	A	0.461233	1006
22	rs141193191	C	T	0.0248509	1006
22	rs5757548	C	T	0.222664	1006
22	rs4821871	A	T	0.326044	1006
22	rs4821872	C	T	0.323062	1006
22	rs5757550	T	C	0.579523	1006
22	rs5757551	T	C	0.579523	1006
22	rs77379297	G	A	0.318091	1006
22	rs5757552	T	C	0.579523	1006
22	rs6001494	C	G	0.579523	1006
22	rs1569646	C	A	0.576541	1006
22	rs1569647	T	C	0.579523	1006
22	rs1569648	G	C	0.579523	1006
22	rs2413575	A	G	0.579523	1006
22	rs2413576	T	C	0.580517	1006
22	rs2413579	T	C	0.580517	1006
22	rs2413580	T	C	0.580517	1006
22	rs742502	G	A	0.580517	1006
22	rs5750772	C	T	0.582505	1006
22	rs117848336	G	A	0.0258449	1006
22	rs13058433	C	T	0.577535	1006
22	rs5757556	G	A	0.580517	1006
22	rs713980	A	G	0.580517	1006
22	rs713981	A	G	0.580517	1006
22	rs738468	G	A	0.580517	1006
22	rs112931952	C	T	0.0367793	1006
22	rs2006007	G	T	0.579523	1006
22	rs5757557	A	G	0.579523	1006
22	rs2006008	G	A	0.579523	1006
22	rs2413581	T	C	0.578529	1006
22	rs5757558	T	C	0.258449	1006
22	rs2050142	T	C	0.258449	1006
22	rs909956	A	T	0.579523	1006
22	rs2050143	A	G	0.258449	1006
22	rs56310790	C	A	0.109344	1006
22	rs5757559	G	A	0.256461	1006
22	rs5757560	T	C	0.258449	1006
22	rs12162663	A	G	0.258449	1006
22	rs12162673	A	G	0.258449	1006
22	rs12162740	T	G	0.258449	1006
22	rs6001497	C	A	0.258449	1006
22	rs56059801	A	G	0.319085	1006
22	rs5750775	C	T	0.258449	1006
22	rs113773853	T	C	0.0218688	1006
22	rs6001500	A	C	0.259443	1006
22	rs12484719	G	C	0.256461	1006
22	rs12484710	C	A	0.258449	1006
22	rs7286961	G	C	0.258449	1006
22	rs7286712	C	T	0.258449	1006
22	rs5757561	G	T	0.259443	1006
22	rs5757562	C	G	0.258449	1006
22	rs5757563	C	T	0.258449	1006
22	rs5750776	T	A	0.258449	1006
22	rs5757564	G	A	0.258449	1006
22	rs5757565	A	G	0.258449	1006
22	rs5757566	G	A	0.258449	1006
22	rs130660	A	G	0.680915	1006
22	rs75132039	G	A	0.0874751	1006
22	rs12485173	G	C	0.257455	1006
22	rs135177	T	C	0.678926	1006
22	rs130659	T	C	0.421471	1006
22	rs130658	G	A	0.624254	1006
22	rs130657	A	C	0.421471	1006
22	rs135176	T	A	0.421471	1006
22	rs135175	A	G	0.67992	1006
22	rs75157212	T	C	0.0536779	1006
22	rs5750777	G	A	0.259443	1006
22	rs130655	C	T	0.418489	1006
22	rs151077951	T	C	0.0407555	1006
22	rs139521356	G	A	0.0407555	1006
22	rs150559438	A	G	0.418489	1006
22	rs75279419	A	G	0.133201	1006
22	rs2040399	C	G	0.680915	1006
22	rs117138710	T	C	0.0298211	1006
22	rs12484319	C	T	0.054672	1006
22	rs116540704	G	A	0.10835	1006
22	rs6001508	C	A	0.418489	1006
22	rs9607623	G	A	0.416501	1006
22	rs77876076	G	C	0.054672	1006
22	rs111871433	C	T	0.0218688	1006
22	rs56031201	G	C	0.0258449	1006
22	rs9611110	G	A	0.0318091	1006
22	rs9611112	G	A	0.0318091	1006
22	rs56133813	T	C	0.0149105	1006
22	rs190810375	C	A	0.00397614	1006
22	rs114630100	G	A	0.00397614	1006
22	rs2285099	C	T	0.457256	1006
22	rs73163486	C	T	0.0357853	1006
22	rs2285097	T	C	0.459245	1006
22	rs2285096	T	C	0.459245	1006
22	rs2285095	A	G	0.459245	1006
22	rs2285094	T	C	0.459245	1006
22	rs4990914	C	T	0.459245	1006
22	rs4990915	A	G	0.459245	1006
22	rs4990916	A	G	0.459245	1006
22	rs4990917	T	C	0.459245	1006
22	rs4990918	C	A	0.45825	1006
22	rs4990919	T	C	0.675944	1006
22	rs4990920	T	C	0.675944	1006
22	rs4990921	G	T	0.459245	1006
22	rs4990922	A	G	0.45825	1006
22	rs2003809	A	G	0.460239	1006
22	rs4416326	C	T	0.214712	1006
22	rs9611115	A	G	0.45825	1006
22	rs9607624	A	G	0.45825	1006
22	rs9611116	A	G	0.45825	1006
22	rs9611117	T	G	0.45825	1006
22	rs9611118	A	G	0.45825	1006
22	rs5757570	C	T	0.214712	1006
22	rs9611119	G	T	0.45825	1006
22	rs9611120	G	C	0.45825	1006
22	rs9622978	G	T	0.456262	1006
22	rs9611122	T	G	0.45825	1006
22	rs9611123	T	G	0.459245	1006
22	rs2285100	T	C	0.452286	1006
22	rs2239769	C	T	0.457256	1006
22	rs4821874	A	C	0.728628	1006
22	rs2239768	C	T	0.457256	1006
22	rs117102928	G	A	0.0188867	1006
22	rs13053714	G	A	0.0377734	1006
22	rs4821875	G	A	0.45825	1006
22	rs4821876	C	G	0.45825	1006
22	rs55634318	G	C	0.00795229	1006
22	rs118089209	T	C	0.0447316	1006
22	rs4821877	C	T	0.45328	1006
22	rs11704525	C	A	0.49006	1006
22	rs36091905	G	A	0.0149105	1006
22	rs9622979	G	A	0.0477137	1006
22	rs55823804	G	A	0.027833	1006
22	rs2247128	A	G	0.666004	1006
22	rs879180	T	C	0.742545	1006
22	rs17303681	G	T	0.0656064	1006
22	rs56180415	G	T	0.0805169	1006
22	rs6001512	G	A	0.0795229	1006
22	rs5757572	C	G	0.619284	1006
22	rs5750780	A	G	0.963221	1006
22	rs9607626	G	A	0.0248509	1006
22	rs5757573	C	T	0.61829	1006
22	rs2267406	T	C	0.740557	1006
22	rs5750781	A	C	0.702783	1006
22	rs71319025	C	A	0.0785288	1006
22	rs5750782	A	G	0.700795	1006
22	rs147322884	G	C	0.0149105	1006
22	rs1800817	G	T	0.694831	1006
22	rs1800818	C	T	0.611332	1006
22	rs117688032	T	A	0.0238569	1006
22	rs13058590	C	T	0.0168986	1006
22	rs79805578	G	T	0.0397614	1006
22	rs7289325	A	T	0.354871	1006
22	rs130654	G	C	0.696819	1006
22	rs5757577	G	A	0.355865	1006
22	rs130653	A	T	0.728628	1006
22	rs150423918	C	A	0.00795229	1006
22	rs6001516	C	T	0.0795229	1006
22	rs130651	G	A	0.649105	1006
22	rs130650	C	T	0.257455	1006
22	rs135174	A	G	0.0168986	1006
22	rs35235663	G	A	0.082505	1006
22	rs130649	A	G	0.723658	1006
22	rs135173	T	C	0.723658	1006
22	rs75912304	G	T	0.0308151	1006
22	rs56229619	A	G	0.0308151	1006
22	rs79723812	G	A	0.0308151	1006
22	rs13058589	T	G	0.0815109	1006
22	rs117288643	C	T	0.0208748	1006
22	rs59744664	A	G	0.39165	1006
22	rs77516118	T	C	0.277336	1006
22	rs4821878	A	G	0.980119	1006
22	rs12159953	C	A	0.0815109	1006
22	rs35468424	A	G	0.0815109	1006
22	rs9607627	C	G	0.308151	1006
22	rs56072357	C	T	0.0308151	1006
22	rs11705523	A	G	0.39165	1006
22	rs760985	G	A	0.0308151	1006
22	rs735307	G	A	0.0308151	1006
22	rs35243573	G	C	0.0815109	1006
22	rs112095374	C	T	0.0298211	1006
22	rs9619805	T	C	0.0427435	1006
22	rs9619806	G	A	0.0427435	1006
22	rs73424776	G	C	0.0308151	1006
22	rs13054313	G	A	0.0805169	1006
22	rs35131934	G	T	0.0815109	1006
22	rs77416181	A	G	0.0308151	1006
22	rs34057721	A	C	0.0815109	1006
22	rs17000909	G	A	0.0318091	1006
22	rs78986017	T	C	0.0586481	1006
22	rs73884892	C	T	0.0318091	1006
22	rs12484683	C	T	0.0178926	1006
22	rs56222990	C	G	0.0318091	1006
22	rs117067023	C	T	0.0387674	1006
22	rs149457953	C	T	0.0367793	1006
22	rs56323315	C	T	0.0318091	1006
22	rs12483986	C	T	0.130219	1006
22	rs77515099	C	T	0.0119284	1006
22	rs6001521	G	A	0.0318091	1006
22	rs5995703	C	A	0.0318091	1006
22	rs5995704	C	T	0.0318091	1006
22	rs148009552	C	A	0.0477137	1006
22	rs76295093	C	T	0.0318091	1006
22	rs36069260	C	T	0.2833	1006
22	rs35294961	G	T	0.0815109	1006
22	rs112546342	G	A	0.0318091	1006
22	rs34435958	C	T	0.130219	1006
22	rs148538302	C	G	0.00994036	1006
22	rs6001523	G	A	0.0318091	1006
22	rs75315664	C	T	0.00894632	1006
22	rs146878017	G	A	0.0318091	1006
22	rs7290087	G	A	0.350895	1006
22	rs5757580	T	C	0.460239	1006
22	rs9622983	C	T	0.139165	1006
22	rs9611130	G	A	0.156064	1006
22	rs4820371	T	C	0.253479	1006
22	rs9622984	G	A	0.0626243	1006
22	rs742402	G	A	0.354871	1006
22	rs2413582	T	C	0.0208748	1006
22	rs8137082	G	A	0.0337972	1006
22	rs2413583	C	T	0.16501	1006
22	rs8140656	G	T	0.0208748	1006
22	rs760984	G	C	0.102386	1006
22	rs9622986	C	A	0.102386	1006
22	rs34524861	C	T	0.0208748	1006
22	rs742403	A	G	0.467197	1006
22	rs138211230	C	T	0.0238569	1006
22	rs2143178	T	C	0.166998	1006
22	rs5757582	A	C	0.488072	1006
22	rs17000920	A	G	0.0337972	1006
22	rs34662434	G	A	0.0208748	1006
22	rs35526223	G	A	0.0208748	1006
22	rs5995705	G	A	0.0318091	1006
22	rs17304019	G	A	0.0516899	1006
22	rs17304103	A	G	0.10338	1006
22	rs9611131	T	C	0.150099	1006
22	rs5757584	C	T	0.166998	1006
22	rs11089938	C	T	0.587475	1006
22	rs6519180	T	C	0.0218688	1006
22	rs6519181	A	G	0.0218688	1006
22	rs4820372	A	G	0.156064	1006
22	rs148258127	C	T	0.0228628	1006
22	rs5757585	A	G	0.173956	1006
22	rs6519182	T	G	0.0218688	1006
22	rs5757587	G	A	0.184891	1006
22	rs5750784	C	A	0.184891	1006
22	rs67780244	C	T	0.0516899	1006
22	rs139497823	T	G	0.0159046	1006
22	rs9611133	G	C	0.177932	1006
22	rs62231493	C	T	0.0318091	1006
22	rs1569495	G	C	0.185885	1006
22	rs137576	T	C	0.89662	1006
22	rs1569497	A	G	0.447316	1006
22	rs34079616	G	A	0.0506958	1006
22	rs73165238	C	A	0.0516899	1006
22	rs9611134	G	C	0.156064	1006
22	rs36067751	C	T	0.0218688	1006
22	rs84488	G	A	0.685885	1006
22	rs2103588	G	A	0.0318091	1006
22	rs2092189	G	A	0.0328032	1006
22	rs34101548	C	T	0.0735586	1006
22	rs137578	G	A	0.483101	1006
22	rs5757589	A	G	0.412525	1006
22	rs5757590	T	A	0.185885	1006
22	rs5757592	T	C	0.411531	1006
22	rs5757593	T	C	0.512922	1006
22	rs5757596	G	T	0.412525	1006
22	rs147937631	G	A	0.0725646	1006
22	rs5757599	A	C	0.260437	1006
22	rs117883842	C	T	0.0506958	1006
22	rs968451	G	T	0.184891	1006
22	rs9607629	A	G	0.171968	1006
22	rs111497833	C	T	0.0129225	1006
22	rs5750785	A	G	0.185885	1006
22	rs5757600	A	G	0.410537	1006
22	rs5757601	C	T	0.184891	1006
22	rs470074	G	A	0.486083	1006
22	rs35381944	C	T	0.0755467	1006
22	rs5757602	A	G	0.512922	1006
22	rs932329	G	A	0.146123	1006
22	rs116898372	G	A	0.0109344	1006
22	rs1007117	C	A	0.239563	1006
22	rs1003643	T	G	0.237575	1006
22	rs1003644	G	A	0.237575	1006
22	rs5757603	A	G	0.237575	1006
22	rs137580	G	A	0.890656	1006
22	rs137581	G	A	0.491054	1006
22	rs1985378	A	G	0.383698	1006
22	rs117461571	G	A	0.0198807	1006
22	rs17000956	T	C	0.0526839	1006
22	rs17000962	A	G	0.184891	1006
22	rs137582	G	C	0.893638	1006
22	rs11089939	A	G	0.241551	1006
22	rs126228	G	A	0.596421	1006
22	rs9611137	T	C	0.0516899	1006
22	rs137585	G	A	0.596421	1006
22	rs1569500	A	G	0.241551	1006
22	rs1569501	T	A	0.241551	1006
22	rs137586	G	A	0.837972	1006
22	rs137588	T	C	0.837972	1006
22	rs11912467	C	T	0.0357853	1006
22	rs11912887	A	T	0.0357853	1006
22	rs137589	G	C	0.836978	1006
22	rs137590	C	T	0.597416	1006
22	rs137591	A	G	0.596421	1006
22	rs79290	G	A	0.837972	1006
22	rs470075	G	A	0.488072	1006
22	rs54211	A	G	0.888668	1006
22	rs568854160	G	C	0.00497018	1006
22	rs78149022	C	T	0.0178926	1006
22	rs78483154	G	A	0.0258449	1006
22	rs137592	G	A	0.319085	1006
22	rs144208198	G	A	0.0188867	1006
22	rs137593	C	T	0.601392	1006
22	rs16985788	G	A	0.0347913	1006
22	rs118091425	G	C	0.0178926	1006
22	rs11914047	G	T	0.0347913	1006
22	rs17304621	C	T	0.106362	1006
22	rs80132412	C	T	0.027833	1006
22	rs137594	G	A	0.686879	1006
22	rs62228372	T	C	0.0347913	1006
22	rs137598	C	A	0.872763	1006
22	rs148046548	G	T	0.0178926	1006
22	rs6001530	C	A	0.0516899	1006
22	rs139633913	C	T	0.0178926	1006
22	rs137600	G	A	0.872763	1006
22	rs66483608	A	G	0.0874751	1006
22	rs56077422	G	A	0.0874751	1006
22	rs137602	G	A	0.636183	1006
22	rs12628705	C	G	0.184891	1006
22	rs9611138	G	A	0.0516899	1006
22	rs137603	A	C	0.60338	1006
22	rs137604	C	G	0.60338	1006
22	rs5757608	A	G	0.889662	1006
22	rs117972181	A	T	0.0238569	1006
22	rs11912186	G	A	0.0318091	1006
22	rs76002309	C	T	0.0815109	1006
22	rs137606	G	T	0.602386	1006
22	rs137607	G	A	0.602386	1006
22	rs35543144	C	T	0.106362	1006
22	rs470078	G	A	0.78827	1006
22	rs144354692	A	T	0.0129225	1006
22	rs76449672	G	A	0.109344	1006
22	rs79605405	C	A	0.109344	1006
22	rs11704615	A	G	0.186879	1006
22	rs137608	A	G	0.889662	1006
22	rs11913470	G	A	0.0328032	1006
22	rs11913902	C	T	0.0318091	1006
22	rs137609	G	C	0.82008	1006
22	rs12628833	C	T	0.0318091	1006
22	rs57078777	A	T	0.185885	1006
22	rs137610	C	T	0.889662	1006
22	rs137611	C	T	0.889662	1006
22	rs12160825	C	T	0.0516899	1006
22	rs12157727	A	G	0.0516899	1006
22	rs137612	A	G	0.602386	1006
22	rs62228374	G	A	0.0367793	1006
22	rs11089941	T	A	0.0318091	1006
22	rs11912365	A	G	0.0318091	1006
22	rs11703434	C	T	0.185885	1006
22	rs137614	T	C	0.889662	1006
22	rs147500666	C	A	0.0178926	1006
22	rs118026751	C	T	0.0318091	1006
22	rs137615	G	A	0.602386	1006
22	rs111895989	G	T	0.0178926	1006
22	rs17000979	C	T	0.109344	1006
22	rs11704385	T	C	0.186879	1006
22	rs62228375	G	A	0.0318091	1006
22	rs62228376	G	C	0.185885	1006
22	rs62228377	G	A	0.185885	1006
22	rs62228378	G	A	0.185885	1006
22	rs117799755	T	A	0.0178926	1006
22	rs971964	C	T	0.185885	1006
22	rs76767381	C	G	0.0178926	1006
22	rs148659390	G	A	0.0178926	1006
22	rs9607631	C	T	0.0188867	1006
22	rs139422188	C	T	0.0178926	1006
22	rs137616	A	G	0.601392	1006
22	rs9611140	C	T	0.0516899	1006
22	rs149688578	G	A	0.0178926	1006
22	rs137617	C	G	0.602386	1006
22	rs137618	C	T	0.652087	1006
22	rs137619	A	C	0.492048	1006
22	rs9611142	G	A	0.0516899	1006
22	rs116987636	G	T	0.0119284	1006
22	rs150478009	C	T	0.0168986	1006
22	rs126229	A	G	0.889662	1006
22	rs5757609	G	C	0.203777	1006
22	rs5757610	C	T	0.203777	1006
22	rs17000981	C	T	0.109344	1006
22	rs77004047	C	T	0.0586481	1006
22	rs6519183	G	A	0.168986	1006
22	rs470079	T	C	0.602386	1006
22	rs5757611	C	T	0.203777	1006
22	rs62228380	T	A	0.0308151	1006
22	rs2014842	G	A	0.175944	1006
22	rs145119387	A	G	0.0109344	1006
22	rs2076124	G	A	0.0308151	1006
22	rs137620	T	C	0.49503	1006
22	rs139522273	A	G	0.00795229	1006
22	rs7285530	C	T	0.0516899	1006
22	rs2076125	A	G	0.203777	1006
22	rs9607632	C	G	0.0506958	1006
22	rs84491	G	A	0.65507	1006
22	rs126230	T	C	0.889662	1006
22	rs94852	T	C	0.493042	1006
22	rs470080	C	T	0.524851	1006
22	rs2007418	T	C	0.203777	1006
22	rs12484030	G	A	0.109344	1006
22	rs137623	A	G	0.887674	1006
22	rs470081	C	T	0.836978	1006
22	rs2072872	A	G	0.343936	1006
22	rs738331	A	G	0.343936	1006
22	rs6509	C	T	0.493042	1006
22	rs1569498	C	T	0.234592	1006
22	rs9611144	A	G	0.0516899	1006
22	rs137625	A	G	0.889662	1006
22	rs470082	C	T	0.493042	1006
22	rs11912049	T	A	0.0308151	1006
22	rs5757613	G	A	0.343936	1006
22	rs41274553	G	A	0.00795229	1006
22	rs143897309	C	T	0.0109344	1006
22	rs137626	A	G	0.836978	1006
22	rs137627	G	A	0.493042	1006
22	rs12628367	A	C	0.203777	1006
22	rs137629	G	C	0.889662	1006
22	rs5757614	G	T	0.203777	1006
22	rs137630	C	T	0.889662	1006
22	rs137631	T	C	0.890656	1006
22	rs114670885	G	C	0.109344	1006
22	rs12170171	C	G	0.109344	1006
22	rs146248330	G	C	0.109344	1006
22	rs137633	A	G	0.889662	1006
22	rs58599024	T	C	0.109344	1006
22	rs137634	C	T	0.493042	1006
22	rs17305131	T	C	0.109344	1006
22	rs12483879	C	G	0.109344	1006
22	rs12483932	C	T	0.109344	1006
22	rs144712270	G	A	0.0109344	1006
22	rs12483923	A	G	0.109344	1006
22	rs9611147	G	A	0.0516899	1006
22	rs5995711	T	C	0.0516899	1006
22	rs137635	G	C	0.493042	1006
22	rs75026781	T	A	0.109344	1006
22	rs117385880	A	G	0.109344	1006
22	rs12627970	A	G	0.203777	1006
22	rs137636	C	A	0.494036	1006
22	rs5757617	G	C	0.311133	1006
22	rs11704319	G	A	0.311133	1006
22	rs142739815	G	A	0.0168986	1006
22	rs6001534	G	A	0.0516899	1006
22	rs137637	T	C	0.889662	1006
22	rs12627761	G	A	0.202783	1006
22	rs5757618	A	T	0.202783	1006
22	rs5757619	G	A	0.202783	1006
22	rs149953174	G	A	0.0188867	1006
22	rs5750789	C	T	0.185885	1006
22	rs137639	A	T	0.496024	1006
22	rs143180676	T	C	0.10835	1006
22	rs151296813	G	T	0.10835	1006
22	rs137641	A	G	0.889662	1006
22	rs115371106	G	A	0.10835	1006
22	rs75030829	T	C	0.0178926	1006
22	rs7291413	G	A	0.0516899	1006
22	rs7291714	G	A	0.0516899	1006
22	rs137643	A	C	0.889662	1006
22	rs137644	A	G	0.496024	1006
22	rs139975644	C	T	0.10835	1006
22	rs115038091	C	A	0.10835	1006
22	rs137646	T	C	0.82008	1006
22	rs5757622	C	T	0.185885	1006
22	rs146663270	G	A	0.0178926	1006
22	rs28591484	G	A	0.185885	1006
22	rs116136126	T	C	0.10835	1006
22	rs9611152	G	T	0.0516899	1006
22	rs55883000	G	A	0.0298211	1006
22	rs143769169	G	A	0.10835	1006
22	rs115263847	C	T	0.10835	1006
22	rs137647	C	A	0.94831	1006
22	rs62228402	C	T	0.028827	1006
22	rs60028822	C	T	0.0298211	1006
22	rs150420964	G	A	0.10835	1006
22	rs137649	T	C	0.889662	1006
22	rs62228404	G	A	0.185885	1006
22	rs62228405	C	T	0.185885	1006
22	rs137650	A	G	0.889662	1006
22	rs56730909	C	T	0.0298211	1006
22	rs137652	T	C	0.0417495	1006
22	rs12159247	C	T	0.0516899	1006
22	rs150525821	G	A	0.10835	1006
22	rs12163078	G	A	0.186879	1006
22	rs61528797	G	T	0.0298211	1006
22	rs137653	C	T	0.680915	1006
22	rs117210036	T	G	0.0715706	1006
22	rs12628724	A	T	0.0298211	1006
22	rs137654	C	T	0.49503	1006
22	rs12485061	T	C	0.138171	1006
22	rs12484993	C	T	0.0298211	1006
22	rs7285049	G	A	0.0516899	1006
22	rs7285952	T	G	0.16004	1006
22	rs71319031	T	C	0.0139165	1006
22	rs137657	G	T	0.49503	1006
22	rs137658	A	G	0.840954	1006
22	rs137659	A	C	0.840954	1006
22	rs58401738	G	A	0.170974	1006
22	rs12627838	A	G	0.185885	1006
22	rs62228408	C	T	0.0298211	1006
22	rs137663	G	T	0.888668	1006
22	rs137665	T	A	0.888668	1006
22	rs6001540	A	G	0.0516899	1006
22	rs151314883	G	A	0.16004	1006
22	rs75378967	T	G	0.10835	1006
22	rs137666	C	T	0.888668	1006
22	rs137668	A	T	0.681909	1006
22	rs145041360	G	A	0.0178926	1006
22	rs137671	C	T	0.49503	1006
22	rs137672	C	T	0.49503	1006
22	rs76640602	G	A	0.0119284	1006
22	rs5757624	T	C	0.185885	1006
22	rs57275609	C	T	0.0298211	1006
22	rs5757625	T	G	0.188867	1006
22	rs117458132	C	T	0.0178926	1006
22	rs137682	A	C	0.757455	1006
22	rs137683	G	C	0.743539	1006
22	rs137684	T	C	0.538767	1006
22	rs9611155	C	T	0.302187	1006
22	rs137685	C	T	0.436382	1006
22	rs137686	C	G	0.739563	1006
22	rs137687	G	A	0.437376	1006
22	rs137688	G	A	0.437376	1006
22	rs74804869	G	A	0.230616	1006
22	rs62228427	C	T	0.0715706	1006
22	rs62228428	T	C	0.0715706	1006
22	rs137689	C	T	0.437376	1006
22	rs137690	C	G	0.739563	1006
22	rs9611156	G	T	0.737575	1006
22	rs9611157	T	C	0.0715706	1006
22	rs137695	G	A	0.0685885	1006
22	rs9607634	C	T	0.0715706	1006
22	rs9607635	G	T	0.0715706	1006
22	rs9611159	T	C	0.0367793	1006
22	rs137697	G	A	0.508946	1006
22	rs9607636	G	T	0.508946	1006
22	rs3747177	C	A	0.229622	1006
22	rs12166817	C	A	0.508946	1006
22	rs137698	C	A	0.508946	1006
22	rs57223197	C	T	0.0715706	1006
22	rs2267407	G	A	0.229622	1006
22	rs56094831	C	A	0.0715706	1006
22	rs9611160	G	A	0.0705765	1006
22	rs9607637	C	A	0.0705765	1006
22	rs909685	T	A	0.301193	1006
22	rs2069235	G	A	0.299205	1006
22	rs11705183	C	T	0.218688	1006
22	rs137699	A	G	0.667992	1006
22	rs1807560	G	A	0.229622	1006
22	rs5757628	G	A	0.230616	1006
22	rs6001552	T	G	0.0705765	1006
22	rs137701	T	C	0.743539	1006
22	rs137702	T	C	0.743539	1006
22	rs137703	A	G	0.667992	1006
22	rs8141261	C	T	0.0705765	1006
22	rs142164994	C	T	0.0467197	1006
22	rs12152131	A	T	0.05666	1006
22	rs715505	G	C	0.23161	1006
22	rs137705	T	C	0.673956	1006
22	rs6001553	G	A	0.0705765	1006
22	rs137708	A	G	0.742545	1006
22	rs145248156	T	C	0.0149105	1006
22	rs113241772	G	A	0.0198807	1006
22	rs118065135	A	G	0.0248509	1006
22	rs55995917	G	A	0.0705765	1006
22	rs142242031	C	T	0.0198807	1006
22	rs3788551	A	T	0.0705765	1006
22	rs2010904	G	A	0.0705765	1006
22	rs2003675	T	C	0.0705765	1006
22	rs760741	T	C	0.0705765	1006
22	rs111659885	C	G	0.0149105	1006
22	rs5757630	G	T	0.671968	1006
22	rs2413588	A	G	0.671968	1006
22	rs760742	G	T	0.671968	1006
22	rs79758575	G	A	0.0208748	1006
22	rs112796610	C	T	0.0705765	1006
22	rs556573488	G	A	0.0129225	1006
22	rs149739938	G	A	0.0367793	1006
22	rs2413589	T	C	0.742545	1006
22	rs61616683	C	T	0.230616	1006
22	rs79951272	C	T	0.0914513	1006
22	rs5757631	T	C	0.666998	1006
22	rs5757632	A	C	0.666998	1006
22	rs5757633	A	G	0.671968	1006
22	rs2049985	G	C	0.230616	1006
22	rs2049986	G	C	0.666998	1006
22	rs4821887	C	T	0.742545	1006
22	rs142952844	C	G	0.0198807	1006
22	rs9607639	C	T	0.0705765	1006
22	rs715503	C	G	0.384692	1006
22	rs5757636	A	G	0.880716	1006
22	rs5757637	A	G	0.880716	1006
22	rs2267408	C	G	0.694831	1006
22	rs5757638	C	G	0.875746	1006
22	rs10745050	A	G	0.833996	1006
22	rs739363	C	A	0.326044	1006
22	rs2012906	T	G	0.331014	1006
22	rs2012907	G	A	0.32505	1006
22	rs73167316	A	G	0.0367793	1006
22	rs5757642	T	C	0.626243	1006
22	rs7286714	C	G	0.61829	1006
22	rs5757644	C	G	0.61829	1006
22	rs5750806	A	G	0.61829	1006
22	rs9611162	C	A	0.61829	1006
22	rs9611164	G	A	0.619284	1006
22	rs149861947	G	A	0.0139165	1006
22	rs78751209	T	C	0.0795229	1006
22	rs11704158	G	T	0.117296	1006
22	rs62228448	G	T	0.026839	1006
22	rs55673200	T	C	0.0357853	1006
22	rs1569499	T	C	0.626243	1006
22	rs145554377	A	G	0.0218688	1006
22	rs4821888	A	G	0.626243	1006
22	rs4820377	G	A	0.626243	1006
22	rs80181382	G	A	0.0198807	1006
22	rs5757646	C	T	0.0675944	1006
22	rs1297231	G	C	0.117296	1006
22	rs79262580	G	T	0.00994036	1006
22	rs56147213	G	A	0.0248509	1006
22	rs6001566	A	G	0.651093	1006
22	rs6519190	A	G	0.651093	1006
22	rs5757647	C	A	0.65507	1006
22	rs5757648	G	A	0.65507	1006
22	rs9611165	A	G	0.65507	1006
22	rs9611166	T	C	0.65507	1006
22	rs6001567	A	T	0.65507	1006
22	rs9611167	G	A	0.649105	1006
22	rs6001568	G	A	0.656064	1006
22	rs4821889	T	C	0.650099	1006
22	rs4821890	G	A	0.650099	1006
22	rs8135738	C	T	0.00994036	1006
22	rs1010169	A	G	0.656064	1006
22	rs1010170	T	C	0.656064	1006
22	rs5757650	T	C	0.65507	1006
22	rs756640	G	A	0.650099	1006
22	rs62228451	G	T	0.0337972	1006
22	rs55706518	C	T	0.026839	1006
22	rs41274557	C	T	0.026839	1006
22	rs1043395	C	T	0.0715706	1006
22	rs7423	C	T	0.650099	1006
22	rs1007337	C	T	0.654076	1006
22	rs5757652	T	C	0.65507	1006
22	rs147744082	C	T	0.0298211	1006
22	rs9611169	C	T	0.65507	1006
22	rs77488630	G	C	0.0228628	1006
22	rs147261054	T	C	0.0139165	1006
22	rs8143036	G	A	0.0685885	1006
22	rs9611170	G	C	0.653082	1006
22	rs148601764	G	A	0.0109344	1006
22	rs2142848	C	T	0.653082	1006
22	rs4821891	C	T	0.653082	1006
22	rs187812542	C	G	0.0109344	1006
22	rs2413590	G	C	0.66004	1006
22	rs5750808	G	A	0.66004	1006
22	rs5750809	T	G	0.66004	1006
22	rs62228453	C	T	0.0337972	1006
22	rs5750810	A	G	0.66004	1006
22	rs5750811	T	G	0.66004	1006
22	rs5750812	G	A	0.654076	1006
22	rs73167327	T	C	0.0228628	1006
22	rs4321460	A	G	0.66004	1006
22	rs4386422	C	T	0.66004	1006
22	rs4384886	C	T	0.654076	1006
22	rs5757653	C	T	0.193837	1006
22	rs5757654	G	A	0.654076	1006
22	rs7292066	G	A	0.662028	1006
22	rs35515473	G	A	0.0337972	1006
22	rs5750813	G	C	0.66004	1006
22	rs4821892	G	C	0.658052	1006
22	rs3830119	T	C	0.193837	1006
22	rs5757655	G	C	0.656064	1006
22	rs4821893	G	A	0.661034	1006
22	rs5750814	T	C	0.657058	1006
22	rs34026806	A	G	0.117296	1006
22	rs34825318	G	A	0.028827	1006
22	rs5757657	G	T	0.657058	1006
22	rs5750815	T	C	0.661034	1006
22	rs4429561	A	G	0.661034	1006
22	rs34463037	G	A	0.0168986	1006
22	rs151120013	G	A	0.0159046	1006
22	rs4337572	C	G	0.657058	1006
22	rs35836908	C	T	0.0258449	1006
22	rs17001091	G	A	0.11332	1006
22	rs34206765	G	A	0.0308151	1006
22	rs34546629	T	C	0.0695825	1006
22	rs35349798	C	A	0.0218688	1006
22	rs35748716	G	C	0.0337972	1006
22	rs6001582	T	C	0.33996	1006
22	rs4821894	G	C	0.662028	1006
22	rs5750816	C	T	0.661034	1006
22	rs5757659	T	G	0.662028	1006
22	rs6001585	C	A	0.775348	1006
22	rs35286491	C	A	0.0437376	1006
22	rs6001587	T	C	0.662028	1006
22	rs6001588	G	C	0.662028	1006
22	rs149966479	C	T	0.0248509	1006
22	rs5750818	A	G	0.662028	1006
22	rs118148648	G	A	0.0188867	1006
22	rs5757663	T	C	0.662028	1006
22	rs5757664	A	G	0.662028	1006
22	rs5757665	A	G	0.662028	1006
22	rs9607646	G	A	0.0139165	1006
22	rs5757667	A	G	0.661034	1006
22	rs4821895	A	G	0.661034	1006
22	rs9611173	C	T	0.0357853	1006
22	rs739141	C	T	0.633201	1006
22	rs743838	T	G	0.662028	1006
22	rs5750820	T	G	0.662028	1006
22	rs5750821	A	T	0.661034	1006
22	rs5750822	G	A	0.661034	1006
22	rs7949	G	A	0.661034	1006
22	rs150540606	G	A	0.00994036	1006
22	rs139338364	G	A	0.026839	1006
22	rs117502506	A	G	0.0139165	1006
22	rs35927585	G	A	0.0218688	1006
22	rs5757670	G	A	0.662028	1006
22	rs5750823	C	T	0.704771	1006
22	rs5750824	A	G	0.195825	1006
22	rs117093889	G	T	0.0119284	1006
22	rs5750825	A	G	0.706759	1006
22	rs1972280	T	A	0.704771	1006
22	rs5750826	A	G	0.544732	1006
22	rs4821896	T	C	0.706759	1006
22	rs73167342	C	G	0.702783	1006
22	rs5750828	T	C	0.702783	1006
22	rs4821897	A	G	0.708748	1006
22	rs148061535	C	T	0.0377734	1006
22	rs6001594	C	T	0.709742	1006
22	rs2899318	A	G	0.709742	1006
22	rs5757673	T	C	0.709742	1006
22	rs9611176	A	G	0.705765	1006
22	rs5750829	A	G	0.704771	1006
22	rs140317528	G	A	0.0248509	1006
22	rs4821898	C	T	0.709742	1006
22	rs5757675	G	T	0.703777	1006
22	rs6001595	C	T	0.708748	1006
22	rs8138462	G	C	0.703777	1006
22	rs9611177	C	T	0.38668	1006
22	rs193145313	C	T	0.00795229	1006
22	rs5750830	C	A	0.719682	1006
22	rs28685576	C	A	0.550696	1006
22	rs5757676	T	C	0.787276	1006
22	rs7364148	T	C	0.720676	1006
22	rs5750833	C	A	0.718688	1006
22	rs5757678	C	T	0.718688	1006
22	rs9306335	T	C	0.720676	1006
22	rs8137426	T	G	0.720676	1006
22	rs8136980	G	A	0.715706	1006
22	rs4497965	C	T	0.120278	1006
22	rs5757680	T	C	0.719682	1006
22	rs5757681	A	G	0.72167	1006
22	rs1005522	C	A	0.748509	1006
22	rs145310376	G	T	0.0218688	1006
22	rs5757682	T	G	0.722664	1006
22	rs147398312	G	A	0.0218688	1006
22	rs139684264	G	A	0.0218688	1006
22	rs142060396	G	A	0.0218688	1006
22	rs5757683	G	A	0.720676	1006
22	rs5757684	G	A	0.719682	1006
22	rs1557541	C	A	0.719682	1006
22	rs1557542	G	C	0.718688	1006
22	rs1557543	C	T	0.720676	1006
22	rs6001599	A	G	0.720676	1006
22	rs6001600	G	T	0.719682	1006
22	rs5995735	C	G	0.72167	1006
22	rs5757685	G	C	0.72167	1006
22	rs738286	C	A	0.720676	1006
22	rs738287	G	C	0.72167	1006
22	rs738289	C	T	0.72167	1006
22	rs738290	A	C	0.59841	1006
22	rs738285	G	C	0.722664	1006
22	rs2413592	A	G	0.717694	1006
22	rs909674	C	A	0.712724	1006
22	rs2008174	C	T	0.706759	1006
22	rs3959642	A	G	0.715706	1006
22	rs760714	G	A	0.501988	1006
22	rs760715	T	C	0.262425	1006
22	rs28670891	C	T	0.0526839	1006
22	rs5750840	G	C	0.277336	1006
22	rs9611183	T	C	0.134195	1006
22	rs6001601	A	G	0.455268	1006
22	rs2267412	T	C	0.260437	1006
22	rs2284076	T	C	0.245527	1006
22	rs8137052	C	G	0.254473	1006
22	rs6519193	G	C	0.153082	1006
22	rs4820378	C	T	0.512922	1006
22	rs4821900	A	G	0.15507	1006
22	rs1984662	T	G	0.518887	1006
22	rs144832794	G	A	0.0119284	1006
22	rs78569477	C	T	0.0198807	1006
22	rs12628962	A	G	0.182903	1006
22	rs2413593	A	G	0.547714	1006
22	rs5757690	C	T	0.132207	1006
22	rs1003538	G	A	0.474155	1006
22	rs9306336	A	T	0.540755	1006
22	rs144247559	A	G	0.0109344	1006
22	rs78317139	G	A	0.0228628	1006
22	rs12484278	G	A	0.220676	1006
22	rs117289855	G	T	0.0218688	1006
22	rs2899319	A	C	0.663022	1006
22	rs760712	A	G	0.314115	1006
22	rs760713	G	C	0.539761	1006
22	rs4821901	T	G	0.539761	1006
22	rs117086217	A	G	0.0298211	1006
22	rs73885230	G	T	0.0119284	1006
22	rs73885231	G	A	0.0178926	1006
22	rs11704159	G	T	0.0149105	1006
22	rs79941757	G	A	0.0248509	1006
22	rs34943118	T	C	0.263419	1006
22	rs2009774	A	T	0.387674	1006
22	rs2009999	C	T	0.387674	1006
22	rs17001167	T	G	0.12326	1006
22	rs4821902	T	C	0.0914513	1006
22	rs9623008	G	C	0.0526839	1006
22	rs117647351	G	A	0.0367793	1006
22	rs78874534	C	A	0.0238569	1006
22	rs76066045	G	A	0.0198807	1006
22	rs6001605	C	G	0.126243	1006
22	rs149017952	T	A	0.00894632	1006
22	rs62230590	C	T	0.0387674	1006
22	rs5995742	C	G	0.0407555	1006
22	rs3827380	A	G	0.225646	1006
22	rs7285122	G	A	0.0407555	1006
22	rs76864396	G	A	0.054672	1006
22	rs1033415	A	G	0.698807	1006
22	rs12157593	C	T	0.125249	1006
22	rs2017711	G	A	0.219682	1006
22	rs62230591	G	A	0.0387674	1006
22	rs80094115	C	T	0.0387674	1006
22	rs34692520	C	G	0.2167	1006
22	rs144053077	A	T	0.0139165	1006
22	rs6001609	C	T	0.125249	1006
22	rs12484582	G	A	0.206759	1006
22	rs151114897	C	T	0.00994036	1006
22	rs12484673	C	T	0.2167	1006
22	rs76917652	T	C	0.0149105	1006
22	rs9611186	G	A	0.387674	1006
22	rs9611187	G	A	0.389662	1006
22	rs112424676	A	G	0.0367793	1006
22	rs7287617	G	A	0.696819	1006
22	rs2294360	G	A	0.387674	1006
22	rs34109257	G	T	0.2167	1006
22	rs742143	G	A	0.382704	1006
22	rs4821903	T	G	0.394632	1006
22	rs4821904	T	C	0.398608	1006
22	rs5750841	G	A	0.544732	1006
22	rs5750842	A	G	0.116302	1006
22	rs146514405	C	T	0.0218688	1006
22	rs111749575	G	A	0.0238569	1006
22	rs4820379	A	G	0.32505	1006
22	rs75911208	C	T	0.0656064	1006
22	rs4821905	C	T	0.0437376	1006
22	rs9619817	G	C	0.0228628	1006
22	rs2232086	A	G	0.00894632	1006
22	rs17400681	G	A	0.00994036	1006
22	rs738288	G	A	0.595427	1006
22	rs10854721	T	C	0.32505	1006
22	rs76044976	G	T	0.0367793	1006
22	rs78336887	G	A	0.027833	1006
22	rs11703406	C	T	0.0188867	1006
22	rs1048310	T	G	0.317097	1006
22	rs710192	C	T	0.317097	1006
22	rs10854722	G	A	0.317097	1006
22	rs117186267	C	T	0.0228628	1006
22	rs4894	A	C	0.317097	1006
22	rs77157164	C	T	0.0347913	1006
22	rs117826659	G	A	0.0198807	1006
22	rs6519194	G	A	0.267396	1006
22	rs4820380	G	A	0.317097	1006
22	rs4821906	T	C	0.0188867	1006
22	rs185749756	A	G	0.0198807	1006
22	rs111289027	G	A	0.028827	1006
22	rs882564	G	A	0.321074	1006
22	rs882565	T	C	0.321074	1006
22	rs882566	A	T	0.321074	1006
22	rs5750844	G	A	0.322068	1006
22	rs4821907	G	C	0.322068	1006
22	rs1028320	G	A	0.327038	1006
22	rs1028321	G	A	0.322068	1006
22	rs1015941	G	A	0.269384	1006
22	rs79349506	A	T	0.0149105	1006
22	rs1109793	T	C	0.277336	1006
22	rs2413595	T	C	0.596421	1006
22	rs141530599	C	A	0.0198807	1006
22	rs5757703	G	A	0.321074	1006
22	rs9607648	G	A	0.269384	1006
22	rs8137430	G	T	0.27336	1006
22	rs11703414	G	T	0.0447316	1006
22	rs6001618	G	A	0.0447316	1006
22	rs5757705	C	T	0.26839	1006
22	rs760716	C	T	0.322068	1006
22	rs117105456	C	T	0.0477137	1006
22	rs111603797	C	T	0.0457256	1006
22	rs75823932	G	A	0.0457256	1006
22	rs9611191	T	C	0.0457256	1006
22	rs9611192	T	A	0.269384	1006
22	rs5750847	A	C	0.322068	1006
22	rs5750848	A	G	0.276342	1006
22	rs7284798	G	T	0.322068	1006
22	rs117583732	G	A	0.0695825	1006
22	rs117863413	C	A	0.0695825	1006
22	rs7284601	A	G	0.326044	1006
22	rs5757709	A	G	0.326044	1006
22	rs5757710	T	C	0.32505	1006
22	rs67792450	C	T	0.0457256	1006
22	rs6001619	A	G	0.32505	1006
22	rs12628516	A	G	0.055666	1006
22	rs9623013	C	T	0.0457256	1006
22	rs5757712	G	A	0.276342	1006
22	rs12170562	A	G	0.0487078	1006
22	rs9623014	A	G	0.327038	1006
22	rs6001620	C	T	0.280318	1006
22	rs5757715	A	G	0.272366	1006
22	rs5757716	C	G	0.32008	1006
22	rs5995748	C	G	0.0447316	1006
22	rs5995749	C	T	0.0447316	1006
22	rs9623015	T	C	0.0467197	1006
22	rs9623016	C	T	0.0467197	1006
22	rs5750849	G	A	0.267396	1006
22	rs5757717	T	C	0.5666	1006
22	rs4820381	A	G	0.245527	1006
22	rs59889044	A	G	0.274354	1006
22	rs5757718	A	G	0.291252	1006
22	rs146331346	A	T	0.00894632	1006
22	rs9611195	C	T	0.34493	1006
22	rs4820382	G	C	0.05666	1006
22	rs5757719	T	C	0.617296	1006
22	rs79439013	G	A	0.05666	1006
22	rs713689	T	C	0.347913	1006
22	rs2092168	T	C	0.619284	1006
22	rs115087727	C	T	0.0596421	1006
22	rs5757720	T	C	0.274354	1006
22	rs10427762	T	G	0.345924	1006
22	rs5757721	T	C	0.622266	1006
22	rs117711358	C	T	0.00795229	1006
22	rs117109395	G	T	0.00795229	1006
22	rs113358105	C	T	0.0596421	1006
22	rs2413597	T	C	0.275348	1006
22	rs2413598	T	G	0.0596421	1006
22	rs4438587	A	T	0.214712	1006
22	rs76190836	C	G	0.0596421	1006
22	rs5757723	C	T	0.274354	1006
22	rs75675695	T	C	0.274354	1006
22	rs113448717	C	T	0.0606362	1006
22	rs58093579	A	G	0.274354	1006
22	rs7284221	C	T	0.274354	1006
22	rs2413599	G	A	0.274354	1006
22	rs5757725	T	C	0.408549	1006
22	rs116980552	C	T	0.0178926	1006
22	rs5757726	G	C	0.214712	1006
22	rs61259516	T	C	0.214712	1006
22	rs9607655	G	A	0.276342	1006
22	rs143776090	G	A	0.0188867	1006
22	rs9611198	A	C	0.563618	1006
22	rs9607658	T	C	0.555666	1006
22	rs6001621	G	A	0.100398	1006
22	rs9623017	A	G	0.824056	1006
22	rs9619819	G	A	0.256461	1006
22	rs75594549	G	T	0.0467197	1006
22	rs4820383	C	A	0.620278	1006
22	rs62652622	A	G	0.351889	1006
22	rs80208362	T	G	0.210736	1006
22	rs73885269	C	T	0.209742	1006
22	rs5757727	G	A	0.619284	1006
22	rs62228477	A	G	0.574553	1006
22	rs116867091	G	T	0.00994036	1006
22	rs12484107	T	C	0.210736	1006
22	rs5757728	G	A	0.343936	1006
22	rs55684383	G	A	0.210736	1006
22	rs56753811	A	G	0.22167	1006
22	rs7288455	A	G	0.630219	1006
22	rs74860018	G	A	0.0298211	1006
22	rs3747178	C	T	0.342942	1006
22	rs62228478	G	A	0.0109344	1006
22	rs5757730	A	G	0.562624	1006
22	rs5757731	C	G	0.567594	1006
22	rs116722699	C	T	0.0367793	1006
22	rs5757732	C	T	0.349901	1006
22	rs78432290	G	T	0.0576541	1006
22	rs5757733	T	G	0.571571	1006
22	rs116516050	G	A	0.0576541	1006
22	rs5750851	T	C	0.571571	1006
22	rs12484689	C	T	0.2167	1006
22	rs5750852	T	C	0.351889	1006
22	rs2413600	T	C	0.639165	1006
22	rs3788556	T	C	0.56163	1006
22	rs144587111	C	A	0.0357853	1006
22	rs5757734	T	C	0.26839	1006
22	rs132567	G	A	0.694831	1006
22	rs73169353	G	T	0.0149105	1006
22	rs73885276	C	A	0.0636183	1006
22	rs73422193	T	C	0.102386	1006
22	rs62228480	T	C	0.0894632	1006
22	rs5757736	G	A	0.432406	1006
22	rs111500207	C	T	0.0606362	1006
22	rs8139773	A	G	0.435388	1006
22	rs111326860	C	T	0.0258449	1006
22	rs28631967	A	G	0.435388	1006
22	rs132570	C	A	0.49503	1006
22	rs132571	A	C	0.49503	1006
22	rs5750853	C	T	0.432406	1006
22	rs3788557	C	T	0.4334	1006
22	rs132572	T	G	0.934394	1006
22	rs116941104	C	T	0.0198807	1006
22	rs132573	G	A	0.931412	1006
22	rs132574	T	G	0.9334	1006
22	rs4353751	C	G	0.16501	1006
22	rs132575	A	G	0.520875	1006
22	rs73169364	G	A	0.0357853	1006
22	rs132576	A	C	0.9334	1006
22	rs132577	A	T	0.9334	1006
22	rs140578590	G	A	0.0208748	1006
22	rs74488486	G	T	0.0606362	1006
22	rs132579	C	T	0.9334	1006
22	rs132580	T	C	0.519881	1006
22	rs4522708	G	A	0.412525	1006
22	rs4374	A	G	0.932406	1006
22	rs144186266	A	G	0.00994036	1006
22	rs5995754	G	A	0.0636183	1006
22	rs132582	C	T	0.543738	1006
22	rs118028480	C	A	0.0407555	1006
22	rs713971	C	T	0.926441	1006
22	rs3788560	C	T	0.0626243	1006
22	rs3788562	G	C	0.0636183	1006
22	rs132583	C	G	0.927435	1006
22	rs2413602	A	G	0.400596	1006
22	rs117863931	C	T	0.0666004	1006
22	rs5750854	C	T	0.270378	1006
22	rs2003151	C	T	0.402584	1006
22	rs132584	G	A	0.301193	1006
22	rs1109008	A	G	0.402584	1006
22	rs132585	G	A	0.45328	1006
22	rs35874709	G	T	0.0308151	1006
22	rs9611201	A	G	0.926441	1006
22	rs9611202	G	A	0.445328	1006
22	rs5757742	T	C	0.925447	1006
22	rs73169372	C	T	0.0318091	1006
22	rs35471482	G	A	0.447316	1006
22	rs5757743	C	T	0.907555	1006
22	rs760546	A	G	0.863817	1006
22	rs738167	T	G	0.0337972	1006
22	rs74777431	G	A	0.0685885	1006
22	rs76571725	C	T	0.0685885	1006
22	rs111887621	G	A	0.0675944	1006
22	rs62228488	A	G	0.924453	1006
22	rs1076614	C	T	0.471173	1006
22	rs9619822	G	A	0.0636183	1006
22	rs1883123	C	T	0.471173	1006
22	rs713733	G	A	0.465209	1006
22	rs117192145	G	C	0.028827	1006
22	rs713865	C	T	0.466203	1006
22	rs713767	A	G	0.0188867	1006
22	rs7291041	G	A	0.924453	1006
22	rs5995755	A	G	0.476143	1006
22	rs142128138	A	G	0.00497018	1006
22	rs5750857	G	T	0.384692	1006
22	rs5995756	T	C	0.538767	1006
22	rs5757746	G	A	0.253479	1006
22	rs5995757	T	C	0.537773	1006
22	rs6001638	T	C	0.476143	1006
22	rs6001639	C	A	0.472167	1006
22	rs1534883	T	C	0.474155	1006
22	rs145610589	C	T	0.0198807	1006
22	rs77221970	G	A	0.0616302	1006
22	rs3788566	G	T	0.384692	1006
22	rs3788567	G	T	0.384692	1006
22	rs5995759	T	C	0.476143	1006
22	rs926231	C	G	0.385686	1006
22	rs73169378	G	A	0.0337972	1006
22	rs9306337	A	G	0.0626243	1006
22	rs713860	T	C	0.924453	1006
22	rs1008677	C	T	0.390656	1006
22	rs73169382	C	A	0.296223	1006
22	rs9611204	G	A	0.471173	1006
22	rs9611205	G	A	0.470179	1006
22	rs5757748	T	A	0.390656	1006
22	rs11705236	G	A	0.470179	1006
22	rs8140185	C	T	0.456262	1006
22	rs738168	A	C	0.924453	1006
22	rs5995760	A	G	0.0626243	1006
22	rs17401961	G	A	0.470179	1006
22	rs5750859	G	A	0.861829	1006
22	rs9306338	C	T	0.0626243	1006
22	rs10212085	G	A	0.0626243	1006
22	rs184678054	G	A	0.00497018	1006
22	rs3788569	A	G	0.861829	1006
22	rs114434072	G	C	0.0626243	1006
22	rs11703341	A	T	0.471173	1006
22	rs9611206	G	A	0.465209	1006
22	rs115765935	C	T	0.0636183	1006
22	rs2072714	C	T	0.924453	1006
22	rs2072715	A	G	0.923459	1006
22	rs1883124	G	C	0.934394	1006
22	rs77350194	G	A	0.0666004	1006
22	rs7288420	T	C	0.471173	1006
22	rs5995761	T	C	0.528827	1006
22	rs80101362	T	G	0.0427435	1006
22	rs138979431	C	A	0.0119284	1006
22	rs136803	C	G	0.543738	1006
22	rs136805	T	C	0.254473	1006
22	rs136806	C	T	0.175944	1006
22	rs12170452	A	G	0.575547	1006
22	rs111073900	G	A	0.0685885	1006
22	rs62636244	C	T	0.354871	1006
22	rs12483993	T	C	0.0149105	1006
22	rs136809	A	G	0.180915	1006
22	rs136811	T	A	0.549702	1006
22	rs136812	T	G	0.181909	1006
22	rs80251458	C	T	0.0636183	1006
22	rs116047974	A	G	0.0139165	1006
22	rs191065912	C	T	0.00795229	1006
22	rs11704409	T	C	0.159046	1006
22	rs144250608	C	A	0.0149105	1006
22	rs3788571	C	T	0.354871	1006
22	rs470070	G	T	0.183897	1006
22	rs742159	C	A	0.354871	1006
22	rs74426985	G	A	0.0646123	1006
22	rs136813	C	T	0.180915	1006
22	rs5757752	G	C	0.356859	1006
22	rs114624981	T	G	0.0149105	1006
22	rs5750860	C	T	0.22664	1006
22	rs5750861	C	A	0.354871	1006
22	rs5750862	G	A	0.354871	1006
22	rs5750863	A	T	0.357853	1006
22	rs5757754	G	A	0.371769	1006
22	rs55898159	T	C	0.369781	1006
22	rs9607661	T	C	0.370775	1006
22	rs117803091	G	A	0.0159046	1006
22	rs56167403	A	G	0.0129225	1006
22	rs5757756	C	A	0.352883	1006
22	rs117655683	A	G	0.028827	1006
22	rs136814	G	T	0.176938	1006
22	rs941431	G	A	0.356859	1006
22	rs76470176	C	T	0.0337972	1006
22	rs136815	T	C	0.924453	1006
22	rs909679	G	A	0.0675944	1006
22	rs136816	C	T	0.17992	1006
22	rs2092179	T	C	0.304175	1006
22	rs136817	C	T	0.17992	1006
22	rs136818	T	C	0.553678	1006
22	rs113992959	G	A	0.0337972	1006
22	rs136819	A	G	0.552684	1006
22	rs136820	T	C	0.552684	1006
22	rs136821	T	G	0.181909	1006
22	rs8138437	C	T	0.159046	1006
22	rs136822	T	C	0.841948	1006
22	rs117094767	G	A	0.0437376	1006
22	rs136823	T	C	0.552684	1006
22	rs117583662	C	T	0.0159046	1006
22	rs2010746	C	G	0.296223	1006
22	rs6001641	A	G	0.156064	1006
22	rs136824	C	G	0.121272	1006
22	rs11705208	C	T	0.168986	1006
22	rs470071	G	A	0.692843	1006
22	rs56032562	C	T	0.0149105	1006
22	rs61623451	C	T	0.0139165	1006
22	rs136827	A	G	0.204771	1006
22	rs5757759	A	G	0.411531	1006
22	rs77273762	G	A	0.0208748	1006
22	rs5750866	G	A	0.0695825	1006
22	rs5757760	C	T	0.0646123	1006
22	rs143409218	C	A	0.0149105	1006
22	rs926334	G	T	0.336978	1006
22	rs75705033	G	A	0.027833	1006
22	rs136828	A	G	0.262425	1006
22	rs136829	T	C	0.21173	1006
22	rs136830	T	C	0.170974	1006
22	rs136832	C	T	0.210736	1006
22	rs9611209	T	C	0.33996	1006
22	rs136834	T	C	0.73161	1006
22	rs136835	A	C	0.548708	1006
22	rs8140214	G	T	0.028827	1006
22	rs136845	G	A	0.520875	1006
22	rs9607663	C	T	0.0626243	1006
22	rs8140771	G	A	0.336978	1006
22	rs136846	T	C	0.800199	1006
22	rs732381	A	T	0.309145	1006
22	rs12158982	G	A	0.0337972	1006
22	rs136848	T	G	0.557654	1006
22	rs5757761	T	C	0.55666	1006
22	rs136849	T	C	0.552684	1006
22	rs136850	T	C	0.552684	1006
22	rs136851	T	C	0.552684	1006
22	rs113038998	C	T	0.0914513	1006
22	rs136852	T	C	0.552684	1006
22	rs136853	A	G	0.553678	1006
22	rs136854	C	T	0.247515	1006
22	rs136855	A	G	0.248509	1006
22	rs5750868	G	A	0.45328	1006
22	rs73163054	G	C	0.0119284	1006
22	rs136856	C	T	0.697813	1006
22	rs73163055	G	A	0.0626243	1006
22	rs136857	T	C	0.740557	1006
22	rs5757762	G	A	0.450298	1006
22	rs5757763	A	G	0.462227	1006
22	rs136858	C	T	0.699801	1006
22	rs5750869	T	C	0.462227	1006
22	rs75701188	A	G	0.00994036	1006
22	rs4821909	T	C	0.463221	1006
22	rs200593805	A	C	0.246521	1006
22	rs4821910	T	C	0.455268	1006
22	rs5750870	G	A	0.45328	1006
22	rs5757764	C	T	0.45328	1006
22	rs5757765	T	C	0.462227	1006
22	rs4820386	C	T	0.454274	1006
22	rs2235341	T	G	0.460239	1006
22	rs2235342	T	C	0.462227	1006
22	rs738315	T	C	0.460239	1006
22	rs5750871	A	G	0.0477137	1006
22	rs5757766	T	C	0.459245	1006
22	rs11704439	T	G	0.457256	1006
22	rs714031	T	C	0.461233	1006
22	rs4820387	A	G	0.459245	1006
22	rs4820388	C	G	0.456262	1006
22	rs9619826	C	T	0.205765	1006
22	rs5757768	G	A	0.460239	1006
22	rs8136019	C	T	0.245527	1006
22	rs9607666	T	C	0.157058	1006
22	rs3788576	G	A	0.457256	1006
22	rs149434178	T	C	0.0109344	1006
22	rs909680	C	T	0.693837	1006
22	rs2294368	G	A	0.191849	1006
22	rs117099200	A	G	0.0447316	1006
22	rs59504308	C	T	0.026839	1006
22	rs2294369	G	A	0.242545	1006
22	rs7288746	T	C	0.826044	1006
22	rs56656729	C	A	0.0119284	1006
22	rs58439755	C	T	0.026839	1006
22	rs149379580	C	T	0.0139165	1006
22	rs74507538	G	A	0.0397614	1006
22	rs9607667	C	T	0.451292	1006
22	rs3747179	T	G	0.243539	1006
22	rs75082737	C	T	0.0228628	1006
22	rs4821911	A	G	0.706759	1006
22	rs5757773	G	A	0.455268	1006
22	rs5757774	T	C	0.464215	1006
22	rs5757775	T	C	0.473161	1006
22	rs4821913	T	C	0.239563	1006
22	rs5757776	G	C	0.455268	1006
22	rs145819060	A	G	0.0178926	1006
22	rs151124487	C	A	0.00894632	1006
22	rs4821914	A	G	0.473161	1006
22	rs113813999	A	G	0.0636183	1006
22	rs6001651	C	T	0.224652	1006
22	rs6001652	A	T	0.0874751	1006
22	rs8136836	A	G	0.428429	1006
22	rs8137891	T	C	0.318091	1006
22	rs5757777	A	G	0.467197	1006
22	rs12171228	T	C	0.668986	1006
22	rs12171155	G	T	0.176938	1006
22	rs35969023	A	G	0.0526839	1006
22	rs4820389	G	A	0.0785288	1006
22	rs62228525	C	T	0.0298211	1006
22	rs149273008	C	A	0.0149105	1006
22	rs142173198	G	T	0.0139165	1006
22	rs146388885	C	T	0.0139165	1006
22	rs139714728	C	T	0.0149105	1006
22	rs5750872	G	C	0.512922	1006
22	rs12484428	C	T	0.0815109	1006
22	rs11704241	G	A	0.117296	1006
22	rs112114530	G	A	0.0815109	1006
22	rs73163061	G	A	0.0506958	1006
22	rs6001655	A	G	0.22167	1006
22	rs5995773	C	T	0.2167	1006
22	rs187925077	T	C	0.0119284	1006
22	rs2064135	A	G	0.218688	1006
22	rs11704591	G	A	0.115308	1006
22	rs8140044	C	T	0.130219	1006
22	rs116988094	C	T	0.0139165	1006
22	rs79394284	C	A	0.116302	1006
22	rs10427810	C	T	0.0924453	1006
22	rs11705160	A	G	0.217694	1006
22	rs80156739	A	G	0.0139165	1006
22	rs74985600	G	A	0.0437376	1006
22	rs6001658	A	G	0.130219	1006
22	rs10427663	G	A	0.2167	1006
22	rs9611212	G	A	0.0258449	1006
22	rs6001659	A	G	0.217694	1006
22	rs4820391	C	G	0.884692	1006
22	rs6001660	C	T	0.202783	1006
22	rs6001661	T	A	0.11332	1006
22	rs11702927	C	G	0.11332	1006
22	rs80301685	C	G	0.11332	1006
22	rs10427962	C	T	0.0884692	1006
22	rs73163065	A	C	0.0457256	1006
22	rs78929060	C	T	0.0139165	1006
22	rs79802814	T	C	0.0238569	1006
22	rs7291427	A	G	0.215706	1006
22	rs5995776	C	T	0.201789	1006
22	rs143596226	C	T	0.0139165	1006
22	rs146810216	C	T	0.0884692	1006
22	rs5757783	C	T	0.474155	1006
22	rs79857740	C	T	0.0884692	1006
22	rs111714688	T	C	0.0884692	1006
22	rs5995778	T	C	0.0139165	1006
22	rs6001666	C	G	0.214712	1006
22	rs73888146	C	T	0.0884692	1006
22	rs117718156	C	G	0.0139165	1006
22	rs62228527	T	C	0.106362	1006
22	rs34068309	A	T	0.0387674	1006
22	rs73888159	C	T	0.0884692	1006
22	rs5750876	A	G	0.878728	1006
22	rs146143648	C	T	0.0198807	1006
22	rs62228528	C	T	0.0198807	1006
22	rs117120930	C	T	0.0228628	1006
22	rs6001668	A	C	0.200795	1006
22	rs140734205	C	T	0.026839	1006
22	rs737793	A	G	0.0884692	1006
22	rs191007110	T	C	0.0129225	1006
22	rs78556357	A	C	0.0884692	1006
22	rs76957131	C	T	0.0427435	1006
22	rs738313	G	A	0.0884692	1006
22	rs11704363	G	A	0.111332	1006
22	rs112178004	A	G	0.0884692	1006
22	rs7289583	G	C	0.0139165	1006
22	rs78785948	T	C	0.107356	1006
22	rs5757786	T	G	0.00795229	1006
22	rs73888165	T	C	0.0884692	1006
22	rs4597643	A	G	0.878728	1006
22	rs12170853	T	C	0.026839	1006
22	rs78553435	A	G	0.0188867	1006
22	rs140260461	A	G	0.0109344	1006
22	rs78065010	G	A	0.0188867	1006
22	rs62228529	C	T	0.0208748	1006
22	rs75963052	A	G	0.0168986	1006
22	rs139079141	G	A	0.0258449	1006
22	rs2014234	C	G	0.083499	1006
22	rs738314	A	T	0.427435	1006
22	rs76448652	T	C	0.0129225	1006
22	rs6001673	A	C	0.217694	1006
22	rs117119882	C	A	0.0198807	1006
22	rs73163068	T	C	0.0347913	1006
22	rs77105266	T	C	0.0258449	1006
22	rs137950443	A	G	0.00795229	1006
22	rs6001675	G	A	0.2167	1006
22	rs75953805	G	A	0.0854871	1006
22	rs76582065	G	C	0.0854871	1006
22	rs79506571	G	A	0.0854871	1006
22	rs5757793	A	G	0.889662	1006
22	rs79564703	T	C	0.0139165	1006
22	rs6001678	G	A	0.406561	1006
22	rs2223336	G	C	0.195825	1006
22	rs713973	G	C	0.879722	1006
22	rs117564573	G	A	0.00596421	1006
22	rs6001679	T	G	0.217694	1006
22	rs5750879	T	C	0.878728	1006
22	rs75884459	C	T	0.0248509	1006
22	rs9941962	A	G	0.111332	1006
22	rs139758613	A	G	0.111332	1006
22	rs150612106	G	A	0.0168986	1006
22	rs117617455	C	T	0.0139165	1006
22	rs7290833	C	T	0.0854871	1006
22	rs75918676	A	T	0.10835	1006
22	rs116238775	A	G	0.111332	1006
22	rs9941939	G	T	0.0854871	1006
22	rs78404217	A	C	0.111332	1006
22	rs55923802	G	A	0.196819	1006
22	rs117757136	A	T	0.110338	1006
22	rs113135601	T	C	0.0854871	1006
22	rs112390516	C	T	0.0854871	1006
22	rs8137883	A	G	0.196819	1006
22	rs78059826	G	C	0.111332	1006
22	rs117445495	C	G	0.0417495	1006
22	rs74852037	C	G	0.0854871	1006
22	rs2205968	T	C	0.111332	1006
22	rs9941972	T	C	0.111332	1006
22	rs75760250	C	T	0.0854871	1006
22	rs11703310	T	C	0.111332	1006
22	rs11703811	G	A	0.111332	1006
22	rs143256203	T	C	0.111332	1006
22	rs117923155	T	C	0.0616302	1006
22	rs73163073	G	C	0.0477137	1006
22	rs12483790	C	A	0.0586481	1006
22	rs74952260	A	C	0.0854871	1006
22	rs74816551	C	G	0.10835	1006
22	rs74729745	G	A	0.10835	1006
22	rs75250569	G	C	0.10835	1006
22	rs2205969	C	A	0.0864811	1006
22	rs76404027	G	A	0.10835	1006
22	rs11703400	G	A	0.10835	1006
22	rs11703943	A	G	0.10835	1006
22	rs3091377	G	A	0.0854871	1006
22	rs112732410	C	T	0.0864811	1006
22	rs11703076	C	T	0.111332	1006
22	rs55713823	G	A	0.0149105	1006
22	rs113147787	G	A	0.107356	1006
22	rs62228534	A	G	0.027833	1006
22	rs112089227	G	A	0.0188867	1006
22	rs73888173	A	G	0.0864811	1006
22	rs77731676	G	A	0.0864811	1006
22	rs75728551	C	T	0.0854871	1006
22	rs57800198	T	C	0.0854871	1006
22	rs6001686	C	A	0.196819	1006
22	rs117811619	G	A	0.0248509	1006
22	rs11705131	A	G	0.111332	1006
22	rs5757798	A	G	0.887674	1006
22	rs9941936	T	C	0.0864811	1006
22	rs11703861	T	C	0.112326	1006
22	rs9941927	A	G	0.0864811	1006
22	rs73888176	T	C	0.0864811	1006
22	rs75066154	T	C	0.0864811	1006
22	rs5757799	C	G	0.472167	1006
22	rs79870771	G	A	0.084493	1006
22	rs74569259	G	A	0.084493	1006
22	rs8137779	C	T	0.084493	1006
22	rs8138202	C	T	0.084493	1006
22	rs73888179	A	C	0.084493	1006
22	rs6001687	A	C	0.0208748	1006
22	rs117470728	C	T	0.0109344	1006
22	rs11704293	C	T	0.0168986	1006
22	rs79476137	A	G	0.084493	1006
22	rs6001688	T	G	0.214712	1006
22	rs58505471	C	T	0.084493	1006
22	rs77996251	C	T	0.084493	1006
22	rs74434450	C	T	0.084493	1006
22	rs116909307	A	G	0.0238569	1006
22	rs77783792	C	T	0.0854871	1006
22	rs7288020	T	G	0.084493	1006
22	rs7286916	C	T	0.084493	1006
22	rs79699549	T	C	0.084493	1006
22	rs62228550	T	C	0.11829	1006
22	rs77631913	T	C	0.112326	1006
22	rs138986193	C	T	0.0298211	1006
22	rs77521412	A	G	0.0854871	1006
22	rs73888182	T	C	0.0854871	1006
22	rs7287193	C	T	0.0854871	1006
22	rs112674275	T	C	0.0854871	1006
22	rs77373343	G	A	0.0854871	1006
22	rs4563342	C	A	0.88668	1006
22	rs73163076	A	T	0.187873	1006
22	rs10427552	A	T	0.084493	1006
22	rs75707537	A	C	0.115308	1006
22	rs62228554	A	G	0.117296	1006
22	rs77395217	T	C	0.0854871	1006
22	rs10483200	T	G	0.0854871	1006
22	rs150085495	C	T	0.084493	1006
22	rs75020282	T	C	0.115308	1006
22	rs7288228	A	G	0.084493	1006
22	rs12484239	A	G	0.472167	1006
22	rs6001694	A	G	0.213718	1006
22	rs10427867	A	G	0.084493	1006
22	rs10427900	T	C	0.0854871	1006
22	rs10427892	G	A	0.084493	1006
22	rs742209	C	G	0.0854871	1006
22	rs11089965	G	A	0.213718	1006
22	rs78943183	C	A	0.0168986	1006
22	rs75424411	G	C	0.084493	1006
22	rs112618539	C	T	0.0168986	1006
22	rs11913283	T	C	0.0854871	1006
22	rs76146864	C	T	0.0208748	1006
22	rs11703179	T	C	0.115308	1006
22	rs77392481	A	G	0.116302	1006
22	rs76911124	C	G	0.0864811	1006
22	rs9623081	G	A	0.192843	1006
22	rs137956300	C	T	0.0477137	1006
22	rs185628370	A	T	0.0129225	1006
22	rs74661448	C	T	0.0864811	1006
22	rs6001697	A	G	0.215706	1006
22	rs6001699	G	A	0.0139165	1006
22	rs13340079	T	C	0.116302	1006
22	rs9623083	C	T	0.310139	1006
22	rs5995786	C	T	0.215706	1006
22	rs74650048	G	C	0.0864811	1006
22	rs76144973	G	A	0.0129225	1006
22	rs8135811	A	G	0.0854871	1006
22	rs187301802	G	A	0.00994036	1006
22	rs79210487	G	A	0.0119284	1006
22	rs147186731	T	G	0.0119284	1006
22	rs74915771	A	G	0.0864811	1006
22	rs137947	C	T	0.192843	1006
22	rs3021223	A	C	0.114314	1006
22	rs137948	T	C	0.193837	1006
22	rs3021224	G	A	0.115308	1006
22	rs112912140	G	A	0.0864811	1006
22	rs112360612	T	C	0.0864811	1006
22	rs66609907	A	G	0.139165	1006
22	rs1120558	A	G	0.0129225	1006
22	rs3021225	T	C	0.115308	1006
22	rs137950	C	T	0.195825	1006
22	rs17319801	A	G	0.0646123	1006
22	rs188601910	C	A	0.0109344	1006
22	rs111996457	A	C	0.0864811	1006
22	rs113555056	G	A	0.0864811	1006
22	rs143174020	G	A	0.0298211	1006
22	rs137952	G	A	0.527833	1006
22	rs17001508	G	A	0.106362	1006
22	rs2958649	C	T	0.112326	1006
22	rs181701278	T	A	0.0884692	1006
22	rs73163080	T	A	0.0487078	1006
22	rs137953	T	C	0.265408	1006
22	rs118001534	G	A	0.0139165	1006
22	rs137954	A	G	0.109344	1006
22	rs111968851	C	T	0.0238569	1006
22	rs180963367	A	G	0.055666	1006
22	rs34718951	C	T	0.0914513	1006
22	rs8139544	A	G	0.0715706	1006
22	rs2958647	C	A	0.569583	1006
22	rs137955	T	C	0.577535	1006
22	rs2958646	G	A	0.158052	1006
22	rs137956	C	T	0.568588	1006
22	rs117796012	A	G	0.0188867	1006
22	rs137957	A	G	0.983101	1006
22	rs137959	A	G	0.256461	1006
22	rs116954000	T	A	0.0109344	1006
22	rs713925	A	C	0.39165	1006
22	rs149158407	C	T	0.00894632	1006
22	rs111399361	C	T	0.0228628	1006
22	rs78664274	A	G	0.0715706	1006
22	rs137960	G	A	0.567594	1006
22	rs137963	C	T	0.11332	1006
22	rs137964	C	T	0.539761	1006
22	rs60538378	C	A	0.0238569	1006
22	rs116996173	G	A	0.0149105	1006
22	rs137965	C	T	0.565606	1006
22	rs2267414	G	A	0.133201	1006
22	rs113524995	C	A	0.0238569	1006
22	rs137966	A	C	0.568588	1006
22	rs17001521	C	G	0.166004	1006
22	rs137967	C	T	0.388668	1006
22	rs117088654	C	A	0.0208748	1006
22	rs77490930	A	G	0.0238569	1006
22	rs2267415	G	A	0.565606	1006
22	rs137968	C	T	0.389662	1006
22	rs10483201	G	A	0.0675944	1006
22	rs137969	T	C	0.572565	1006
22	rs137970	G	A	0.569583	1006
22	rs113472125	T	A	0.0238569	1006
22	rs3021226	G	A	0.156064	1006
22	rs137972	G	A	0.388668	1006
22	rs470084	T	C	0.572565	1006
22	rs137973	A	C	0.978131	1006
22	rs80403	T	A	0.572565	1006
22	rs739090	C	T	0.291252	1006
22	rs55793831	A	C	0.0675944	1006
22	rs73163096	C	T	0.0675944	1006
22	rs28405882	C	A	0.0238569	1006
22	rs117166546	C	T	0.00695825	1006
22	rs739091	C	A	0.427435	1006
22	rs137975	T	C	0.421471	1006
22	rs5757806	A	G	0.422465	1006
22	rs78511943	G	A	0.0109344	1006
22	rs137977	C	A	0.40159	1006
22	rs137978	A	C	0.403579	1006
22	rs137979	G	A	0.402584	1006
22	rs12166465	G	A	0.0904573	1006
22	rs117616798	G	A	0.026839	1006
22	rs17405431	C	T	0.00994036	1006
22	rs137980	C	T	0.16501	1006
22	rs713883	A	G	0.260437	1006
22	rs117475298	T	C	0.0218688	1006
22	rs2267416	C	G	0.195825	1006
22	rs137981	A	G	0.131213	1006
22	rs137983	C	T	0.251491	1006
22	rs78048860	C	G	0.0705765	1006
22	rs137985	G	A	0.440358	1006
22	rs107140	A	G	0.464215	1006
22	rs11703161	G	A	0.0178926	1006
22	rs5757814	G	C	0.266402	1006
22	rs137988	G	A	0.159046	1006
22	rs137989	T	C	0.263419	1006
22	rs137990	C	A	0.902584	1006
22	rs72619519	G	T	0.204771	1006
22	rs137991	T	C	0.267396	1006
22	rs149821288	C	T	0.00795229	1006
22	rs17001545	A	G	0.0347913	1006
22	rs142343520	G	A	0.0178926	1006
22	rs148328786	A	G	0.0119284	1006
22	rs56371312	T	C	0.0188867	1006
22	rs137992	A	G	0.465209	1006
22	rs72619520	A	G	0.198807	1006
22	rs118163565	A	G	0.0208748	1006
22	rs3021227	A	T	0.11829	1006
22	rs2958666	C	T	0.119284	1006
22	rs2267419	A	G	0.247515	1006
22	rs2267420	G	A	0.181909	1006
22	rs137994	C	T	0.846918	1006
22	rs9607675	A	G	0.0447316	1006
22	rs3021213	G	A	0.198807	1006
22	rs80400	T	C	0.846918	1006
22	rs137996	A	G	0.846918	1006
22	rs137997	A	G	0.846918	1006
22	rs137998	G	C	0.996024	1006
22	rs9611233	C	T	0.520875	1006
22	rs139257261	T	C	0.0109344	1006
22	rs138000	T	G	0.557654	1006
22	rs118033792	T	C	0.0874751	1006
22	rs9611234	G	A	0.0497018	1006
22	rs7285609	C	T	0.554672	1006
22	rs138002	T	C	0.557654	1006
22	rs141791242	G	A	0.16998	1006
22	rs138003	T	C	0.84493	1006
22	rs140029666	G	A	0.0119284	1006
22	rs138006	A	G	0.84493	1006
22	rs2958667	A	G	0.0238569	1006
22	rs2284077	C	T	0.550696	1006
22	rs138008	T	C	0.843936	1006
22	rs62230279	C	G	0.0298211	1006
22	rs2284078	G	A	0.84493	1006
22	rs138009	C	G	0.555666	1006
22	rs2267423	A	G	0.28827	1006
22	rs56057810	C	T	0.0159046	1006
22	rs55838499	C	A	0.0308151	1006
22	rs138011	T	C	0.831014	1006
22	rs138012	G	A	0.83002	1006
22	rs117854879	G	A	0.0228628	1006
22	rs9611237	G	A	0.0487078	1006
22	rs138014	G	T	0.38668	1006
22	rs138015	G	A	0.816103	1006
22	rs1011748	G	A	0.819085	1006
22	rs138016	A	G	0.44831	1006
22	rs114607	A	G	0.596421	1006
22	rs139195105	A	T	0.0109344	1006
22	rs9611239	C	T	0.282306	1006
22	rs2958652	C	A	0.2833	1006
22	rs76736715	G	A	0.2833	1006
22	rs2958654	T	C	0.2833	1006
22	rs184322994	G	A	0.00695825	1006
22	rs142366238	G	A	0.0139165	1006
22	rs4821920	A	T	0.289264	1006
22	rs2958657	T	C	0.570577	1006
22	rs3021217	G	T	0.570577	1006
22	rs7285507	A	G	0.291252	1006
22	rs2958658	T	G	0.281312	1006
22	rs9611240	T	C	0.290258	1006
22	rs9611241	A	G	0.291252	1006
22	rs41281257	C	T	0.0715706	1006
22	rs41281259	C	T	0.0387674	1006
22	rs28607928	G	A	0.277336	1006
22	rs117845203	G	T	0.0129225	1006
22	rs9611242	T	C	0.267396	1006
22	rs3021222	A	G	0.571571	1006
22	rs9607680	T	C	0.289264	1006
22	rs2958663	G	C	0.569583	1006
22	rs3021274	T	C	0.569583	1006
22	rs2958662	C	G	0.250497	1006
22	rs12373990	C	T	0.101392	1006
22	rs143859260	G	A	0.0119284	1006
22	rs3021270	A	T	0.280318	1006
22	rs3021271	A	G	0.576541	1006
22	rs2958660	C	T	0.291252	1006
22	rs117035363	G	A	0.0149105	1006
22	rs62230283	C	A	0.287276	1006
22	rs2958659	A	G	0.290258	1006
22	rs117014665	C	T	0.0258449	1006
22	rs11705454	A	C	0.287276	1006
22	rs62230284	A	G	0.28827	1006
22	rs1108047	T	G	0.287276	1006
22	rs117741951	C	T	0.027833	1006
22	rs11912922	C	T	0.289264	1006
22	rs117571052	G	A	0.0397614	1006
22	rs73165022	C	T	0.0238569	1006
22	rs11704971	G	C	0.286282	1006
22	rs147793685	G	A	0.0258449	1006
22	rs62230289	A	G	0.0357853	1006
22	rs2958651	G	A	0.290258	1006
22	rs17406386	A	G	0.287276	1006
22	rs2958650	C	T	0.290258	1006
22	rs714008	C	T	0.101392	1006
22	rs55916464	A	G	0.0308151	1006
22	rs17406434	C	T	0.286282	1006
22	rs79376201	G	A	0.0149105	1006
22	rs58286117	C	T	0.290258	1006
22	rs11089967	C	T	0.291252	1006
22	rs73165024	A	G	0.0924453	1006
22	rs7284488	G	C	0.579523	1006
22	rs138573780	C	T	0.0477137	1006
22	rs4820395	T	C	0.291252	1006
22	rs2071771	C	T	0.286282	1006
22	rs7291782	T	C	0.289264	1006
22	rs9611246	G	A	0.284294	1006
22	rs143907527	C	T	0.0178926	1006
22	rs137949378	C	T	0.0119284	1006
22	rs35823589	G	A	0.0735586	1006
22	rs5995793	C	T	0.287276	1006
22	rs5995794	A	G	0.286282	1006
22	rs11089969	T	C	0.285288	1006
22	rs737815	C	G	0.284294	1006
22	rs743840	C	T	0.282306	1006
22	rs2899333	G	A	0.285288	1006
22	rs117423836	C	T	0.0248509	1006
22	rs8139715	C	G	0.16501	1006
22	rs9623110	A	G	0.289264	1006
22	rs9611250	C	G	0.284294	1006
22	rs150827537	C	G	0.0606362	1006
22	rs9611251	C	G	0.2833	1006
22	rs9607682	A	T	0.284294	1006
22	rs11704113	G	A	0.0735586	1006
22	rs3752470	G	A	0.2833	1006
22	rs7284189	T	C	0.574553	1006
22	rs143963382	C	T	0.00795229	1006
22	rs6001722	G	A	0.271372	1006
22	rs6001723	A	G	0.269384	1006
22	rs7285314	G	A	0.197813	1006
22	rs9607683	A	G	0.233598	1006
22	rs12169622	G	T	0.0328032	1006
22	rs6001728	A	G	0.230616	1006
22	rs147095975	C	T	0.027833	1006
22	rs11704416	G	C	0.198807	1006
22	rs145027404	C	T	0.0159046	1006
22	rs6001734	T	C	0.230616	1006
22	rs7290960	T	C	0.230616	1006
22	rs28494590	G	A	0.206759	1006
22	rs7290555	A	G	0.224652	1006
22	rs141202891	G	A	0.0208748	1006
22	rs9623117	T	C	0.230616	1006
22	rs7290298	A	C	0.230616	1006
22	rs7291691	T	G	0.230616	1006
22	rs75942214	A	C	0.206759	1006
22	rs9611257	T	A	0.224652	1006
22	rs75538321	T	C	0.0198807	1006
22	rs150411380	C	T	0.0198807	1006
22	rs6001740	A	C	0.230616	1006
22	rs5995802	C	G	0.77336	1006
22	rs28837144	T	C	0.206759	1006
22	rs118083798	T	C	0.0298211	1006
22	rs6001741	T	C	0.206759	1006
22	rs9611260	G	A	0.218688	1006
22	rs7288882	G	C	0.229622	1006
22	rs7288667	A	G	0.223658	1006
22	rs7292999	C	A	0.205765	1006
22	rs9611261	A	G	0.223658	1006
22	rs6001743	T	C	0.229622	1006
22	rs73165033	G	C	0.0526839	1006
22	rs5995808	G	T	0.229622	1006
22	rs58133635	C	T	0.200795	1006
22	rs116995154	C	T	0.055666	1006
22	rs6519216	G	A	0.199801	1006
22	rs148140984	C	T	0.00795229	1006
22	rs5750897	G	A	0.99503	1006
22	rs7284980	C	T	0.199801	1006
22	rs6001749	A	G	0.229622	1006
22	rs118176772	A	G	0.0258449	1006
22	rs77939734	T	C	0.0188867	1006
22	rs116894924	C	T	0.0248509	1006
22	rs12166639	T	C	0.0188867	1006
22	rs141876121	A	G	0.00596421	1006
22	rs7292838	G	A	0.431412	1006
22	rs7292602	C	T	0.21173	1006
22	rs140873852	C	T	0.0149105	1006
22	rs9607685	G	A	0.21173	1006
22	rs11704464	G	A	0.0755467	1006
22	rs7290587	G	A	0.199801	1006
22	rs2413609	G	C	0.793241	1006
22	rs9607686	A	T	0.205765	1006
22	rs116989074	G	A	0.0159046	1006
22	rs538093242	A	G	0.00596421	1006
22	rs117790180	C	G	0.054672	1006
22	rs77886021	C	T	0.0397614	1006
22	rs73165038	C	T	0.0516899	1006
22	rs714020	C	T	0.228628	1006
22	rs147427678	C	T	0.0139165	1006
22	rs9611263	A	C	0.202783	1006
22	rs6001762	C	T	0.208748	1006
22	rs6001763	A	G	0.202783	1006
22	rs192667024	C	T	0.00397614	1006
22	rs135628	G	A	0.972167	1006
22	rs11705409	C	T	0.202783	1006
22	rs12106521	G	A	0.202783	1006
22	rs6001765	A	T	0.202783	1006
22	rs9611265	G	C	0.281312	1006
22	rs34419824	A	T	0.201789	1006
22	rs34584683	A	T	0.217694	1006
22	rs143794988	A	G	0.0308151	1006
```
