## Supplementary material for "Characterization of shared and ancestry-specific signals driving complex traits using multi-ancestry fine-mapping": s1_ref.bim

```
22	rs9619738	0	38747922	C	T
22	rs3747169	0	38748504	G	A
22	rs6001099	0	38748940	T	C
22	rs111238998	0	38749074	C	A
22	rs5750598	0	38749429	T	C
22	rs117443242	0	38749725	A	G
22	rs5757058	0	38749925	T	A
22	rs111609616	0	38750690	T	A
22	rs9622792	0	38751020	T	C
22	rs7292835	0	38752404	T	C
22	rs8141933	0	38752520	C	T
22	rs4821783	0	38752839	T	C
22	rs6519108	0	38753084	T	A
22	rs5995572	0	38753311	A	G
22	rs9619741	0	38753434	T	C
22	rs5995573	0	38753545	C	T
22	rs6001100	0	38753579	A	C
22	rs6001101	0	38753653	T	C
22	rs6001102	0	38753956	C	G
22	rs5757062	0	38754272	C	T
22	rs141771514	0	38754366	G	T
22	rs112100768	0	38755228	T	A
22	rs6001103	0	38757103	T	A
22	rs113873251	0	38757454	A	G
22	rs5757063	0	38758521	T	C
22	rs147247165	0	38758798	G	A
22	rs55906933	0	38758989	G	A
22	rs142084246	0	38759201	T	C
22	rs3876031	0	38760918	G	T
22	rs3876032	0	38761000	G	A
22	rs5757065	0	38761636	G	A
22	rs9610949	0	38761960	C	T
22	rs12169607	0	38762026	C	A
22	rs12628722	0	38762610	C	A
22	rs559074534	0	38762780	T	C
22	rs34262106	0	38763344	G	A
22	rs4821785	0	38763792	A	G
22	rs5757068	0	38764388	A	G
22	rs5757069	0	38764732	C	A
22	rs114454729	0	38764988	G	C
22	rs6001104	0	38765660	G	A
22	rs3959635	0	38766229	C	A
22	rs6001105	0	38766627	G	A
22	rs6001106	0	38766682	T	C
22	rs195310	0	38768436	A	G
22	rs118178495	0	38768797	C	T
22	rs195311	0	38769021	C	T
22	rs4101106	0	38769211	T	C
22	rs12628645	0	38769292	A	G
22	rs195312	0	38769315	A	G
22	rs4101105	0	38769522	T	C
22	rs195313	0	38769828	C	T
22	rs195314	0	38771840	C	G
22	rs195301	0	38774403	A	G
22	rs140273582	0	38774591	G	A
22	rs195302	0	38774740	C	T
22	rs195303	0	38774752	A	G
22	rs195305	0	38775970	C	G
22	rs185021001	0	38776347	C	T
22	rs11089880	0	38777305	T	C
22	rs11089881	0	38777309	T	C
22	rs195308	0	38777396	T	C
22	rs186082313	0	38777738	C	T
22	rs195309	0	38777877	C	G
22	rs3859846	0	38778390	T	A
22	rs17753544	0	38778957	G	A
22	rs17826547	0	38778965	C	T
22	rs55719829	0	38779054	T	C
22	rs9622802	0	38779609	C	T
22	rs143243836	0	38782783	A	C
22	rs195300	0	38783057	C	T
22	rs470095	0	38785063	C	A
22	rs138360	0	38785507	G	C
22	rs409143	0	38785698	G	A
22	rs11705213	0	38787166	G	A
22	rs145623341	0	38787221	G	A
22	rs196105	0	38787939	A	G
22	rs138365	0	38789676	C	T
22	rs196107	0	38789875	G	A
22	rs138366	0	38789936	G	A
22	rs138367	0	38790131	T	A
22	rs196108	0	38790416	G	A
22	rs138368	0	38790528	C	T
22	rs138369	0	38790760	A	G
22	rs80639	0	38791067	G	A
22	rs196109	0	38791832	C	T
22	rs196110	0	38792228	G	C
22	rs117664602	0	38792794	G	A
22	rs138370	0	38793267	A	G
22	rs141378583	0	38793313	G	A
22	rs62228860	0	38793589	C	T
22	rs9622805	0	38794039	C	T
22	rs138373	0	38794660	G	A
22	rs138375	0	38795270	C	G
22	rs138376	0	38795300	T	C
22	rs138379	0	38796420	C	G
22	rs138381	0	38796786	T	C
22	rs6001117	0	38796813	T	C
22	rs116973395	0	38797303	G	A
22	rs7289871	0	38797917	G	A
22	rs138382	0	38798187	C	T
22	rs34500977	0	38799301	C	A
22	rs138383	0	38799861	C	T
22	rs138385	0	38800590	A	G
22	rs138387	0	38800842	G	A
22	rs13055737	0	38801059	C	T
22	rs112969496	0	38801610	G	A
22	rs144891440	0	38802448	G	A
22	rs196100	0	38802957	A	G
22	rs150837790	0	38803063	C	T
22	rs138389	0	38803165	A	G
22	rs196101	0	38803256	G	A
22	rs28491685	0	38803943	G	A
22	rs196102	0	38804294	T	C
22	rs196103	0	38804536	G	A
22	rs28877380	0	38804784	C	G
22	rs182433790	0	38806572	C	T
22	rs196104	0	38806709	A	G
22	rs138392	0	38807144	T	C
22	rs138393	0	38807182	C	T
22	rs196111	0	38808369	A	G
22	rs138394	0	38808767	C	G
22	rs139351405	0	38809344	A	C
22	rs11089885	0	38809485	C	T
22	rs138395	0	38809549	C	T
22	rs470096	0	38809602	A	C
22	rs196112	0	38810079	C	T
22	rs196113	0	38810729	A	T
22	rs196114	0	38811111	C	T
22	rs885867	0	38811282	C	T
22	rs196115	0	38811380	C	T
22	rs113949402	0	38811608	T	C
22	rs79936537	0	38811719	G	A
22	rs196117	0	38812584	A	G
22	rs196119	0	38812889	G	A
22	rs138396	0	38813000	G	T
22	rs9622808	0	38813069	C	T
22	rs73157107	0	38813133	G	A
22	rs111105	0	38813175	C	T
22	rs138397	0	38813808	G	A
22	rs196120	0	38814244	C	G
22	rs116883684	0	38814637	C	T
22	rs190817865	0	38815265	C	A
22	rs1894632	0	38815339	G	A
22	rs138399	0	38815543	G	T
22	rs7354810	0	38815767	C	T
22	rs138400	0	38816059	T	C
22	rs5757088	0	38816351	G	A
22	rs11703948	0	38817047	A	G
22	rs138402	0	38817105	C	T
22	rs138403	0	38817206	C	T
22	rs196122	0	38817404	T	C
22	rs13057446	0	38817459	G	A
22	rs66792787	0	38817857	A	G
22	rs111959380	0	38818243	G	A
22	rs11089887	0	38818676	C	G
22	rs35607824	0	38819194	G	C
22	rs743942	0	38819613	G	A
22	rs151033601	0	38819934	T	G
22	rs196054	0	38821504	G	A
22	rs196055	0	38821589	A	G
22	rs143909258	0	38821750	C	T
22	rs148606264	0	38821915	A	G
22	rs196057	0	38822300	C	T
22	rs2269608	0	38822521	C	T
22	rs196058	0	38822522	G	A
22	rs12167479	0	38822540	G	T
22	rs1063134	0	38822698	C	T
22	rs105153	0	38822905	C	T
22	rs196059	0	38823136	T	C
22	rs105154	0	38823895	G	A
22	rs23078	0	38824304	C	T
22	rs149133633	0	38824560	C	T
22	rs8142029	0	38824612	G	A
22	rs196060	0	38824633	G	A
22	rs474525	0	38825165	C	T
22	rs196062	0	38826395	G	A
22	rs145840573	0	38826492	A	G
22	rs11704277	0	38826799	C	T
22	rs78444991	0	38827503	C	G
22	rs142709884	0	38827743	G	C
22	rs147339944	0	38828129	C	T
22	rs196063	0	38828193	A	G
22	rs116665922	0	38829574	G	A
22	rs4821787	0	38829774	G	C
22	rs79281004	0	38830625	C	T
22	rs2267384	0	38831204	C	A
22	rs2267385	0	38831419	C	T
22	rs7291841	0	38831661	G	A
22	rs196072	0	38831812	T	C
22	rs196073	0	38831870	C	G
22	rs117996858	0	38831882	G	A
22	rs35699918	0	38832096	C	T
22	rs2267386	0	38832112	G	A
22	rs117906335	0	38832410	G	A
22	rs196074	0	38832512	G	A
22	rs55930878	0	38832559	C	T
22	rs62228861	0	38832758	T	A
22	rs2267387	0	38833266	C	T
22	rs196075	0	38833595	C	G
22	rs74277676	0	38833780	G	A
22	rs196076	0	38834840	C	G
22	rs196077	0	38835006	G	T
22	rs196078	0	38836089	C	T
22	rs149827577	0	38836644	G	A
22	rs141277252	0	38837010	G	A
22	rs73157117	0	38837179	C	T
22	rs8141562	0	38838730	G	A
22	rs78388515	0	38838959	G	A
22	rs196080	0	38838996	T	C
22	rs76037731	0	38839238	T	A
22	rs196081	0	38839461	C	T
22	rs9607537	0	38839485	C	A
22	rs74326505	0	38839873	C	T
22	rs9610956	0	38839874	G	A
22	rs2267388	0	38840113	G	A
22	rs2267389	0	38840221	C	T
22	rs17753650	0	38840337	T	G
22	rs196082	0	38841336	G	A
22	rs7288369	0	38841611	C	T
22	rs9607538	0	38841703	T	C
22	rs196083	0	38841859	G	A
22	rs196084	0	38842042	T	C
22	rs3761450	0	38842155	T	C
22	rs393294	0	38842839	T	A
22	rs364851	0	38842841	G	A
22	rs9610960	0	38843107	C	T
22	rs196086	0	38843762	C	G
22	rs9607540	0	38843941	C	T
22	rs196087	0	38844724	C	T
22	rs196088	0	38844803	C	G
22	rs74732880	0	38845634	C	T
22	rs196091	0	38845788	G	A
22	rs196092	0	38846891	A	G
22	rs46629	0	38847650	A	G
22	rs111585410	0	38847740	C	T
22	rs196093	0	38848128	G	A
22	rs4821788	0	38848204	A	G
22	rs11704913	0	38848523	G	A
22	rs111502797	0	38848572	C	T
22	rs9607541	0	38849420	C	T
22	rs196094	0	38849679	T	C
22	rs9610962	0	38849689	G	A
22	rs196095	0	38849787	C	T
22	rs196096	0	38849993	T	C
22	rs118047999	0	38851675	G	C
22	rs196065	0	38851830	T	C
22	rs117368716	0	38852072	G	A
22	rs196066	0	38852396	G	A
22	rs117100284	0	38852429	G	T
22	rs12484263	0	38852575	C	A
22	rs35199791	0	38852600	C	A
22	rs77678575	0	38853097	C	T
22	rs196067	0	38853677	T	C
22	rs196068	0	38854317	C	T
22	rs9607542	0	38854428	A	G
22	rs196069	0	38854971	C	T
22	rs196070	0	38855551	T	G
22	rs9607543	0	38857131	G	A
22	rs77046030	0	38857362	C	T
22	rs138406	0	38858204	C	A
22	rs138407	0	38858326	C	T
22	rs138408	0	38858902	T	C
22	rs138409	0	38858910	G	A
22	rs138410	0	38859011	T	A
22	rs138411	0	38859060	T	C
22	rs138412	0	38860008	A	G
22	rs138413	0	38860071	C	T
22	rs74853968	0	38860503	C	T
22	rs80269148	0	38860995	A	C
22	rs138417	0	38861346	C	T
22	rs138418	0	38862628	C	T
22	rs138419	0	38863006	C	T
22	rs2269609	0	38864460	G	A
22	rs73157131	0	38864513	C	T
22	rs13353387	0	38864835	C	T
22	rs9610964	0	38865221	A	G
22	rs9607544	0	38865264	A	C
22	rs5995579	0	38865385	C	T
22	rs113990501	0	38865471	T	C
22	rs9610965	0	38865654	T	A
22	rs5995580	0	38865863	C	T
22	rs138421	0	38865968	G	C
22	rs6001131	0	38866053	G	A
22	rs77701206	0	38866367	C	T
22	rs76021979	0	38866491	G	T
22	rs34145443	0	38866611	A	G
22	rs9622815	0	38867046	G	A
22	rs56275828	0	38867484	G	A
22	rs62228894	0	38868143	C	T
22	rs138422	0	38868221	G	A
22	rs114021754	0	38868994	C	T
22	rs739235	0	38869300	G	T
22	rs138425	0	38871422	G	A
22	rs117317474	0	38871735	C	T
22	rs138426	0	38871891	G	A
22	rs138428	0	38872984	G	A
22	rs62228895	0	38874219	C	T
22	rs138430	0	38874396	C	T
22	rs189090339	0	38874748	A	C
22	rs401933	0	38875549	C	T
22	rs117009774	0	38876902	C	T
22	rs12004	0	38877461	T	G
22	rs116975602	0	38877582	G	A
22	rs138433	0	38877756	C	A
22	rs138435	0	38877918	T	C
22	rs138436	0	38878758	C	A
22	rs2071887	0	38879010	T	A
22	rs16998989	0	38879495	G	A
22	rs1043402	0	38879688	G	A
22	rs763121	0	38879940	A	G
22	rs138437	0	38880687	C	T
22	rs86796	0	38881454	A	C
22	rs5750609	0	38884775	C	T
22	rs138441	0	38885627	T	C
22	rs117255894	0	38887057	T	C
22	rs77313540	0	38888478	T	C
22	rs77502033	0	38888495	T	G
22	rs115777660	0	38888786	C	T
22	rs2267390	0	38889657	C	T
22	rs11705586	0	38891435	A	G
22	rs145252036	0	38891577	C	T
22	rs138445	0	38892645	A	G
22	rs138446	0	38893143	A	C
22	rs138447	0	38893201	C	T
22	rs138450	0	38894949	A	G
22	rs138452	0	38896713	C	T
22	rs138454	0	38896951	T	C
22	rs138455	0	38896955	G	A
22	rs138457	0	38898051	T	C
22	rs138589582	0	38898290	C	T
22	rs118069633	0	38898604	T	C
22	rs12627803	0	38898815	T	C
22	rs138459	0	38898971	C	T
22	rs138460	0	38899701	A	G
22	rs138461	0	38899863	G	A
22	rs9619748	0	38899985	T	C
22	rs112987907	0	38900339	T	A
22	rs76437589	0	38900851	A	G
22	rs149738890	0	38900986	T	A
22	rs1837988	0	38901094	A	G
22	rs13055883	0	38901526	T	C
22	rs35918780	0	38902523	T	C
22	rs114708931	0	38903410	G	A
22	rs138462	0	38905446	G	A
22	rs138463	0	38905564	A	G
22	rs138464	0	38906432	C	T
22	rs138465	0	38907849	C	T
22	rs182119110	0	38908084	A	G
22	rs138466	0	38909231	T	C
22	rs62228900	0	38910152	T	G
22	rs9610971	0	38910810	C	T
22	rs62228901	0	38911014	A	G
22	rs9610972	0	38911260	A	G
22	rs9622823	0	38912665	A	G
22	rs1946990	0	38912771	A	G
22	rs79233669	0	38913081	T	G
22	rs62228902	0	38913461	T	C
22	rs73157140	0	38913667	C	G
22	rs57105975	0	38914708	T	C
22	rs56175827	0	38914717	T	G
22	rs11570429	0	38918416	C	T
22	rs11089888	0	38918523	G	T
22	rs5750616	0	38918894	T	G
22	rs188156579	0	38919085	A	G
22	rs5995589	0	38920367	T	C
22	rs62228904	0	38920478	T	C
22	rs5750617	0	38921084	T	A
22	rs62228905	0	38921214	C	T
22	rs8139022	0	38922460	A	C
22	rs5757126	0	38923675	T	C
22	rs144252815	0	38924215	C	T
22	rs5757127	0	38924516	G	A
22	rs140831253	0	38925179	C	T
22	rs74385688	0	38925355	A	G
22	rs1980455	0	38925719	A	C
22	rs146072634	0	38926854	C	T
22	rs1292811	0	38927886	T	C
22	rs117428200	0	38928134	G	A
22	rs112010490	0	38928269	T	G
22	rs73157141	0	38928903	G	A
22	rs62228906	0	38928940	C	T
22	rs140323689	0	38930949	T	G
22	rs12172202	0	38931537	G	A
22	rs78275933	0	38931539	A	G
22	rs62228932	0	38931892	G	A
22	rs116861265	0	38931932	T	A
22	rs16999046	0	38932575	T	G
22	rs117655316	0	38932631	T	C
22	rs73157142	0	38933740	G	A
22	rs5995591	0	38934107	C	T
22	rs11570426	0	38934164	A	C
22	rs4987164	0	38934515	C	G
22	rs4820335	0	38935927	C	G
22	rs10427947	0	38936551	T	C
22	rs9917599	0	38936604	G	A
22	rs148083387	0	38936883	A	G
22	rs111247854	0	38937153	G	T
22	rs139295221	0	38937484	A	G
22	rs150875341	0	38937686	C	T
22	rs139118483	0	38937692	C	T
22	rs5757130	0	38937794	G	A
22	rs6001149	0	38937950	C	T
22	rs62228933	0	38938309	A	G
22	rs13054906	0	38938936	G	T
22	rs60895776	0	38941519	G	C
22	rs4820336	0	38942406	A	C
22	rs4821792	0	38942926	T	G
22	rs11570419	0	38943985	C	A
22	rs8135087	0	38944645	G	A
22	rs11570409	0	38947537	G	A
22	rs9610975	0	38949073	A	G
22	rs9610976	0	38949116	G	A
22	rs9610977	0	38949376	G	A
22	rs11570402	0	38951615	T	C
22	rs11570400	0	38951844	T	A
22	rs147894240	0	38952303	G	T
22	rs5750620	0	38952493	A	T
22	rs5757135	0	38952573	C	T
22	rs145125237	0	38954208	C	T
22	rs9622830	0	38954703	C	G
22	rs5750621	0	38956166	C	T
22	rs5750622	0	38956464	C	G
22	rs5757140	0	38957013	T	C
22	rs11570397	0	38957235	T	G
22	rs11570396	0	38957259	A	G
22	rs5757141	0	38957483	G	A
22	rs11570392	0	38958260	G	A
22	rs11570386	0	38958966	A	G
22	rs2267392	0	38961058	G	C
22	rs11570381	0	38962429	G	A
22	rs11570380	0	38962551	A	C
22	rs7290463	0	38963187	G	T
22	rs11570379	0	38964083	C	T
22	rs11570373	0	38964877	A	G
22	rs5757151	0	38964928	A	C
22	rs6001159	0	38966487	A	G
22	rs75882057	0	38968083	T	C
22	rs142121538	0	38968113	T	A
22	rs73157146	0	38969416	G	A
22	rs8140617	0	38970439	G	A
22	rs34346867	0	38971950	T	C
22	rs115989402	0	38972327	A	G
22	rs7291729	0	38972640	C	T
22	rs8138643	0	38973910	C	T
22	rs1013338	0	38974154	C	A
22	rs62228940	0	38974569	T	C
22	rs1013339	0	38974680	C	T
22	rs75464485	0	38974784	G	A
22	rs1569492	0	38975511	G	A
22	rs75136621	0	38976135	G	A
22	rs115319620	0	38977073	C	T
22	rs5750626	0	38977890	G	C
22	rs112577976	0	38978169	A	G
22	rs17826889	0	38979120	C	T
22	rs112861194	0	38979154	G	A
22	rs12485129	0	38979235	T	C
22	rs7291652	0	38981010	C	T
22	rs16999109	0	38982031	C	A
22	rs5750627	0	38982321	T	C
22	rs16999114	0	38982358	C	G
22	rs4560233	0	38982442	T	A
22	rs5757159	0	38982743	A	G
22	rs72656933	0	38984480	C	T
22	rs5750629	0	38985065	T	C
22	rs5750630	0	38985818	A	C
22	rs9607553	0	38986248	G	A
22	rs8137599	0	38987636	C	T
22	rs55706642	0	38987752	C	T
22	rs143255884	0	38988071	A	C
22	rs3946137	0	38988115	A	G
22	rs1569493	0	38988344	C	T
22	rs6519119	0	38989007	C	G
22	rs5757160	0	38989646	T	C
22	rs7288443	0	38989813	A	G
22	rs5757161	0	38990662	G	A
22	rs146033331	0	38990695	C	T
22	rs5750632	0	38990738	C	T
22	rs75897813	0	38991355	C	T
22	rs6519120	0	38991393	G	T
22	rs73157150	0	38992098	G	A
22	rs5757162	0	38993370	C	T
22	rs5750633	0	38993467	A	G
22	rs5750634	0	38993963	G	A
22	rs5750635	0	38993976	A	C
22	rs5757165	0	38994577	C	T
22	rs5757166	0	38995385	G	T
22	rs62228947	0	38996728	C	T
22	rs138918709	0	38996865	G	A
22	rs9619755	0	38997269	C	G
22	rs73157155	0	38997324	G	A
22	rs16999135	0	38998065	G	C
22	rs1569716	0	38998519	C	A
22	rs16999142	0	38998782	C	T
22	rs6001169	0	38999121	T	C
22	rs62228948	0	38999235	C	T
22	rs9622833	0	39000397	G	A
22	rs59005959	0	39000660	T	A
22	rs58566154	0	39003081	T	C
22	rs5757169	0	39003495	G	A
22	rs58596856	0	39003519	G	A
22	rs5757172	0	39005026	A	G
22	rs5750639	0	39005062	A	T
22	rs5750640	0	39005870	A	G
22	rs57039466	0	39006188	T	A
22	rs5757176	0	39006934	A	G
22	rs5757177	0	39007174	A	C
22	rs79091541	0	39007401	G	A
22	rs62228951	0	39007515	T	C
22	rs62228954	0	39008424	C	A
22	rs60748100	0	39010027	C	T
22	rs62228956	0	39012024	G	A
22	rs145759424	0	39012514	A	C
22	rs56703183	0	39013070	G	C
22	rs111874456	0	39013364	G	A
22	rs5757180	0	39013425	C	G
22	rs5757181	0	39013522	G	A
22	rs5750646	0	39013830	T	C
22	rs116848925	0	39014944	C	G
22	rs117707622	0	39015244	A	C
22	rs6001173	0	39015302	T	C
22	rs4821797	0	39016182	T	C
22	rs5995598	0	39016403	A	G
22	rs117067187	0	39016429	A	G
22	rs62228958	0	39016683	G	A
22	rs140851460	0	39017588	C	T
22	rs56140824	0	39017671	C	T
22	rs80294953	0	39017893	C	T
22	rs5995599	0	39018179	T	A
22	rs6001175	0	39018334	T	C
22	rs77636070	0	39019032	C	T
22	rs35090810	0	39019614	C	A
22	rs5757184	0	39019853	C	T
22	rs5757185	0	39020266	C	A
22	rs79661975	0	39020807	C	T
22	rs4821798	0	39021165	T	C
22	rs4821799	0	39021326	T	G
22	rs5757187	0	39021522	G	A
22	rs5757188	0	39021717	G	A
22	rs13340096	0	39021935	G	A
22	rs12166403	0	39022553	C	A
22	rs141990422	0	39022943	G	T
22	rs5995602	0	39024961	G	T
22	rs9610986	0	39025277	T	C
22	rs143168701	0	39025295	T	C
22	rs116875241	0	39026186	C	T
22	rs13054492	0	39026739	C	T
22	rs7290217	0	39026796	G	C
22	rs55648665	0	39026872	C	T
22	rs16999166	0	39028183	A	C
22	rs73157160	0	39028510	T	C
22	rs9306328	0	39028913	C	T
22	rs73157161	0	39028962	G	A
22	rs5757191	0	39029695	T	C
22	rs73415432	0	39031186	G	A
22	rs9610989	0	39032252	T	C
22	rs760645	0	39032270	C	T
22	rs11089893	0	39032348	C	T
22	rs141918925	0	39032733	T	C
22	rs16999173	0	39034786	C	T
22	rs5757193	0	39034867	G	A
22	rs140977604	0	39035760	G	A
22	rs4821801	0	39036280	T	C
22	rs147880228	0	39036329	C	T
22	rs5750649	0	39036769	T	C
22	rs2179142	0	39037954	G	A
22	rs78580907	0	39038588	C	G
22	rs5757194	0	39038790	A	C
22	rs5757195	0	39038796	T	C
22	rs57591164	0	39038998	T	C
22	rs60796754	0	39039041	T	A
22	rs146033604	0	39039206	A	G
22	rs5757196	0	39039855	G	C
22	rs59759728	0	39040024	C	T
22	rs9607557	0	39040279	G	A
22	rs7288400	0	39040342	A	G
22	rs5757199	0	39040617	T	G
22	rs5995603	0	39040733	G	A
22	rs4821803	0	39040825	G	A
22	rs9610992	0	39040845	C	G
22	rs4821804	0	39040890	T	C
22	rs4821805	0	39041041	A	G
22	rs7289577	0	39042214	C	G
22	rs74921833	0	39042219	C	G
22	rs7289855	0	39042221	G	T
22	rs9610993	0	39042818	C	A
22	rs6001181	0	39043021	G	A
22	rs73415446	0	39043137	G	A
22	rs5757200	0	39043491	T	G
22	rs5757202	0	39044083	G	A
22	rs5757203	0	39044152	G	C
22	rs7290979	0	39044427	A	C
22	rs5995606	0	39044806	C	T
22	rs6519124	0	39045099	T	C
22	rs2205802	0	39046327	T	C
22	rs5757204	0	39046700	A	C
22	rs13054225	0	39046854	T	G
22	rs8138996	0	39047435	G	T
22	rs6001182	0	39047443	A	G
22	rs7292856	0	39047994	C	T
22	rs5750652	0	39048316	A	G
22	rs139694074	0	39048450	G	A
22	rs144862154	0	39048718	C	T
22	rs5757206	0	39048755	T	G
22	rs5757208	0	39049230	A	C
22	rs5995607	0	39049317	A	G
22	rs150295831	0	39049955	G	C
22	rs62229986	0	39050231	T	C
22	rs5757210	0	39051124	G	A
22	rs28446978	0	39051311	G	C
22	rs5750653	0	39051344	G	A
22	rs5750654	0	39051428	T	C
22	rs5757211	0	39051705	C	T
22	rs6001184	0	39052116	C	T
22	rs6001185	0	39052155	G	A
22	rs9622836	0	39052567	T	C
22	rs16999186	0	39052833	G	T
22	rs2294296	0	39053049	T	C
22	rs2064088	0	39053382	A	G
22	rs5757212	0	39053757	G	C
22	rs5757213	0	39053888	C	T
22	rs5757214	0	39054216	T	C
22	rs5757215	0	39054261	T	G
22	rs4820340	0	39054450	A	T
22	rs4820341	0	39054497	A	G
22	rs147839748	0	39054694	A	C
22	rs4820342	0	39054771	A	G
22	rs6001186	0	39055049	G	T
22	rs5757216	0	39055204	G	A
22	rs5757217	0	39055303	C	T
22	rs62229987	0	39055418	T	C
22	rs62229988	0	39055613	G	A
22	rs62229989	0	39055684	G	A
22	rs5750656	0	39056325	G	A
22	rs5750657	0	39056356	C	T
22	rs189759189	0	39056795	C	T
22	rs144964056	0	39057339	C	T
22	rs13054866	0	39057661	A	G
22	rs9610995	0	39057763	C	T
22	rs8142098	0	39058757	T	G
22	rs9610997	0	39058946	G	A
22	rs2413543	0	39058960	G	A
22	rs9610998	0	39059054	A	G
22	rs2413544	0	39059404	A	C
22	rs7410470	0	39059649	T	C
22	rs139005576	0	39059844	T	C
22	rs4821806	0	39059919	T	C
22	rs5750658	0	39060917	C	T
22	rs8137829	0	39061030	G	A
22	rs8138757	0	39061901	A	G
22	rs117392630	0	39061956	G	A
22	rs55855403	0	39062118	C	T
22	rs6001188	0	39062194	T	C
22	rs148305113	0	39062958	C	T
22	rs118051910	0	39063163	G	A
22	rs2072795	0	39064209	G	A
22	rs2072796	0	39064230	A	G
22	rs2281019	0	39064378	T	A
22	rs2281020	0	39064406	A	G
22	rs144043227	0	39064536	C	T
22	rs2281021	0	39064667	T	C
22	rs28735351	0	39064672	A	G
22	rs5995610	0	39064681	C	T
22	rs147293607	0	39064748	G	A
22	rs3827356	0	39064806	A	C
22	rs3788544	0	39064966	C	T
22	rs3788545	0	39065172	A	G
22	rs116855916	0	39065380	A	T
22	rs4821807	0	39065582	A	G
22	rs74724903	0	39065595	C	G
22	rs4821808	0	39065739	A	G
22	rs4821809	0	39065743	G	C
22	rs5757224	0	39066001	T	C
22	rs8136368	0	39066210	A	G
22	rs3761454	0	39066820	C	T
22	rs3761455	0	39066851	G	A
22	rs3747170	0	39067331	G	A
22	rs3747172	0	39067524	A	G
22	rs5750659	0	39068789	T	C
22	rs3747173	0	39069045	A	G
22	rs3747174	0	39069181	T	C
22	rs1065201	0	39069510	T	C
22	rs1065208	0	39069624	C	G
22	rs62230023	0	39070061	G	A
22	rs4820343	0	39070089	A	G
22	rs5757226	0	39070550	T	C
22	rs143654441	0	39070620	G	A
22	rs5757227	0	39070735	A	G
22	rs5757228	0	39070811	C	T
22	rs6519132	0	39070922	C	T
22	rs5757231	0	39071658	A	G
22	rs5757232	0	39071677	C	T
22	rs4821810	0	39072098	C	G
22	rs9306329	0	39072454	C	T
22	rs5750662	0	39072472	G	A
22	rs62230024	0	39072491	A	G
22	rs5757234	0	39072686	C	T
22	rs5750664	0	39072769	C	T
22	rs9611006	0	39073061	C	T
22	rs5750665	0	39073075	C	G
22	rs5750666	0	39073210	A	G
22	rs5757237	0	39073835	G	C
22	rs5757238	0	39073896	A	G
22	rs62230025	0	39073902	C	T
22	rs6001191	0	39074452	T	C
22	rs186226529	0	39074591	T	A
22	rs11704021	0	39074716	G	A
22	rs6001193	0	39074737	A	G
22	rs113245741	0	39075045	T	C
22	rs4820344	0	39075060	T	C
22	rs4821811	0	39075145	C	T
22	rs4821812	0	39075235	G	C
22	rs9607566	0	39075434	C	G
22	rs143750575	0	39075492	C	G
22	rs5757241	0	39075592	C	T
22	rs150106431	0	39076085	C	T
22	rs4821813	0	39076273	A	C
22	rs16999224	0	39076587	A	G
22	rs139410618	0	39077009	T	C
22	rs9611007	0	39077058	C	T
22	rs61391663	0	39077129	G	C
22	rs148655634	0	39077840	T	C
22	rs62230027	0	39078241	A	C
22	rs3827357	0	39079413	A	G
22	rs5750668	0	39079964	T	C
22	rs1056610	0	39080078	T	C
22	rs116369871	0	39080164	C	A
22	rs1056661	0	39080245	A	G
22	rs5750669	0	39080638	T	A
22	rs116682542	0	39082170	G	A
22	rs10135	0	39082174	A	G
22	rs62230028	0	39082412	C	T
22	rs116542224	0	39082487	T	G
22	rs3827358	0	39082949	C	G
22	rs112736986	0	39087037	C	T
22	rs73157171	0	39087153	T	G
22	rs59458863	0	39088658	T	C
22	rs6001199	0	39088764	C	T
22	rs117706333	0	39089629	G	T
22	rs117932236	0	39091049	G	A
22	rs4820345	0	39091151	T	C
22	rs2413545	0	39092524	C	T
22	rs77711238	0	39094562	T	C
22	rs5750671	0	39094619	A	C
22	rs56968635	0	39094963	T	C
22	rs56170845	0	39095158	T	C
22	rs926299	0	39095698	C	G
22	rs2072800	0	39095987	A	G
22	rs6519133	0	39096602	T	C
22	rs62228762	0	39098543	G	A
22	rs117947043	0	39098727	C	T
22	rs118105785	0	39098743	A	G
22	rs9611008	0	39098787	T	C
22	rs5757250	0	39098860	C	T
22	rs6001203	0	39099602	T	C
22	rs5757251	0	39100128	G	A
22	rs6001204	0	39100239	T	C
22	rs7291524	0	39100545	T	C
22	rs41280833	0	39100646	A	G
22	rs28362527	0	39101079	T	C
22	rs117715549	0	39101144	G	A
22	rs11703159	0	39101338	A	G
22	rs2267393	0	39101619	G	C
22	rs2267394	0	39101633	T	C
22	rs28362529	0	39101715	C	G
22	rs62228763	0	39102554	G	A
22	rs62228764	0	39102620	G	A
22	rs8138189	0	39103639	A	G
22	rs5750672	0	39104168	A	G
22	rs5757253	0	39104320	C	T
22	rs4821815	0	39105707	G	A
22	rs2284073	0	39105948	T	C
22	rs147144367	0	39106470	C	G
22	rs2413546	0	39107001	G	A
22	rs185842036	0	39107172	C	A
22	rs2413547	0	39107338	A	G
22	rs116311866	0	39108192	G	C
22	rs62228766	0	39108398	G	C
22	rs16999280	0	39108560	G	C
22	rs16999281	0	39108633	C	T
22	rs115663988	0	39109351	G	A
22	rs55715100	0	39109559	G	A
22	rs58507435	0	39109691	T	C
22	rs5750673	0	39110124	G	A
22	rs5757257	0	39110437	T	C
22	rs35738517	0	39110712	G	C
22	rs58916881	0	39110836	A	G
22	rs117911959	0	39113030	G	A
22	rs4821816	0	39113134	G	A
22	rs2267395	0	39113903	C	T
22	rs138691	0	39115310	C	G
22	rs9611012	0	39115673	C	T
22	rs5757261	0	39116082	C	T
22	rs186767966	0	39116097	C	A
22	rs73157180	0	39116706	G	A
22	rs470106	0	39116795	A	C
22	rs5995612	0	39117356	T	G
22	rs138692	0	39117469	T	G
22	rs73415498	0	39117995	A	G
22	rs138693	0	39118222	C	T
22	rs74867304	0	39119397	G	A
22	rs138694	0	39120096	G	T
22	rs116963077	0	39120162	G	T
22	rs138695	0	39120238	C	T
22	rs117992050	0	39120291	C	T
22	rs138696	0	39120494	T	G
22	rs6001209	0	39121252	A	G
22	rs78701749	0	39121912	C	T
22	rs16999297	0	39122038	C	T
22	rs138697	0	39124326	C	A
22	rs2235230	0	39124467	C	T
22	rs2235229	0	39124912	C	T
22	rs4820346	0	39125074	C	G
22	rs16999301	0	39125529	G	A
22	rs75211829	0	39125549	C	T
22	rs138698	0	39126017	G	C
22	rs909564	0	39126508	A	G
22	rs11547401	0	39128677	C	T
22	rs41280837	0	39128842	A	G
22	rs138699	0	39129708	G	A
22	rs138700	0	39129999	A	G
22	rs17032	0	39130843	C	G
22	rs1043441	0	39130964	C	T
22	rs9835	0	39130971	A	G
22	rs1043312	0	39131727	T	G
22	rs138702	0	39132601	A	T
22	rs138703	0	39132748	G	A
22	rs138835866	0	39132983	G	A
22	rs73157182	0	39133319	G	A
22	rs138704	0	39133410	A	G
22	rs55856268	0	39133589	C	T
22	rs9611015	0	39133659	G	A
22	rs138705	0	39133803	C	T
22	rs2072797	0	39134207	C	T
22	rs1062687	0	39134715	T	C
22	rs35972770	0	39135454	C	T
22	rs116468598	0	39136874	G	T
22	rs138706	0	39137834	C	G
22	rs138708	0	39138332	G	A
22	rs138709	0	39139216	C	G
22	rs138710	0	39139343	A	G
22	rs35842935	0	39139748	A	G
22	rs138711	0	39139913	C	T
22	rs138712	0	39141600	G	A
22	rs138713	0	39142615	T	C
22	rs144269293	0	39142971	G	A
22	rs184419855	0	39144276	G	A
22	rs2064087	0	39146438	C	T
22	rs138716	0	39146527	C	T
22	rs35496634	0	39147235	A	C
22	rs5750677	0	39147715	C	T
22	rs2072798	0	39148483	G	A
22	rs6001214	0	39149155	C	T
22	rs2076028	0	39150450	G	A
22	rs2072794	0	39150543	G	T
22	rs79234244	0	39150822	C	T
22	rs79483980	0	39150993	C	T
22	rs7284966	0	39152412	A	G
22	rs79157023	0	39154316	T	C
22	rs9611018	0	39155873	C	T
22	rs113652271	0	39156486	C	G
22	rs738250	0	39156597	G	T
22	rs138112973	0	39157126	G	A
22	rs10084634	0	39157315	G	A
22	rs5757272	0	39157384	G	A
22	rs5757273	0	39157394	G	C
22	rs5757274	0	39157404	C	T
22	rs4303811	0	39157755	A	G
22	rs1005476	0	39158098	C	G
22	rs6519134	0	39158936	C	G
22	rs5757275	0	39159201	T	C
22	rs35810369	0	39159724	G	A
22	rs5750678	0	39160117	C	T
22	rs138611983	0	39160392	C	T
22	rs117944783	0	39160575	C	T
22	rs2005965	0	39163014	A	G
22	rs77592206	0	39163362	C	T
22	rs5757277	0	39163856	G	A
22	rs8135021	0	39164781	G	A
22	rs75769981	0	39165780	G	A
22	rs6001220	0	39165962	C	T
22	rs4821818	0	39166039	C	T
22	rs117584534	0	39166261	G	A
22	rs9611024	0	39166352	C	T
22	rs4821819	0	39166969	T	A
22	rs139730315	0	39167166	C	A
22	rs4821820	0	39168258	A	G
22	rs12329952	0	39168596	C	A
22	rs5757279	0	39168987	T	C
22	rs78397383	0	39169721	A	C
22	rs4820347	0	39170066	T	G
22	rs74694146	0	39170961	C	G
22	rs4821821	0	39171389	C	G
22	rs142507538	0	39171631	T	C
22	rs11913047	0	39171895	C	A
22	rs5757280	0	39172062	A	G
22	rs4821822	0	39172111	C	T
22	rs116851115	0	39172259	C	G
22	rs4821823	0	39172286	C	T
22	rs4821824	0	39172340	A	T
22	rs11089898	0	39172588	G	T
22	rs117224578	0	39174247	G	A
22	rs14040	0	39175267	G	A
22	rs7290009	0	39176065	C	T
22	rs5757282	0	39176125	T	C
22	rs112957960	0	39177325	C	T
22	rs111712923	0	39177570	C	T
22	rs74381896	0	39178224	T	C
22	rs738144	0	39178375	G	A
22	rs738145	0	39178393	T	C
22	rs760482	0	39178701	A	G
22	rs149945094	0	39178817	T	A
22	rs146570122	0	39179410	A	G
22	rs7292827	0	39180183	G	A
22	rs17827494	0	39180472	G	A
22	rs7293075	0	39180641	A	G
22	rs12484954	0	39181596	G	C
22	rs74424811	0	39181688	A	T
22	rs117102707	0	39181795	C	T
22	rs78255873	0	39183103	G	C
22	rs7290947	0	39183883	C	A
22	rs6001225	0	39184639	A	C
22	rs4638897	0	39185188	C	A
22	rs55952902	0	39186358	G	A
22	rs78353577	0	39186414	T	C
22	rs5757285	0	39187956	T	C
22	rs7288299	0	39188173	C	T
22	rs7289344	0	39188867	C	T
22	rs9607572	0	39189032	C	T
22	rs2294180	0	39190096	G	T
22	rs3761456	0	39190465	T	C
22	rs74595161	0	39190476	G	A
22	rs4821825	0	39190824	T	C
22	rs73159306	0	39191082	G	A
22	rs9611026	0	39191169	C	T
22	rs926215	0	39192226	T	C
22	rs4821826	0	39192995	A	G
22	rs738141	0	39193066	C	T
22	rs6001228	0	39193928	C	A
22	rs9619765	0	39194068	C	T
22	rs4821827	0	39195562	A	G
22	rs78684519	0	39195645	A	G
22	rs738142	0	39196937	T	C
22	rs78655041	0	39197091	G	A
22	rs2013157	0	39197230	G	A
22	rs5757288	0	39197769	T	A
22	rs713863	0	39197939	A	G
22	rs77727388	0	39198103	T	C
22	rs5757289	0	39198240	G	T
22	rs11704881	0	39198549	G	A
22	rs7293155	0	39199061	T	C
22	rs5757290	0	39199936	C	T
22	rs58346781	0	39199952	T	C
22	rs4821828	0	39200643	G	A
22	rs5757291	0	39200963	C	T
22	rs9968015	0	39201015	G	A
22	rs56187235	0	39202017	T	C
22	rs111672077	0	39204683	G	T
22	rs2179035	0	39204750	T	C
22	rs11089900	0	39204970	C	T
22	rs4821833	0	39205717	T	C
22	rs73159314	0	39208655	A	G
22	rs11912111	0	39208824	C	T
22	rs4443097	0	39209839	T	C
22	rs6001242	0	39210006	C	T
22	rs4821836	0	39210106	C	T
22	rs5757295	0	39210816	G	C
22	rs4821837	0	39210829	G	A
22	rs75205414	0	39210834	T	G
22	rs7291295	0	39211565	G	A
22	rs7291068	0	39211631	C	T
22	rs147635019	0	39211684	C	T
22	rs2092022	0	39211773	G	C
22	rs2092023	0	39211789	C	T
22	rs2142506	0	39212470	T	A
22	rs111858413	0	39213196	C	T
22	rs117532450	0	39213267	C	A
22	rs73159315	0	39213327	C	T
22	rs760484	0	39213489	T	C
22	rs760485	0	39213517	C	A
22	rs5750683	0	39214146	T	A
22	rs7288826	0	39214774	G	T
22	rs11704200	0	39215233	C	T
22	rs741977	0	39216301	T	C
22	rs11705123	0	39216357	G	A
22	rs2235135	0	39216667	C	T
22	rs144206642	0	39217167	G	A
22	rs77601830	0	39217613	A	C
22	rs8140217	0	39218001	G	A
22	rs117170777	0	39219069	A	G
22	rs75538144	0	39219547	G	C
22	rs2252528	0	39219932	T	C
22	rs2280974	0	39219953	A	C
22	rs1569409	0	39220360	C	G
22	rs77400816	0	39220560	C	T
22	rs75283887	0	39220848	G	A
22	rs4140576	0	39220908	T	C
22	rs149133487	0	39221809	C	T
22	rs5757297	0	39222099	C	G
22	rs56034166	0	39222598	G	A
22	rs5757299	0	39222652	G	A
22	rs117666549	0	39222771	G	C
22	rs2235137	0	39223572	T	C
22	rs9611033	0	39224123	G	A
22	rs5757300	0	39224248	T	C
22	rs6519140	0	39224770	T	C
22	rs8136346	0	39224905	C	T
22	rs5757301	0	39225341	A	G
22	rs148090603	0	39225361	C	A
22	rs140055680	0	39225362	C	A
22	rs28441021	0	39225382	G	A
22	rs2294181	0	39225589	A	T
22	rs117773903	0	39226589	C	T
22	rs9607577	0	39226996	G	A
22	rs148745126	0	39227419	T	G
22	rs4821839	0	39227793	G	A
22	rs118190879	0	39227812	G	A
22	rs2235138	0	39227834	A	G
22	rs28492938	0	39227875	G	A
22	rs713726	0	39228045	T	C
22	rs114837282	0	39228255	C	T
22	rs9607579	0	39228312	C	T
22	rs5757302	0	39228494	T	C
22	rs118016777	0	39228572	G	A
22	rs5750685	0	39228601	A	C
22	rs116450188	0	39228774	C	G
22	rs737776	0	39229593	A	G
22	rs1807736	0	39229741	A	G
22	rs1961935	0	39229942	C	T
22	rs10483198	0	39230064	G	A
22	rs117103224	0	39230132	A	C
22	rs78110441	0	39230707	G	A
22	rs1076612	0	39230740	A	G
22	rs9611034	0	39230884	C	T
22	rs117388559	0	39231066	C	T
22	rs3817727	0	39231168	C	T
22	rs112837182	0	39231393	T	C
22	rs11703122	0	39231538	T	C
22	rs118189633	0	39231847	A	G
22	rs2103514	0	39232459	T	C
22	rs113002198	0	39232506	G	A
22	rs11912863	0	39232723	T	C
22	rs6001251	0	39232763	C	A
22	rs6001253	0	39232908	C	A
22	rs113975274	0	39232923	G	A
22	rs10427848	0	39233120	C	T
22	rs5757305	0	39233555	G	T
22	rs5757306	0	39233584	G	C
22	rs5757307	0	39235582	G	A
22	rs5757308	0	39235832	A	G
22	rs111444671	0	39236170	A	T
22	rs5750686	0	39236278	G	A
22	rs5750687	0	39236642	G	A
22	rs73884565	0	39237025	G	T
22	rs111241431	0	39237158	G	C
22	rs117313348	0	39237796	C	T
22	rs1076116	0	39237837	C	G
22	rs2049906	0	39237910	G	C
22	rs2280975	0	39238385	C	G
22	rs116620085	0	39238455	G	A
22	rs77812503	0	39238459	T	G
22	rs79259527	0	39238700	C	T
22	rs112765159	0	39239086	C	T
22	rs7289235	0	39239164	G	A
22	rs3747176	0	39239172	C	G
22	rs9607580	0	39240134	C	T
22	rs12628473	0	39240717	A	G
22	rs12628497	0	39240720	G	A
22	rs74925227	0	39241219	A	G
22	rs111577133	0	39241262	A	G
22	rs12628179	0	39241294	G	T
22	rs9607581	0	39241509	A	G
22	rs115977615	0	39241583	G	A
22	rs9607582	0	39241656	A	T
22	rs76157105	0	39243035	G	A
22	rs9611036	0	39243330	G	C
22	rs76306624	0	39243503	A	C
22	rs11705574	0	39243709	G	A
22	rs11703373	0	39243971	G	A
22	rs141413175	0	39244092	G	T
22	rs35749963	0	39244118	C	A
22	rs60454768	0	39244963	A	T
22	rs74703065	0	39245556	G	A
22	rs6001258	0	39245583	C	T
22	rs13053505	0	39245618	G	T
22	rs13053206	0	39245640	C	G
22	rs12168402	0	39245673	C	T
22	rs58859115	0	39246355	T	C
22	rs76535024	0	39246716	A	G
22	rs73884568	0	39247007	A	G
22	rs9611038	0	39247482	C	G
22	rs6001259	0	39247750	C	T
22	rs732588	0	39248391	G	A
22	rs12628185	0	39248549	G	A
22	rs9607583	0	39248667	C	T
22	rs79511420	0	39249208	G	A
22	rs147849341	0	39250780	C	T
22	rs117336852	0	39252273	A	T
22	rs6519141	0	39254437	G	A
22	rs79169291	0	39254513	G	T
22	rs2075915	0	39254556	G	A
22	rs6001271	0	39254841	G	A
22	rs5757312	0	39255591	G	A
22	rs5750688	0	39255720	C	T
22	rs80060883	0	39255874	C	G
22	rs4821841	0	39255893	G	C
22	rs78145519	0	39255957	T	C
22	rs4821842	0	39256106	C	T
22	rs8141420	0	39257397	G	A
22	rs1053197	0	39257673	G	A
22	rs733107	0	39258078	C	T
22	rs74653710	0	39258743	C	T
22	rs5757314	0	39258795	G	A
22	rs12628941	0	39259626	C	T
22	rs143661367	0	39259787	G	A
22	rs735305	0	39260001	G	A
22	rs735306	0	39260032	C	T
22	rs41280841	0	39260794	G	A
22	rs2235140	0	39261135	C	G
22	rs73884573	0	39263925	C	T
22	rs738143	0	39264425	A	G
22	rs73419431	0	39264730	C	T
22	rs73159327	0	39265008	G	A
22	rs9611041	0	39265072	C	G
22	rs117326730	0	39265385	G	A
22	rs77047462	0	39265409	T	C
22	rs6001278	0	39265452	C	T
22	rs73159329	0	39265603	C	T
22	rs7292074	0	39266451	C	A
22	rs1122771	0	39267312	C	T
22	rs117477006	0	39267378	G	T
22	rs760481	0	39268785	G	T
22	rs2899306	0	39269721	G	A
22	rs73159330	0	39271194	G	A
22	rs2899307	0	39271215	G	A
22	rs76276354	0	39271237	G	A
22	rs2013837	0	39271617	G	A
22	rs12159761	0	39272641	C	G
22	rs909465	0	39275263	C	A
22	rs909466	0	39275405	A	G
22	rs5757318	0	39275656	A	T
22	rs11913682	0	39276000	G	A
22	rs80350486	0	39276060	C	T
22	rs765080	0	39276470	T	A
22	rs11705118	0	39276845	A	G
22	rs16999835	0	39277703	A	G
22	rs16999836	0	39277781	T	C
22	rs5750690	0	39279064	G	C
22	rs469986	0	39280677	G	A
22	rs132498	0	39280742	A	G
22	rs118862	0	39280946	A	C
22	rs151136006	0	39281295	G	T
22	rs3950187	0	39281312	G	A
22	rs149953599	0	39281348	C	T
22	rs4361209	0	39281636	A	G
22	rs5750691	0	39281774	T	G
22	rs6519142	0	39282018	C	T
22	rs5757322	0	39282191	G	A
22	rs148289362	0	39282244	T	A
22	rs132499	0	39282343	G	A
22	rs132500	0	39282645	T	G
22	rs713950	0	39283005	T	C
22	rs132501	0	39283019	A	G
22	rs713836	0	39283094	T	C
22	rs713874	0	39283187	A	C
22	rs4820354	0	39283206	A	G
22	rs4820355	0	39283360	C	T
22	rs5995632	0	39284451	G	A
22	rs5757325	0	39284946	T	C
22	rs5757326	0	39284956	A	G
22	rs5750692	0	39285279	T	C
22	rs5757327	0	39285410	A	G
22	rs5750693	0	39285482	T	C
22	rs8140019	0	39285543	A	G
22	rs5757328	0	39285969	C	T
22	rs5757329	0	39286080	C	A
22	rs132503	0	39286399	T	C
22	rs132505	0	39286552	C	A
22	rs5750694	0	39286707	A	G
22	rs2142836	0	39287119	G	A
22	rs132506	0	39287159	G	A
22	rs469987	0	39287355	C	T
22	rs132507	0	39287435	A	G
22	rs142375166	0	39287700	G	A
22	rs132508	0	39287910	C	A
22	rs132509	0	39288159	T	C
22	rs75180976	0	39288214	G	A
22	rs5757331	0	39288830	G	C
22	rs79887800	0	39288854	G	A
22	rs113286151	0	39288981	G	A
22	rs5757333	0	39289002	G	A
22	rs143743568	0	39289014	G	A
22	rs6001290	0	39289186	G	A
22	rs5995633	0	39289215	T	C
22	rs4296521	0	39289365	G	A
22	rs73159334	0	39289651	A	T
22	rs4522710	0	39289802	A	G
22	rs4308202	0	39289883	G	T
22	rs2413548	0	39289946	C	T
22	rs2015363	0	39290138	A	T
22	rs738307	0	39290495	T	C
22	rs132510	0	39290560	C	T
22	rs12484129	0	39290736	C	T
22	rs4998751	0	39290746	C	T
22	rs4998750	0	39290795	G	A
22	rs4998749	0	39290830	C	T
22	rs4998748	0	39290852	C	T
22	rs6001291	0	39290954	T	G
22	rs6001293	0	39291027	G	T
22	rs6001294	0	39291077	G	A
22	rs5750695	0	39291257	T	C
22	rs5757334	0	39291293	A	G
22	rs5750696	0	39291365	T	C
22	rs132511	0	39291522	A	G
22	rs132513	0	39291626	G	T
22	rs132514	0	39291858	G	A
22	rs5757336	0	39292056	G	A
22	rs188020028	0	39292075	T	C
22	rs5757337	0	39292090	G	A
22	rs6001295	0	39292356	T	C
22	rs6001296	0	39292496	T	C
22	rs5995635	0	39292540	A	T
22	rs5000627	0	39293075	A	T
22	rs132515	0	39293185	A	G
22	rs5757344	0	39293205	G	T
22	rs5750697	0	39293223	G	A
22	rs5757345	0	39293507	A	T
22	rs118181868	0	39293721	G	A
22	rs132518	0	39293772	G	A
22	rs6001298	0	39294018	T	C
22	rs185946621	0	39294974	C	T
22	rs4619721	0	39298430	C	T
22	rs5750698	0	39298730	A	G
22	rs7286632	0	39298776	G	A
22	rs4643638	0	39299026	A	C
22	rs4561752	0	39299036	A	T
22	rs4532056	0	39299216	A	C
22	rs7511336	0	39299248	G	C
22	rs2205966	0	39299472	C	G
22	rs2205967	0	39299495	G	C
22	rs78808155	0	39299765	G	A
22	rs4494857	0	39299813	G	C
22	rs4308199	0	39299814	G	A
22	rs4420791	0	39299836	G	A
22	rs132525	0	39299976	C	T
22	rs4306795	0	39300107	G	T
22	rs4434085	0	39300155	G	A
22	rs5750701	0	39300233	A	G
22	rs5757355	0	39300265	T	C
22	rs6001306	0	39300408	T	C
22	rs6001307	0	39300480	C	T
22	rs6001309	0	39300599	G	A
22	rs9622868	0	39300637	G	C
22	rs5757356	0	39300720	A	G
22	rs5757357	0	39300733	G	A
22	rs5757358	0	39300777	T	C
22	rs4589863	0	39300790	T	C
22	rs2413550	0	39300806	G	T
22	rs2413551	0	39300909	A	T
22	rs2413552	0	39300936	A	G
22	rs2413553	0	39301118	T	A
22	rs13057840	0	39301625	C	T
22	rs13058012	0	39301653	C	A
22	rs5995636	0	39301963	C	T
22	rs713858	0	39302084	A	C
22	rs713859	0	39302174	T	G
22	rs7287898	0	39302194	C	T
22	rs132526	0	39302783	T	C
22	rs111625890	0	39304509	T	C
22	rs6001315	0	39304924	A	G
22	rs5757361	0	39305212	A	T
22	rs6519155	0	39305358	C	T
22	rs149741111	0	39306061	C	G
22	rs5757362	0	39306080	T	C
22	rs5757363	0	39306269	G	C
22	rs4820357	0	39306630	C	A
22	rs5757366	0	39306784	C	T
22	rs181225505	0	39307894	C	T
22	rs146347544	0	39308053	C	T
22	rs147606314	0	39310254	G	A
22	rs75668643	0	39310797	G	A
22	rs150535357	0	39312542	C	T
22	rs34207265	0	39312811	T	C
22	rs11703189	0	39314195	G	T
22	rs8136819	0	39314326	C	T
22	rs62228836	0	39314793	C	T
22	rs729809	0	39316732	A	G
22	rs2010263	0	39316805	C	T
22	rs5750702	0	39317104	C	T
22	rs112542119	0	39318516	G	C
22	rs9622881	0	39318565	A	G
22	rs62228837	0	39319033	C	T
22	rs12168809	0	39319860	C	T
22	rs6519156	0	39319986	C	T
22	rs5757370	0	39320054	C	G
22	rs5757372	0	39320602	C	T
22	rs5757373	0	39320828	C	T
22	rs9622882	0	39321323	G	A
22	rs9306330	0	39322264	C	T
22	rs140544730	0	39322418	T	G
22	rs11089909	0	39322539	G	A
22	rs62228838	0	39322760	G	A
22	rs73159372	0	39323164	A	G
22	rs8137778	0	39323255	G	A
22	rs8137780	0	39323262	G	C
22	rs6001327	0	39323914	C	A
22	rs5757374	0	39324001	G	C
22	rs55837646	0	39324201	C	A
22	rs5750703	0	39324344	C	A
22	rs9622884	0	39327436	G	A
22	rs5750706	0	39328567	G	A
22	rs5757376	0	39328577	T	C
22	rs5757378	0	39328718	A	G
22	rs5750707	0	39328823	C	A
22	rs5757380	0	39329780	C	T
22	rs5757381	0	39329878	C	T
22	rs5757382	0	39329966	T	C
22	rs5757383	0	39330025	A	G
22	rs5757384	0	39330073	C	T
22	rs17000526	0	39331346	G	A
22	rs138275693	0	39331598	C	T
22	rs17000529	0	39332123	A	G
22	rs7288049	0	39332229	G	A
22	rs73159375	0	39332374	C	A
22	rs1014971	0	39332623	C	T
22	rs1004748	0	39332809	G	A
22	rs28544250	0	39332907	G	C
22	rs13053348	0	39332920	C	T
22	rs5757387	0	39333340	G	A
22	rs55637210	0	39333655	C	T
22	rs13053507	0	39333674	A	G
22	rs13054016	0	39333742	G	A
22	rs9808865	0	39333920	C	T
22	rs9808866	0	39333935	G	T
22	rs9808867	0	39333937	G	T
22	rs13053569	0	39334111	G	C
22	rs77986386	0	39334532	G	A
22	rs34735194	0	39335475	G	C
22	rs5750708	0	39335697	A	G
22	rs5757388	0	39335960	C	A
22	rs5757390	0	39336349	T	C
22	rs5750709	0	39336938	A	C
22	rs76103089	0	39337035	A	T
22	rs56251156	0	39337389	G	A
22	rs74986034	0	39337405	C	T
22	rs17000544	0	39337500	G	A
22	rs5757391	0	39338141	A	C
22	rs17298311	0	39338337	T	C
22	rs7292374	0	39338664	G	C
22	rs7293205	0	39338731	T	C
22	rs17000548	0	39339780	C	T
22	rs55819331	0	39340088	C	T
22	rs56363236	0	39340210	G	A
22	rs8135342	0	39340220	T	C
22	rs4821843	0	39340637	G	A
22	rs5757393	0	39340640	C	A
22	rs67536239	0	39340670	T	G
22	rs5750710	0	39340752	C	G
22	rs73159386	0	39341155	C	G
22	rs117292221	0	39341548	G	A
22	rs5757394	0	39341663	C	A
22	rs5750711	0	39341957	T	C
22	rs5750712	0	39342141	T	C
22	rs5750713	0	39342326	A	G
22	rs56046055	0	39342373	G	A
22	rs5750714	0	39342409	C	T
22	rs7289653	0	39343083	C	T
22	rs7289804	0	39343188	C	T
22	rs5757395	0	39343292	G	A
22	rs11914037	0	39343473	T	C
22	rs5750715	0	39343916	T	A
22	rs73159391	0	39343945	A	T
22	rs5757396	0	39344499	G	A
22	rs73887517	0	39344514	C	T
22	rs12157800	0	39344716	A	G
22	rs9622888	0	39344919	G	C
22	rs6001333	0	39345199	T	C
22	rs6001334	0	39345203	A	G
22	rs10854710	0	39345540	C	T
22	rs6001335	0	39345966	G	C
22	rs5757397	0	39346066	C	G
22	rs5757398	0	39346168	G	T
22	rs9619782	0	39346679	G	A
22	rs191441407	0	39346720	C	T
22	rs62230475	0	39346761	A	C
22	rs2076098	0	39347093	G	A
22	rs9607592	0	39347110	C	T
22	rs2076099	0	39347112	G	A
22	rs5757399	0	39347778	A	G
22	rs142858674	0	39347902	C	A
22	rs5757400	0	39348245	A	G
22	rs79259253	0	39349322	C	T
22	rs5995640	0	39349617	G	A
22	rs6001338	0	39349776	T	C
22	rs5757402	0	39350072	T	C
22	rs17370615	0	39350222	G	A
22	rs56297045	0	39350684	G	A
22	rs5995641	0	39350950	C	T
22	rs5995642	0	39351037	C	T
22	rs17298479	0	39351466	G	A
22	rs55935155	0	39352175	G	A
22	rs117767209	0	39352312	C	A
22	rs144293069	0	39352363	G	A
22	rs117604034	0	39352654	G	A
22	rs12157810	0	39353172	A	C
22	rs78997815	0	39353184	A	C
22	rs7292690	0	39354742	C	T
22	rs4365560	0	39355109	T	C
22	rs1977068	0	39355110	C	G
22	rs1977069	0	39355415	A	G
22	rs5750717	0	39355717	G	A
22	rs35994173	0	39357581	C	T
22	rs12628403	0	39358037	A	C
22	rs7286317	0	39358780	G	A
22	rs192684980	0	39359406	C	G
22	rs2014809	0	39359915	C	G
22	rs112907096	0	39360018	A	G
22	rs117233665	0	39360415	G	C
22	rs75162768	0	39361257	T	C
22	rs180957430	0	39363004	G	A
22	rs76259257	0	39363748	C	T
22	rs6001344	0	39363830	A	G
22	rs73161508	0	39364343	C	T
22	rs9619784	0	39364411	C	T
22	rs117101462	0	39364466	T	A
22	rs7284696	0	39364969	G	A
22	rs17000581	0	39365776	G	A
22	rs7285518	0	39366962	A	T
22	rs2267397	0	39367539	T	G
22	rs139077482	0	39368384	A	G
22	rs148694219	0	39368919	C	T
22	rs118078312	0	39370387	T	A
22	rs76255828	0	39371816	C	T
22	rs138867763	0	39373136	C	T
22	rs5995647	0	39373257	T	C
22	rs6001349	0	39374672	T	G
22	rs144425271	0	39374937	G	A
22	rs9611061	0	39375623	G	C
22	rs8142462	0	39377482	C	T
22	rs150305236	0	39377791	G	A
22	rs2267398	0	39377843	C	T
22	rs28401571	0	39379064	T	C
22	rs2076109	0	39381826	A	G
22	rs2076110	0	39381935	C	T
22	rs5995649	0	39382079	C	A
22	rs11703312	0	39383555	A	G
22	rs186119084	0	39383687	G	A
22	rs12158968	0	39384352	C	A
22	rs12168423	0	39384636	T	C
22	rs1807558	0	39384753	C	T
22	rs2072865	0	39385663	G	A
22	rs4820359	0	39386396	T	C
22	rs8141143	0	39387812	T	G
22	rs9607599	0	39389663	T	G
22	rs6001359	0	39389952	G	A
22	rs61463331	0	39390231	A	G
22	rs139318757	0	39390655	G	C
22	rs6001360	0	39390661	G	A
22	rs9611067	0	39390876	G	A
22	rs8142907	0	39390968	C	T
22	rs738308	0	39392196	T	C
22	rs11089916	0	39392250	G	A
22	rs2142833	0	39392296	A	G
22	rs6001363	0	39392480	T	C
22	rs111468681	0	39392808	C	T
22	rs139385065	0	39392819	G	A
22	rs6001364	0	39393332	C	A
22	rs9622902	0	39393434	C	T
22	rs77031627	0	39394421	G	A
22	rs35043274	0	39394655	G	A
22	rs73161526	0	39395386	T	A
22	rs9607600	0	39395418	T	C
22	rs9611069	0	39395612	G	A
22	rs9611070	0	39395707	T	G
22	rs9611072	0	39397193	G	C
22	rs146036121	0	39397600	G	A
22	rs112841497	0	39397601	C	T
22	rs76420074	0	39398051	A	G
22	rs28407607	0	39399079	G	A
22	rs9607601	0	39399438	C	T
22	rs4315626	0	39399738	T	C
22	rs6001366	0	39399941	C	T
22	rs9611074	0	39400343	A	G
22	rs6001367	0	39400527	G	A
22	rs6001368	0	39400832	G	A
22	rs78554731	0	39400966	C	T
22	rs6001369	0	39401000	G	A
22	rs6519161	0	39402450	C	T
22	rs9611075	0	39402505	G	A
22	rs111861840	0	39403295	C	T
22	rs5995652	0	39404155	G	A
22	rs5995653	0	39404249	G	A
22	rs6001370	0	39404635	A	G
22	rs4821853	0	39404822	G	A
22	rs9611076	0	39404919	G	T
22	rs5995654	0	39405511	G	A
22	rs113583423	0	39405694	G	T
22	rs6001371	0	39405707	A	G
22	rs56192335	0	39405806	T	C
22	rs6001372	0	39405942	C	T
22	rs138820601	0	39406044	G	T
22	rs6001373	0	39406143	A	T
22	rs2413562	0	39406711	G	A
22	rs60069154	0	39406937	C	T
22	rs6001375	0	39407116	G	A
22	rs6001376	0	39407399	T	C
22	rs5995656	0	39407410	G	A
22	rs4256060	0	39407546	G	T
22	rs4299420	0	39407685	T	G
22	rs55762905	0	39407829	C	G
22	rs6001379	0	39408307	A	G
22	rs56050932	0	39408321	C	T
22	rs4443098	0	39408841	G	A
22	rs67423253	0	39408940	G	A
22	rs73161533	0	39409378	C	T
22	rs56352040	0	39409379	G	A
22	rs5750721	0	39409445	C	T
22	rs2244104	0	39410500	C	G
22	rs2012735	0	39411865	C	T
22	rs2012742	0	39411981	C	T
22	rs1883277	0	39412929	A	C
22	rs113545523	0	39413103	G	A
22	rs9611078	0	39413210	C	T
22	rs1534916	0	39413365	T	C
22	rs1969642	0	39413566	G	A
22	rs1969643	0	39413668	C	T
22	rs4820361	0	39414166	A	G
22	rs4821854	0	39414224	A	G
22	rs9306332	0	39414240	G	A
22	rs181625970	0	39414439	A	G
22	rs113417884	0	39414523	C	T
22	rs7584	0	39414699	C	G
22	rs1139721	0	39414766	C	T
22	rs5757423	0	39414904	G	T
22	rs9611079	0	39414934	C	T
22	rs5757424	0	39415780	A	G
22	rs142495472	0	39418572	G	C
22	rs2142834	0	39418613	C	T
22	rs2179234	0	39418736	G	A
22	rs5757425	0	39419483	A	G
22	rs11704329	0	39419544	T	C
22	rs6519162	0	39419608	T	C
22	rs79490788	0	39419969	T	A
22	rs3884935	0	39420093	A	G
22	rs34074269	0	39420601	T	C
22	rs7289668	0	39420612	T	C
22	rs2006973	0	39421962	T	C
22	rs4586739	0	39422220	G	A
22	rs4634033	0	39422272	C	A
22	rs542087541	0	39422839	C	A
22	rs5757428	0	39423302	A	C
22	rs117922059	0	39424076	A	G
22	rs5757429	0	39424124	T	C
22	rs144679688	0	39424931	C	G
22	rs117814205	0	39425328	G	A
22	rs139570103	0	39425908	G	A
22	rs4821858	0	39426747	A	G
22	rs5757431	0	39427150	A	T
22	rs9611081	0	39428396	C	G
22	rs118079666	0	39428676	G	A
22	rs5757432	0	39428919	C	T
22	rs5995659	0	39429067	C	A
22	rs8139110	0	39429209	A	G
22	rs5750723	0	39429663	A	G
22	rs9622909	0	39430267	A	G
22	rs140641456	0	39430410	C	T
22	rs145864468	0	39430740	G	A
22	rs4820362	0	39431682	A	G
22	rs9611083	0	39432156	C	A
22	rs8137724	0	39432215	T	C
22	rs4821860	0	39433623	A	G
22	rs9941940	0	39433745	C	A
22	rs5757438	0	39433914	G	T
22	rs5750726	0	39434907	T	C
22	rs5757441	0	39435855	T	C
22	rs5757442	0	39436046	T	A
22	rs5750727	0	39437410	G	C
22	rs9611084	0	39437591	G	T
22	rs117464811	0	39437736	C	T
22	rs2413564	0	39438512	T	G
22	rs2413565	0	39438659	A	G
22	rs5750728	0	39440149	C	T
22	rs76919915	0	39440199	G	T
22	rs5757444	0	39440541	G	C
22	rs4821862	0	39441203	C	T
22	rs145600842	0	39441841	A	G
22	rs4820364	0	39442381	C	G
22	rs34610137	0	39442480	G	A
22	rs5757445	0	39443016	A	C
22	rs13057968	0	39443167	A	C
22	rs117163502	0	39443199	G	A
22	rs5757447	0	39444189	C	G
22	rs5750730	0	39444530	T	C
22	rs2076100	0	39445161	T	C
22	rs2014881	0	39445380	G	A
22	rs2076101	0	39445554	G	A
22	rs187598201	0	39446837	A	G
22	rs4821863	0	39447269	T	C
22	rs33968924	0	39447418	T	C
22	rs5757450	0	39447786	G	C
22	rs35860424	0	39448465	G	A
22	rs6001402	0	39448711	C	A
22	rs5757451	0	39448750	T	C
22	rs5757452	0	39448875	C	T
22	rs5757454	0	39449014	C	T
22	rs5750734	0	39449503	G	T
22	rs5750735	0	39449655	T	C
22	rs143412848	0	39450433	C	T
22	rs1985760	0	39450528	C	G
22	rs12152196	0	39450607	G	A
22	rs2016407	0	39450678	G	A
22	rs36012794	0	39451084	T	G
22	rs74838578	0	39451901	C	T
22	rs138894229	0	39452591	G	A
22	rs5757455	0	39452955	G	A
22	rs111276292	0	39453080	G	A
22	rs5757456	0	39455105	A	G
22	rs146605649	0	39456206	G	A
22	rs113688706	0	39458049	G	A
22	rs5750736	0	39458165	G	A
22	rs5757457	0	39458503	A	G
22	rs140136367	0	39459485	T	G
22	rs140169428	0	39462055	G	C
22	rs148564265	0	39464596	G	T
22	rs5757458	0	39466106	T	C
22	rs9607606	0	39466203	G	A
22	rs4456800	0	39467322	T	C
22	rs5757460	0	39468772	C	T
22	rs4820365	0	39468915	G	A
22	rs7285674	0	39469262	C	T
22	rs146808116	0	39469564	G	T
22	rs6001414	0	39470327	T	C
22	rs6001416	0	39471551	A	T
22	rs6519165	0	39471914	G	A
22	rs7291971	0	39472174	C	G
22	rs6519166	0	39472177	C	A
22	rs17496004	0	39472248	A	G
22	rs5757462	0	39472543	A	G
22	rs12160242	0	39473847	A	G
22	rs9607609	0	39473992	C	T
22	rs76924887	0	39474635	T	C
22	rs17496011	0	39475187	C	T
22	rs141846968	0	39475386	G	A
22	rs12158580	0	39475759	C	G
22	rs111798032	0	39475864	A	G
22	rs5757464	0	39475964	G	A
22	rs5757465	0	39477123	T	C
22	rs6001417	0	39477377	C	G
22	rs3736685	0	39477391	T	C
22	rs8177832	0	39477566	A	G
22	rs17496018	0	39477658	C	T
22	rs10427620	0	39477972	G	T
22	rs17537554	0	39478235	G	A
22	rs17537561	0	39478236	G	T
22	rs17537568	0	39478398	G	A
22	rs6001418	0	39478427	G	A
22	rs17496025	0	39479105	C	G
22	rs12158985	0	39479352	G	A
22	rs2294366	0	39479353	T	A
22	rs2294367	0	39479574	C	G
22	rs17496032	0	39479617	G	A
22	rs74902756	0	39480215	C	T
22	rs3091374	0	39480245	C	T
22	rs5757467	0	39480259	C	T
22	rs5757468	0	39480260	A	G
22	rs141060516	0	39480261	C	T
22	rs150241378	0	39480501	C	T
22	rs2011861	0	39480663	C	T
22	rs2011869	0	39480697	A	G
22	rs34146529	0	39481012	G	T
22	rs2413570	0	39481187	C	T
22	rs2413571	0	39481393	C	G
22	rs28537571	0	39481395	G	A
22	rs35954479	0	39481662	C	T
22	rs5757470	0	39481860	C	G
22	rs2413572	0	39481895	G	A
22	rs73161557	0	39481977	C	T
22	rs2899313	0	39482023	C	A
22	rs35260874	0	39482028	G	A
22	rs17496039	0	39482267	C	T
22	rs17496046	0	39482371	C	G
22	rs17537574	0	39482627	G	A
22	rs17537581	0	39482809	G	A
22	rs139897105	0	39483987	C	G
22	rs34894733	0	39484001	A	G
22	rs35535804	0	39484009	G	A
22	rs3891126	0	39484178	C	G
22	rs35953525	0	39484325	G	T
22	rs76121268	0	39484905	C	T
22	rs6001423	0	39484920	C	G
22	rs77512015	0	39485103	G	T
22	rs5757473	0	39485126	A	G
22	rs5995668	0	39485212	C	T
22	rs7287529	0	39485422	T	C
22	rs111871965	0	39485461	G	A
22	rs73161559	0	39485921	C	T
22	rs28583464	0	39486593	T	C
22	rs111381709	0	39487029	G	A
22	rs139270	0	39487258	A	C
22	rs139271	0	39487595	T	C
22	rs139272	0	39487665	A	G
22	rs139273	0	39487719	T	C
22	rs139274	0	39487722	C	T
22	rs1569649	0	39488393	T	A
22	rs6001426	0	39488481	G	A
22	rs139275	0	39488560	A	G
22	rs61997205	0	39488757	C	A
22	rs112004487	0	39489351	G	T
22	rs184829133	0	39489749	T	C
22	rs73161565	0	39490310	C	G
22	rs68062411	0	39490754	A	G
22	rs67488873	0	39490921	G	A
22	rs61362448	0	39490968	G	A
22	rs67081644	0	39491061	T	C
22	rs17000751	0	39491133	T	C
22	rs68092956	0	39492133	A	G
22	rs73161568	0	39492570	G	A
22	rs75842619	0	39492651	C	T
22	rs113023	0	39492763	C	T
22	rs112153951	0	39492887	G	C
22	rs59851917	0	39492899	T	C
22	rs73161569	0	39492934	A	G
22	rs56695217	0	39492964	C	G
22	rs58817268	0	39493036	C	T
22	rs41281251	0	39493251	T	A
22	rs55989856	0	39493294	T	C
22	rs60093835	0	39493356	C	T
22	rs60758775	0	39493541	C	T
22	rs56155393	0	39493555	G	A
22	rs67577561	0	39493597	G	A
22	rs66773314	0	39493802	A	G
22	rs67878612	0	39493898	G	A
22	rs139279	0	39494084	C	G
22	rs139280	0	39494087	T	C
22	rs6001429	0	39494238	C	T
22	rs139281	0	39494311	G	A
22	rs148774203	0	39494473	T	A
22	rs67079788	0	39494881	G	A
22	rs139282	0	39494920	G	A
22	rs6001430	0	39495115	G	A
22	rs6001431	0	39495213	T	C
22	rs56187554	0	39495501	G	C
22	rs77582628	0	39495512	G	A
22	rs55676315	0	39495563	C	T
22	rs139283	0	39495584	C	G
22	rs139284	0	39495670	C	T
22	rs139285	0	39495780	T	C
22	rs139286	0	39495800	T	C
22	rs139287	0	39495870	C	A
22	rs139288	0	39496016	A	G
22	rs139289	0	39496085	G	A
22	rs139290	0	39496134	G	C
22	rs139291	0	39496199	T	C
22	rs139294	0	39496412	G	C
22	rs11913950	0	39496663	A	G
22	rs139295	0	39496731	C	T
22	rs11914001	0	39496744	G	A
22	rs11913991	0	39496828	C	T
22	rs56408030	0	39496899	A	C
22	rs139296	0	39497006	G	A
22	rs9611092	0	39497181	T	A
22	rs139297	0	39497404	G	C
22	rs139298	0	39497452	A	G
22	rs139299	0	39497454	G	C
22	rs139301	0	39497811	A	G
22	rs139302	0	39498038	G	C
22	rs139303	0	39498325	T	C
22	rs139305	0	39498677	A	C
22	rs111264862	0	39498699	C	T
22	rs139306	0	39498834	T	C
22	rs139311	0	39499072	A	G
22	rs5750744	0	39499210	G	A
22	rs139312	0	39499369	C	T
22	rs139313	0	39499575	G	T
22	rs139314	0	39499604	T	C
22	rs139315	0	39499653	C	T
22	rs139316	0	39499763	T	C
22	rs139317	0	39499902	C	T
22	rs6001436	0	39500264	G	C
22	rs5995674	0	39500282	C	T
22	rs139318	0	39500932	G	A
22	rs139319	0	39501044	C	T
22	rs139321	0	39501242	T	C
22	rs139322	0	39501285	T	A
22	rs139323	0	39501478	A	G
22	rs62228281	0	39501819	C	T
22	rs139324	0	39501823	C	T
22	rs139325	0	39502135	G	T
22	rs149786157	0	39502142	C	T
22	rs139326	0	39502172	T	C
22	rs139327	0	39502189	G	C
22	rs185820189	0	39502485	G	T
22	rs139328	0	39502695	T	C
22	rs139330	0	39503849	C	A
22	rs112015396	0	39503861	G	A
22	rs9622935	0	39503968	A	G
22	rs139331	0	39504405	G	A
22	rs139332	0	39504602	C	A
22	rs190307893	0	39505188	A	G
22	rs139333	0	39505222	T	C
22	rs139334	0	39505232	C	T
22	rs143508949	0	39505333	A	C
22	rs139336	0	39505393	T	C
22	rs139337	0	39505461	C	T
22	rs139338	0	39505472	C	G
22	rs139339	0	39505581	C	T
22	rs139340	0	39505609	T	G
22	rs12170793	0	39505654	C	T
22	rs59728386	0	39506202	G	A
22	rs2092409	0	39506582	G	A
22	rs6001442	0	39506976	A	G
22	rs144752465	0	39506995	T	A
22	rs79477683	0	39507014	C	A
22	rs76722179	0	39507337	T	C
22	rs56105589	0	39507479	C	T
22	rs6001443	0	39507512	G	A
22	rs117725632	0	39507556	T	C
22	rs139341	0	39507583	C	T
22	rs139342	0	39507654	C	A
22	rs139343	0	39507685	A	G
22	rs139344	0	39507733	A	G
22	rs139346	0	39507832	G	A
22	rs5995682	0	39507863	T	C
22	rs139347	0	39507887	A	G
22	rs139348	0	39507896	C	T
22	rs35764429	0	39507920	G	T
22	rs139352	0	39508150	T	C
22	rs139353	0	39508208	C	T
22	rs139354	0	39508327	T	C
22	rs8135095	0	39509159	C	G
22	rs151053606	0	39509351	G	A
22	rs76500409	0	39509587	G	C
22	rs1807586	0	39510861	G	A
22	rs738469	0	39510995	A	G
22	rs9607614	0	39511785	T	C
22	rs56277322	0	39512165	C	T
22	rs78521561	0	39512205	G	A
22	rs56347445	0	39512415	G	C
22	rs139357	0	39512475	A	G
22	rs56135326	0	39512522	A	G
22	rs56075836	0	39512571	C	T
22	rs60597135	0	39512611	T	C
22	rs8137055	0	39513123	A	G
22	rs139358	0	39513530	C	T
22	rs117305379	0	39514163	C	T
22	rs139360	0	39514688	T	C
22	rs139362	0	39515798	T	C
22	rs139363	0	39516183	C	A
22	rs17000762	0	39516243	A	G
22	rs150933251	0	39516359	C	T
22	rs139364	0	39516515	T	C
22	rs139365	0	39518013	A	C
22	rs139367	0	39518315	G	A
22	rs139368	0	39518325	T	C
22	rs117620225	0	39518377	A	G
22	rs139370	0	39519050	T	C
22	rs80051801	0	39519154	A	G
22	rs139371	0	39519196	T	C
22	rs73161593	0	39519411	G	A
22	rs139372	0	39519780	C	T
22	rs10427883	0	39520396	A	G
22	rs4821867	0	39520815	A	G
22	rs184306722	0	39521528	C	T
22	rs139374	0	39522488	C	T
22	rs139375	0	39522665	G	A
22	rs79501	0	39522940	C	T
22	rs12485217	0	39523198	G	A
22	rs5757490	0	39523902	C	T
22	rs139376	0	39524131	G	A
22	rs139379	0	39525791	A	T
22	rs78188275	0	39525880	C	T
22	rs6001449	0	39526063	C	T
22	rs5757491	0	39526070	T	C
22	rs139380	0	39526174	T	C
22	rs139381	0	39526296	T	C
22	rs73161596	0	39526303	G	A
22	rs139382	0	39526760	A	G
22	rs56205032	0	39527300	G	A
22	rs79502	0	39527583	C	T
22	rs710190	0	39527790	T	C
22	rs12166266	0	39527797	C	G
22	rs710191	0	39527814	G	T
22	rs34963492	0	39527884	A	C
22	rs139383	0	39527909	G	A
22	rs139384	0	39527935	C	T
22	rs150208006	0	39528280	A	G
22	rs79503	0	39528440	A	G
22	rs5750753	0	39528506	C	G
22	rs713841	0	39529029	A	G
22	rs4820369	0	39529133	G	A
22	rs11089928	0	39529429	G	A
22	rs12169578	0	39529651	C	T
22	rs55779697	0	39529817	G	A
22	rs139385	0	39530132	C	A
22	rs139386	0	39530859	T	C
22	rs139387	0	39531085	G	A
22	rs192014338	0	39531195	T	C
22	rs139388	0	39531732	C	G
22	rs139389	0	39531955	T	C
22	rs713909	0	39532420	G	C
22	rs67693995	0	39532518	G	A
22	rs714016	0	39532554	A	C
22	rs139390	0	39532853	A	G
22	rs714013	0	39533272	A	G
22	rs5757494	0	39535208	C	T
22	rs12170696	0	39535595	C	T
22	rs5757495	0	39535792	A	G
22	rs4821869	0	39536289	C	T
22	rs2076476	0	39537168	G	A
22	rs9622960	0	39537872	G	A
22	rs139393	0	39537932	T	C
22	rs117125511	0	39537966	G	A
22	rs139394	0	39538214	A	C
22	rs9611099	0	39538332	C	T
22	rs139395	0	39538433	T	C
22	rs139396	0	39538485	G	T
22	rs149131188	0	39539048	C	G
22	rs5750754	0	39539268	G	T
22	rs9622962	0	39539373	T	C
22	rs143408546	0	39539573	C	T
22	rs147088117	0	39540178	C	G
22	rs56383137	0	39540527	C	A
22	rs2235685	0	39540645	C	G
22	rs143537966	0	39540675	C	G
22	rs62228283	0	39540803	G	A
22	rs12165612	0	39541014	C	T
22	rs5750755	0	39541143	A	T
22	rs877529	0	39542292	G	A
22	rs9622963	0	39542392	T	G
22	rs2281258	0	39542894	T	C
22	rs73884827	0	39543000	C	T
22	rs2143365	0	39543135	G	C
22	rs139397	0	39543371	T	C
22	rs2235686	0	39544294	G	A
22	rs139398	0	39544970	C	G
22	rs139400	0	39545396	C	T
22	rs77832508	0	39545592	G	A
22	rs139401	0	39546074	C	G
22	rs139402	0	39546145	T	C
22	rs139403	0	39547021	G	A
22	rs139404	0	39547201	G	A
22	rs10439918	0	39547427	T	C
22	rs59851943	0	39547687	C	G
22	rs6001455	0	39547962	C	T
22	rs5995688	0	39548027	A	G
22	rs56806944	0	39549173	C	T
22	rs56821694	0	39549333	C	T
22	rs12158877	0	39549426	T	G
22	rs139405	0	39549526	C	A
22	rs144307977	0	39550439	A	G
22	rs117926948	0	39551140	A	G
22	rs118175636	0	39551438	G	A
22	rs79504	0	39551555	T	C
22	rs79505	0	39551567	A	G
22	rs79506	0	39551628	C	T
22	rs139406	0	39551798	T	C
22	rs12169390	0	39551989	G	A
22	rs139407	0	39552075	G	A
22	rs139408	0	39552509	T	C
22	rs139410	0	39552597	A	G
22	rs139411	0	39552888	A	G
22	rs139412	0	39553003	G	A
22	rs113694472	0	39553330	A	G
22	rs147985490	0	39553629	C	T
22	rs139413	0	39553772	A	G
22	rs139414	0	39553819	G	A
22	rs6001457	0	39554439	G	A
22	rs139416	0	39554749	T	C
22	rs139417	0	39554807	A	C
22	rs149382131	0	39555231	G	A
22	rs5757500	0	39556856	A	G
22	rs139418	0	39557162	A	C
22	rs139419	0	39557340	T	G
22	rs139420	0	39557414	C	T
22	rs139421	0	39557596	T	C
22	rs139422	0	39557612	G	A
22	rs139423	0	39557730	A	G
22	rs148040733	0	39558015	C	A
22	rs5757501	0	39558919	C	G
22	rs139424	0	39559298	A	C
22	rs146670832	0	39559377	G	A
22	rs59329046	0	39559466	C	T
22	rs139425	0	39559742	G	C
22	rs145943316	0	39559983	C	T
22	rs116228991	0	39560312	C	A
22	rs75452534	0	39560340	C	G
22	rs139426	0	39560666	G	A
22	rs60044379	0	39560753	A	G
22	rs114928181	0	39560886	T	C
22	rs141402901	0	39561321	G	A
22	rs5995689	0	39561479	G	C
22	rs111514996	0	39561527	C	T
22	rs5750758	0	39561528	G	A
22	rs5757502	0	39561707	T	A
22	rs5750759	0	39561744	C	A
22	rs5757504	0	39561904	T	C
22	rs76656832	0	39562197	A	G
22	rs5757505	0	39562202	G	A
22	rs2092410	0	39563208	A	G
22	rs5757507	0	39565241	G	A
22	rs62228307	0	39565314	C	G
22	rs59680031	0	39565547	C	T
22	rs1003991	0	39565896	A	C
22	rs7287790	0	39566187	T	C
22	rs73884850	0	39566243	T	A
22	rs73884851	0	39566468	T	C
22	rs7287349	0	39566626	C	T
22	rs113828830	0	39566728	G	A
22	rs11912469	0	39566831	G	A
22	rs9306333	0	39566841	A	C
22	rs11912459	0	39566929	C	A
22	rs11089929	0	39566985	T	C
22	rs59517128	0	39567613	T	C
22	rs113174646	0	39567789	C	G
22	rs58078575	0	39567910	A	G
22	rs6001466	0	39568286	A	G
22	rs7288775	0	39568585	G	T
22	rs7288539	0	39568591	C	T
22	rs7288922	0	39568672	G	C
22	rs7288822	0	39568771	C	T
22	rs7290094	0	39568926	T	C
22	rs12171114	0	39568995	C	T
22	rs12171203	0	39569150	C	T
22	rs75828953	0	39569301	G	A
22	rs6001470	0	39569475	A	G
22	rs17000815	0	39569500	A	G
22	rs73884852	0	39570168	A	G
22	rs113314301	0	39570230	G	A
22	rs17000818	0	39570404	C	A
22	rs17000822	0	39570442	C	G
22	rs78589487	0	39570914	G	A
22	rs926544	0	39571434	T	C
22	rs76999591	0	39571902	C	T
22	rs111538856	0	39571918	C	T
22	rs6001473	0	39572567	C	T
22	rs76152274	0	39572598	G	A
22	rs5995691	0	39572650	G	A
22	rs76418186	0	39572889	C	T
22	rs17000830	0	39572958	T	G
22	rs111303799	0	39573196	T	C
22	rs7287160	0	39573724	C	A
22	rs76651515	0	39574124	C	T
22	rs12170725	0	39574165	C	G
22	rs117362372	0	39574481	C	T
22	rs12627955	0	39575221	A	G
22	rs5757510	0	39575322	T	G
22	rs11703428	0	39575372	A	G
22	rs11703430	0	39575397	A	G
22	rs5750761	0	39575692	C	A
22	rs12166894	0	39575848	G	A
22	rs34379659	0	39575873	G	A
22	rs76283604	0	39575900	G	A
22	rs137937128	0	39576323	G	A
22	rs62228308	0	39577089	G	A
22	rs112990358	0	39577120	G	A
22	rs13053430	0	39577285	C	T
22	rs77674834	0	39577471	G	A
22	rs62228309	0	39577809	C	T
22	rs6001478	0	39577898	G	T
22	rs9622966	0	39579449	C	T
22	rs80197560	0	39581035	G	C
22	rs76154187	0	39581215	C	T
22	rs738470	0	39581277	C	A
22	rs77500158	0	39581760	A	G
22	rs5750762	0	39582311	G	A
22	rs55781028	0	39582340	G	T
22	rs5750763	0	39582509	C	T
22	rs5995693	0	39582668	C	T
22	rs7511618	0	39583762	A	G
22	rs112437977	0	39583804	T	C
22	rs76637764	0	39583854	C	T
22	rs4546091	0	39584085	A	C
22	rs4438592	0	39584185	T	C
22	rs4547628	0	39584246	G	C
22	rs62228312	0	39584297	T	C
22	rs4389411	0	39584305	T	A
22	rs2413573	0	39584437	T	G
22	rs7289146	0	39584446	G	A
22	rs2103672	0	39584652	C	G
22	rs1807587	0	39584758	C	T
22	rs1807588	0	39584865	A	G
22	rs738471	0	39585120	C	G
22	rs5750764	0	39585424	G	T
22	rs17302926	0	39585922	T	C
22	rs17394169	0	39586097	C	T
22	rs17394203	0	39586248	T	G
22	rs17394224	0	39586332	G	T
22	rs17303024	0	39586379	C	G
22	rs62228314	0	39586508	C	T
22	rs62228315	0	39586561	T	C
22	rs79238994	0	39586579	A	G
22	rs77533948	0	39586580	A	G
22	rs62228316	0	39586780	C	A
22	rs62228317	0	39587480	G	T
22	rs77578988	0	39587976	A	C
22	rs112034868	0	39588090	C	A
22	rs62228318	0	39588460	G	A
22	rs76864347	0	39588462	C	T
22	rs62228319	0	39589127	T	G
22	rs5995694	0	39589352	C	A
22	rs111402515	0	39589792	A	T
22	rs5750766	0	39589930	G	A
22	rs5757515	0	39589976	A	G
22	rs5757516	0	39590080	T	C
22	rs5750767	0	39590100	G	A
22	rs35884973	0	39590317	C	T
22	rs62228320	0	39590330	T	G
22	rs34482091	0	39590343	G	C
22	rs6001483	0	39590385	G	A
22	rs2413574	0	39590531	C	T
22	rs2899314	0	39590621	G	A
22	rs4293644	0	39590653	G	T
22	rs4258897	0	39590754	A	G
22	rs4473495	0	39590886	C	T
22	rs4420796	0	39590915	T	C
22	rs5757522	0	39591241	C	T
22	rs5757523	0	39591402	C	T
22	rs12484357	0	39591922	G	A
22	rs5757524	0	39591998	T	C
22	rs5757525	0	39592109	A	G
22	rs5757526	0	39592131	G	A
22	rs5750769	0	39592181	C	T
22	rs5757527	0	39592254	G	A
22	rs5757528	0	39592281	C	T
22	rs5757529	0	39592304	A	T
22	rs112577309	0	39592628	C	T
22	rs5757530	0	39592832	G	A
22	rs112245779	0	39592838	C	G
22	rs12170488	0	39592974	A	G
22	rs5757532	0	39593095	T	C
22	rs149681550	0	39593405	G	A
22	rs116929018	0	39593625	C	G
22	rs147638021	0	39594562	C	T
22	rs6001490	0	39594580	G	A
22	rs6001491	0	39594740	C	T
22	rs5757533	0	39595018	C	T
22	rs5757534	0	39595062	G	A
22	rs150210284	0	39595106	C	T
22	rs5757535	0	39595152	G	A
22	rs5757536	0	39595160	G	A
22	rs5757537	0	39595213	G	C
22	rs5995695	0	39595868	C	A
22	rs77806631	0	39595920	G	C
22	rs10854718	0	39596026	C	T
22	rs62228334	0	39596289	A	G
22	rs10775749	0	39596349	C	T
22	rs5757538	0	39596634	G	A
22	rs5757539	0	39596704	A	G
22	rs5995696	0	39597239	A	G
22	rs5757542	0	39597338	G	A
22	rs5995697	0	39597381	C	G
22	rs5757543	0	39597438	T	G
22	rs5757544	0	39597465	G	T
22	rs5757545	0	39597488	C	T
22	rs79576515	0	39597642	G	A
22	rs55832739	0	39597742	G	T
22	rs73163463	0	39598720	G	A
22	rs2064309	0	39599301	A	G
22	rs5757546	0	39599745	T	C
22	rs5757547	0	39599944	T	A
22	rs141193191	0	39599949	C	T
22	rs5757548	0	39600109	C	T
22	rs4821871	0	39600479	A	T
22	rs4821872	0	39600651	C	T
22	rs5757550	0	39601219	T	C
22	rs5757551	0	39601380	T	C
22	rs77379297	0	39601404	G	A
22	rs5757552	0	39601466	T	C
22	rs6001494	0	39601575	C	G
22	rs1569646	0	39601697	C	A
22	rs1569647	0	39601811	T	C
22	rs1569648	0	39601860	G	C
22	rs2413575	0	39602038	A	G
22	rs2413576	0	39602134	T	C
22	rs2413579	0	39602321	T	C
22	rs2413580	0	39602436	T	C
22	rs742502	0	39602518	G	A
22	rs5750772	0	39602968	C	T
22	rs117848336	0	39603285	G	A
22	rs13058433	0	39603384	C	T
22	rs5757556	0	39603929	G	A
22	rs713980	0	39604438	A	G
22	rs713981	0	39604442	A	G
22	rs738468	0	39604499	G	A
22	rs112931952	0	39604516	C	T
22	rs2006007	0	39604799	G	T
22	rs5757557	0	39604847	A	G
22	rs2006008	0	39604906	G	A
22	rs2413581	0	39605007	T	C
22	rs5757558	0	39605158	T	C
22	rs2050142	0	39605290	T	C
22	rs909956	0	39605400	A	T
22	rs2050143	0	39605749	A	G
22	rs56310790	0	39605755	C	A
22	rs5757559	0	39606071	G	A
22	rs5757560	0	39606318	T	C
22	rs12162663	0	39606445	A	G
22	rs12162673	0	39606485	A	G
22	rs12162740	0	39606501	T	G
22	rs6001497	0	39606694	C	A
22	rs56059801	0	39607034	A	G
22	rs5750775	0	39607075	C	T
22	rs113773853	0	39607103	T	C
22	rs6001500	0	39607133	A	C
22	rs12484719	0	39608080	G	C
22	rs12484710	0	39608193	C	A
22	rs7286961	0	39608298	G	C
22	rs7286712	0	39608300	C	T
22	rs5757561	0	39608472	G	T
22	rs5757562	0	39608658	C	G
22	rs5757563	0	39608704	C	T
22	rs5750776	0	39608733	T	A
22	rs5757564	0	39608807	G	A
22	rs5757565	0	39608904	A	G
22	rs5757566	0	39608997	G	A
22	rs130660	0	39609009	A	G
22	rs75132039	0	39609131	G	A
22	rs12485173	0	39609515	G	C
22	rs135177	0	39609532	T	C
22	rs130659	0	39609751	T	C
22	rs130658	0	39610439	G	A
22	rs130657	0	39610647	A	C
22	rs135176	0	39611453	T	A
22	rs135175	0	39612084	A	G
22	rs75157212	0	39612420	T	C
22	rs5750777	0	39612517	G	A
22	rs130655	0	39612699	C	T
22	rs151077951	0	39613097	T	C
22	rs139521356	0	39613256	G	A
22	rs150559438	0	39613683	A	G
22	rs75279419	0	39615121	A	G
22	rs2040399	0	39615317	C	G
22	rs117138710	0	39615857	T	C
22	rs12484319	0	39615960	C	T
22	rs116540704	0	39616878	G	A
22	rs6001508	0	39617702	C	A
22	rs9607623	0	39617876	G	A
22	rs77876076	0	39618025	G	C
22	rs111871433	0	39618289	C	T
22	rs56031201	0	39619814	G	C
22	rs9611110	0	39619897	G	A
22	rs9611112	0	39620002	G	A
22	rs56133813	0	39620641	T	C
22	rs190810375	0	39620900	C	A
22	rs114630100	0	39620980	G	A
22	rs2285099	0	39622058	C	T
22	rs73163486	0	39622096	C	T
22	rs2285097	0	39622334	T	C
22	rs2285096	0	39622390	T	C
22	rs2285095	0	39622541	A	G
22	rs2285094	0	39622560	T	C
22	rs4990914	0	39622711	C	T
22	rs4990915	0	39622712	A	G
22	rs4990916	0	39622836	A	G
22	rs4990917	0	39622837	T	C
22	rs4990918	0	39622939	C	A
22	rs4990919	0	39622940	T	C
22	rs4990920	0	39622986	T	C
22	rs4990921	0	39622991	G	T
22	rs4990922	0	39623113	A	G
22	rs2003809	0	39623389	A	G
22	rs4416326	0	39623725	C	T
22	rs9611115	0	39623779	A	G
22	rs9607624	0	39623812	A	G
22	rs9611116	0	39624052	A	G
22	rs9611117	0	39624105	T	G
22	rs9611118	0	39624212	A	G
22	rs5757570	0	39624238	C	T
22	rs9611119	0	39624248	G	T
22	rs9611120	0	39624498	G	C
22	rs9622978	0	39625068	G	T
22	rs9611122	0	39625221	T	G
22	rs9611123	0	39625320	T	G
22	rs2285100	0	39625676	T	C
22	rs2239769	0	39626024	C	T
22	rs4821874	0	39626375	A	C
22	rs2239768	0	39626419	C	T
22	rs117102928	0	39626542	G	A
22	rs13053714	0	39626572	G	A
22	rs4821875	0	39626823	G	A
22	rs4821876	0	39626926	C	G
22	rs55634318	0	39627630	G	C
22	rs118089209	0	39628698	T	C
22	rs4821877	0	39629096	C	T
22	rs11704525	0	39629329	C	A
22	rs36091905	0	39629373	G	A
22	rs9622979	0	39629609	G	A
22	rs55823804	0	39629854	G	A
22	rs2247128	0	39630287	A	G
22	rs879180	0	39631547	T	C
22	rs17303681	0	39631768	G	T
22	rs56180415	0	39631963	G	T
22	rs6001512	0	39632523	G	A
22	rs5757572	0	39632920	C	G
22	rs5750780	0	39632931	A	G
22	rs9607626	0	39633479	G	A
22	rs5757573	0	39633622	C	T
22	rs2267406	0	39633749	T	C
22	rs5750781	0	39634434	A	C
22	rs71319025	0	39634444	C	A
22	rs5750782	0	39634923	A	G
22	rs147322884	0	39639550	G	C
22	rs1800817	0	39639853	G	T
22	rs1800818	0	39640703	C	T
22	rs117688032	0	39641261	T	A
22	rs13058590	0	39641412	C	T
22	rs79805578	0	39642559	G	T
22	rs7289325	0	39642577	A	T
22	rs130654	0	39642654	G	C
22	rs5757577	0	39642694	G	A
22	rs130653	0	39642740	A	T
22	rs150423918	0	39643236	C	A
22	rs6001516	0	39644203	C	T
22	rs130651	0	39644273	G	A
22	rs130650	0	39644522	C	T
22	rs135174	0	39644970	A	G
22	rs35235663	0	39645139	G	A
22	rs130649	0	39645316	A	G
22	rs135173	0	39646201	T	C
22	rs75912304	0	39646227	G	T
22	rs56229619	0	39646422	A	G
22	rs79723812	0	39646628	G	A
22	rs13058589	0	39646737	T	G
22	rs117288643	0	39646771	C	T
22	rs59744664	0	39647090	A	G
22	rs77516118	0	39647168	T	C
22	rs4821878	0	39647240	A	G
22	rs12159953	0	39647441	C	A
22	rs35468424	0	39647446	A	G
22	rs9607627	0	39647580	C	G
22	rs56072357	0	39648073	C	T
22	rs11705523	0	39648097	A	G
22	rs760985	0	39648713	G	A
22	rs735307	0	39649134	G	A
22	rs35243573	0	39649903	G	C
22	rs112095374	0	39650337	C	T
22	rs9619805	0	39650356	T	C
22	rs9619806	0	39650632	G	A
22	rs73424776	0	39650796	G	C
22	rs13054313	0	39650957	G	A
22	rs35131934	0	39651481	G	T
22	rs77416181	0	39651532	A	G
22	rs34057721	0	39651767	A	C
22	rs17000909	0	39652101	G	A
22	rs78986017	0	39652390	T	C
22	rs73884892	0	39652486	C	T
22	rs12484683	0	39652514	C	T
22	rs56222990	0	39652947	C	G
22	rs117067023	0	39653682	C	T
22	rs149457953	0	39653733	C	T
22	rs56323315	0	39653931	C	T
22	rs12483986	0	39654142	C	T
22	rs77515099	0	39654517	C	T
22	rs6001521	0	39655047	G	A
22	rs5995703	0	39655577	C	A
22	rs5995704	0	39655705	C	T
22	rs148009552	0	39656223	C	A
22	rs76295093	0	39656310	C	T
22	rs36069260	0	39656622	C	T
22	rs35294961	0	39656623	G	T
22	rs112546342	0	39656712	G	A
22	rs34435958	0	39657004	C	T
22	rs148538302	0	39657040	C	G
22	rs6001523	0	39658005	G	A
22	rs75315664	0	39658277	C	T
22	rs146878017	0	39658425	G	A
22	rs7290087	0	39658542	G	A
22	rs5757580	0	39658626	T	C
22	rs9622983	0	39658704	C	T
22	rs9611130	0	39658958	G	A
22	rs4820371	0	39659088	T	C
22	rs9622984	0	39659460	G	A
22	rs742402	0	39659487	G	A
22	rs2413582	0	39659654	T	C
22	rs8137082	0	39659727	G	A
22	rs2413583	0	39659773	C	T
22	rs8140656	0	39659949	G	T
22	rs760984	0	39660028	G	C
22	rs9622986	0	39660061	C	A
22	rs34524861	0	39660112	C	T
22	rs742403	0	39660190	A	G
22	rs138211230	0	39660236	C	T
22	rs2143178	0	39660829	T	C
22	rs5757582	0	39661032	A	C
22	rs17000920	0	39661087	A	G
22	rs34662434	0	39661222	G	A
22	rs35526223	0	39661402	G	A
22	rs5995705	0	39661543	G	A
22	rs17304019	0	39661597	G	A
22	rs17304103	0	39661894	A	G
22	rs9611131	0	39662480	T	C
22	rs5757584	0	39662550	C	T
22	rs11089938	0	39662703	C	T
22	rs6519180	0	39662940	T	C
22	rs6519181	0	39662967	A	G
22	rs4820372	0	39663066	A	G
22	rs148258127	0	39663160	C	T
22	rs5757585	0	39663185	A	G
22	rs6519182	0	39663296	T	G
22	rs5757587	0	39663513	G	A
22	rs5750784	0	39664180	C	A
22	rs67780244	0	39664392	C	T
22	rs139497823	0	39664780	T	G
22	rs9611133	0	39664833	G	C
22	rs62231493	0	39665060	C	T
22	rs1569495	0	39665142	G	C
22	rs137576	0	39665314	T	C
22	rs1569497	0	39665395	A	G
22	rs34079616	0	39665523	G	A
22	rs73165238	0	39665994	C	A
22	rs9611134	0	39666004	G	C
22	rs36067751	0	39666586	C	T
22	rs84488	0	39666640	G	A
22	rs2103588	0	39667133	G	A
22	rs2092189	0	39667176	G	A
22	rs34101548	0	39667490	C	T
22	rs137578	0	39668258	G	A
22	rs5757589	0	39668353	A	G
22	rs5757590	0	39668409	T	A
22	rs5757592	0	39668811	T	C
22	rs5757593	0	39668922	T	C
22	rs5757596	0	39668961	G	T
22	rs147937631	0	39669696	G	A
22	rs5757599	0	39670181	A	C
22	rs117883842	0	39670220	C	T
22	rs968451	0	39670851	G	T
22	rs9607629	0	39670854	A	G
22	rs111497833	0	39671132	C	T
22	rs5750785	0	39671141	A	G
22	rs5757600	0	39671459	A	G
22	rs5757601	0	39671534	C	T
22	rs470074	0	39672029	G	A
22	rs35381944	0	39672130	C	T
22	rs5757602	0	39673013	A	G
22	rs932329	0	39673421	G	A
22	rs116898372	0	39674276	G	A
22	rs1007117	0	39675770	C	A
22	rs1003643	0	39676494	T	G
22	rs1003644	0	39676744	G	A
22	rs5757603	0	39677128	A	G
22	rs137580	0	39677741	G	A
22	rs137581	0	39677838	G	A
22	rs1985378	0	39678312	A	G
22	rs117461571	0	39678876	G	A
22	rs17000956	0	39679200	T	C
22	rs17000962	0	39680187	A	G
22	rs137582	0	39680382	G	C
22	rs11089939	0	39680957	A	G
22	rs126228	0	39681436	G	A
22	rs9611137	0	39682445	T	C
22	rs137585	0	39683444	G	A
22	rs1569500	0	39683515	A	G
22	rs1569501	0	39683534	T	A
22	rs137586	0	39683700	G	A
22	rs137588	0	39684281	T	C
22	rs11912467	0	39684877	C	T
22	rs11912887	0	39685015	A	T
22	rs137589	0	39685043	G	C
22	rs137590	0	39685077	C	T
22	rs137591	0	39685450	A	G
22	rs79290	0	39685832	G	A
22	rs470075	0	39686806	G	A
22	rs54211	0	39687484	A	G
22	rs568854160	0	39688433	G	C
22	rs78149022	0	39688635	C	T
22	rs78483154	0	39688786	G	A
22	rs137592	0	39689248	G	A
22	rs144208198	0	39689920	G	A
22	rs137593	0	39690021	C	T
22	rs16985788	0	39690151	G	A
22	rs118091425	0	39690370	G	C
22	rs11914047	0	39690695	G	T
22	rs17304621	0	39690791	C	T
22	rs80132412	0	39691045	C	T
22	rs137594	0	39691221	G	A
22	rs62228372	0	39691836	T	C
22	rs137598	0	39691893	C	A
22	rs148046548	0	39692087	G	T
22	rs6001530	0	39692092	C	A
22	rs139633913	0	39692270	C	T
22	rs137600	0	39692309	G	A
22	rs66483608	0	39692407	A	G
22	rs56077422	0	39692875	G	A
22	rs137602	0	39693408	G	A
22	rs12628705	0	39693518	C	G
22	rs9611138	0	39694125	G	A
22	rs137603	0	39694225	A	C
22	rs137604	0	39694594	C	G
22	rs5757608	0	39694622	A	G
22	rs117972181	0	39694816	A	T
22	rs11912186	0	39694939	G	A
22	rs76002309	0	39695132	C	T
22	rs137606	0	39695181	G	T
22	rs137607	0	39695505	G	A
22	rs35543144	0	39696043	C	T
22	rs470078	0	39696129	G	A
22	rs144354692	0	39696447	A	T
22	rs76449672	0	39696482	G	A
22	rs79605405	0	39696638	C	A
22	rs11704615	0	39696834	A	G
22	rs137608	0	39696887	A	G
22	rs11913470	0	39696924	G	A
22	rs11913902	0	39696992	C	T
22	rs137609	0	39697012	G	C
22	rs12628833	0	39697341	C	T
22	rs57078777	0	39697458	A	T
22	rs137610	0	39697793	C	T
22	rs137611	0	39697855	C	T
22	rs12160825	0	39697864	C	T
22	rs12157727	0	39697969	A	G
22	rs137612	0	39698010	A	G
22	rs62228374	0	39698078	G	A
22	rs11089941	0	39698324	T	A
22	rs11912365	0	39698458	A	G
22	rs11703434	0	39698915	C	T
22	rs137614	0	39699048	T	C
22	rs147500666	0	39699144	C	A
22	rs118026751	0	39699465	C	T
22	rs137615	0	39699788	G	A
22	rs111895989	0	39699935	G	T
22	rs17000979	0	39700758	C	T
22	rs11704385	0	39700994	T	C
22	rs62228375	0	39701009	G	A
22	rs62228376	0	39701097	G	C
22	rs62228377	0	39701703	G	A
22	rs62228378	0	39701795	G	A
22	rs117799755	0	39702057	T	A
22	rs971964	0	39702473	C	T
22	rs76767381	0	39702628	C	G
22	rs148659390	0	39703120	G	A
22	rs9607631	0	39703314	C	T
22	rs139422188	0	39703413	C	T
22	rs137616	0	39703883	A	G
22	rs9611140	0	39703918	C	T
22	rs149688578	0	39704126	G	A
22	rs137617	0	39704164	C	G
22	rs137618	0	39705104	C	T
22	rs137619	0	39706360	A	C
22	rs9611142	0	39707230	G	A
22	rs116987636	0	39707293	G	T
22	rs150478009	0	39707414	C	T
22	rs126229	0	39707549	A	G
22	rs5757609	0	39707845	G	C
22	rs5757610	0	39707979	C	T
22	rs17000981	0	39708017	C	T
22	rs77004047	0	39708067	C	T
22	rs6519183	0	39708279	G	A
22	rs470079	0	39708333	T	C
22	rs5757611	0	39708357	C	T
22	rs62228380	0	39708525	T	A
22	rs2014842	0	39709009	G	A
22	rs145119387	0	39709417	A	G
22	rs2076124	0	39709605	G	A
22	rs137620	0	39709776	T	C
22	rs139522273	0	39710062	A	G
22	rs7285530	0	39710664	C	T
22	rs2076125	0	39711351	A	G
22	rs9607632	0	39711725	C	G
22	rs84491	0	39712011	G	A
22	rs126230	0	39712314	T	C
22	rs94852	0	39712334	T	C
22	rs470080	0	39712368	C	T
22	rs2007418	0	39712394	T	C
22	rs12484030	0	39712936	G	A
22	rs137623	0	39712981	A	G
22	rs470081	0	39713105	C	T
22	rs2072872	0	39713128	A	G
22	rs738331	0	39714216	A	G
22	rs6509	0	39714490	C	T
22	rs1569498	0	39714704	C	T
22	rs9611144	0	39714738	A	G
22	rs137625	0	39714908	A	G
22	rs470082	0	39715140	C	T
22	rs11912049	0	39715219	T	A
22	rs5757613	0	39715262	G	A
22	rs41274553	0	39715524	G	A
22	rs143897309	0	39715608	C	T
22	rs137626	0	39716271	A	G
22	rs137627	0	39716341	G	A
22	rs12628367	0	39717104	A	C
22	rs137629	0	39717233	G	C
22	rs5757614	0	39717554	G	T
22	rs137630	0	39717645	C	T
22	rs137631	0	39717706	T	C
22	rs114670885	0	39718038	G	C
22	rs12170171	0	39718255	C	G
22	rs146248330	0	39718284	G	C
22	rs137633	0	39718379	A	G
22	rs58599024	0	39718406	T	C
22	rs137634	0	39718416	C	T
22	rs17305131	0	39718564	T	C
22	rs12483879	0	39719148	C	G
22	rs12483932	0	39719565	C	T
22	rs144712270	0	39719566	G	A
22	rs12483923	0	39719628	A	G
22	rs9611147	0	39719755	G	A
22	rs5995711	0	39720348	T	C
22	rs137635	0	39720656	G	C
22	rs75026781	0	39720821	T	A
22	rs117385880	0	39721299	A	G
22	rs12627970	0	39721745	A	G
22	rs137636	0	39722477	C	A
22	rs5757617	0	39722714	G	C
22	rs11704319	0	39722886	G	A
22	rs142739815	0	39723032	G	A
22	rs6001534	0	39723232	G	A
22	rs137637	0	39723335	T	C
22	rs12627761	0	39724137	G	A
22	rs5757618	0	39724551	A	T
22	rs5757619	0	39724558	G	A
22	rs149953174	0	39725230	G	A
22	rs5750789	0	39725280	C	T
22	rs137639	0	39725847	A	T
22	rs143180676	0	39725850	T	C
22	rs151296813	0	39726067	G	T
22	rs137641	0	39726559	A	G
22	rs115371106	0	39726809	G	A
22	rs75030829	0	39727319	T	C
22	rs7291413	0	39727600	G	A
22	rs7291714	0	39727780	G	A
22	rs137643	0	39728032	A	C
22	rs137644	0	39728139	A	G
22	rs139975644	0	39728309	C	T
22	rs115038091	0	39728575	C	A
22	rs137646	0	39728714	T	C
22	rs5757622	0	39728861	C	T
22	rs146663270	0	39729130	G	A
22	rs28591484	0	39729249	G	A
22	rs116136126	0	39729557	T	C
22	rs9611152	0	39729617	G	T
22	rs55883000	0	39729619	G	A
22	rs143769169	0	39729666	G	A
22	rs115263847	0	39729777	C	T
22	rs137647	0	39729792	C	A
22	rs62228402	0	39730032	C	T
22	rs60028822	0	39730130	C	T
22	rs150420964	0	39730131	G	A
22	rs137649	0	39730700	T	C
22	rs62228404	0	39730795	G	A
22	rs62228405	0	39730907	C	T
22	rs137650	0	39730917	A	G
22	rs56730909	0	39731385	C	T
22	rs137652	0	39731461	T	C
22	rs12159247	0	39731536	C	T
22	rs150525821	0	39731570	G	A
22	rs12163078	0	39731680	G	A
22	rs61528797	0	39731687	G	T
22	rs137653	0	39732171	C	T
22	rs117210036	0	39732190	T	G
22	rs12628724	0	39732249	A	T
22	rs137654	0	39732413	C	T
22	rs12485061	0	39732665	T	C
22	rs12484993	0	39732776	C	T
22	rs7285049	0	39733058	G	A
22	rs7285952	0	39733096	T	G
22	rs71319031	0	39733198	T	C
22	rs137657	0	39733242	G	T
22	rs137658	0	39733257	A	G
22	rs137659	0	39733316	A	C
22	rs58401738	0	39733487	G	A
22	rs12627838	0	39733521	A	G
22	rs62228408	0	39733655	C	T
22	rs137663	0	39734668	G	T
22	rs137665	0	39735047	T	A
22	rs6001540	0	39735055	A	G
22	rs151314883	0	39735087	G	A
22	rs75378967	0	39735210	T	G
22	rs137666	0	39735378	C	T
22	rs137668	0	39735509	A	T
22	rs145041360	0	39735816	G	A
22	rs137671	0	39737090	C	T
22	rs137672	0	39737094	C	T
22	rs76640602	0	39737217	G	A
22	rs5757624	0	39737350	T	C
22	rs57275609	0	39737631	C	T
22	rs5757625	0	39738243	T	G
22	rs117458132	0	39738379	C	T
22	rs137682	0	39738425	A	C
22	rs137683	0	39738501	G	C
22	rs137684	0	39738725	T	C
22	rs9611155	0	39739187	C	T
22	rs137685	0	39739628	C	T
22	rs137686	0	39739638	C	G
22	rs137687	0	39740078	G	A
22	rs137688	0	39741091	G	A
22	rs74804869	0	39741840	G	A
22	rs62228427	0	39741935	C	T
22	rs62228428	0	39742388	T	C
22	rs137689	0	39742406	C	T
22	rs137690	0	39742825	C	G
22	rs9611156	0	39743170	G	T
22	rs9611157	0	39743430	T	C
22	rs137695	0	39744223	G	A
22	rs9607634	0	39745241	C	T
22	rs9607635	0	39745260	G	T
22	rs9611159	0	39745417	T	C
22	rs137697	0	39745639	G	A
22	rs9607636	0	39745698	G	T
22	rs3747177	0	39746168	C	A
22	rs12166817	0	39746424	C	A
22	rs137698	0	39746803	C	A
22	rs57223197	0	39746821	C	T
22	rs2267407	0	39747050	G	A
22	rs56094831	0	39747087	C	A
22	rs9611160	0	39747418	G	A
22	rs9607637	0	39747419	C	A
22	rs909685	0	39747671	T	A
22	rs2069235	0	39747780	G	A
22	rs11705183	0	39748371	C	T
22	rs137699	0	39748854	A	G
22	rs1807560	0	39748912	G	A
22	rs5757628	0	39749981	G	A
22	rs6001552	0	39749984	T	G
22	rs137701	0	39750146	T	C
22	rs137702	0	39750158	T	C
22	rs137703	0	39750241	A	G
22	rs8141261	0	39750457	C	T
22	rs142164994	0	39750582	C	T
22	rs12152131	0	39751203	A	T
22	rs715505	0	39751251	G	C
22	rs137705	0	39751394	T	C
22	rs6001553	0	39751711	G	A
22	rs137708	0	39751774	A	G
22	rs145248156	0	39751780	T	C
22	rs113241772	0	39751897	G	A
22	rs118065135	0	39752020	A	G
22	rs55995917	0	39752103	G	A
22	rs142242031	0	39752468	C	T
22	rs3788551	0	39752527	A	T
22	rs2010904	0	39752991	G	A
22	rs2003675	0	39753003	T	C
22	rs760741	0	39753266	T	C
22	rs111659885	0	39753395	C	G
22	rs5757630	0	39754433	G	T
22	rs2413588	0	39755175	A	G
22	rs760742	0	39755190	G	T
22	rs79758575	0	39755279	G	A
22	rs112796610	0	39755528	C	T
22	rs556573488	0	39755529	G	A
22	rs149739938	0	39755568	G	A
22	rs2413589	0	39755689	T	C
22	rs61616683	0	39755773	C	T
22	rs79951272	0	39755787	C	T
22	rs5757631	0	39755953	T	C
22	rs5757632	0	39756097	A	C
22	rs5757633	0	39756270	A	G
22	rs2049985	0	39756650	G	C
22	rs2049986	0	39756854	G	C
22	rs4821887	0	39756985	C	T
22	rs142952844	0	39757623	C	G
22	rs9607639	0	39757656	C	T
22	rs715503	0	39758253	C	G
22	rs5757636	0	39758509	A	G
22	rs5757637	0	39758541	A	G
22	rs2267408	0	39758830	C	G
22	rs5757638	0	39758844	C	G
22	rs10745050	0	39758881	A	G
22	rs739363	0	39760883	C	A
22	rs2012906	0	39761245	T	G
22	rs2012907	0	39761255	G	A
22	rs73167316	0	39762311	A	G
22	rs5757642	0	39764824	T	C
22	rs7286714	0	39765604	C	G
22	rs5757644	0	39766440	C	G
22	rs5750806	0	39767011	A	G
22	rs9611162	0	39767247	C	A
22	rs9611164	0	39767291	G	A
22	rs149861947	0	39767408	G	A
22	rs78751209	0	39767994	T	C
22	rs11704158	0	39768080	G	T
22	rs62228448	0	39769095	G	T
22	rs55673200	0	39769330	T	C
22	rs1569499	0	39769818	T	C
22	rs145554377	0	39770118	A	G
22	rs4821888	0	39770597	A	G
22	rs4820377	0	39770780	G	A
22	rs80181382	0	39771114	G	A
22	rs5757646	0	39771687	C	T
22	rs1297231	0	39771920	G	C
22	rs79262580	0	39772680	G	T
22	rs56147213	0	39774240	G	A
22	rs6001566	0	39774448	A	G
22	rs6519190	0	39774525	A	G
22	rs5757647	0	39775047	C	A
22	rs5757648	0	39775156	G	A
22	rs9611165	0	39775250	A	G
22	rs9611166	0	39775268	T	C
22	rs6001567	0	39775400	A	T
22	rs9611167	0	39775583	G	A
22	rs6001568	0	39775786	G	A
22	rs4821889	0	39777254	T	C
22	rs4821890	0	39777523	G	A
22	rs8135738	0	39777680	C	T
22	rs1010169	0	39778167	A	G
22	rs1010170	0	39778327	T	C
22	rs5757650	0	39778419	T	C
22	rs756640	0	39779300	G	A
22	rs62228451	0	39780017	G	T
22	rs55706518	0	39780097	C	T
22	rs41274557	0	39780819	C	T
22	rs1043395	0	39780961	C	T
22	rs7423	0	39781429	C	T
22	rs1007337	0	39781585	C	T
22	rs5757652	0	39781855	T	C
22	rs147744082	0	39782980	C	T
22	rs9611169	0	39783027	C	T
22	rs77488630	0	39783374	G	C
22	rs147261054	0	39783841	T	C
22	rs8143036	0	39784136	G	A
22	rs9611170	0	39784845	G	C
22	rs148601764	0	39785181	G	A
22	rs2142848	0	39785242	C	T
22	rs4821891	0	39785381	C	T
22	rs187812542	0	39787033	C	G
22	rs2413590	0	39790191	G	C
22	rs5750808	0	39790987	G	A
22	rs5750809	0	39791491	T	G
22	rs62228453	0	39792320	C	T
22	rs5750810	0	39792943	A	G
22	rs5750811	0	39793066	T	G
22	rs5750812	0	39793079	G	A
22	rs73167327	0	39793154	T	C
22	rs4321460	0	39793655	A	G
22	rs4386422	0	39793734	C	T
22	rs4384886	0	39793766	C	T
22	rs5757653	0	39794071	C	T
22	rs5757654	0	39794124	G	A
22	rs7292066	0	39794241	G	A
22	rs35515473	0	39794434	G	A
22	rs5750813	0	39795228	G	C
22	rs4821892	0	39795683	G	C
22	rs3830119	0	39796097	T	C
22	rs5757655	0	39797178	G	C
22	rs4821893	0	39797779	G	A
22	rs5750814	0	39797987	T	C
22	rs34026806	0	39798127	A	G
22	rs34825318	0	39798237	G	A
22	rs5757657	0	39798429	G	T
22	rs5750815	0	39798449	T	C
22	rs4429561	0	39799789	A	G
22	rs34463037	0	39800050	G	A
22	rs151120013	0	39800436	G	A
22	rs4337572	0	39800704	C	G
22	rs35836908	0	39801446	C	T
22	rs17001091	0	39801748	G	A
22	rs34206765	0	39802359	G	A
22	rs34546629	0	39802495	T	C
22	rs35349798	0	39802501	C	A
22	rs35748716	0	39806131	G	C
22	rs6001582	0	39806153	T	C
22	rs4821894	0	39809820	G	C
22	rs5750816	0	39810379	C	T
22	rs5757659	0	39812409	T	G
22	rs6001585	0	39812986	C	A
22	rs35286491	0	39814613	C	A
22	rs6001587	0	39819008	T	C
22	rs6001588	0	39819049	G	C
22	rs149966479	0	39820695	C	T
22	rs5750818	0	39820885	A	G
22	rs118148648	0	39821246	G	A
22	rs5757663	0	39821319	T	C
22	rs5757664	0	39821536	A	G
22	rs5757665	0	39821641	A	G
22	rs9607646	0	39821998	G	A
22	rs5757667	0	39822116	A	G
22	rs4821895	0	39823015	A	G
22	rs9611173	0	39823222	C	T
22	rs739141	0	39824450	C	T
22	rs743838	0	39824707	T	G
22	rs5750820	0	39825322	T	G
22	rs5750821	0	39825492	A	T
22	rs5750822	0	39826788	G	A
22	rs7949	0	39827553	G	A
22	rs150540606	0	39828581	G	A
22	rs139338364	0	39828586	G	A
22	rs117502506	0	39828600	A	G
22	rs35927585	0	39829086	G	A
22	rs5757670	0	39829736	G	A
22	rs5750823	0	39829973	C	T
22	rs5750824	0	39830123	A	G
22	rs117093889	0	39831104	G	T
22	rs5750825	0	39831278	A	G
22	rs1972280	0	39831986	T	A
22	rs5750826	0	39832113	A	G
22	rs4821896	0	39833437	T	C
22	rs73167342	0	39834102	C	G
22	rs5750828	0	39835083	T	C
22	rs4821897	0	39835587	A	G
22	rs148061535	0	39836251	C	T
22	rs6001594	0	39837472	C	T
22	rs2899318	0	39837625	A	G
22	rs5757673	0	39837920	T	C
22	rs9611176	0	39838003	A	G
22	rs5750829	0	39838018	A	G
22	rs140317528	0	39838259	G	A
22	rs4821898	0	39838352	C	T
22	rs5757675	0	39838892	G	T
22	rs6001595	0	39839293	C	T
22	rs8138462	0	39839670	G	C
22	rs9611177	0	39840130	C	T
22	rs193145313	0	39840362	C	T
22	rs5750830	0	39840828	C	A
22	rs28685576	0	39841533	C	A
22	rs5757676	0	39841700	T	C
22	rs7364148	0	39842165	T	C
22	rs5750833	0	39843091	C	A
22	rs5757678	0	39843409	C	T
22	rs9306335	0	39843537	T	C
22	rs8137426	0	39844350	T	G
22	rs8136980	0	39844574	G	A
22	rs4497965	0	39844786	C	T
22	rs5757680	0	39844793	T	C
22	rs5757681	0	39845547	A	G
22	rs1005522	0	39845898	C	A
22	rs145310376	0	39846207	G	T
22	rs5757682	0	39848259	T	G
22	rs147398312	0	39849730	G	A
22	rs139684264	0	39849740	G	A
22	rs142060396	0	39850123	G	A
22	rs5757683	0	39850174	G	A
22	rs5757684	0	39851584	G	A
22	rs1557541	0	39851970	C	A
22	rs1557542	0	39852350	G	C
22	rs1557543	0	39852648	C	T
22	rs6001599	0	39852720	A	G
22	rs6001600	0	39852921	G	T
22	rs5995735	0	39854421	C	G
22	rs5757685	0	39855540	G	C
22	rs738286	0	39855575	C	A
22	rs738287	0	39855728	G	C
22	rs738289	0	39855883	C	T
22	rs738290	0	39856032	A	C
22	rs738285	0	39856356	G	C
22	rs2413592	0	39858196	A	G
22	rs909674	0	39859169	C	A
22	rs2008174	0	39860130	C	T
22	rs3959642	0	39860589	A	G
22	rs760714	0	39862341	G	A
22	rs760715	0	39862343	T	C
22	rs28670891	0	39863046	C	T
22	rs5750840	0	39863326	G	C
22	rs9611183	0	39863731	T	C
22	rs6001601	0	39865475	A	G
22	rs2267412	0	39866080	T	C
22	rs2284076	0	39866938	T	C
22	rs8137052	0	39867661	C	G
22	rs6519193	0	39868109	G	C
22	rs4820378	0	39869209	C	T
22	rs4821900	0	39869719	A	G
22	rs1984662	0	39869997	T	G
22	rs144832794	0	39870800	G	A
22	rs78569477	0	39871943	C	T
22	rs12628962	0	39872073	A	G
22	rs2413593	0	39872127	A	G
22	rs5757690	0	39872700	C	T
22	rs1003538	0	39872707	G	A
22	rs9306336	0	39873470	A	T
22	rs144247559	0	39873882	A	G
22	rs78317139	0	39873929	G	A
22	rs12484278	0	39873937	G	A
22	rs117289855	0	39874307	G	T
22	rs2899319	0	39874314	A	C
22	rs760712	0	39874790	A	G
22	rs760713	0	39875595	G	C
22	rs4821901	0	39875966	T	G
22	rs117086217	0	39876838	A	G
22	rs73885230	0	39877087	G	T
22	rs73885231	0	39877342	G	A
22	rs11704159	0	39877556	G	T
22	rs79941757	0	39877821	G	A
22	rs34943118	0	39878998	T	C
22	rs2009774	0	39879679	A	T
22	rs2009999	0	39881000	C	T
22	rs17001167	0	39881140	T	G
22	rs4821902	0	39883344	T	C
22	rs9623008	0	39883736	G	C
22	rs117647351	0	39884942	G	A
22	rs78874534	0	39885744	C	A
22	rs76066045	0	39886057	G	A
22	rs6001605	0	39886217	C	G
22	rs149017952	0	39887096	T	A
22	rs62230590	0	39887212	C	T
22	rs5995742	0	39887542	C	G
22	rs3827380	0	39887686	A	G
22	rs7285122	0	39888417	G	A
22	rs76864396	0	39888462	G	A
22	rs1033415	0	39888774	A	G
22	rs12157593	0	39888861	C	T
22	rs2017711	0	39889080	G	A
22	rs62230591	0	39889338	G	A
22	rs80094115	0	39889895	C	T
22	rs34692520	0	39891343	C	G
22	rs144053077	0	39892420	A	T
22	rs6001609	0	39892859	C	T
22	rs12484582	0	39893120	G	A
22	rs151114897	0	39893676	C	T
22	rs12484673	0	39893932	C	T
22	rs76917652	0	39894919	T	C
22	rs9611186	0	39895939	G	A
22	rs9611187	0	39895944	G	A
22	rs112424676	0	39896935	A	G
22	rs7287617	0	39897163	G	A
22	rs2294360	0	39897792	G	A
22	rs34109257	0	39897849	G	T
22	rs742143	0	39899945	G	A
22	rs4821903	0	39902475	T	G
22	rs4821904	0	39902525	T	C
22	rs5750841	0	39903368	G	A
22	rs5750842	0	39903457	A	G
22	rs146514405	0	39903477	C	T
22	rs111749575	0	39903540	G	A
22	rs4820379	0	39904613	A	G
22	rs75911208	0	39905549	C	T
22	rs4821905	0	39906610	C	T
22	rs9619817	0	39906738	G	C
22	rs2232086	0	39907082	A	G
22	rs17400681	0	39907368	G	A
22	rs738288	0	39907661	G	A
22	rs10854721	0	39908744	T	C
22	rs76044976	0	39911144	G	T
22	rs78336887	0	39911991	G	A
22	rs11703406	0	39912969	C	T
22	rs1048310	0	39913282	T	G
22	rs710192	0	39913420	C	T
22	rs10854722	0	39913557	G	A
22	rs117186267	0	39917047	C	T
22	rs4894	0	39917515	A	C
22	rs77157164	0	39918772	C	T
22	rs117826659	0	39919408	G	A
22	rs6519194	0	39919524	G	A
22	rs4820380	0	39919781	G	A
22	rs4821906	0	39919922	T	C
22	rs185749756	0	39920299	A	G
22	rs111289027	0	39920564	G	A
22	rs882564	0	39920657	G	A
22	rs882565	0	39921384	T	C
22	rs882566	0	39921669	A	T
22	rs5750844	0	39923688	G	A
22	rs4821907	0	39924443	G	C
22	rs1028320	0	39926861	G	A
22	rs1028321	0	39926929	G	A
22	rs1015941	0	39926962	G	A
22	rs79349506	0	39929210	A	T
22	rs1109793	0	39929946	T	C
22	rs2413595	0	39930197	T	C
22	rs141530599	0	39930341	C	A
22	rs5757703	0	39932516	G	A
22	rs9607648	0	39933748	G	A
22	rs8137430	0	39933978	G	T
22	rs11703414	0	39934521	G	T
22	rs6001618	0	39934836	G	A
22	rs5757705	0	39935239	C	T
22	rs760716	0	39936220	C	T
22	rs117105456	0	39936351	C	T
22	rs111603797	0	39937088	C	T
22	rs75823932	0	39937093	G	A
22	rs9611191	0	39937112	T	C
22	rs9611192	0	39937159	T	A
22	rs5750847	0	39937223	A	C
22	rs5750848	0	39937269	A	G
22	rs7284798	0	39937468	G	T
22	rs117583732	0	39937541	G	A
22	rs117863413	0	39937551	C	A
22	rs7284601	0	39937640	A	G
22	rs5757709	0	39937721	A	G
22	rs5757710	0	39938303	T	C
22	rs67792450	0	39938749	C	T
22	rs6001619	0	39939105	A	G
22	rs12628516	0	39939913	A	G
22	rs9623013	0	39940135	C	T
22	rs5757712	0	39940227	G	A
22	rs12170562	0	39940633	A	G
22	rs9623014	0	39940709	A	G
22	rs6001620	0	39940872	C	T
22	rs5757715	0	39941154	A	G
22	rs5757716	0	39941201	C	G
22	rs5995748	0	39941211	C	G
22	rs5995749	0	39941406	C	T
22	rs9623015	0	39941632	T	C
22	rs9623016	0	39941935	C	T
22	rs5750849	0	39942090	G	A
22	rs5757717	0	39942234	T	C
22	rs4820381	0	39943030	A	G
22	rs59889044	0	39943388	A	G
22	rs5757718	0	39943947	A	G
22	rs146331346	0	39944410	A	T
22	rs9611195	0	39944485	C	T
22	rs4820382	0	39944789	G	C
22	rs5757719	0	39945791	T	C
22	rs79439013	0	39945823	G	A
22	rs713689	0	39946280	T	C
22	rs2092168	0	39947068	T	C
22	rs115087727	0	39947167	C	T
22	rs5757720	0	39947259	T	C
22	rs10427762	0	39947439	T	G
22	rs5757721	0	39947574	T	C
22	rs117711358	0	39948027	C	T
22	rs117109395	0	39948533	G	T
22	rs113358105	0	39949757	C	T
22	rs2413597	0	39949792	T	C
22	rs2413598	0	39950172	T	G
22	rs4438587	0	39950349	A	T
22	rs76190836	0	39950747	C	G
22	rs5757723	0	39950805	C	T
22	rs75675695	0	39951106	T	C
22	rs113448717	0	39951182	C	T
22	rs58093579	0	39951409	A	G
22	rs7284221	0	39951658	C	T
22	rs2413599	0	39952098	G	A
22	rs5757725	0	39952275	T	C
22	rs116980552	0	39952328	C	T
22	rs5757726	0	39952633	G	C
22	rs61259516	0	39953234	T	C
22	rs9607655	0	39953569	G	A
22	rs143776090	0	39955480	G	A
22	rs9611198	0	39955873	A	C
22	rs9607658	0	39957740	T	C
22	rs6001621	0	39957762	G	A
22	rs9623017	0	39959057	A	G
22	rs9619819	0	39960115	G	A
22	rs75594549	0	39961097	G	T
22	rs4820383	0	39961286	C	A
22	rs62652622	0	39961829	A	G
22	rs80208362	0	39962380	T	G
22	rs73885269	0	39963092	C	T
22	rs5757727	0	39963173	G	A
22	rs62228477	0	39963426	A	G
22	rs116867091	0	39964114	G	T
22	rs12484107	0	39964503	T	C
22	rs5757728	0	39965471	G	A
22	rs55684383	0	39965699	G	A
22	rs56753811	0	39966094	A	G
22	rs7288455	0	39966547	A	G
22	rs74860018	0	39966686	G	A
22	rs3747178	0	39966856	C	T
22	rs62228478	0	39967082	G	A
22	rs5757730	0	39967430	A	G
22	rs5757731	0	39967785	C	G
22	rs116722699	0	39967880	C	T
22	rs5757732	0	39968018	C	T
22	rs78432290	0	39968140	G	T
22	rs5757733	0	39968173	T	G
22	rs116516050	0	39968269	G	A
22	rs5750851	0	39969767	T	C
22	rs12484689	0	39969895	C	T
22	rs5750852	0	39972069	T	C
22	rs2413600	0	39972075	T	C
22	rs3788556	0	39972162	T	C
22	rs144587111	0	39973113	C	A
22	rs5757734	0	39973151	T	C
22	rs132567	0	39973526	G	A
22	rs73169353	0	39973986	G	T
22	rs73885276	0	39974188	C	A
22	rs73422193	0	39974590	T	C
22	rs62228480	0	39974808	T	C
22	rs5757736	0	39975307	G	A
22	rs111500207	0	39975415	C	T
22	rs8139773	0	39975691	A	G
22	rs111326860	0	39975754	C	T
22	rs28631967	0	39975914	A	G
22	rs132570	0	39976128	C	A
22	rs132571	0	39976133	A	C
22	rs5750853	0	39976186	C	T
22	rs3788557	0	39977211	C	T
22	rs132572	0	39978039	T	G
22	rs116941104	0	39979429	C	T
22	rs132573	0	39979511	G	A
22	rs132574	0	39980975	T	G
22	rs4353751	0	39981813	C	G
22	rs132575	0	39982721	A	G
22	rs73169364	0	39982756	G	A
22	rs132576	0	39983944	A	C
22	rs132577	0	39984086	A	T
22	rs140578590	0	39984452	G	A
22	rs74488486	0	39984836	G	T
22	rs132579	0	39984873	C	T
22	rs132580	0	39984946	T	C
22	rs4522708	0	39985283	G	A
22	rs4374	0	39985590	A	G
22	rs144186266	0	39987220	A	G
22	rs5995754	0	39987609	G	A
22	rs132582	0	39988175	C	T
22	rs118028480	0	39988178	C	A
22	rs713971	0	39988277	C	T
22	rs3788560	0	39988591	C	T
22	rs3788562	0	39989081	G	C
22	rs132583	0	39989137	C	G
22	rs2413602	0	39989216	A	G
22	rs117863931	0	39989457	C	T
22	rs5750854	0	39990775	C	T
22	rs2003151	0	39991016	C	T
22	rs132584	0	39991070	G	A
22	rs1109008	0	39991092	A	G
22	rs132585	0	39991496	G	A
22	rs35874709	0	39991692	G	T
22	rs9611201	0	39992634	A	G
22	rs9611202	0	39992660	G	A
22	rs5757742	0	39992786	T	C
22	rs73169372	0	39993186	C	T
22	rs35471482	0	39993669	G	A
22	rs5757743	0	39993834	C	T
22	rs760546	0	39994105	A	G
22	rs738167	0	39994763	T	G
22	rs74777431	0	39994841	G	A
22	rs76571725	0	39994842	C	T
22	rs111887621	0	39995015	G	A
22	rs62228488	0	39995249	A	G
22	rs1076614	0	39996264	C	T
22	rs9619822	0	39996766	G	A
22	rs1883123	0	39996882	C	T
22	rs713733	0	39997170	G	A
22	rs117192145	0	39997524	G	C
22	rs713865	0	39997630	C	T
22	rs713767	0	39997710	A	G
22	rs7291041	0	39998141	G	A
22	rs5995755	0	39999013	A	G
22	rs142128138	0	39999269	A	G
22	rs5750857	0	40000221	G	T
22	rs5995756	0	40000313	T	C
22	rs5757746	0	40000442	G	A
22	rs5995757	0	40002570	T	C
22	rs6001638	0	40003267	T	C
22	rs6001639	0	40003309	C	A
22	rs1534883	0	40005425	T	C
22	rs145610589	0	40005620	C	T
22	rs77221970	0	40005854	G	A
22	rs3788566	0	40006024	G	T
22	rs3788567	0	40006035	G	T
22	rs5995759	0	40006626	T	C
22	rs926231	0	40006986	C	G
22	rs73169378	0	40008481	G	A
22	rs9306337	0	40008734	A	G
22	rs713860	0	40008826	T	C
22	rs1008677	0	40009336	C	T
22	rs73169382	0	40009580	C	A
22	rs9611204	0	40010383	G	A
22	rs9611205	0	40010521	G	A
22	rs5757748	0	40010636	T	A
22	rs11705236	0	40010682	G	A
22	rs8140185	0	40010806	C	T
22	rs738168	0	40011697	A	C
22	rs5995760	0	40011983	A	G
22	rs17401961	0	40012284	G	A
22	rs5750859	0	40012508	G	A
22	rs9306338	0	40012864	C	T
22	rs10212085	0	40012932	G	A
22	rs184678054	0	40012943	G	A
22	rs3788569	0	40013216	A	G
22	rs114434072	0	40013494	G	C
22	rs11703341	0	40013867	A	T
22	rs9611206	0	40014066	G	A
22	rs115765935	0	40014369	C	T
22	rs2072714	0	40014423	C	T
22	rs2072715	0	40014584	A	G
22	rs1883124	0	40014783	G	C
22	rs77350194	0	40014952	G	A
22	rs7288420	0	40015059	T	C
22	rs5995761	0	40015657	T	C
22	rs80101362	0	40016735	T	G
22	rs138979431	0	40016914	C	A
22	rs136803	0	40017065	C	G
22	rs136805	0	40018212	T	C
22	rs136806	0	40018278	C	T
22	rs12170452	0	40019773	A	G
22	rs111073900	0	40019987	G	A
22	rs62636244	0	40019994	C	T
22	rs12483993	0	40020176	T	C
22	rs136809	0	40020876	A	G
22	rs136811	0	40021256	T	A
22	rs136812	0	40021614	T	G
22	rs80251458	0	40022206	C	T
22	rs116047974	0	40023010	A	G
22	rs191065912	0	40023328	C	T
22	rs11704409	0	40023636	T	C
22	rs144250608	0	40024322	C	A
22	rs3788571	0	40024410	C	T
22	rs470070	0	40024657	G	T
22	rs742159	0	40024768	C	A
22	rs74426985	0	40024798	G	A
22	rs136813	0	40025044	C	T
22	rs5757752	0	40025237	G	C
22	rs114624981	0	40025446	T	G
22	rs5750860	0	40026034	C	T
22	rs5750861	0	40026141	C	A
22	rs5750862	0	40026309	G	A
22	rs5750863	0	40026948	A	T
22	rs5757754	0	40027521	G	A
22	rs55898159	0	40027656	T	C
22	rs9607661	0	40028195	T	C
22	rs117803091	0	40029845	G	A
22	rs56167403	0	40030098	A	G
22	rs5757756	0	40030477	C	A
22	rs117655683	0	40031206	A	G
22	rs136814	0	40031632	G	T
22	rs941431	0	40031694	G	A
22	rs76470176	0	40031771	C	T
22	rs136815	0	40031849	T	C
22	rs909679	0	40032877	G	A
22	rs136816	0	40033247	C	T
22	rs2092179	0	40034593	T	C
22	rs136817	0	40034609	C	T
22	rs136818	0	40034889	T	C
22	rs113992959	0	40035019	G	A
22	rs136819	0	40036598	A	G
22	rs136820	0	40038075	T	C
22	rs136821	0	40038113	T	G
22	rs8138437	0	40038402	C	T
22	rs136822	0	40039553	T	C
22	rs117094767	0	40039951	G	A
22	rs136823	0	40040892	T	C
22	rs117583662	0	40041013	C	T
22	rs2010746	0	40041317	C	G
22	rs6001641	0	40041532	A	G
22	rs136824	0	40041767	C	G
22	rs11705208	0	40042054	C	T
22	rs470071	0	40042115	G	A
22	rs56032562	0	40042547	C	T
22	rs61623451	0	40042720	C	T
22	rs136827	0	40043556	A	G
22	rs5757759	0	40043812	A	G
22	rs77273762	0	40044235	G	A
22	rs5750866	0	40044389	G	A
22	rs5757760	0	40044402	C	T
22	rs143409218	0	40045016	C	A
22	rs926334	0	40045210	G	T
22	rs75705033	0	40045322	G	A
22	rs136828	0	40046077	A	G
22	rs136829	0	40046176	T	C
22	rs136830	0	40046282	T	C
22	rs136832	0	40046538	C	T
22	rs9611209	0	40047529	T	C
22	rs136834	0	40048558	T	C
22	rs136835	0	40048903	A	C
22	rs8140214	0	40049185	G	T
22	rs136845	0	40049410	G	A
22	rs9607663	0	40049518	C	T
22	rs8140771	0	40049592	G	A
22	rs136846	0	40049724	T	C
22	rs732381	0	40051166	A	T
22	rs12158982	0	40053045	G	A
22	rs136848	0	40054428	T	G
22	rs5757761	0	40054948	T	C
22	rs136849	0	40055250	T	C
22	rs136850	0	40055304	T	C
22	rs136851	0	40055896	T	C
22	rs113038998	0	40056937	C	T
22	rs136852	0	40057273	T	C
22	rs136853	0	40058186	A	G
22	rs136854	0	40058999	C	T
22	rs136855	0	40061683	A	G
22	rs5750868	0	40063012	G	A
22	rs73163054	0	40063361	G	C
22	rs136856	0	40063424	C	T
22	rs73163055	0	40063931	G	A
22	rs136857	0	40064558	T	C
22	rs5757762	0	40064581	G	A
22	rs5757763	0	40065005	A	G
22	rs136858	0	40065322	C	T
22	rs5750869	0	40065332	T	C
22	rs75701188	0	40065576	A	G
22	rs4821909	0	40066418	T	C
22	rs200593805	0	40066873	A	C
22	rs4821910	0	40067470	T	C
22	rs5750870	0	40067640	G	A
22	rs5757764	0	40067818	C	T
22	rs5757765	0	40067840	T	C
22	rs4820386	0	40068051	C	T
22	rs2235341	0	40068679	T	G
22	rs2235342	0	40068853	T	C
22	rs738315	0	40069245	T	C
22	rs5750871	0	40069449	A	G
22	rs5757766	0	40069490	T	C
22	rs11704439	0	40069493	T	G
22	rs714031	0	40070234	T	C
22	rs4820387	0	40070446	A	G
22	rs4820388	0	40070642	C	G
22	rs9619826	0	40071230	C	T
22	rs5757768	0	40071322	G	A
22	rs8136019	0	40071545	C	T
22	rs9607666	0	40071747	T	C
22	rs3788576	0	40071894	G	A
22	rs149434178	0	40072525	T	C
22	rs909680	0	40073785	C	T
22	rs2294368	0	40074662	G	A
22	rs117099200	0	40074737	A	G
22	rs59504308	0	40075341	C	T
22	rs2294369	0	40075400	G	A
22	rs7288746	0	40075473	T	C
22	rs56656729	0	40075733	C	A
22	rs58439755	0	40075948	C	T
22	rs149379580	0	40076290	C	T
22	rs74507538	0	40077088	G	A
22	rs9607667	0	40077488	C	T
22	rs3747179	0	40083730	T	G
22	rs75082737	0	40084674	C	T
22	rs4821911	0	40085843	A	G
22	rs5757773	0	40087389	G	A
22	rs5757774	0	40088845	T	C
22	rs5757775	0	40089075	T	C
22	rs4821913	0	40089308	T	C
22	rs5757776	0	40089619	G	C
22	rs145819060	0	40089817	A	G
22	rs151124487	0	40090622	C	A
22	rs4821914	0	40091547	A	G
22	rs113813999	0	40092556	A	G
22	rs6001651	0	40092563	C	T
22	rs6001652	0	40092568	A	T
22	rs8136836	0	40092634	A	G
22	rs8137891	0	40092645	T	C
22	rs5757777	0	40092864	A	G
22	rs12171228	0	40095174	T	C
22	rs12171155	0	40095562	G	T
22	rs35969023	0	40098459	A	G
22	rs4820389	0	40098844	G	A
22	rs62228525	0	40100973	C	T
22	rs149273008	0	40101058	C	A
22	rs142173198	0	40101413	G	T
22	rs146388885	0	40101414	C	T
22	rs139714728	0	40102301	C	T
22	rs5750872	0	40102459	G	C
22	rs12484428	0	40102614	C	T
22	rs11704241	0	40102918	G	A
22	rs112114530	0	40103159	G	A
22	rs73163061	0	40103554	G	A
22	rs6001655	0	40103934	A	G
22	rs5995773	0	40105781	C	T
22	rs187925077	0	40106121	T	C
22	rs2064135	0	40106498	A	G
22	rs11704591	0	40106785	G	A
22	rs8140044	0	40106982	C	T
22	rs116988094	0	40107118	C	T
22	rs79394284	0	40107841	C	A
22	rs10427810	0	40111623	C	T
22	rs11705160	0	40112941	A	G
22	rs80156739	0	40115834	A	G
22	rs74985600	0	40116547	G	A
22	rs6001658	0	40116817	A	G
22	rs10427663	0	40117397	G	A
22	rs9611212	0	40118460	G	A
22	rs6001659	0	40118473	A	G
22	rs4820391	0	40119795	C	G
22	rs6001660	0	40119983	C	T
22	rs6001661	0	40120144	T	A
22	rs11702927	0	40120286	C	G
22	rs80301685	0	40121409	C	G
22	rs10427962	0	40121441	C	T
22	rs73163065	0	40121933	A	C
22	rs78929060	0	40122607	C	T
22	rs79802814	0	40123411	T	C
22	rs7291427	0	40124946	A	G
22	rs5995776	0	40125756	C	T
22	rs143596226	0	40126711	C	T
22	rs146810216	0	40126767	C	T
22	rs5757783	0	40127293	C	T
22	rs79857740	0	40129368	C	T
22	rs111714688	0	40130573	T	C
22	rs5995778	0	40130663	T	C
22	rs6001666	0	40130915	C	G
22	rs73888146	0	40131030	C	T
22	rs117718156	0	40132034	C	G
22	rs62228527	0	40133233	T	C
22	rs34068309	0	40133253	A	T
22	rs73888159	0	40134425	C	T
22	rs5750876	0	40135558	A	G
22	rs146143648	0	40136085	C	T
22	rs62228528	0	40136481	C	T
22	rs117120930	0	40136708	C	T
22	rs6001668	0	40137700	A	C
22	rs140734205	0	40138390	C	T
22	rs737793	0	40139439	A	G
22	rs191007110	0	40140299	T	C
22	rs78556357	0	40140444	A	C
22	rs76957131	0	40140474	C	T
22	rs738313	0	40141799	G	A
22	rs11704363	0	40141899	G	A
22	rs112178004	0	40143577	A	G
22	rs7289583	0	40143982	G	C
22	rs78785948	0	40144437	T	C
22	rs5757786	0	40144600	T	G
22	rs73888165	0	40145703	T	C
22	rs4597643	0	40145841	A	G
22	rs12170853	0	40146186	T	C
22	rs78553435	0	40147133	A	G
22	rs140260461	0	40147265	A	G
22	rs78065010	0	40148487	G	A
22	rs62228529	0	40150601	C	T
22	rs75963052	0	40151101	A	G
22	rs139079141	0	40151368	G	A
22	rs2014234	0	40152332	C	G
22	rs738314	0	40154876	A	T
22	rs76448652	0	40155637	T	C
22	rs6001673	0	40157251	A	C
22	rs117119882	0	40157631	C	A
22	rs73163068	0	40158205	T	C
22	rs77105266	0	40158228	T	C
22	rs137950443	0	40163757	A	G
22	rs6001675	0	40165159	G	A
22	rs75953805	0	40165336	G	A
22	rs76582065	0	40165573	G	C
22	rs79506571	0	40165574	G	A
22	rs5757793	0	40165692	A	G
22	rs79564703	0	40165855	T	C
22	rs6001678	0	40166610	G	A
22	rs2223336	0	40167082	G	C
22	rs713973	0	40167143	G	C
22	rs117564573	0	40168509	G	A
22	rs6001679	0	40169926	T	G
22	rs5750879	0	40170634	T	C
22	rs75884459	0	40171274	C	T
22	rs9941962	0	40172198	A	G
22	rs139758613	0	40175254	A	G
22	rs150612106	0	40175781	G	A
22	rs117617455	0	40176245	C	T
22	rs7290833	0	40176254	C	T
22	rs75918676	0	40177230	A	T
22	rs116238775	0	40177992	A	G
22	rs9941939	0	40178043	G	T
22	rs78404217	0	40178225	A	C
22	rs55923802	0	40178988	G	A
22	rs117757136	0	40180587	A	T
22	rs113135601	0	40181588	T	C
22	rs112390516	0	40184471	C	T
22	rs8137883	0	40184920	A	G
22	rs78059826	0	40185881	G	C
22	rs117445495	0	40186546	C	G
22	rs74852037	0	40188728	C	G
22	rs2205968	0	40188800	T	C
22	rs9941972	0	40188926	T	C
22	rs75760250	0	40189010	C	T
22	rs11703310	0	40189917	T	C
22	rs11703811	0	40190187	G	A
22	rs143256203	0	40190618	T	C
22	rs117923155	0	40191059	T	C
22	rs73163073	0	40192232	G	C
22	rs12483790	0	40192492	C	A
22	rs74952260	0	40193582	A	C
22	rs74816551	0	40194580	C	G
22	rs74729745	0	40194598	G	A
22	rs75250569	0	40194650	G	C
22	rs2205969	0	40195017	C	A
22	rs76404027	0	40195235	G	A
22	rs11703400	0	40196754	G	A
22	rs11703943	0	40196951	A	G
22	rs3091377	0	40197635	G	A
22	rs112732410	0	40199291	C	T
22	rs11703076	0	40201634	C	T
22	rs55713823	0	40201703	G	A
22	rs113147787	0	40203918	G	A
22	rs62228534	0	40203920	A	G
22	rs112089227	0	40204329	G	A
22	rs73888173	0	40204431	A	G
22	rs77731676	0	40205498	G	A
22	rs75728551	0	40205733	C	T
22	rs57800198	0	40206541	T	C
22	rs6001686	0	40206811	C	A
22	rs117811619	0	40207399	G	A
22	rs11705131	0	40207890	A	G
22	rs5757798	0	40208454	A	G
22	rs9941936	0	40209077	T	C
22	rs11703861	0	40209118	T	C
22	rs9941927	0	40209175	A	G
22	rs73888176	0	40210057	T	C
22	rs75066154	0	40210140	T	C
22	rs5757799	0	40210433	C	G
22	rs79870771	0	40212014	G	A
22	rs74569259	0	40212046	G	A
22	rs8137779	0	40212359	C	T
22	rs8138202	0	40212671	C	T
22	rs73888179	0	40213243	A	C
22	rs6001687	0	40213280	A	C
22	rs117470728	0	40214266	C	T
22	rs11704293	0	40215238	C	T
22	rs79476137	0	40215728	A	G
22	rs6001688	0	40215996	T	G
22	rs58505471	0	40216609	C	T
22	rs77996251	0	40217936	C	T
22	rs74434450	0	40218016	C	T
22	rs116909307	0	40218102	A	G
22	rs77783792	0	40218636	C	T
22	rs7288020	0	40219383	T	G
22	rs7286916	0	40219410	C	T
22	rs79699549	0	40220744	T	C
22	rs62228550	0	40220940	T	C
22	rs77631913	0	40221371	T	C
22	rs138986193	0	40222966	C	T
22	rs77521412	0	40224167	A	G
22	rs73888182	0	40226702	T	C
22	rs7287193	0	40226791	C	T
22	rs112674275	0	40227860	T	C
22	rs77373343	0	40228851	G	A
22	rs4563342	0	40229235	C	A
22	rs73163076	0	40229594	A	T
22	rs10427552	0	40229774	A	T
22	rs75707537	0	40231062	A	C
22	rs62228554	0	40234005	A	G
22	rs77395217	0	40234096	T	C
22	rs10483200	0	40235836	T	G
22	rs150085495	0	40236782	C	T
22	rs75020282	0	40237139	T	C
22	rs7288228	0	40237198	A	G
22	rs12484239	0	40239611	A	G
22	rs6001694	0	40240499	A	G
22	rs10427867	0	40240526	A	G
22	rs10427900	0	40240533	T	C
22	rs10427892	0	40240803	G	A
22	rs742209	0	40240916	C	G
22	rs11089965	0	40241662	G	A
22	rs78943183	0	40242010	C	A
22	rs75424411	0	40243895	G	C
22	rs112618539	0	40244884	C	T
22	rs11913283	0	40245423	T	C
22	rs76146864	0	40246055	C	T
22	rs11703179	0	40247116	T	C
22	rs77392481	0	40248342	A	G
22	rs76911124	0	40250870	C	G
22	rs9623081	0	40256486	G	A
22	rs137956300	0	40257435	C	T
22	rs185628370	0	40258086	A	T
22	rs74661448	0	40259861	C	T
22	rs6001697	0	40262482	A	G
22	rs6001699	0	40263119	G	A
22	rs13340079	0	40263359	T	C
22	rs9623083	0	40263997	C	T
22	rs5995786	0	40264551	C	T
22	rs74650048	0	40264584	G	C
22	rs76144973	0	40267428	G	A
22	rs8135811	0	40268817	A	G
22	rs187301802	0	40273694	G	A
22	rs79210487	0	40275677	G	A
22	rs147186731	0	40275934	T	G
22	rs74915771	0	40278098	A	G
22	rs137947	0	40278393	C	T
22	rs3021223	0	40279092	A	C
22	rs137948	0	40279530	T	C
22	rs3021224	0	40280033	G	A
22	rs112912140	0	40280376	G	A
22	rs112360612	0	40280385	T	C
22	rs66609907	0	40281207	A	G
22	rs1120558	0	40281305	A	G
22	rs3021225	0	40281675	T	C
22	rs137950	0	40281695	C	T
22	rs17319801	0	40283427	A	G
22	rs188601910	0	40283860	C	A
22	rs111996457	0	40284539	A	C
22	rs113555056	0	40284726	G	A
22	rs143174020	0	40284912	G	A
22	rs137952	0	40286020	G	A
22	rs17001508	0	40286270	G	A
22	rs2958649	0	40286755	C	T
22	rs181701278	0	40287625	T	A
22	rs73163080	0	40287934	T	A
22	rs137953	0	40288385	T	C
22	rs118001534	0	40288753	G	A
22	rs137954	0	40288830	A	G
22	rs111968851	0	40290003	C	T
22	rs180963367	0	40290298	A	G
22	rs34718951	0	40290768	C	T
22	rs8139544	0	40290834	A	G
22	rs2958647	0	40291139	C	A
22	rs137955	0	40291807	T	C
22	rs2958646	0	40292691	G	A
22	rs137956	0	40293463	C	T
22	rs117796012	0	40293487	A	G
22	rs137957	0	40293729	A	G
22	rs137959	0	40296378	A	G
22	rs116954000	0	40298491	T	A
22	rs713925	0	40299158	A	C
22	rs149158407	0	40299342	C	T
22	rs111399361	0	40300968	C	T
22	rs78664274	0	40301174	A	G
22	rs137960	0	40301480	G	A
22	rs137963	0	40303934	C	T
22	rs137964	0	40304581	C	T
22	rs60538378	0	40305643	C	A
22	rs116996173	0	40305664	G	A
22	rs137965	0	40306193	C	T
22	rs2267414	0	40306654	G	A
22	rs113524995	0	40307337	C	A
22	rs137966	0	40307387	A	C
22	rs17001521	0	40307532	C	G
22	rs137967	0	40307894	C	T
22	rs117088654	0	40308017	C	A
22	rs77490930	0	40308285	A	G
22	rs2267415	0	40308428	G	A
22	rs137968	0	40308918	C	T
22	rs10483201	0	40309330	G	A
22	rs137969	0	40309510	T	C
22	rs137970	0	40309856	G	A
22	rs113472125	0	40310832	T	A
22	rs3021226	0	40311099	G	A
22	rs137972	0	40311879	G	A
22	rs470084	0	40313356	T	C
22	rs137973	0	40313370	A	C
22	rs80403	0	40314052	T	A
22	rs739090	0	40314160	C	T
22	rs55793831	0	40314235	A	C
22	rs73163096	0	40315103	C	T
22	rs28405882	0	40315187	C	A
22	rs117166546	0	40315487	C	T
22	rs739091	0	40317126	C	A
22	rs137975	0	40317627	T	C
22	rs5757806	0	40318198	A	G
22	rs78511943	0	40320242	G	A
22	rs137977	0	40320361	C	A
22	rs137978	0	40320758	A	C
22	rs137979	0	40322684	G	A
22	rs12166465	0	40323065	G	A
22	rs117616798	0	40323231	G	A
22	rs17405431	0	40323587	C	T
22	rs137980	0	40325161	C	T
22	rs713883	0	40326174	A	G
22	rs117475298	0	40326509	T	C
22	rs2267416	0	40326835	C	G
22	rs137981	0	40327206	A	G
22	rs137983	0	40328991	C	T
22	rs78048860	0	40332601	C	G
22	rs137985	0	40333129	G	A
22	rs107140	0	40334927	A	G
22	rs11703161	0	40335424	G	A
22	rs5757814	0	40335683	G	C
22	rs137988	0	40336821	G	A
22	rs137989	0	40336845	T	C
22	rs137990	0	40338284	C	A
22	rs72619519	0	40340090	G	T
22	rs137991	0	40340775	T	C
22	rs149821288	0	40341123	C	T
22	rs17001545	0	40341151	A	G
22	rs142343520	0	40342486	G	A
22	rs148328786	0	40342993	A	G
22	rs56371312	0	40343883	T	C
22	rs137992	0	40344043	A	G
22	rs72619520	0	40344774	A	G
22	rs118163565	0	40346646	A	G
22	rs3021227	0	40347816	A	T
22	rs2958666	0	40347906	C	T
22	rs2267419	0	40348196	A	G
22	rs2267420	0	40348520	G	A
22	rs137994	0	40349487	C	T
22	rs9607675	0	40349573	A	G
22	rs3021213	0	40351438	G	A
22	rs80400	0	40351458	T	C
22	rs137996	0	40352523	A	G
22	rs137997	0	40352956	A	G
22	rs137998	0	40353319	G	C
22	rs9611233	0	40353634	C	T
22	rs139257261	0	40353695	T	C
22	rs138000	0	40354981	T	G
22	rs118033792	0	40355729	T	C
22	rs9611234	0	40357667	G	A
22	rs7285609	0	40358148	C	T
22	rs138002	0	40358183	T	C
22	rs141791242	0	40359877	G	A
22	rs138003	0	40359954	T	C
22	rs140029666	0	40360932	G	A
22	rs138006	0	40362946	A	G
22	rs2958667	0	40363433	A	G
22	rs2284077	0	40363548	C	T
22	rs138008	0	40363550	T	C
22	rs62230279	0	40363776	C	G
22	rs2284078	0	40363778	G	A
22	rs138009	0	40364394	C	G
22	rs2267423	0	40364415	A	G
22	rs56057810	0	40365361	C	T
22	rs55838499	0	40365391	C	A
22	rs138011	0	40368229	T	C
22	rs138012	0	40368608	G	A
22	rs117854879	0	40369367	G	A
22	rs9611237	0	40371639	G	A
22	rs138014	0	40373297	G	T
22	rs138015	0	40374055	G	A
22	rs1011748	0	40375094	G	A
22	rs138016	0	40375703	A	G
22	rs114607	0	40376383	A	G
22	rs139195105	0	40377469	A	T
22	rs9611239	0	40378849	C	T
22	rs2958652	0	40380656	C	A
22	rs76736715	0	40382151	G	A
22	rs2958654	0	40382249	T	C
22	rs184322994	0	40382954	G	A
22	rs142366238	0	40384149	G	A
22	rs4821920	0	40386240	A	T
22	rs2958657	0	40386370	T	C
22	rs3021217	0	40386770	G	T
22	rs7285507	0	40388308	A	G
22	rs2958658	0	40389007	T	G
22	rs9611240	0	40389058	T	C
22	rs9611241	0	40389343	A	G
22	rs41281257	0	40389852	C	T
22	rs41281259	0	40389859	C	T
22	rs28607928	0	40390238	G	A
22	rs117845203	0	40390648	G	T
22	rs9611242	0	40390770	T	C
22	rs3021222	0	40392604	A	G
22	rs9607680	0	40392723	T	C
22	rs2958663	0	40394797	G	C
22	rs3021274	0	40395084	T	C
22	rs2958662	0	40395530	C	G
22	rs12373990	0	40396028	C	T
22	rs143859260	0	40396406	G	A
22	rs3021270	0	40396409	A	T
22	rs3021271	0	40397523	A	G
22	rs2958660	0	40399827	C	T
22	rs117035363	0	40400164	G	A
22	rs62230283	0	40400735	C	A
22	rs2958659	0	40400912	A	G
22	rs117014665	0	40401240	C	T
22	rs11705454	0	40401895	A	C
22	rs62230284	0	40402759	A	G
22	rs1108047	0	40402817	T	G
22	rs117741951	0	40403113	C	T
22	rs11912922	0	40403171	C	T
22	rs117571052	0	40403988	G	A
22	rs73165022	0	40404116	C	T
22	rs11704971	0	40404293	G	C
22	rs147793685	0	40404334	G	A
22	rs62230289	0	40404772	A	G
22	rs2958651	0	40405763	G	A
22	rs17406386	0	40405898	A	G
22	rs2958650	0	40405931	C	T
22	rs714008	0	40406272	C	T
22	rs55916464	0	40406462	A	G
22	rs17406434	0	40407574	C	T
22	rs79376201	0	40407887	G	A
22	rs58286117	0	40408805	C	T
22	rs11089967	0	40409139	C	T
22	rs73165024	0	40412001	A	G
22	rs7284488	0	40412551	G	C
22	rs138573780	0	40413180	C	T
22	rs4820395	0	40414530	T	C
22	rs2071771	0	40415140	C	T
22	rs7291782	0	40415617	T	C
22	rs9611246	0	40415709	G	A
22	rs143907527	0	40415723	C	T
22	rs137949378	0	40417025	C	T
22	rs35823589	0	40417571	G	A
22	rs5995793	0	40417780	C	T
22	rs5995794	0	40417820	A	G
22	rs11089969	0	40419123	T	C
22	rs737815	0	40419154	C	G
22	rs743840	0	40419617	C	T
22	rs2899333	0	40419816	G	A
22	rs117423836	0	40419956	C	T
22	rs8139715	0	40420786	C	G
22	rs9623110	0	40421488	A	G
22	rs9611250	0	40423344	C	G
22	rs150827537	0	40423564	C	G
22	rs9611251	0	40423596	C	G
22	rs9607682	0	40424075	A	T
22	rs11704113	0	40424922	G	A
22	rs3752470	0	40425974	G	A
22	rs7284189	0	40426306	T	C
22	rs143963382	0	40428427	C	T
22	rs6001722	0	40428433	G	A
22	rs6001723	0	40428706	A	G
22	rs7285314	0	40428816	G	A
22	rs9607683	0	40429365	A	G
22	rs12169622	0	40434172	G	T
22	rs6001728	0	40434757	A	G
22	rs147095975	0	40435645	C	T
22	rs11704416	0	40436973	G	C
22	rs145027404	0	40442972	C	T
22	rs6001734	0	40443219	T	C
22	rs7290960	0	40445151	T	C
22	rs28494590	0	40445157	G	A
22	rs7290555	0	40445733	A	G
22	rs141202891	0	40449213	G	A
22	rs9623117	0	40452119	T	C
22	rs7290298	0	40453964	A	C
22	rs7291691	0	40454069	T	G
22	rs75942214	0	40454131	A	C
22	rs9611257	0	40455378	T	A
22	rs75538321	0	40456580	T	C
22	rs150411380	0	40459022	C	T
22	rs6001740	0	40460111	A	C
22	rs5995802	0	40461419	C	G
22	rs28837144	0	40461508	T	C
22	rs118083798	0	40462900	T	C
22	rs6001741	0	40464204	T	C
22	rs9611260	0	40464452	G	A
22	rs7288882	0	40464821	G	C
22	rs7288667	0	40464936	A	G
22	rs7292999	0	40465297	C	A
22	rs9611261	0	40466872	A	G
22	rs6001743	0	40468008	T	C
22	rs73165033	0	40469249	G	C
22	rs5995808	0	40469292	G	T
22	rs58133635	0	40471188	C	T
22	rs116995154	0	40472202	C	T
22	rs6519216	0	40472399	G	A
22	rs148140984	0	40473354	C	T
22	rs5750897	0	40474129	G	A
22	rs7284980	0	40474513	C	T
22	rs6001749	0	40475326	A	G
22	rs118176772	0	40476546	A	G
22	rs77939734	0	40476845	T	C
22	rs116894924	0	40477813	C	T
22	rs12166639	0	40478222	T	C
22	rs141876121	0	40479125	A	G
22	rs7292838	0	40479448	G	A
22	rs7292602	0	40479484	C	T
22	rs140873852	0	40479782	C	T
22	rs9607685	0	40479811	G	A
22	rs11704464	0	40481736	G	A
22	rs7290587	0	40482752	G	A
22	rs2413609	0	40483103	G	C
22	rs9607686	0	40485027	A	T
22	rs116989074	0	40485775	G	A
22	rs538093242	0	40487701	A	G
22	rs117790180	0	40488545	C	G
22	rs77886021	0	40490136	C	T
22	rs73165038	0	40492800	C	T
22	rs714020	0	40493860	C	T
22	rs147427678	0	40493891	C	T
22	rs9611263	0	40495139	A	C
22	rs6001762	0	40495473	C	T
22	rs6001763	0	40495644	A	G
22	rs192667024	0	40496373	C	T
22	rs135628	0	40496407	G	A
22	rs11705409	0	40496656	C	T
22	rs12106521	0	40497122	G	A
22	rs6001765	0	40498156	A	T
22	rs9611265	0	40498493	G	C
22	rs34419824	0	40499103	A	T
22	rs34584683	0	40499107	A	T
22	rs143794988	0	40499487	A	G
```
