## Supplementary material for "Characterization of shared and ancestry-specific signals driving complex traits using multi-ancestry fine-mapping": s1_snps.txt

```
rs9619738
rs3747169
rs6001099
rs111238998
rs5750598
rs117443242
rs5757058
rs111609616
rs9622792
rs7292835
rs8141933
rs4821783
rs6519108
rs5995572
rs9619741
rs5995573
rs6001100
rs6001101
rs6001102
rs5757062
rs141771514
rs112100768
rs6001103
rs113873251
rs5757063
rs147247165
rs55906933
rs142084246
rs3876031
rs3876032
rs5757065
rs9610949
rs12169607
rs12628722
rs559074534
rs34262106
rs4821785
rs5757068
rs5757069
rs114454729
rs6001104
rs3959635
rs6001105
rs6001106
rs195310
rs118178495
rs195311
rs4101106
rs12628645
rs195312
rs4101105
rs195313
rs195314
rs195301
rs140273582
rs195302
rs195303
rs195305
rs185021001
rs11089880
rs11089881
rs195308
rs186082313
rs195309
rs3859846
rs17753544
rs17826547
rs55719829
rs9622802
rs143243836
rs195300
rs470095
rs138360
rs409143
rs11705213
rs145623341
rs196105
rs138365
rs196107
rs138366
rs138367
rs196108
rs138368
rs138369
rs80639
rs196109
rs196110
rs117664602
rs138370
rs141378583
rs62228860
rs9622805
rs138373
rs138375
rs138376
rs138379
rs138381
rs6001117
rs116973395
rs7289871
rs138382
rs34500977
rs138383
rs138385
rs138387
rs13055737
rs112969496
rs144891440
rs196100
rs150837790
rs138389
rs196101
rs28491685
rs196102
rs196103
rs28877380
rs182433790
rs196104
rs138392
rs138393
rs196111
rs138394
rs139351405
rs11089885
rs138395
rs470096
rs196112
rs196113
rs196114
rs885867
rs196115
rs113949402
rs79936537
rs196117
rs196119
rs138396
rs9622808
rs73157107
rs111105
rs138397
rs196120
rs116883684
rs190817865
rs1894632
rs138399
rs7354810
rs138400
rs5757088
rs11703948
rs138402
rs138403
rs196122
rs13057446
rs66792787
rs111959380
rs11089887
rs35607824
rs743942
rs151033601
rs196054
rs196055
rs143909258
rs148606264
rs196057
rs2269608
rs196058
rs12167479
rs1063134
rs105153
rs196059
rs105154
rs23078
rs149133633
rs8142029
rs196060
rs474525
rs196062
rs145840573
rs11704277
rs78444991
rs142709884
rs147339944
rs196063
rs116665922
rs4821787
rs79281004
rs2267384
rs2267385
rs7291841
rs196072
rs196073
rs117996858
rs35699918
rs2267386
rs117906335
rs196074
rs55930878
rs62228861
rs2267387
rs196075
rs74277676
rs196076
rs196077
rs196078
rs149827577
rs141277252
rs73157117
rs8141562
rs78388515
rs196080
rs76037731
rs196081
rs9607537
rs74326505
rs9610956
rs2267388
rs2267389
rs17753650
rs196082
rs7288369
rs9607538
rs196083
rs196084
rs3761450
rs393294
rs364851
rs9610960
rs196086
rs9607540
rs196087
rs196088
rs74732880
rs196091
rs196092
rs46629
rs111585410
rs196093
rs4821788
rs11704913
rs111502797
rs9607541
rs196094
rs9610962
rs196095
rs196096
rs118047999
rs196065
rs117368716
rs196066
rs117100284
rs12484263
rs35199791
rs77678575
rs196067
rs196068
rs9607542
rs196069
rs196070
rs9607543
rs77046030
rs138406
rs138407
rs138408
rs138409
rs138410
rs138411
rs138412
rs138413
rs74853968
rs80269148
rs138417
rs138418
rs138419
rs2269609
rs73157131
rs13353387
rs9610964
rs9607544
rs5995579
rs113990501
rs9610965
rs5995580
rs138421
rs6001131
rs77701206
rs76021979
rs34145443
rs9622815
rs56275828
rs62228894
rs138422
rs114021754
rs739235
rs138425
rs117317474
rs138426
rs138428
rs62228895
rs138430
rs189090339
rs401933
rs117009774
rs12004
rs116975602
rs138433
rs138435
rs138436
rs2071887
rs16998989
rs1043402
rs763121
rs138437
rs86796
rs5750609
rs138441
rs117255894
rs77313540
rs77502033
rs115777660
rs2267390
rs11705586
rs145252036
rs138445
rs138446
rs138447
rs138450
rs138452
rs138454
rs138455
rs138457
rs138589582
rs118069633
rs12627803
rs138459
rs138460
rs138461
rs9619748
rs112987907
rs76437589
rs149738890
rs1837988
rs13055883
rs35918780
rs114708931
rs138462
rs138463
rs138464
rs138465
rs182119110
rs138466
rs62228900
rs9610971
rs62228901
rs9610972
rs9622823
rs1946990
rs79233669
rs62228902
rs73157140
rs57105975
rs56175827
rs11570429
rs11089888
rs5750616
rs188156579
rs5995589
rs62228904
rs5750617
rs62228905
rs8139022
rs5757126
rs144252815
rs5757127
rs140831253
rs74385688
rs1980455
rs146072634
rs1292811
rs117428200
rs112010490
rs73157141
rs62228906
rs140323689
rs12172202
rs78275933
rs62228932
rs116861265
rs16999046
rs117655316
rs73157142
rs5995591
rs11570426
rs4987164
rs4820335
rs10427947
rs9917599
rs148083387
rs111247854
rs139295221
rs150875341
rs139118483
rs5757130
rs6001149
rs62228933
rs13054906
rs60895776
rs4820336
rs4821792
rs11570419
rs8135087
rs11570409
rs9610975
rs9610976
rs9610977
rs11570402
rs11570400
rs147894240
rs5750620
rs5757135
rs145125237
rs9622830
rs5750621
rs5750622
rs5757140
rs11570397
rs11570396
rs5757141
rs11570392
rs11570386
rs2267392
rs11570381
rs11570380
rs7290463
rs11570379
rs11570373
rs5757151
rs6001159
rs75882057
rs142121538
rs73157146
rs8140617
rs34346867
rs115989402
rs7291729
rs8138643
rs1013338
rs62228940
rs1013339
rs75464485
rs1569492
rs75136621
rs115319620
rs5750626
rs112577976
rs17826889
rs112861194
rs12485129
rs7291652
rs16999109
rs5750627
rs16999114
rs4560233
rs5757159
rs72656933
rs5750629
rs5750630
rs9607553
rs8137599
rs55706642
rs143255884
rs3946137
rs1569493
rs6519119
rs5757160
rs7288443
rs5757161
rs146033331
rs5750632
rs75897813
rs6519120
rs73157150
rs5757162
rs5750633
rs5750634
rs5750635
rs5757165
rs5757166
rs62228947
rs138918709
rs9619755
rs73157155
rs16999135
rs1569716
rs16999142
rs6001169
rs62228948
rs9622833
rs59005959
rs58566154
rs5757169
rs58596856
rs5757172
rs5750639
rs5750640
rs57039466
rs5757176
rs5757177
rs79091541
rs62228951
rs62228954
rs60748100
rs62228956
rs145759424
rs56703183
rs111874456
rs5757180
rs5757181
rs5750646
rs116848925
rs117707622
rs6001173
rs4821797
rs5995598
rs117067187
rs62228958
rs140851460
rs56140824
rs80294953
rs5995599
rs6001175
rs77636070
rs35090810
rs5757184
rs5757185
rs79661975
rs4821798
rs4821799
rs5757187
rs5757188
rs13340096
rs12166403
rs141990422
rs5995602
rs9610986
rs143168701
rs116875241
rs13054492
rs7290217
rs55648665
rs16999166
rs73157160
rs9306328
rs73157161
rs5757191
rs73415432
rs9610989
rs760645
rs11089893
rs141918925
rs16999173
rs5757193
rs140977604
rs4821801
rs147880228
rs5750649
rs2179142
rs78580907
rs5757194
rs5757195
rs57591164
rs60796754
rs146033604
rs5757196
rs59759728
rs9607557
rs7288400
rs5757199
rs5995603
rs4821803
rs9610992
rs4821804
rs4821805
rs7289577
rs74921833
rs7289855
rs9610993
rs6001181
rs73415446
rs5757200
rs5757202
rs5757203
rs7290979
rs5995606
rs6519124
rs2205802
rs5757204
rs13054225
rs8138996
rs6001182
rs7292856
rs5750652
rs139694074
rs144862154
rs5757206
rs5757208
rs5995607
rs150295831
rs62229986
rs5757210
rs28446978
rs5750653
rs5750654
rs5757211
rs6001184
rs6001185
rs9622836
rs16999186
rs2294296
rs2064088
rs5757212
rs5757213
rs5757214
rs5757215
rs4820340
rs4820341
rs147839748
rs4820342
rs6001186
rs5757216
rs5757217
rs62229987
rs62229988
rs62229989
rs5750656
rs5750657
rs189759189
rs144964056
rs13054866
rs9610995
rs8142098
rs9610997
rs2413543
rs9610998
rs2413544
rs7410470
rs139005576
rs4821806
rs5750658
rs8137829
rs8138757
rs117392630
rs55855403
rs6001188
rs148305113
rs118051910
rs2072795
rs2072796
rs2281019
rs2281020
rs144043227
rs2281021
rs28735351
rs5995610
rs147293607
rs3827356
rs3788544
rs3788545
rs116855916
rs4821807
rs74724903
rs4821808
rs4821809
rs5757224
rs8136368
rs3761454
rs3761455
rs3747170
rs3747172
rs5750659
rs3747173
rs3747174
rs1065201
rs1065208
rs62230023
rs4820343
rs5757226
rs143654441
rs5757227
rs5757228
rs6519132
rs5757231
rs5757232
rs4821810
rs9306329
rs5750662
rs62230024
rs5757234
rs5750664
rs9611006
rs5750665
rs5750666
rs5757237
rs5757238
rs62230025
rs6001191
rs186226529
rs11704021
rs6001193
rs113245741
rs4820344
rs4821811
rs4821812
rs9607566
rs143750575
rs5757241
rs150106431
rs4821813
rs16999224
rs139410618
rs9611007
rs61391663
rs148655634
rs62230027
rs3827357
rs5750668
rs1056610
rs116369871
rs1056661
rs5750669
rs116682542
rs10135
rs62230028
rs116542224
rs3827358
rs112736986
rs73157171
rs59458863
rs6001199
rs117706333
rs117932236
rs4820345
rs2413545
rs77711238
rs5750671
rs56968635
rs56170845
rs926299
rs2072800
rs6519133
rs62228762
rs117947043
rs118105785
rs9611008
rs5757250
rs6001203
rs5757251
rs6001204
rs7291524
rs41280833
rs28362527
rs117715549
rs11703159
rs2267393
rs2267394
rs28362529
rs62228763
rs62228764
rs8138189
rs5750672
rs5757253
rs4821815
rs2284073
rs147144367
rs2413546
rs185842036
rs2413547
rs116311866
rs62228766
rs16999280
rs16999281
rs115663988
rs55715100
rs58507435
rs5750673
rs5757257
rs35738517
rs58916881
rs117911959
rs4821816
rs2267395
rs138691
rs9611012
rs5757261
rs186767966
rs73157180
rs470106
rs5995612
rs138692
rs73415498
rs138693
rs74867304
rs138694
rs116963077
rs138695
rs117992050
rs138696
rs6001209
rs78701749
rs16999297
rs138697
rs2235230
rs2235229
rs4820346
rs16999301
rs75211829
rs138698
rs909564
rs11547401
rs41280837
rs138699
rs138700
rs17032
rs1043441
rs9835
rs1043312
rs138702
rs138703
rs138835866
rs73157182
rs138704
rs55856268
rs9611015
rs138705
rs2072797
rs1062687
rs35972770
rs116468598
rs138706
rs138708
rs138709
rs138710
rs35842935
rs138711
rs138712
rs138713
rs144269293
rs184419855
rs2064087
rs138716
rs35496634
rs5750677
rs2072798
rs6001214
rs2076028
rs2072794
rs79234244
rs79483980
rs7284966
rs79157023
rs9611018
rs113652271
rs738250
rs138112973
rs10084634
rs5757272
rs5757273
rs5757274
rs4303811
rs1005476
rs6519134
rs5757275
rs35810369
rs5750678
rs138611983
rs117944783
rs2005965
rs77592206
rs5757277
rs8135021
rs75769981
rs6001220
rs4821818
rs117584534
rs9611024
rs4821819
rs139730315
rs4821820
rs12329952
rs5757279
rs78397383
rs4820347
rs74694146
rs4821821
rs142507538
rs11913047
rs5757280
rs4821822
rs116851115
rs4821823
rs4821824
rs11089898
rs117224578
rs14040
rs7290009
rs5757282
rs112957960
rs111712923
rs74381896
rs738144
rs738145
rs760482
rs149945094
rs146570122
rs7292827
rs17827494
rs7293075
rs12484954
rs74424811
rs117102707
rs78255873
rs7290947
rs6001225
rs4638897
rs55952902
rs78353577
rs5757285
rs7288299
rs7289344
rs9607572
rs2294180
rs3761456
rs74595161
rs4821825
rs73159306
rs9611026
rs926215
rs4821826
rs738141
rs6001228
rs9619765
rs4821827
rs78684519
rs738142
rs78655041
rs2013157
rs5757288
rs713863
rs77727388
rs5757289
rs11704881
rs7293155
rs5757290
rs58346781
rs4821828
rs5757291
rs9968015
rs56187235
rs111672077
rs2179035
rs11089900
rs4821833
rs73159314
rs11912111
rs4443097
rs6001242
rs4821836
rs5757295
rs4821837
rs75205414
rs7291295
rs7291068
rs147635019
rs2092022
rs2092023
rs2142506
rs111858413
rs117532450
rs73159315
rs760484
rs760485
rs5750683
rs7288826
rs11704200
rs741977
rs11705123
rs2235135
rs144206642
rs77601830
rs8140217
rs117170777
rs75538144
rs2252528
rs2280974
rs1569409
rs77400816
rs75283887
rs4140576
rs149133487
rs5757297
rs56034166
rs5757299
rs117666549
rs2235137
rs9611033
rs5757300
rs6519140
rs8136346
rs5757301
rs148090603
rs140055680
rs28441021
rs2294181
rs117773903
rs9607577
rs148745126
rs4821839
rs118190879
rs2235138
rs28492938
rs713726
rs114837282
rs9607579
rs5757302
rs118016777
rs5750685
rs116450188
rs737776
rs1807736
rs1961935
rs10483198
rs117103224
rs78110441
rs1076612
rs9611034
rs117388559
rs3817727
rs112837182
rs11703122
rs118189633
rs2103514
rs113002198
rs11912863
rs6001251
rs6001253
rs113975274
rs10427848
rs5757305
rs5757306
rs5757307
rs5757308
rs111444671
rs5750686
rs5750687
rs73884565
rs111241431
rs117313348
rs1076116
rs2049906
rs2280975
rs116620085
rs77812503
rs79259527
rs112765159
rs7289235
rs3747176
rs9607580
rs12628473
rs12628497
rs74925227
rs111577133
rs12628179
rs9607581
rs115977615
rs9607582
rs76157105
rs9611036
rs76306624
rs11705574
rs11703373
rs141413175
rs35749963
rs60454768
rs74703065
rs6001258
rs13053505
rs13053206
rs12168402
rs58859115
rs76535024
rs73884568
rs9611038
rs6001259
rs732588
rs12628185
rs9607583
rs79511420
rs147849341
rs117336852
rs6519141
rs79169291
rs2075915
rs6001271
rs5757312
rs5750688
rs80060883
rs4821841
rs78145519
rs4821842
rs8141420
rs1053197
rs733107
rs74653710
rs5757314
rs12628941
rs143661367
rs735305
rs735306
rs41280841
rs2235140
rs73884573
rs738143
rs73419431
rs73159327
rs9611041
rs117326730
rs77047462
rs6001278
rs73159329
rs7292074
rs1122771
rs117477006
rs760481
rs2899306
rs73159330
rs2899307
rs76276354
rs2013837
rs12159761
rs909465
rs909466
rs5757318
rs11913682
rs80350486
rs765080
rs11705118
rs16999835
rs16999836
rs5750690
rs469986
rs132498
rs118862
rs151136006
rs3950187
rs149953599
rs4361209
rs5750691
rs6519142
rs5757322
rs148289362
rs132499
rs132500
rs713950
rs132501
rs713836
rs713874
rs4820354
rs4820355
rs5995632
rs5757325
rs5757326
rs5750692
rs5757327
rs5750693
rs8140019
rs5757328
rs5757329
rs132503
rs132505
rs5750694
rs2142836
rs132506
rs469987
rs132507
rs142375166
rs132508
rs132509
rs75180976
rs5757331
rs79887800
rs113286151
rs5757333
rs143743568
rs6001290
rs5995633
rs4296521
rs73159334
rs4522710
rs4308202
rs2413548
rs2015363
rs738307
rs132510
rs12484129
rs4998751
rs4998750
rs4998749
rs4998748
rs6001291
rs6001293
rs6001294
rs5750695
rs5757334
rs5750696
rs132511
rs132513
rs132514
rs5757336
rs188020028
rs5757337
rs6001295
rs6001296
rs5995635
rs5000627
rs132515
rs5757344
rs5750697
rs5757345
rs118181868
rs132518
rs6001298
rs185946621
rs4619721
rs5750698
rs7286632
rs4643638
rs4561752
rs4532056
rs7511336
rs2205966
rs2205967
rs78808155
rs4494857
rs4308199
rs4420791
rs132525
rs4306795
rs4434085
rs5750701
rs5757355
rs6001306
rs6001307
rs6001309
rs9622868
rs5757356
rs5757357
rs5757358
rs4589863
rs2413550
rs2413551
rs2413552
rs2413553
rs13057840
rs13058012
rs5995636
rs713858
rs713859
rs7287898
rs132526
rs111625890
rs6001315
rs5757361
rs6519155
rs149741111
rs5757362
rs5757363
rs4820357
rs5757366
rs181225505
rs146347544
rs147606314
rs75668643
rs150535357
rs34207265
rs11703189
rs8136819
rs62228836
rs729809
rs2010263
rs5750702
rs112542119
rs9622881
rs62228837
rs12168809
rs6519156
rs5757370
rs5757372
rs5757373
rs9622882
rs9306330
rs140544730
rs11089909
rs62228838
rs73159372
rs8137778
rs8137780
rs6001327
rs5757374
rs55837646
rs5750703
rs9622884
rs5750706
rs5757376
rs5757378
rs5750707
rs5757380
rs5757381
rs5757382
rs5757383
rs5757384
rs17000526
rs138275693
rs17000529
rs7288049
rs73159375
rs1014971
rs1004748
rs28544250
rs13053348
rs5757387
rs55637210
rs13053507
rs13054016
rs9808865
rs9808866
rs9808867
rs13053569
rs77986386
rs34735194
rs5750708
rs5757388
rs5757390
rs5750709
rs76103089
rs56251156
rs74986034
rs17000544
rs5757391
rs17298311
rs7292374
rs7293205
rs17000548
rs55819331
rs56363236
rs8135342
rs4821843
rs5757393
rs67536239
rs5750710
rs73159386
rs117292221
rs5757394
rs5750711
rs5750712
rs5750713
rs56046055
rs5750714
rs7289653
rs7289804
rs5757395
rs11914037
rs5750715
rs73159391
rs5757396
rs73887517
rs12157800
rs9622888
rs6001333
rs6001334
rs10854710
rs6001335
rs5757397
rs5757398
rs9619782
rs191441407
rs62230475
rs2076098
rs9607592
rs2076099
rs5757399
rs142858674
rs5757400
rs79259253
rs5995640
rs6001338
rs5757402
rs17370615
rs56297045
rs5995641
rs5995642
rs17298479
rs55935155
rs117767209
rs144293069
rs117604034
rs12157810
rs78997815
rs7292690
rs4365560
rs1977068
rs1977069
rs5750717
rs35994173
rs12628403
rs7286317
rs192684980
rs2014809
rs112907096
rs117233665
rs75162768
rs180957430
rs76259257
rs6001344
rs73161508
rs9619784
rs117101462
rs7284696
rs17000581
rs7285518
rs2267397
rs139077482
rs148694219
rs118078312
rs76255828
rs138867763
rs5995647
rs6001349
rs144425271
rs9611061
rs8142462
rs150305236
rs2267398
rs28401571
rs2076109
rs2076110
rs5995649
rs11703312
rs186119084
rs12158968
rs12168423
rs1807558
rs2072865
rs4820359
rs8141143
rs9607599
rs6001359
rs61463331
rs139318757
rs6001360
rs9611067
rs8142907
rs738308
rs11089916
rs2142833
rs6001363
rs111468681
rs139385065
rs6001364
rs9622902
rs77031627
rs35043274
rs73161526
rs9607600
rs9611069
rs9611070
rs9611072
rs146036121
rs112841497
rs76420074
rs28407607
rs9607601
rs4315626
rs6001366
rs9611074
rs6001367
rs6001368
rs78554731
rs6001369
rs6519161
rs9611075
rs111861840
rs5995652
rs5995653
rs6001370
rs4821853
rs9611076
rs5995654
rs113583423
rs6001371
rs56192335
rs6001372
rs138820601
rs6001373
rs2413562
rs60069154
rs6001375
rs6001376
rs5995656
rs4256060
rs4299420
rs55762905
rs6001379
rs56050932
rs4443098
rs67423253
rs73161533
rs56352040
rs5750721
rs2244104
rs2012735
rs2012742
rs1883277
rs113545523
rs9611078
rs1534916
rs1969642
rs1969643
rs4820361
rs4821854
rs9306332
rs181625970
rs113417884
rs7584
rs1139721
rs5757423
rs9611079
rs5757424
rs142495472
rs2142834
rs2179234
rs5757425
rs11704329
rs6519162
rs79490788
rs3884935
rs34074269
rs7289668
rs2006973
rs4586739
rs4634033
rs542087541
rs5757428
rs117922059
rs5757429
rs144679688
rs117814205
rs139570103
rs4821858
rs5757431
rs9611081
rs118079666
rs5757432
rs5995659
rs8139110
rs5750723
rs9622909
rs140641456
rs145864468
rs4820362
rs9611083
rs8137724
rs4821860
rs9941940
rs5757438
rs5750726
rs5757441
rs5757442
rs5750727
rs9611084
rs117464811
rs2413564
rs2413565
rs5750728
rs76919915
rs5757444
rs4821862
rs145600842
rs4820364
rs34610137
rs5757445
rs13057968
rs117163502
rs5757447
rs5750730
rs2076100
rs2014881
rs2076101
rs187598201
rs4821863
rs33968924
rs5757450
rs35860424
rs6001402
rs5757451
rs5757452
rs5757454
rs5750734
rs5750735
rs143412848
rs1985760
rs12152196
rs2016407
rs36012794
rs74838578
rs138894229
rs5757455
rs111276292
rs5757456
rs146605649
rs113688706
rs5750736
rs5757457
rs140136367
rs140169428
rs148564265
rs5757458
rs9607606
rs4456800
rs5757460
rs4820365
rs7285674
rs146808116
rs6001414
rs6001416
rs6519165
rs7291971
rs6519166
rs17496004
rs5757462
rs12160242
rs9607609
rs76924887
rs17496011
rs141846968
rs12158580
rs111798032
rs5757464
rs5757465
rs6001417
rs3736685
rs8177832
rs17496018
rs10427620
rs17537554
rs17537561
rs17537568
rs6001418
rs17496025
rs12158985
rs2294366
rs2294367
rs17496032
rs74902756
rs3091374
rs5757467
rs5757468
rs141060516
rs150241378
rs2011861
rs2011869
rs34146529
rs2413570
rs2413571
rs28537571
rs35954479
rs5757470
rs2413572
rs73161557
rs2899313
rs35260874
rs17496039
rs17496046
rs17537574
rs17537581
rs139897105
rs34894733
rs35535804
rs3891126
rs35953525
rs76121268
rs6001423
rs77512015
rs5757473
rs5995668
rs7287529
rs111871965
rs73161559
rs28583464
rs111381709
rs139270
rs139271
rs139272
rs139273
rs139274
rs1569649
rs6001426
rs139275
rs61997205
rs112004487
rs184829133
rs73161565
rs68062411
rs67488873
rs61362448
rs67081644
rs17000751
rs68092956
rs73161568
rs75842619
rs113023
rs112153951
rs59851917
rs73161569
rs56695217
rs58817268
rs41281251
rs55989856
rs60093835
rs60758775
rs56155393
rs67577561
rs66773314
rs67878612
rs139279
rs139280
rs6001429
rs139281
rs148774203
rs67079788
rs139282
rs6001430
rs6001431
rs56187554
rs77582628
rs55676315
rs139283
rs139284
rs139285
rs139286
rs139287
rs139288
rs139289
rs139290
rs139291
rs139294
rs11913950
rs139295
rs11914001
rs11913991
rs56408030
rs139296
rs9611092
rs139297
rs139298
rs139299
rs139301
rs139302
rs139303
rs139305
rs111264862
rs139306
rs139311
rs5750744
rs139312
rs139313
rs139314
rs139315
rs139316
rs139317
rs6001436
rs5995674
rs139318
rs139319
rs139321
rs139322
rs139323
rs62228281
rs139324
rs139325
rs149786157
rs139326
rs139327
rs185820189
rs139328
rs139330
rs112015396
rs9622935
rs139331
rs139332
rs190307893
rs139333
rs139334
rs143508949
rs139336
rs139337
rs139338
rs139339
rs139340
rs12170793
rs59728386
rs2092409
rs6001442
rs144752465
rs79477683
rs76722179
rs56105589
rs6001443
rs117725632
rs139341
rs139342
rs139343
rs139344
rs139346
rs5995682
rs139347
rs139348
rs35764429
rs139352
rs139353
rs139354
rs8135095
rs151053606
rs76500409
rs1807586
rs738469
rs9607614
rs56277322
rs78521561
rs56347445
rs139357
rs56135326
rs56075836
rs60597135
rs8137055
rs139358
rs117305379
rs139360
rs139362
rs139363
rs17000762
rs150933251
rs139364
rs139365
rs139367
rs139368
rs117620225
rs139370
rs80051801
rs139371
rs73161593
rs139372
rs10427883
rs4821867
rs184306722
rs139374
rs139375
rs79501
rs12485217
rs5757490
rs139376
rs139379
rs78188275
rs6001449
rs5757491
rs139380
rs139381
rs73161596
rs139382
rs56205032
rs79502
rs710190
rs12166266
rs710191
rs34963492
rs139383
rs139384
rs150208006
rs79503
rs5750753
rs713841
rs4820369
rs11089928
rs12169578
rs55779697
rs139385
rs139386
rs139387
rs192014338
rs139388
rs139389
rs713909
rs67693995
rs714016
rs139390
rs714013
rs5757494
rs12170696
rs5757495
rs4821869
rs2076476
rs9622960
rs139393
rs117125511
rs139394
rs9611099
rs139395
rs139396
rs149131188
rs5750754
rs9622962
rs143408546
rs147088117
rs56383137
rs2235685
rs143537966
rs62228283
rs12165612
rs5750755
rs877529
rs9622963
rs2281258
rs73884827
rs2143365
rs139397
rs2235686
rs139398
rs139400
rs77832508
rs139401
rs139402
rs139403
rs139404
rs10439918
rs59851943
rs6001455
rs5995688
rs56806944
rs56821694
rs12158877
rs139405
rs144307977
rs117926948
rs118175636
rs79504
rs79505
rs79506
rs139406
rs12169390
rs139407
rs139408
rs139410
rs139411
rs139412
rs113694472
rs147985490
rs139413
rs139414
rs6001457
rs139416
rs139417
rs149382131
rs5757500
rs139418
rs139419
rs139420
rs139421
rs139422
rs139423
rs148040733
rs5757501
rs139424
rs146670832
rs59329046
rs139425
rs145943316
rs116228991
rs75452534
rs139426
rs60044379
rs114928181
rs141402901
rs5995689
rs111514996
rs5750758
rs5757502
rs5750759
rs5757504
rs76656832
rs5757505
rs2092410
rs5757507
rs62228307
rs59680031
rs1003991
rs7287790
rs73884850
rs73884851
rs7287349
rs113828830
rs11912469
rs9306333
rs11912459
rs11089929
rs59517128
rs113174646
rs58078575
rs6001466
rs7288775
rs7288539
rs7288922
rs7288822
rs7290094
rs12171114
rs12171203
rs75828953
rs6001470
rs17000815
rs73884852
rs113314301
rs17000818
rs17000822
rs78589487
rs926544
rs76999591
rs111538856
rs6001473
rs76152274
rs5995691
rs76418186
rs17000830
rs111303799
rs7287160
rs76651515
rs12170725
rs117362372
rs12627955
rs5757510
rs11703428
rs11703430
rs5750761
rs12166894
rs34379659
rs76283604
rs137937128
rs62228308
rs112990358
rs13053430
rs77674834
rs62228309
rs6001478
rs9622966
rs80197560
rs76154187
rs738470
rs77500158
rs5750762
rs55781028
rs5750763
rs5995693
rs7511618
rs112437977
rs76637764
rs4546091
rs4438592
rs4547628
rs62228312
rs4389411
rs2413573
rs7289146
rs2103672
rs1807587
rs1807588
rs738471
rs5750764
rs17302926
rs17394169
rs17394203
rs17394224
rs17303024
rs62228314
rs62228315
rs79238994
rs77533948
rs62228316
rs62228317
rs77578988
rs112034868
rs62228318
rs76864347
rs62228319
rs5995694
rs111402515
rs5750766
rs5757515
rs5757516
rs5750767
rs35884973
rs62228320
rs34482091
rs6001483
rs2413574
rs2899314
rs4293644
rs4258897
rs4473495
rs4420796
rs5757522
rs5757523
rs12484357
rs5757524
rs5757525
rs5757526
rs5750769
rs5757527
rs5757528
rs5757529
rs112577309
rs5757530
rs112245779
rs12170488
rs5757532
rs149681550
rs116929018
rs147638021
rs6001490
rs6001491
rs5757533
rs5757534
rs150210284
rs5757535
rs5757536
rs5757537
rs5995695
rs77806631
rs10854718
rs62228334
rs10775749
rs5757538
rs5757539
rs5995696
rs5757542
rs5995697
rs5757543
rs5757544
rs5757545
rs79576515
rs55832739
rs73163463
rs2064309
rs5757546
rs5757547
rs141193191
rs5757548
rs4821871
rs4821872
rs5757550
rs5757551
rs77379297
rs5757552
rs6001494
rs1569646
rs1569647
rs1569648
rs2413575
rs2413576
rs2413579
rs2413580
rs742502
rs5750772
rs117848336
rs13058433
rs5757556
rs713980
rs713981
rs738468
rs112931952
rs2006007
rs5757557
rs2006008
rs2413581
rs5757558
rs2050142
rs909956
rs2050143
rs56310790
rs5757559
rs5757560
rs12162663
rs12162673
rs12162740
rs6001497
rs56059801
rs5750775
rs113773853
rs6001500
rs12484719
rs12484710
rs7286961
rs7286712
rs5757561
rs5757562
rs5757563
rs5750776
rs5757564
rs5757565
rs5757566
rs130660
rs75132039
rs12485173
rs135177
rs130659
rs130658
rs130657
rs135176
rs135175
rs75157212
rs5750777
rs130655
rs151077951
rs139521356
rs150559438
rs75279419
rs2040399
rs117138710
rs12484319
rs116540704
rs6001508
rs9607623
rs77876076
rs111871433
rs56031201
rs9611110
rs9611112
rs56133813
rs190810375
rs114630100
rs2285099
rs73163486
rs2285097
rs2285096
rs2285095
rs2285094
rs4990914
rs4990915
rs4990916
rs4990917
rs4990918
rs4990919
rs4990920
rs4990921
rs4990922
rs2003809
rs4416326
rs9611115
rs9607624
rs9611116
rs9611117
rs9611118
rs5757570
rs9611119
rs9611120
rs9622978
rs9611122
rs9611123
rs2285100
rs2239769
rs4821874
rs2239768
rs117102928
rs13053714
rs4821875
rs4821876
rs55634318
rs118089209
rs4821877
rs11704525
rs36091905
rs9622979
rs55823804
rs2247128
rs879180
rs17303681
rs56180415
rs6001512
rs5757572
rs5750780
rs9607626
rs5757573
rs2267406
rs5750781
rs71319025
rs5750782
rs147322884
rs1800817
rs1800818
rs117688032
rs13058590
rs79805578
rs7289325
rs130654
rs5757577
rs130653
rs150423918
rs6001516
rs130651
rs130650
rs135174
rs35235663
rs130649
rs135173
rs75912304
rs56229619
rs79723812
rs13058589
rs117288643
rs59744664
rs77516118
rs4821878
rs12159953
rs35468424
rs9607627
rs56072357
rs11705523
rs760985
rs735307
rs35243573
rs112095374
rs9619805
rs9619806
rs73424776
rs13054313
rs35131934
rs77416181
rs34057721
rs17000909
rs78986017
rs73884892
rs12484683
rs56222990
rs117067023
rs149457953
rs56323315
rs12483986
rs77515099
rs6001521
rs5995703
rs5995704
rs148009552
rs76295093
rs36069260
rs35294961
rs112546342
rs34435958
rs148538302
rs6001523
rs75315664
rs146878017
rs7290087
rs5757580
rs9622983
rs9611130
rs4820371
rs9622984
rs742402
rs2413582
rs8137082
rs2413583
rs8140656
rs760984
rs9622986
rs34524861
rs742403
rs138211230
rs2143178
rs5757582
rs17000920
rs34662434
rs35526223
rs5995705
rs17304019
rs17304103
rs9611131
rs5757584
rs11089938
rs6519180
rs6519181
rs4820372
rs148258127
rs5757585
rs6519182
rs5757587
rs5750784
rs67780244
rs139497823
rs9611133
rs62231493
rs1569495
rs137576
rs1569497
rs34079616
rs73165238
rs9611134
rs36067751
rs84488
rs2103588
rs2092189
rs34101548
rs137578
rs5757589
rs5757590
rs5757592
rs5757593
rs5757596
rs147937631
rs5757599
rs117883842
rs968451
rs9607629
rs111497833
rs5750785
rs5757600
rs5757601
rs470074
rs35381944
rs5757602
rs932329
rs116898372
rs1007117
rs1003643
rs1003644
rs5757603
rs137580
rs137581
rs1985378
rs117461571
rs17000956
rs17000962
rs137582
rs11089939
rs126228
rs9611137
rs137585
rs1569500
rs1569501
rs137586
rs137588
rs11912467
rs11912887
rs137589
rs137590
rs137591
rs79290
rs470075
rs54211
rs568854160
rs78149022
rs78483154
rs137592
rs144208198
rs137593
rs16985788
rs118091425
rs11914047
rs17304621
rs80132412
rs137594
rs62228372
rs137598
rs148046548
rs6001530
rs139633913
rs137600
rs66483608
rs56077422
rs137602
rs12628705
rs9611138
rs137603
rs137604
rs5757608
rs117972181
rs11912186
rs76002309
rs137606
rs137607
rs35543144
rs470078
rs144354692
rs76449672
rs79605405
rs11704615
rs137608
rs11913470
rs11913902
rs137609
rs12628833
rs57078777
rs137610
rs137611
rs12160825
rs12157727
rs137612
rs62228374
rs11089941
rs11912365
rs11703434
rs137614
rs147500666
rs118026751
rs137615
rs111895989
rs17000979
rs11704385
rs62228375
rs62228376
rs62228377
rs62228378
rs117799755
rs971964
rs76767381
rs148659390
rs9607631
rs139422188
rs137616
rs9611140
rs149688578
rs137617
rs137618
rs137619
rs9611142
rs116987636
rs150478009
rs126229
rs5757609
rs5757610
rs17000981
rs77004047
rs6519183
rs470079
rs5757611
rs62228380
rs2014842
rs145119387
rs2076124
rs137620
rs139522273
rs7285530
rs2076125
rs9607632
rs84491
rs126230
rs94852
rs470080
rs2007418
rs12484030
rs137623
rs470081
rs2072872
rs738331
rs6509
rs1569498
rs9611144
rs137625
rs470082
rs11912049
rs5757613
rs41274553
rs143897309
rs137626
rs137627
rs12628367
rs137629
rs5757614
rs137630
rs137631
rs114670885
rs12170171
rs146248330
rs137633
rs58599024
rs137634
rs17305131
rs12483879
rs12483932
rs144712270
rs12483923
rs9611147
rs5995711
rs137635
rs75026781
rs117385880
rs12627970
rs137636
rs5757617
rs11704319
rs142739815
rs6001534
rs137637
rs12627761
rs5757618
rs5757619
rs149953174
rs5750789
rs137639
rs143180676
rs151296813
rs137641
rs115371106
rs75030829
rs7291413
rs7291714
rs137643
rs137644
rs139975644
rs115038091
rs137646
rs5757622
rs146663270
rs28591484
rs116136126
rs9611152
rs55883000
rs143769169
rs115263847
rs137647
rs62228402
rs60028822
rs150420964
rs137649
rs62228404
rs62228405
rs137650
rs56730909
rs137652
rs12159247
rs150525821
rs12163078
rs61528797
rs137653
rs117210036
rs12628724
rs137654
rs12485061
rs12484993
rs7285049
rs7285952
rs71319031
rs137657
rs137658
rs137659
rs58401738
rs12627838
rs62228408
rs137663
rs137665
rs6001540
rs151314883
rs75378967
rs137666
rs137668
rs145041360
rs137671
rs137672
rs76640602
rs5757624
rs57275609
rs5757625
rs117458132
rs137682
rs137683
rs137684
rs9611155
rs137685
rs137686
rs137687
rs137688
rs74804869
rs62228427
rs62228428
rs137689
rs137690
rs9611156
rs9611157
rs137695
rs9607634
rs9607635
rs9611159
rs137697
rs9607636
rs3747177
rs12166817
rs137698
rs57223197
rs2267407
rs56094831
rs9611160
rs9607637
rs909685
rs2069235
rs11705183
rs137699
rs1807560
rs5757628
rs6001552
rs137701
rs137702
rs137703
rs8141261
rs142164994
rs12152131
rs715505
rs137705
rs6001553
rs137708
rs145248156
rs113241772
rs118065135
rs55995917
rs142242031
rs3788551
rs2010904
rs2003675
rs760741
rs111659885
rs5757630
rs2413588
rs760742
rs79758575
rs112796610
rs556573488
rs149739938
rs2413589
rs61616683
rs79951272
rs5757631
rs5757632
rs5757633
rs2049985
rs2049986
rs4821887
rs142952844
rs9607639
rs715503
rs5757636
rs5757637
rs2267408
rs5757638
rs10745050
rs739363
rs2012906
rs2012907
rs73167316
rs5757642
rs7286714
rs5757644
rs5750806
rs9611162
rs9611164
rs149861947
rs78751209
rs11704158
rs62228448
rs55673200
rs1569499
rs145554377
rs4821888
rs4820377
rs80181382
rs5757646
rs1297231
rs79262580
rs56147213
rs6001566
rs6519190
rs5757647
rs5757648
rs9611165
rs9611166
rs6001567
rs9611167
rs6001568
rs4821889
rs4821890
rs8135738
rs1010169
rs1010170
rs5757650
rs756640
rs62228451
rs55706518
rs41274557
rs1043395
rs7423
rs1007337
rs5757652
rs147744082
rs9611169
rs77488630
rs147261054
rs8143036
rs9611170
rs148601764
rs2142848
rs4821891
rs187812542
rs2413590
rs5750808
rs5750809
rs62228453
rs5750810
rs5750811
rs5750812
rs73167327
rs4321460
rs4386422
rs4384886
rs5757653
rs5757654
rs7292066
rs35515473
rs5750813
rs4821892
rs3830119
rs5757655
rs4821893
rs5750814
rs34026806
rs34825318
rs5757657
rs5750815
rs4429561
rs34463037
rs151120013
rs4337572
rs35836908
rs17001091
rs34206765
rs34546629
rs35349798
rs35748716
rs6001582
rs4821894
rs5750816
rs5757659
rs6001585
rs35286491
rs6001587
rs6001588
rs149966479
rs5750818
rs118148648
rs5757663
rs5757664
rs5757665
rs9607646
rs5757667
rs4821895
rs9611173
rs739141
rs743838
rs5750820
rs5750821
rs5750822
rs7949
rs150540606
rs139338364
rs117502506
rs35927585
rs5757670
rs5750823
rs5750824
rs117093889
rs5750825
rs1972280
rs5750826
rs4821896
rs73167342
rs5750828
rs4821897
rs148061535
rs6001594
rs2899318
rs5757673
rs9611176
rs5750829
rs140317528
rs4821898
rs5757675
rs6001595
rs8138462
rs9611177
rs193145313
rs5750830
rs28685576
rs5757676
rs7364148
rs5750833
rs5757678
rs9306335
rs8137426
rs8136980
rs4497965
rs5757680
rs5757681
rs1005522
rs145310376
rs5757682
rs147398312
rs139684264
rs142060396
rs5757683
rs5757684
rs1557541
rs1557542
rs1557543
rs6001599
rs6001600
rs5995735
rs5757685
rs738286
rs738287
rs738289
rs738290
rs738285
rs2413592
rs909674
rs2008174
rs3959642
rs760714
rs760715
rs28670891
rs5750840
rs9611183
rs6001601
rs2267412
rs2284076
rs8137052
rs6519193
rs4820378
rs4821900
rs1984662
rs144832794
rs78569477
rs12628962
rs2413593
rs5757690
rs1003538
rs9306336
rs144247559
rs78317139
rs12484278
rs117289855
rs2899319
rs760712
rs760713
rs4821901
rs117086217
rs73885230
rs73885231
rs11704159
rs79941757
rs34943118
rs2009774
rs2009999
rs17001167
rs4821902
rs9623008
rs117647351
rs78874534
rs76066045
rs6001605
rs149017952
rs62230590
rs5995742
rs3827380
rs7285122
rs76864396
rs1033415
rs12157593
rs2017711
rs62230591
rs80094115
rs34692520
rs144053077
rs6001609
rs12484582
rs151114897
rs12484673
rs76917652
rs9611186
rs9611187
rs112424676
rs7287617
rs2294360
rs34109257
rs742143
rs4821903
rs4821904
rs5750841
rs5750842
rs146514405
rs111749575
rs4820379
rs75911208
rs4821905
rs9619817
rs2232086
rs17400681
rs738288
rs10854721
rs76044976
rs78336887
rs11703406
rs1048310
rs710192
rs10854722
rs117186267
rs4894
rs77157164
rs117826659
rs6519194
rs4820380
rs4821906
rs185749756
rs111289027
rs882564
rs882565
rs882566
rs5750844
rs4821907
rs1028320
rs1028321
rs1015941
rs79349506
rs1109793
rs2413595
rs141530599
rs5757703
rs9607648
rs8137430
rs11703414
rs6001618
rs5757705
rs760716
rs117105456
rs111603797
rs75823932
rs9611191
rs9611192
rs5750847
rs5750848
rs7284798
rs117583732
rs117863413
rs7284601
rs5757709
rs5757710
rs67792450
rs6001619
rs12628516
rs9623013
rs5757712
rs12170562
rs9623014
rs6001620
rs5757715
rs5757716
rs5995748
rs5995749
rs9623015
rs9623016
rs5750849
rs5757717
rs4820381
rs59889044
rs5757718
rs146331346
rs9611195
rs4820382
rs5757719
rs79439013
rs713689
rs2092168
rs115087727
rs5757720
rs10427762
rs5757721
rs117711358
rs117109395
rs113358105
rs2413597
rs2413598
rs4438587
rs76190836
rs5757723
rs75675695
rs113448717
rs58093579
rs7284221
rs2413599
rs5757725
rs116980552
rs5757726
rs61259516
rs9607655
rs143776090
rs9611198
rs9607658
rs6001621
rs9623017
rs9619819
rs75594549
rs4820383
rs62652622
rs80208362
rs73885269
rs5757727
rs62228477
rs116867091
rs12484107
rs5757728
rs55684383
rs56753811
rs7288455
rs74860018
rs3747178
rs62228478
rs5757730
rs5757731
rs116722699
rs5757732
rs78432290
rs5757733
rs116516050
rs5750851
rs12484689
rs5750852
rs2413600
rs3788556
rs144587111
rs5757734
rs132567
rs73169353
rs73885276
rs73422193
rs62228480
rs5757736
rs111500207
rs8139773
rs111326860
rs28631967
rs132570
rs132571
rs5750853
rs3788557
rs132572
rs116941104
rs132573
rs132574
rs4353751
rs132575
rs73169364
rs132576
rs132577
rs140578590
rs74488486
rs132579
rs132580
rs4522708
rs4374
rs144186266
rs5995754
rs132582
rs118028480
rs713971
rs3788560
rs3788562
rs132583
rs2413602
rs117863931
rs5750854
rs2003151
rs132584
rs1109008
rs132585
rs35874709
rs9611201
rs9611202
rs5757742
rs73169372
rs35471482
rs5757743
rs760546
rs738167
rs74777431
rs76571725
rs111887621
rs62228488
rs1076614
rs9619822
rs1883123
rs713733
rs117192145
rs713865
rs713767
rs7291041
rs5995755
rs142128138
rs5750857
rs5995756
rs5757746
rs5995757
rs6001638
rs6001639
rs1534883
rs145610589
rs77221970
rs3788566
rs3788567
rs5995759
rs926231
rs73169378
rs9306337
rs713860
rs1008677
rs73169382
rs9611204
rs9611205
rs5757748
rs11705236
rs8140185
rs738168
rs5995760
rs17401961
rs5750859
rs9306338
rs10212085
rs184678054
rs3788569
rs114434072
rs11703341
rs9611206
rs115765935
rs2072714
rs2072715
rs1883124
rs77350194
rs7288420
rs5995761
rs80101362
rs138979431
rs136803
rs136805
rs136806
rs12170452
rs111073900
rs62636244
rs12483993
rs136809
rs136811
rs136812
rs80251458
rs116047974
rs191065912
rs11704409
rs144250608
rs3788571
rs470070
rs742159
rs74426985
rs136813
rs5757752
rs114624981
rs5750860
rs5750861
rs5750862
rs5750863
rs5757754
rs55898159
rs9607661
rs117803091
rs56167403
rs5757756
rs117655683
rs136814
rs941431
rs76470176
rs136815
rs909679
rs136816
rs2092179
rs136817
rs136818
rs113992959
rs136819
rs136820
rs136821
rs8138437
rs136822
rs117094767
rs136823
rs117583662
rs2010746
rs6001641
rs136824
rs11705208
rs470071
rs56032562
rs61623451
rs136827
rs5757759
rs77273762
rs5750866
rs5757760
rs143409218
rs926334
rs75705033
rs136828
rs136829
rs136830
rs136832
rs9611209
rs136834
rs136835
rs8140214
rs136845
rs9607663
rs8140771
rs136846
rs732381
rs12158982
rs136848
rs5757761
rs136849
rs136850
rs136851
rs113038998
rs136852
rs136853
rs136854
rs136855
rs5750868
rs73163054
rs136856
rs73163055
rs136857
rs5757762
rs5757763
rs136858
rs5750869
rs75701188
rs4821909
rs200593805
rs4821910
rs5750870
rs5757764
rs5757765
rs4820386
rs2235341
rs2235342
rs738315
rs5750871
rs5757766
rs11704439
rs714031
rs4820387
rs4820388
rs9619826
rs5757768
rs8136019
rs9607666
rs3788576
rs149434178
rs909680
rs2294368
rs117099200
rs59504308
rs2294369
rs7288746
rs56656729
rs58439755
rs149379580
rs74507538
rs9607667
rs3747179
rs75082737
rs4821911
rs5757773
rs5757774
rs5757775
rs4821913
rs5757776
rs145819060
rs151124487
rs4821914
rs113813999
rs6001651
rs6001652
rs8136836
rs8137891
rs5757777
rs12171228
rs12171155
rs35969023
rs4820389
rs62228525
rs149273008
rs142173198
rs146388885
rs139714728
rs5750872
rs12484428
rs11704241
rs112114530
rs73163061
rs6001655
rs5995773
rs187925077
rs2064135
rs11704591
rs8140044
rs116988094
rs79394284
rs10427810
rs11705160
rs80156739
rs74985600
rs6001658
rs10427663
rs9611212
rs6001659
rs4820391
rs6001660
rs6001661
rs11702927
rs80301685
rs10427962
rs73163065
rs78929060
rs79802814
rs7291427
rs5995776
rs143596226
rs146810216
rs5757783
rs79857740
rs111714688
rs5995778
rs6001666
rs73888146
rs117718156
rs62228527
rs34068309
rs73888159
rs5750876
rs146143648
rs62228528
rs117120930
rs6001668
rs140734205
rs737793
rs191007110
rs78556357
rs76957131
rs738313
rs11704363
rs112178004
rs7289583
rs78785948
rs5757786
rs73888165
rs4597643
rs12170853
rs78553435
rs140260461
rs78065010
rs62228529
rs75963052
rs139079141
rs2014234
rs738314
rs76448652
rs6001673
rs117119882
rs73163068
rs77105266
rs137950443
rs6001675
rs75953805
rs76582065
rs79506571
rs5757793
rs79564703
rs6001678
rs2223336
rs713973
rs117564573
rs6001679
rs5750879
rs75884459
rs9941962
rs139758613
rs150612106
rs117617455
rs7290833
rs75918676
rs116238775
rs9941939
rs78404217
rs55923802
rs117757136
rs113135601
rs112390516
rs8137883
rs78059826
rs117445495
rs74852037
rs2205968
rs9941972
rs75760250
rs11703310
rs11703811
rs143256203
rs117923155
rs73163073
rs12483790
rs74952260
rs74816551
rs74729745
rs75250569
rs2205969
rs76404027
rs11703400
rs11703943
rs3091377
rs112732410
rs11703076
rs55713823
rs113147787
rs62228534
rs112089227
rs73888173
rs77731676
rs75728551
rs57800198
rs6001686
rs117811619
rs11705131
rs5757798
rs9941936
rs11703861
rs9941927
rs73888176
rs75066154
rs5757799
rs79870771
rs74569259
rs8137779
rs8138202
rs73888179
rs6001687
rs117470728
rs11704293
rs79476137
rs6001688
rs58505471
rs77996251
rs74434450
rs116909307
rs77783792
rs7288020
rs7286916
rs79699549
rs62228550
rs77631913
rs138986193
rs77521412
rs73888182
rs7287193
rs112674275
rs77373343
rs4563342
rs73163076
rs10427552
rs75707537
rs62228554
rs77395217
rs10483200
rs150085495
rs75020282
rs7288228
rs12484239
rs6001694
rs10427867
rs10427900
rs10427892
rs742209
rs11089965
rs78943183
rs75424411
rs112618539
rs11913283
rs76146864
rs11703179
rs77392481
rs76911124
rs9623081
rs137956300
rs185628370
rs74661448
rs6001697
rs6001699
rs13340079
rs9623083
rs5995786
rs74650048
rs76144973
rs8135811
rs187301802
rs79210487
rs147186731
rs74915771
rs137947
rs3021223
rs137948
rs3021224
rs112912140
rs112360612
rs66609907
rs1120558
rs3021225
rs137950
rs17319801
rs188601910
rs111996457
rs113555056
rs143174020
rs137952
rs17001508
rs2958649
rs181701278
rs73163080
rs137953
rs118001534
rs137954
rs111968851
rs180963367
rs34718951
rs8139544
rs2958647
rs137955
rs2958646
rs137956
rs117796012
rs137957
rs137959
rs116954000
rs713925
rs149158407
rs111399361
rs78664274
rs137960
rs137963
rs137964
rs60538378
rs116996173
rs137965
rs2267414
rs113524995
rs137966
rs17001521
rs137967
rs117088654
rs77490930
rs2267415
rs137968
rs10483201
rs137969
rs137970
rs113472125
rs3021226
rs137972
rs470084
rs137973
rs80403
rs739090
rs55793831
rs73163096
rs28405882
rs117166546
rs739091
rs137975
rs5757806
rs78511943
rs137977
rs137978
rs137979
rs12166465
rs117616798
rs17405431
rs137980
rs713883
rs117475298
rs2267416
rs137981
rs137983
rs78048860
rs137985
rs107140
rs11703161
rs5757814
rs137988
rs137989
rs137990
rs72619519
rs137991
rs149821288
rs17001545
rs142343520
rs148328786
rs56371312
rs137992
rs72619520
rs118163565
rs3021227
rs2958666
rs2267419
rs2267420
rs137994
rs9607675
rs3021213
rs80400
rs137996
rs137997
rs137998
rs9611233
rs139257261
rs138000
rs118033792
rs9611234
rs7285609
rs138002
rs141791242
rs138003
rs140029666
rs138006
rs2958667
rs2284077
rs138008
rs62230279
rs2284078
rs138009
rs2267423
rs56057810
rs55838499
rs138011
rs138012
rs117854879
rs9611237
rs138014
rs138015
rs1011748
rs138016
rs114607
rs139195105
rs9611239
rs2958652
rs76736715
rs2958654
rs184322994
rs142366238
rs4821920
rs2958657
rs3021217
rs7285507
rs2958658
rs9611240
rs9611241
rs41281257
rs41281259
rs28607928
rs117845203
rs9611242
rs3021222
rs9607680
rs2958663
rs3021274
rs2958662
rs12373990
rs143859260
rs3021270
rs3021271
rs2958660
rs117035363
rs62230283
rs2958659
rs117014665
rs11705454
rs62230284
rs1108047
rs117741951
rs11912922
rs117571052
rs73165022
rs11704971
rs147793685
rs62230289
rs2958651
rs17406386
rs2958650
rs714008
rs55916464
rs17406434
rs79376201
rs58286117
rs11089967
rs73165024
rs7284488
rs138573780
rs4820395
rs2071771
rs7291782
rs9611246
rs143907527
rs137949378
rs35823589
rs5995793
rs5995794
rs11089969
rs737815
rs743840
rs2899333
rs117423836
rs8139715
rs9623110
rs9611250
rs150827537
rs9611251
rs9607682
rs11704113
rs3752470
rs7284189
rs143963382
rs6001722
rs6001723
rs7285314
rs9607683
rs12169622
rs6001728
rs147095975
rs11704416
rs145027404
rs6001734
rs7290960
rs28494590
rs7290555
rs141202891
rs9623117
rs7290298
rs7291691
rs75942214
rs9611257
rs75538321
rs150411380
rs6001740
rs5995802
rs28837144
rs118083798
rs6001741
rs9611260
rs7288882
rs7288667
rs7292999
rs9611261
rs6001743
rs73165033
rs5995808
rs58133635
rs116995154
rs6519216
rs148140984
rs5750897
rs7284980
rs6001749
rs118176772
rs77939734
rs116894924
rs12166639
rs141876121
rs7292838
rs7292602
rs140873852
rs9607685
rs11704464
rs7290587
rs2413609
rs9607686
rs116989074
rs538093242
rs117790180
rs77886021
rs73165038
rs714020
rs147427678
rs9611263
rs6001762
rs6001763
rs192667024
rs135628
rs11705409
rs12106521
rs6001765
rs9611265
rs34419824
rs34584683
rs143794988
```
