## Supplementary material for "Characterization of shared and ancestry-specific signals driving complex traits using multi-ancestry fine-mapping": s2.afreq

```
#CHROM	ID	REF	ALT	ALT_FREQS	OBS_CT
22	rs3747169	G	A	0.197421	1008
22	rs6001099	T	C	0.750992	1008
22	rs111238998	C	A	0.147817	1008
22	rs5750598	T	C	0.39881	1008
22	rs5757058	T	A	0.75	1008
22	rs9622792	T	C	0.194444	1008
22	rs76009262	C	A	0.154762	1008
22	rs7292835	T	C	0.194444	1008
22	rs8141933	C	T	0.559524	1008
22	rs4821783	T	C	0.194444	1008
22	rs6519108	T	A	0.194444	1008
22	rs5995572	A	G	0.195437	1008
22	rs5995573	C	T	0.194444	1008
22	rs6001100	A	C	0.194444	1008
22	rs6001101	T	C	0.194444	1008
22	rs6001102	C	G	0.194444	1008
22	rs5757062	C	T	0.55754	1008
22	rs6001103	T	A	0.194444	1008
22	rs113873251	A	G	0.14881	1008
22	rs5757063	T	C	0.558532	1008
22	rs55906933	G	A	0.145833	1008
22	rs3876031	G	T	0.751984	1008
22	rs3876032	G	A	0.40873	1008
22	rs5757065	G	A	0.751984	1008
22	rs12628722	C	A	0.193452	1008
22	rs4821785	A	G	0.753968	1008
22	rs80303172	T	C	0.0565476	1008
22	rs5757068	A	G	0.559524	1008
22	rs5757069	C	A	0.752976	1008
22	rs114454729	G	C	0.147817	1008
22	rs6001104	G	A	0.19246	1008
22	rs3959635	C	A	0.751984	1008
22	rs145306383	A	C	0.0138889	1008
22	rs6001105	G	A	0.195437	1008
22	rs6001106	T	C	0.196429	1008
22	rs74277663	G	T	0.0575397	1008
22	rs195310	A	G	0.195437	1008
22	rs195311	C	T	0.752976	1008
22	rs12628727	T	C	0.0287698	1008
22	rs4101106	T	C	0.55754	1008
22	rs12628645	A	G	0.14881	1008
22	rs195312	A	G	0.195437	1008
22	rs4101105	T	C	0.55754	1008
22	rs195313	C	T	0.188492	1008
22	rs74432279	G	A	0.0168651	1008
22	rs195314	C	G	0.751984	1008
22	rs195301	A	G	0.750992	1008
22	rs195302	C	T	0.751984	1008
22	rs195303	A	G	0.195437	1008
22	rs195305	C	G	0.748016	1008
22	rs11089880	T	C	0.558532	1008
22	rs11089881	T	C	0.558532	1008
22	rs195308	T	C	0.752976	1008
22	rs195309	C	G	0.752976	1008
22	rs3859846	T	A	0.14881	1008
22	rs17753544	G	A	0.14881	1008
22	rs55719829	T	C	0.145833	1008
22	rs9622802	C	T	0.561508	1008
22	rs195300	C	T	0.195437	1008
22	rs470095	C	A	0.24504	1008
22	rs138360	G	C	0.24504	1008
22	rs409143	G	A	0.194444	1008
22	rs196105	A	G	0.195437	1008
22	rs138365	C	T	0.850198	1008
22	rs196107	G	A	0.19246	1008
22	rs138366	G	A	0.247024	1008
22	rs138367	T	A	0.440476	1008
22	rs196108	G	A	0.19246	1008
22	rs138368	C	T	0.850198	1008
22	rs138369	A	G	0.433532	1008
22	rs196109	C	T	0.19246	1008
22	rs196110	G	C	0.191468	1008
22	rs143749594	T	C	0.015873	1008
22	rs117970773	T	A	0.047619	1008
22	rs138370	A	G	0.242063	1008
22	rs118189286	G	A	0.0436508	1008
22	rs138373	G	A	0.238095	1008
22	rs138375	C	G	0.239087	1008
22	rs138376	T	C	0.239087	1008
22	rs202030610	C	T	0.0367063	1008
22	rs138379	C	G	0.28869	1008
22	rs138381	T	C	0.779762	1008
22	rs6001117	T	C	0.162698	1008
22	rs6001118	T	A	0.206349	1008
22	rs138382	C	T	0.609127	1008
22	rs60991321	C	T	0.205357	1008
22	rs34500977	C	A	0.12996	1008
22	rs138383	C	T	0.382937	1008
22	rs117740772	G	T	0.0168651	1008
22	rs138385	A	G	0.744048	1008
22	rs141761878	G	A	0.031746	1008
22	rs138387	G	A	0.374008	1008
22	rs146014042	C	T	0.0496032	1008
22	rs13055737	C	T	0.374008	1008
22	rs6001120	G	A	0.204365	1008
22	rs9941960	G	A	0.204365	1008
22	rs138389	A	G	0.375	1008
22	rs196101	G	A	0.368056	1008
22	rs196102	T	C	0.371032	1008
22	rs77755666	G	A	0.0436508	1008
22	rs5757084	C	A	0.204365	1008
22	rs5757085	G	A	0.204365	1008
22	rs11913839	C	T	0.204365	1008
22	rs185507269	G	A	0.0228175	1008
22	rs138392	T	C	0.74504	1008
22	rs138393	C	T	0.242063	1008
22	rs196111	A	G	0.627976	1008
22	rs5750603	C	A	0.205357	1008
22	rs138394	C	G	0.372024	1008
22	rs11089885	C	T	0.362103	1008
22	rs138395	C	T	0.360119	1008
22	rs470096	A	C	0.361111	1008
22	rs885867	C	T	0.382937	1008
22	rs5757086	G	A	0.206349	1008
22	rs138396	G	T	0.22619	1008
22	rs9622808	C	T	0.22619	1008
22	rs73157107	G	A	0.00198413	1008
22	rs111105	C	T	0.22619	1008
22	rs138397	G	A	0.22619	1008
22	rs138399	G	T	0.22619	1008
22	rs7354810	C	T	0.0654762	1008
22	rs138400	T	C	0.949405	1008
22	rs5757088	G	A	0.590278	1008
22	rs11703948	A	G	0.132937	1008
22	rs138402	C	T	0.358135	1008
22	rs138403	C	T	0.225198	1008
22	rs196122	T	C	0.358135	1008
22	rs13057446	G	A	0.131944	1008
22	rs66792787	A	G	0.132937	1008
22	rs111959380	G	A	0.575397	1008
22	rs11089887	C	G	0.132937	1008
22	rs35607824	G	C	0.134921	1008
22	rs2413533	C	T	0.208333	1008
22	rs4343562	T	G	0.208333	1008
22	rs743942	G	A	0.376984	1008
22	rs5757091	G	C	0.208333	1008
22	rs196054	G	A	0.945437	1008
22	rs196055	A	G	0.320437	1008
22	rs2002581	G	A	0.207341	1008
22	rs196057	C	T	0.945437	1008
22	rs2269608	C	T	0.246032	1008
22	rs1063134	C	T	0.246032	1008
22	rs196059	T	C	0.944444	1008
22	rs8142029	G	A	0.375992	1008
22	rs196060	G	A	0.943452	1008
22	rs5757092	T	C	0.208333	1008
22	rs474525	C	T	0.944444	1008
22	rs60910684	C	T	0.206349	1008
22	rs196062	G	A	0.944444	1008
22	rs77658096	G	A	0.206349	1008
22	rs11704277	C	T	0.109127	1008
22	rs78444991	C	G	0.108135	1008
22	rs196063	A	G	0.113095	1008
22	rs4821787	G	C	0.380952	1008
22	rs79281004	C	T	0.111111	1008
22	rs2267384	C	A	0.315476	1008
22	rs2267385	C	T	0.111111	1008
22	rs7291841	G	A	0.835317	1008
22	rs196073	C	G	0.111111	1008
22	rs2267386	G	A	0.130952	1008
22	rs196074	G	A	0.110119	1008
22	rs55930878	C	T	0.00198413	1008
22	rs62228861	T	A	0.00198413	1008
22	rs2267387	C	T	0.769841	1008
22	rs196075	C	G	0.110119	1008
22	rs74277676	G	A	0.110119	1008
22	rs196076	C	G	0.176587	1008
22	rs196077	G	T	0.946429	1008
22	rs73157117	C	T	0.0654762	1008
22	rs8141562	G	A	0.770833	1008
22	rs78388515	G	A	0.112103	1008
22	rs196080	T	C	0.177579	1008
22	rs76037731	T	A	0.112103	1008
22	rs196081	C	T	0.177579	1008
22	rs9607537	C	A	0.449405	1008
22	rs9610956	G	A	0.0654762	1008
22	rs2267388	G	A	0.768849	1008
22	rs2267389	C	T	0.0654762	1008
22	rs7288369	C	T	0.180556	1008
22	rs9607538	T	C	0.180556	1008
22	rs196083	G	A	0.116071	1008
22	rs196084	T	C	0.949405	1008
22	rs3761450	T	C	0.115079	1008
22	rs9610960	C	T	0.180556	1008
22	rs196086	C	G	0.180556	1008
22	rs183300377	G	A	0.0109127	1008
22	rs9607540	C	T	0.180556	1008
22	rs196088	C	G	0.181548	1008
22	rs74732880	C	T	0.114087	1008
22	rs196092	A	G	0.949405	1008
22	rs46629	A	G	0.703373	1008
22	rs196093	G	A	0.116071	1008
22	rs4821788	A	G	0.832341	1008
22	rs11704913	G	A	0.24504	1008
22	rs9607541	C	T	0.246032	1008
22	rs196094	T	C	0.18254	1008
22	rs196095	C	T	0.181548	1008
22	rs196096	T	C	0.18254	1008
22	rs118047999	G	C	0.521825	1008
22	rs196065	T	C	0.949405	1008
22	rs117368716	G	A	0.115079	1008
22	rs196066	G	A	0.361111	1008
22	rs12484263	C	A	0.203373	1008
22	rs35199791	C	A	0.205357	1008
22	rs196067	T	C	0.430556	1008
22	rs196068	C	T	0.360119	1008
22	rs9607542	A	G	0.395833	1008
22	rs196069	C	T	0.344246	1008
22	rs196070	T	G	0.949405	1008
22	rs77046030	C	T	0.108135	1008
22	rs138406	C	A	0.231151	1008
22	rs138407	C	T	0.231151	1008
22	rs138408	T	C	0.420635	1008
22	rs138409	G	A	0.405754	1008
22	rs138410	T	A	0.404762	1008
22	rs138411	T	C	0.409722	1008
22	rs138412	A	G	0.244048	1008
22	rs138413	C	T	0.243056	1008
22	rs74853968	C	T	0.108135	1008
22	rs12484736	G	A	0.154762	1008
22	rs80269148	A	C	0.109127	1008
22	rs3761452	A	G	0.0128968	1008
22	rs138418	C	T	0.222222	1008
22	rs138419	C	T	0.337302	1008
22	rs2269609	G	A	0.169643	1008
22	rs73157131	C	T	0.100198	1008
22	rs9610964	A	G	0.0128968	1008
22	rs9607544	A	C	0.0119048	1008
22	rs9610965	T	A	0.030754	1008
22	rs138421	G	C	0.332341	1008
22	rs62228894	C	T	0.125992	1008
22	rs138422	G	A	0.869048	1008
22	rs739235	G	T	0.00198413	1008
22	rs143740378	C	T	0.0277778	1008
22	rs138425	G	A	0.876984	1008
22	rs138426	G	A	0.724206	1008
22	rs138428	G	A	0.880952	1008
22	rs138430	C	T	0.511905	1008
22	rs189090339	A	C	0.0128968	1008
22	rs401933	C	T	0.882937	1008
22	rs12004	T	G	0.354167	1008
22	rs138433	C	A	0.883929	1008
22	rs138435	T	C	0.883929	1008
22	rs138436	C	A	0.882937	1008
22	rs2071887	T	A	0.367063	1008
22	rs139900049	T	C	0.0128968	1008
22	rs1043402	G	A	0.354167	1008
22	rs763121	A	G	0.367063	1008
22	rs138437	C	T	0.882937	1008
22	rs86796	A	C	0.516865	1008
22	rs10427873	G	A	0.0277778	1008
22	rs5750609	C	T	0.15873	1008
22	rs138441	T	C	0.882937	1008
22	rs60762382	A	T	0.0168651	1008
22	rs150026353	T	C	0.0238095	1008
22	rs2267390	C	T	0.353175	1008
22	rs11705586	A	G	0.197421	1008
22	rs138445	A	G	0.882937	1008
22	rs138446	A	C	0.882937	1008
22	rs138447	C	T	0.882937	1008
22	rs138450	A	G	0.882937	1008
22	rs78197486	T	C	0.0208333	1008
22	rs138452	C	T	0.882937	1008
22	rs138454	T	C	0.882937	1008
22	rs138455	G	A	0.871032	1008
22	rs138457	T	C	0.513889	1008
22	rs12627803	T	C	0.197421	1008
22	rs138459	C	T	0.882937	1008
22	rs138460	A	G	0.882937	1008
22	rs138461	G	A	0.882937	1008
22	rs139662601	T	A	0.0128968	1008
22	rs1837988	A	G	0.356151	1008
22	rs114708931	G	A	0.0128968	1008
22	rs151030835	T	C	0.0634921	1008
22	rs138462	G	A	0.882937	1008
22	rs138463	A	G	0.87004	1008
22	rs138464	C	T	0.514881	1008
22	rs117700620	G	T	0.0218254	1008
22	rs138465	C	T	0.87004	1008
22	rs138466	T	C	0.880952	1008
22	rs138397096	G	A	0.00793651	1008
22	rs9610971	C	T	0.338294	1008
22	rs62228901	A	G	0.128968	1008
22	rs9610972	A	G	0.355159	1008
22	rs1946990	A	G	0.485119	1008
22	rs62228902	T	C	0.117063	1008
22	rs57105975	T	C	0.117063	1008
22	rs56175827	T	G	0.117063	1008
22	rs11089888	G	T	0.078373	1008
22	rs5750616	T	G	0.363095	1008
22	rs5995589	T	C	0.117063	1008
22	rs138974318	C	T	0.0367063	1008
22	rs62228904	T	C	0.117063	1008
22	rs5750617	T	A	0.389881	1008
22	rs62228905	C	T	0.117063	1008
22	rs80297342	C	T	0.0168651	1008
22	rs8139022	A	C	0.117063	1008
22	rs5757126	T	C	0.355159	1008
22	rs140831253	C	T	0.0128968	1008
22	rs1980455	A	C	0.486111	1008
22	rs144287748	A	G	0.0625	1008
22	rs145066963	C	T	0.0248016	1008
22	rs12172202	G	A	0.15873	1008
22	rs62228932	G	A	0.117063	1008
22	rs16999046	T	G	0.117063	1008
22	rs144074077	C	T	0.0644841	1008
22	rs5995591	C	T	0.117063	1008
22	rs11570426	A	C	0.00198413	1008
22	rs4987164	C	G	0.117063	1008
22	rs4820335	C	G	0.485119	1008
22	rs10427947	T	C	0.117063	1008
22	rs9917599	G	A	0.117063	1008
22	rs5757130	G	A	0.485119	1008
22	rs6001149	C	T	0.117063	1008
22	rs13054906	G	T	0.198413	1008
22	rs60895776	G	C	0.117063	1008
22	rs4820336	A	C	0.196429	1008
22	rs8135087	G	A	0.355159	1008
22	rs9610975	A	G	0.472222	1008
22	rs188431976	G	A	0.0347222	1008
22	rs141613357	C	A	0.0625	1008
22	rs11570405	T	C	0.0128968	1008
22	rs11570400	T	A	0.106151	1008
22	rs5757135	C	T	0.485119	1008
22	rs189709641	C	T	0.0337302	1008
22	rs9622830	C	G	0.485119	1008
22	rs5750621	C	T	0.355159	1008
22	rs5750622	C	G	0.355159	1008
22	rs5757140	T	C	0.355159	1008
22	rs5757141	G	A	0.355159	1008
22	rs11570392	G	A	0.117063	1008
22	rs11570386	A	G	0.117063	1008
22	rs190394833	G	A	0.094246	1008
22	rs2267392	G	C	0.117063	1008
22	rs11570379	C	T	0.0128968	1008
22	rs11570373	A	G	0.117063	1008
22	rs5757151	A	C	0.485119	1008
22	rs144448683	G	A	0.0257937	1008
22	rs6001159	A	G	0.470238	1008
22	rs8140617	G	A	0.348214	1008
22	rs369198011	T	C	0.0208333	1008
22	rs34346867	T	C	0.470238	1008
22	rs7291729	C	T	0.114087	1008
22	rs1013338	C	A	0.463294	1008
22	rs62228940	T	C	0.115079	1008
22	rs1013339	C	T	0.463294	1008
22	rs1569492	G	A	0.47619	1008
22	rs75136621	G	A	0.0128968	1008
22	rs115319620	C	T	0.0128968	1008
22	rs5750626	G	C	0.348214	1008
22	rs12485129	T	C	0.18254	1008
22	rs7291652	C	T	0.348214	1008
22	rs16999109	C	A	0.115079	1008
22	rs5750627	T	C	0.464286	1008
22	rs16999114	C	G	0.115079	1008
22	rs4560233	T	A	0.349206	1008
22	rs5757159	A	G	0.477183	1008
22	rs5750629	T	C	0.463294	1008
22	rs5750630	A	C	0.348214	1008
22	rs9607553	G	A	0.463294	1008
22	rs5750631	T	G	0.0198413	1008
22	rs55706642	C	T	0.115079	1008
22	rs3946137	A	G	0.47619	1008
22	rs6519119	C	G	0.348214	1008
22	rs139529593	C	T	0.0347222	1008
22	rs5757160	T	C	0.463294	1008
22	rs7288443	A	G	0.463294	1008
22	rs5757161	G	A	0.463294	1008
22	rs5750632	C	T	0.348214	1008
22	rs75897813	C	T	0.0128968	1008
22	rs6519120	G	T	0.348214	1008
22	rs80011014	G	A	0.0109127	1008
22	rs5757162	C	T	0.348214	1008
22	rs5750633	A	G	0.462302	1008
22	rs117693861	A	G	0.0367063	1008
22	rs5750634	G	A	0.349206	1008
22	rs5750635	A	C	0.348214	1008
22	rs5757165	C	T	0.463294	1008
22	rs5750637	G	T	0.014881	1008
22	rs5757166	G	T	0.463294	1008
22	rs117057801	C	T	0.0505952	1008
22	rs118056764	C	A	0.0505952	1008
22	rs9619755	C	G	0.47619	1008
22	rs16999135	G	C	0.18254	1008
22	rs1569716	C	A	0.463294	1008
22	rs16999142	C	T	0.115079	1008
22	rs6001169	T	C	0.47619	1008
22	rs62228948	C	T	0.115079	1008
22	rs9622833	G	A	0.347222	1008
22	rs59005959	T	A	0.115079	1008
22	rs58566154	T	C	0.117063	1008
22	rs5757169	G	A	0.464286	1008
22	rs58596856	G	A	0.117063	1008
22	rs117655125	T	C	0.014881	1008
22	rs5757172	A	G	0.477183	1008
22	rs5750639	A	T	0.464286	1008
22	rs57039466	T	A	0.114087	1008
22	rs147275441	T	C	0.0238095	1008
22	rs5757176	A	G	0.477183	1008
22	rs5757177	A	C	0.450397	1008
22	rs79091541	G	A	0.0128968	1008
22	rs62228951	T	C	0.117063	1008
22	rs62228954	C	A	0.115079	1008
22	rs60748100	C	T	0.117063	1008
22	rs62228956	G	A	0.117063	1008
22	rs56703183	G	C	0.117063	1008
22	rs5757180	C	G	0.348214	1008
22	rs5757181	G	A	0.348214	1008
22	rs141863816	G	A	0.0277778	1008
22	rs5750646	T	C	0.450397	1008
22	rs116848925	C	G	0.00198413	1008
22	rs6001173	T	C	0.465278	1008
22	rs4821797	T	C	0.465278	1008
22	rs5995598	A	G	0.0873016	1008
22	rs62228958	G	A	0.117063	1008
22	rs56140824	C	T	0.118056	1008
22	rs5995599	T	A	0.564484	1008
22	rs6001175	T	C	0.465278	1008
22	rs77636070	C	T	0.0128968	1008
22	rs5757184	C	T	0.16369	1008
22	rs5757185	C	A	0.347222	1008
22	rs79661975	C	T	0.0128968	1008
22	rs4821798	T	C	0.462302	1008
22	rs4821799	T	G	0.474206	1008
22	rs5757187	G	A	0.348214	1008
22	rs5757188	G	A	0.347222	1008
22	rs13340096	G	A	0.115079	1008
22	rs9610986	T	C	0.349206	1008
22	rs13054492	C	T	0.18254	1008
22	rs7290217	G	C	0.115079	1008
22	rs145445228	C	T	0.0208333	1008
22	rs16999166	A	C	0.115079	1008
22	rs9306328	C	T	0.47619	1008
22	rs5757191	T	C	0.463294	1008
22	rs73415432	G	A	0.115079	1008
22	rs143236271	T	C	0.0238095	1008
22	rs760645	C	T	0.5625	1008
22	rs11089893	C	T	0.184524	1008
22	rs116896424	A	G	0.0248016	1008
22	rs16999173	C	T	0.115079	1008
22	rs5757193	G	A	0.348214	1008
22	rs4821801	T	C	0.464286	1008
22	rs147880228	C	T	0.0128968	1008
22	rs5750649	T	C	0.463294	1008
22	rs2179142	G	A	0.40873	1008
22	rs117237439	C	T	0.0238095	1008
22	rs5757194	A	C	0.349206	1008
22	rs5757195	T	C	0.47619	1008
22	rs57591164	T	C	0.114087	1008
22	rs60796754	T	A	0.114087	1008
22	rs117924205	G	A	0.0992063	1008
22	rs5757196	G	C	0.349206	1008
22	rs59759728	C	T	0.114087	1008
22	rs9607557	G	A	0.463294	1008
22	rs7288400	A	G	0.353175	1008
22	rs5757199	T	G	0.349206	1008
22	rs5995603	G	A	0.348214	1008
22	rs4821803	G	A	0.349206	1008
22	rs9610992	C	G	0.164683	1008
22	rs4821804	T	C	0.349206	1008
22	rs4821805	A	G	0.349206	1008
22	rs7289577	C	G	0.35119	1008
22	rs74921833	C	G	0.113095	1008
22	rs7289855	G	T	0.353175	1008
22	rs550346712	C	T	0.0615079	1008
22	rs9610993	C	A	0.349206	1008
22	rs6001181	G	A	0.349206	1008
22	rs73415446	G	A	0.114087	1008
22	rs5757200	T	G	0.349206	1008
22	rs5757202	G	A	0.0128968	1008
22	rs5757203	G	C	0.349206	1008
22	rs7290979	A	C	0.349206	1008
22	rs142469797	T	C	0.0228175	1008
22	rs5995606	C	T	0.349206	1008
22	rs6519124	T	C	0.463294	1008
22	rs2205802	T	C	0.349206	1008
22	rs5757204	A	C	0.349206	1008
22	rs8138996	G	T	0.349206	1008
22	rs6001182	A	G	0.349206	1008
22	rs7292856	C	T	0.114087	1008
22	rs5750652	A	G	0.463294	1008
22	rs144862154	C	T	0.0128968	1008
22	rs5757206	T	G	0.349206	1008
22	rs5757208	A	C	0.349206	1008
22	rs5995607	A	G	0.349206	1008
22	rs62229986	T	C	0.114087	1008
22	rs5757210	G	A	0.349206	1008
22	rs28446978	G	C	0.114087	1008
22	rs5750653	G	A	0.349206	1008
22	rs34154198	G	A	0.0535714	1008
22	rs5750654	T	C	0.463294	1008
22	rs5757211	C	T	0.349206	1008
22	rs6001184	C	T	0.349206	1008
22	rs6001185	G	A	0.349206	1008
22	rs16999186	G	T	0.114087	1008
22	rs2294296	T	C	0.35119	1008
22	rs2064088	A	G	0.350198	1008
22	rs5757212	G	C	0.464286	1008
22	rs5757213	C	T	0.350198	1008
22	rs5757214	T	C	0.350198	1008
22	rs5757215	T	G	0.477183	1008
22	rs4820340	A	T	0.183532	1008
22	rs4820341	A	G	0.477183	1008
22	rs4820342	A	G	0.350198	1008
22	rs6001186	G	T	0.464286	1008
22	rs5757216	G	A	0.350198	1008
22	rs5757217	C	T	0.35119	1008
22	rs62229987	T	C	0.114087	1008
22	rs141535474	C	T	0.0218254	1008
22	rs62229988	G	A	0.304563	1008
22	rs62229989	G	A	0.463294	1008
22	rs5750656	G	A	0.350198	1008
22	rs5750657	C	T	0.350198	1008
22	rs13054866	A	G	0.183532	1008
22	rs9610995	C	T	0.35119	1008
22	rs8142098	T	G	0.350198	1008
22	rs9610997	G	A	0.35119	1008
22	rs9610998	A	G	0.350198	1008
22	rs2413544	A	C	0.350198	1008
22	rs7410470	T	C	0.35119	1008
22	rs4821806	T	C	0.350198	1008
22	rs5750658	C	T	0.350198	1008
22	rs8137829	G	A	0.350198	1008
22	rs8138757	A	G	0.350198	1008
22	rs55855403	C	T	0.107143	1008
22	rs6001188	T	C	0.350198	1008
22	rs2072795	G	A	0.350198	1008
22	rs2072796	A	G	0.350198	1008
22	rs2281019	T	A	0.350198	1008
22	rs2281020	A	G	0.350198	1008
22	rs2281021	T	C	0.350198	1008
22	rs28735351	A	G	0.107143	1008
22	rs5995610	C	T	0.350198	1008
22	rs3827356	A	C	0.350198	1008
22	rs3788544	C	T	0.350198	1008
22	rs3788545	A	G	0.35119	1008
22	rs4821807	A	G	0.350198	1008
22	rs74724903	C	G	0.0128968	1008
22	rs4821808	A	G	0.350198	1008
22	rs4821809	G	C	0.350198	1008
22	rs5757224	T	C	0.350198	1008
22	rs8136368	A	G	0.350198	1008
22	rs3761454	C	T	0.35119	1008
22	rs3761455	G	A	0.107143	1008
22	rs3747170	G	A	0.350198	1008
22	rs3747172	A	G	0.350198	1008
22	rs5750659	T	C	0.350198	1008
22	rs3747173	A	G	0.350198	1008
22	rs3747174	T	C	0.350198	1008
22	rs1065201	T	C	0.350198	1008
22	rs1065208	C	G	0.107143	1008
22	rs62230023	G	A	0.107143	1008
22	rs4820343	A	G	0.350198	1008
22	rs5757226	T	C	0.350198	1008
22	rs143654441	G	A	0.0128968	1008
22	rs5757227	A	G	0.47123	1008
22	rs5757228	C	T	0.35119	1008
22	rs6519132	C	T	0.107143	1008
22	rs5757231	A	G	0.35119	1008
22	rs5757232	C	T	0.35119	1008
22	rs4821810	C	G	0.458333	1008
22	rs9306329	C	T	0.35119	1008
22	rs5750662	G	A	0.35119	1008
22	rs62230024	A	G	0.107143	1008
22	rs5757234	C	T	0.458333	1008
22	rs5750664	C	T	0.35119	1008
22	rs9611006	C	T	0.35119	1008
22	rs5750665	C	G	0.35119	1008
22	rs5757237	G	C	0.350198	1008
22	rs5757238	A	G	0.458333	1008
22	rs62230025	C	T	0.107143	1008
22	rs6001191	T	C	0.35119	1008
22	rs11704021	G	A	0.352183	1008
22	rs6001193	A	G	0.472222	1008
22	rs113245741	T	C	0.107143	1008
22	rs4820344	T	C	0.35119	1008
22	rs4821811	C	T	0.35119	1008
22	rs4821812	G	C	0.35119	1008
22	rs9607566	C	G	0.352183	1008
22	rs5757241	C	T	0.352183	1008
22	rs4821813	A	C	0.352183	1008
22	rs16999224	A	G	0.107143	1008
22	rs9611007	C	T	0.167659	1008
22	rs61391663	G	C	0.107143	1008
22	rs62230027	A	C	0.107143	1008
22	rs147682607	G	A	0.0287698	1008
22	rs3827357	A	G	0.353175	1008
22	rs5750668	T	C	0.353175	1008
22	rs1056610	T	C	0.460317	1008
22	rs116369871	C	A	0.0128968	1008
22	rs1056661	A	G	0.473214	1008
22	rs5750669	T	A	0.353175	1008
22	rs10135	A	G	0.460317	1008
22	rs116542224	T	G	0.0128968	1008
22	rs3827358	C	G	0.18254	1008
22	rs142975900	G	A	0.0109127	1008
22	rs116981948	C	A	0.0178571	1008
22	rs371181861	G	A	0.0128968	1008
22	rs112736986	C	T	0.107143	1008
22	rs117475882	G	A	0.0486111	1008
22	rs59458863	T	C	0.106151	1008
22	rs6001199	C	T	0.353175	1008
22	rs56987759	T	C	0.0793651	1008
22	rs4820345	T	C	0.353175	1008
22	rs189559185	G	T	0.0138889	1008
22	rs2413545	C	T	0.353175	1008
22	rs5750671	A	C	0.460317	1008
22	rs56968635	T	C	0.107143	1008
22	rs56170845	T	C	0.107143	1008
22	rs926299	C	G	0.460317	1008
22	rs2072800	A	G	0.107143	1008
22	rs6519133	T	C	0.475198	1008
22	rs62228762	G	A	0.107143	1008
22	rs117947043	C	T	0.00198413	1008
22	rs118105785	A	G	0.0843254	1008
22	rs9611008	T	C	0.460317	1008
22	rs5757250	C	T	0.168651	1008
22	rs6001203	T	C	0.460317	1008
22	rs5757251	G	A	0.473214	1008
22	rs6001204	T	C	0.460317	1008
22	rs28362527	T	C	0.107143	1008
22	rs117715549	G	A	0.00198413	1008
22	rs28362528	C	T	0.0168651	1008
22	rs2267393	G	C	0.460317	1008
22	rs2267394	T	C	0.460317	1008
22	rs28362529	C	G	0.107143	1008
22	rs62228763	G	A	0.107143	1008
22	rs62228764	G	A	0.107143	1008
22	rs8138189	A	G	0.0128968	1008
22	rs5750672	A	G	0.354167	1008
22	rs5757253	C	T	0.460317	1008
22	rs5757255	G	A	0.0357143	1008
22	rs4821815	G	A	0.460317	1008
22	rs2284073	T	C	0.460317	1008
22	rs2413546	G	A	0.353175	1008
22	rs142603829	A	C	0.0694444	1008
22	rs2413547	A	G	0.353175	1008
22	rs116941275	T	C	0.0416667	1008
22	rs116311866	G	C	0.014881	1008
22	rs16999281	C	T	0.107143	1008
22	rs58507435	T	C	0.107143	1008
22	rs5750673	G	A	0.350198	1008
22	rs5757256	C	T	0.0357143	1008
22	rs5757257	T	C	0.350198	1008
22	rs58916881	A	G	0.107143	1008
22	rs4821816	G	A	0.441468	1008
22	rs2267395	C	T	0.458333	1008
22	rs138691	C	G	0.107143	1008
22	rs5757261	C	T	0.167659	1008
22	rs470106	A	C	0.458333	1008
22	rs5995612	T	G	0.0138889	1008
22	rs138692	T	G	0.462302	1008
22	rs73415498	A	G	0.107143	1008
22	rs138693	C	T	0.107143	1008
22	rs138694	G	T	0.108135	1008
22	rs138695	C	T	0.108135	1008
22	rs138696	T	G	0.108135	1008
22	rs181456575	G	A	0.0168651	1008
22	rs6001209	A	G	0.353175	1008
22	rs16999297	C	T	0.107143	1008
22	rs117884857	A	T	0.0515873	1008
22	rs138697	C	A	0.108135	1008
22	rs2235230	C	T	0.35119	1008
22	rs2235229	C	T	0.532738	1008
22	rs4820346	C	G	0.647817	1008
22	rs16999301	G	A	0.108135	1008
22	rs138698	G	C	0.108135	1008
22	rs909564	A	G	0.473214	1008
22	rs138699	G	A	0.460317	1008
22	rs138700	A	G	0.460317	1008
22	rs17032	C	G	0.460317	1008
22	rs1043441	C	T	0.459325	1008
22	rs9835	A	G	0.47123	1008
22	rs1043312	T	G	0.467262	1008
22	rs138702	A	T	0.457341	1008
22	rs5757266	C	T	0.0267857	1008
22	rs138703	G	A	0.464286	1008
22	rs138704	A	G	0.462302	1008
22	rs55856268	C	T	0.0753968	1008
22	rs9611015	G	A	0.167659	1008
22	rs138705	C	T	0.457341	1008
22	rs2072797	C	T	0.167659	1008
22	rs1062687	T	C	0.460317	1008
22	rs138706	C	G	0.457341	1008
22	rs138708	G	A	0.10119	1008
22	rs138709	C	G	0.457341	1008
22	rs138710	A	G	0.457341	1008
22	rs138711	C	T	0.470238	1008
22	rs138712	G	A	0.457341	1008
22	rs138713	T	C	0.457341	1008
22	rs377202354	G	A	0.0178571	1008
22	rs138716	C	T	0.458333	1008
22	rs5750677	C	T	0.455357	1008
22	rs2072798	G	A	0.454365	1008
22	rs2072799	T	C	0.181548	1008
22	rs2281022	G	C	0.0525794	1008
22	rs6001214	C	T	0.454365	1008
22	rs2076028	G	A	0.454365	1008
22	rs2072794	G	T	0.454365	1008
22	rs185695353	C	T	0.0416667	1008
22	rs7284966	A	G	0.47123	1008
22	rs118119455	A	G	0.0257937	1008
22	rs79157023	T	C	0.0119048	1008
22	rs118040306	C	T	0.0486111	1008
22	rs10084634	G	A	0.383929	1008
22	rs5757272	G	A	0.510913	1008
22	rs5757273	G	C	0.907738	1008
22	rs5757274	C	T	0.505952	1008
22	rs4303811	A	G	0.906746	1008
22	rs564094640	A	T	0.0515873	1008
22	rs1005476	C	G	0.906746	1008
22	rs150638567	C	T	0.014881	1008
22	rs6519134	C	G	0.102183	1008
22	rs5757275	T	C	0.806548	1008
22	rs35810369	G	A	0.10119	1008
22	rs5750678	C	T	0.691468	1008
22	rs2005965	A	G	0.0972222	1008
22	rs5757277	G	A	0.613095	1008
22	rs5750680	C	T	0.503968	1008
22	rs8135021	G	A	0.611111	1008
22	rs6001220	C	T	0.613095	1008
22	rs4821818	C	T	0.911706	1008
22	rs9611024	C	T	0.298611	1008
22	rs4821819	T	A	0.911706	1008
22	rs139730315	C	A	0.0257937	1008
22	rs4821820	A	G	0.911706	1008
22	rs117903555	G	A	0.181548	1008
22	rs5757279	T	C	0.911706	1008
22	rs78397383	A	C	0.1875	1008
22	rs4820347	T	G	0.911706	1008
22	rs146123740	G	A	0.0357143	1008
22	rs74694146	C	G	0.00198413	1008
22	rs4821821	C	G	0.911706	1008
22	rs191717190	T	A	0.014881	1008
22	rs11913047	C	A	0.0912698	1008
22	rs5757280	A	G	0.884921	1008
22	rs4821822	C	T	0.889881	1008
22	rs4821823	C	T	0.883929	1008
22	rs4821824	A	T	0.89881	1008
22	rs11089898	G	T	0.886905	1008
22	rs190704159	C	T	0.0337302	1008
22	rs138172368	A	C	0.0238095	1008
22	rs138979923	C	A	0.015873	1008
22	rs14040	G	A	0.893849	1008
22	rs5757282	T	C	0.893849	1008
22	rs738144	G	A	0.893849	1008
22	rs738145	T	C	0.238095	1008
22	rs760482	A	G	0.69246	1008
22	rs376360408	C	T	0.0386905	1008
22	rs146570122	A	G	0.144841	1008
22	rs117810641	G	A	0.0188492	1008
22	rs17827494	G	A	0.238095	1008
22	rs12484954	G	C	0.0892857	1008
22	rs117946804	C	T	0.0228175	1008
22	rs376244464	C	T	0.0168651	1008
22	rs7290947	C	A	0.238095	1008
22	rs6001225	A	C	0.893849	1008
22	rs4638897	C	A	0.893849	1008
22	rs117126159	A	G	0.0347222	1008
22	rs55952902	G	A	0.14881	1008
22	rs5757285	T	C	0.893849	1008
22	rs7288299	C	T	0.229167	1008
22	rs2294180	G	T	0.0763889	1008
22	rs3761456	T	C	0.893849	1008
22	rs4821825	T	C	0.14881	1008
22	rs150620926	C	G	0.0545635	1008
22	rs926215	T	C	0.238095	1008
22	rs4821826	A	G	0.896825	1008
22	rs738141	C	T	0.895833	1008
22	rs6001228	C	A	0.656746	1008
22	rs4821827	A	G	0.238095	1008
22	rs738142	T	C	0.894841	1008
22	rs2013157	G	A	0.237103	1008
22	rs5757288	T	A	0.65873	1008
22	rs713863	A	G	0.236111	1008
22	rs5757289	G	T	0.659722	1008
22	rs11704881	G	A	0.00793651	1008
22	rs376382547	T	C	0.0138889	1008
22	rs5757290	C	T	0.659722	1008
22	rs4821828	G	A	0.894841	1008
22	rs5757291	C	T	0.894841	1008
22	rs9968015	G	A	0.659722	1008
22	rs56187235	T	C	0.093254	1008
22	rs2179035	T	C	0.184524	1008
22	rs11089900	C	T	0.184524	1008
22	rs4821833	T	C	0.184524	1008
22	rs116927291	T	G	0.0625	1008
22	rs11912111	C	T	0.235119	1008
22	rs4443097	T	C	0.235119	1008
22	rs6001242	C	T	0.659722	1008
22	rs4821836	C	T	0.141865	1008
22	rs5757295	G	C	0.659722	1008
22	rs4821837	G	A	0.235119	1008
22	rs2092022	G	C	0.234127	1008
22	rs2092023	C	T	0.104167	1008
22	rs2142506	T	A	0.895833	1008
22	rs760484	T	C	0.268849	1008
22	rs760485	C	A	0.89881	1008
22	rs5750683	T	A	0.89881	1008
22	rs7288826	G	T	0.10119	1008
22	rs741977	T	C	0.720238	1008
22	rs16999448	C	T	0.0228175	1008
22	rs2235135	C	T	0.258929	1008
22	rs8140217	G	A	0.0208333	1008
22	rs138908300	C	A	0.0525794	1008
22	rs2252528	T	C	0.139881	1008
22	rs2280974	A	C	0.72123	1008
22	rs1569409	C	G	0.979167	1008
22	rs4140576	T	C	0.77381	1008
22	rs5757297	C	G	0.758929	1008
22	rs56034166	G	A	0.00198413	1008
22	rs5757299	G	A	0.758929	1008
22	rs2235137	T	C	0.758929	1008
22	rs9611033	G	A	0.030754	1008
22	rs5757300	T	C	0.78869	1008
22	rs6519140	T	C	0.906746	1008
22	rs8136346	C	T	0.759921	1008
22	rs5757301	A	G	0.759921	1008
22	rs28441021	G	A	0.030754	1008
22	rs75681967	C	T	0.0704365	1008
22	rs2294181	A	T	0.905754	1008
22	rs117773903	C	T	0.116071	1008
22	rs9607577	G	A	0.030754	1008
22	rs4821839	G	A	0.116071	1008
22	rs2235138	A	G	0.71131	1008
22	rs28492938	G	A	0.030754	1008
22	rs713726	T	C	0.858135	1008
22	rs114837282	C	T	0.0882937	1008
22	rs5757302	T	C	0.906746	1008
22	rs5750685	A	C	0.858135	1008
22	rs116450188	C	G	0.116071	1008
22	rs737776	A	G	0.71131	1008
22	rs1807736	A	G	0.826389	1008
22	rs1961935	C	T	0.858135	1008
22	rs10483198	G	A	0.116071	1008
22	rs117103224	A	C	0.108135	1008
22	rs78110441	G	A	0.71131	1008
22	rs1076612	A	G	0.827381	1008
22	rs9611034	C	T	0.031746	1008
22	rs3817727	C	T	0.116071	1008
22	rs112837182	T	C	0.116071	1008
22	rs11703122	T	C	0.827381	1008
22	rs2103514	T	C	0.858135	1008
22	rs113002198	G	A	0.0813492	1008
22	rs6001251	C	A	0.776786	1008
22	rs6001253	C	A	0.776786	1008
22	rs10427848	C	T	0.71131	1008
22	rs5757305	G	T	0.71131	1008
22	rs5757306	G	C	0.71131	1008
22	rs5757307	G	A	0.858135	1008
22	rs5757308	A	G	0.65873	1008
22	rs111444671	A	T	0.0813492	1008
22	rs5750686	G	A	0.657738	1008
22	rs5750687	G	A	0.657738	1008
22	rs111241431	G	C	0.0813492	1008
22	rs1076116	C	G	0.859127	1008
22	rs2049906	G	C	0.0813492	1008
22	rs2280975	C	G	0.65873	1008
22	rs116620085	G	A	0.0813492	1008
22	rs79259527	C	T	0.0843254	1008
22	rs112765159	C	T	0.0843254	1008
22	rs3747176	C	G	0.860119	1008
22	rs9607580	C	T	0.204365	1008
22	rs189918323	G	A	0.0456349	1008
22	rs116942161	A	G	0.0674603	1008
22	rs12628473	A	G	0.0833333	1008
22	rs12628497	G	A	0.0843254	1008
22	rs74925227	A	G	0.00198413	1008
22	rs111577133	A	G	0.0843254	1008
22	rs12628179	G	T	0.0843254	1008
22	rs9607581	A	G	0.210317	1008
22	rs115977615	G	A	0.0843254	1008
22	rs9607582	A	T	0.125	1008
22	rs9611036	G	C	0.125	1008
22	rs11705574	G	A	0.0674603	1008
22	rs11703373	G	A	0.0674603	1008
22	rs35749963	C	A	0.125	1008
22	rs74703065	G	A	0.0912698	1008
22	rs6001258	C	T	0.213294	1008
22	rs13053505	G	T	0.131944	1008
22	rs13053206	C	G	0.150794	1008
22	rs12168402	C	T	0.231151	1008
22	rs58859115	T	C	0.0853175	1008
22	rs76535024	A	G	0.0863095	1008
22	rs73884568	A	G	0.0853175	1008
22	rs9611038	C	G	0.127976	1008
22	rs6001259	C	T	0.0853175	1008
22	rs732588	G	A	0.0853175	1008
22	rs12628185	G	A	0.0853175	1008
22	rs9607583	C	T	0.127976	1008
22	rs79511420	G	A	0.00198413	1008
22	rs145242166	G	A	0.0376984	1008
22	rs117336852	A	T	0.093254	1008
22	rs138413419	C	G	0.0376984	1008
22	rs6519141	G	A	0.769841	1008
22	rs79169291	G	T	0.0853175	1008
22	rs2075915	G	A	0.776786	1008
22	rs6001271	G	A	0.0863095	1008
22	rs5757312	G	A	0.605159	1008
22	rs5750688	C	T	0.605159	1008
22	rs4821841	G	C	0.863095	1008
22	rs4821842	C	T	0.605159	1008
22	rs8141420	G	A	0.777778	1008
22	rs5757313	C	T	0.0138889	1008
22	rs1053197	G	A	0.0853175	1008
22	rs733107	C	T	0.863095	1008
22	rs74653710	C	T	0.0853175	1008
22	rs5757314	G	A	0.417659	1008
22	rs12628941	C	T	0.0853175	1008
22	rs735305	G	A	0.85119	1008
22	rs735306	C	T	0.543651	1008
22	rs2235140	C	G	0.853175	1008
22	rs738143	A	G	0.853175	1008
22	rs9611041	C	G	0.853175	1008
22	rs7292074	C	A	0.576389	1008
22	rs1122771	C	T	0.854167	1008
22	rs760481	G	T	0.853175	1008
22	rs73159330	G	A	0.107143	1008
22	rs2899307	G	A	0.166667	1008
22	rs2013837	G	A	0.746032	1008
22	rs191808785	G	T	0.00992063	1008
22	rs80039279	G	T	0.0843254	1008
22	rs5757318	A	T	0.492063	1008
22	rs11913682	G	A	0.107143	1008
22	rs80350486	C	T	0.014881	1008
22	rs765080	T	A	0.166667	1008
22	rs5750690	G	C	0.853175	1008
22	rs469986	G	A	0.840278	1008
22	rs132498	A	G	0.840278	1008
22	rs118862	A	C	0.839286	1008
22	rs3950187	G	A	0.839286	1008
22	rs4361209	A	G	0.585317	1008
22	rs5750691	T	G	0.585317	1008
22	rs6519142	C	T	0.585317	1008
22	rs5757322	G	A	0.839286	1008
22	rs132499	G	A	0.838294	1008
22	rs132500	T	G	0.838294	1008
22	rs713950	T	C	0.838294	1008
22	rs132501	A	G	0.838294	1008
22	rs713836	T	C	0.838294	1008
22	rs713874	A	C	0.838294	1008
22	rs4820354	A	G	0.838294	1008
22	rs4820355	C	T	0.838294	1008
22	rs5995632	G	A	0.838294	1008
22	rs5757325	T	C	0.838294	1008
22	rs5757326	A	G	0.838294	1008
22	rs5750692	T	C	0.838294	1008
22	rs5757327	A	G	0.838294	1008
22	rs5750693	T	C	0.838294	1008
22	rs8140019	A	G	0.143849	1008
22	rs5757328	C	T	0.838294	1008
22	rs5757329	C	A	0.838294	1008
22	rs132503	T	C	0.142857	1008
22	rs132505	C	A	0.838294	1008
22	rs5750694	A	G	0.838294	1008
22	rs2142836	G	A	0.142857	1008
22	rs132506	G	A	0.838294	1008
22	rs469987	C	T	0.838294	1008
22	rs132507	A	G	0.838294	1008
22	rs77065598	C	T	0.0882937	1008
22	rs132508	C	A	0.838294	1008
22	rs132509	T	C	0.839286	1008
22	rs5757331	G	C	0.838294	1008
22	rs5757333	G	A	0.839286	1008
22	rs143743568	G	A	0.497024	1008
22	rs148009193	G	T	0.047619	1008
22	rs6001290	G	A	0.838294	1008
22	rs5995633	T	C	0.838294	1008
22	rs4296521	G	A	0.838294	1008
22	rs73159334	A	T	0.0882937	1008
22	rs4522710	A	G	0.838294	1008
22	rs4308202	G	T	0.838294	1008
22	rs2413548	C	T	0.838294	1008
22	rs2015363	A	T	0.838294	1008
22	rs738307	T	C	0.838294	1008
22	rs132510	C	T	0.838294	1008
22	rs4998751	C	T	0.838294	1008
22	rs4998750	G	A	0.838294	1008
22	rs4998749	C	T	0.838294	1008
22	rs4998748	C	T	0.838294	1008
22	rs6001291	T	G	0.838294	1008
22	rs6001293	G	T	0.838294	1008
22	rs6001294	G	A	0.838294	1008
22	rs5750695	T	C	0.83631	1008
22	rs5757334	A	G	0.838294	1008
22	rs5750696	T	C	0.838294	1008
22	rs132511	A	G	0.838294	1008
22	rs132513	G	T	0.837302	1008
22	rs132514	G	A	0.838294	1008
22	rs5757336	G	A	0.838294	1008
22	rs5757337	G	A	0.838294	1008
22	rs6001295	T	C	0.838294	1008
22	rs6001296	T	C	0.838294	1008
22	rs5995635	A	T	0.838294	1008
22	rs5000627	A	T	0.838294	1008
22	rs132515	A	G	0.838294	1008
22	rs5757344	G	T	0.838294	1008
22	rs5750697	G	A	0.838294	1008
22	rs5757345	A	T	0.838294	1008
22	rs132518	G	A	0.838294	1008
22	rs6001298	T	C	0.839286	1008
22	rs4619721	C	T	0.131944	1008
22	rs5750698	A	G	0.838294	1008
22	rs7286632	G	A	0.0882937	1008
22	rs117420195	C	T	0.0843254	1008
22	rs4643638	A	C	0.839286	1008
22	rs4561752	A	T	0.838294	1008
22	rs4532056	A	C	0.839286	1008
22	rs7511336	G	C	0.838294	1008
22	rs2205966	C	G	0.843254	1008
22	rs2205967	G	C	0.843254	1008
22	rs4494857	G	C	0.839286	1008
22	rs4308199	G	A	0.839286	1008
22	rs4420791	G	A	0.839286	1008
22	rs132525	C	T	0.838294	1008
22	rs4306795	G	T	0.838294	1008
22	rs4434085	G	A	0.838294	1008
22	rs5750701	A	G	0.838294	1008
22	rs5757355	T	C	0.585317	1008
22	rs6001306	T	C	0.838294	1008
22	rs6001307	C	T	0.838294	1008
22	rs6001309	G	A	0.838294	1008
22	rs9622868	G	C	0.838294	1008
22	rs5757356	A	G	0.840278	1008
22	rs5757357	G	A	0.839286	1008
22	rs5757358	T	C	0.837302	1008
22	rs4589863	T	C	0.838294	1008
22	rs2413550	G	T	0.838294	1008
22	rs2413551	A	T	0.838294	1008
22	rs2413552	A	G	0.838294	1008
22	rs2413553	T	A	0.838294	1008
22	rs13057840	C	T	0.838294	1008
22	rs13058012	C	A	0.838294	1008
22	rs5995636	C	T	0.837302	1008
22	rs713858	A	C	0.838294	1008
22	rs713859	T	G	0.837302	1008
22	rs7287898	C	T	0.0128968	1008
22	rs139088622	G	C	0.0267857	1008
22	rs132526	T	C	0.141865	1008
22	rs111625890	T	C	0.58631	1008
22	rs6001315	A	G	0.833333	1008
22	rs5757361	A	T	0.246032	1008
22	rs6519155	C	T	0.811508	1008
22	rs5757362	T	C	0.8125	1008
22	rs5757363	G	C	0.218254	1008
22	rs4820357	C	A	0.502976	1008
22	rs5757366	C	T	0.0644841	1008
22	rs116974142	C	T	0.0208333	1008
22	rs181225505	C	T	0.00198413	1008
22	rs75668643	G	A	0.0109127	1008
22	rs116864692	A	G	0.0218254	1008
22	rs11703189	G	T	0.137897	1008
22	rs8136819	C	T	0.862103	1008
22	rs729809	A	G	0.521825	1008
22	rs2010263	C	T	0.80754	1008
22	rs5750702	C	T	0.139881	1008
22	rs9622881	A	G	0.152778	1008
22	rs12168809	C	T	0.149802	1008
22	rs6519156	C	T	0.383929	1008
22	rs5757370	C	G	0.149802	1008
22	rs5757372	C	T	0.149802	1008
22	rs5757373	C	T	0.149802	1008
22	rs9622882	G	A	0.136905	1008
22	rs9306330	C	T	0.149802	1008
22	rs11089909	G	A	0.149802	1008
22	rs62228838	G	A	0.149802	1008
22	rs73159372	A	G	0.0128968	1008
22	rs8137778	G	A	0.136905	1008
22	rs8137780	G	C	0.149802	1008
22	rs6001327	C	A	0.149802	1008
22	rs5757374	G	C	0.149802	1008
22	rs55837646	C	A	0.0128968	1008
22	rs5750703	C	A	0.136905	1008
22	rs9622884	G	A	0.136905	1008
22	rs5750706	G	A	0.149802	1008
22	rs5757376	T	C	0.149802	1008
22	rs5757378	A	G	0.136905	1008
22	rs5750707	C	A	0.149802	1008
22	rs142518660	T	C	0.0248016	1008
22	rs5757380	C	T	0.136905	1008
22	rs5757381	C	T	0.136905	1008
22	rs5757382	T	C	0.149802	1008
22	rs5757383	A	G	0.149802	1008
22	rs5757384	C	T	0.136905	1008
22	rs17000526	G	A	0.282738	1008
22	rs17000529	A	G	0.0128968	1008
22	rs7288049	G	A	0.421627	1008
22	rs1014971	C	T	0.284722	1008
22	rs1004748	G	A	0.28373	1008
22	rs28544250	G	C	0.136905	1008
22	rs13053348	C	T	0.136905	1008
22	rs5757387	G	A	0.410714	1008
22	rs55637210	C	T	0.0128968	1008
22	rs13053507	A	G	0.135913	1008
22	rs13054016	G	A	0.279762	1008
22	rs138336689	G	T	0.0357143	1008
22	rs9808865	C	T	0.135913	1008
22	rs9808866	G	T	0.135913	1008
22	rs9808867	G	T	0.135913	1008
22	rs13053569	G	C	0.280754	1008
22	rs146273414	G	T	0.031746	1008
22	rs34735194	G	C	0.274802	1008
22	rs5750708	A	G	0.421627	1008
22	rs5757388	C	A	0.133929	1008
22	rs5757390	T	C	0.133929	1008
22	rs5750709	A	C	0.133929	1008
22	rs56251156	G	A	0.0119048	1008
22	rs17000544	G	A	0.133929	1008
22	rs5757391	A	C	0.40873	1008
22	rs17298311	T	C	0.27381	1008
22	rs7292374	G	C	0.407738	1008
22	rs7293205	T	C	0.133929	1008
22	rs17000548	C	T	0.133929	1008
22	rs55819331	C	T	0.0119048	1008
22	rs56363236	G	A	0.0119048	1008
22	rs8135342	T	C	0.970238	1008
22	rs4821843	G	A	0.59127	1008
22	rs5757393	C	A	0.136905	1008
22	rs67536239	T	G	0.0119048	1008
22	rs5750710	C	G	0.151786	1008
22	rs5757394	C	A	0.644841	1008
22	rs5750711	T	C	0.720238	1008
22	rs5750712	T	C	0.142857	1008
22	rs5750713	A	G	0.724206	1008
22	rs5750714	C	T	0.724206	1008
22	rs7289653	C	T	0.14881	1008
22	rs7289804	C	T	0.251984	1008
22	rs5757395	G	A	0.725198	1008
22	rs5750715	T	A	0.47123	1008
22	rs73159391	A	T	0.24504	1008
22	rs5757396	G	A	0.725198	1008
22	rs73887517	C	T	0.119048	1008
22	rs12157800	A	G	0.149802	1008
22	rs9622888	G	C	0.149802	1008
22	rs6001333	T	C	0.149802	1008
22	rs6001334	A	G	0.149802	1008
22	rs10854710	C	T	0.149802	1008
22	rs6001335	G	C	0.472222	1008
22	rs5757397	C	G	0.149802	1008
22	rs5757398	G	T	0.149802	1008
22	rs9619782	G	A	0.150794	1008
22	rs75775983	A	G	0.0982143	1008
22	rs2076098	G	A	0.10119	1008
22	rs9607592	C	T	0.00198413	1008
22	rs2076099	G	A	0.149802	1008
22	rs5757399	A	G	0.149802	1008
22	rs5757400	A	G	0.150794	1008
22	rs5995640	G	A	0.149802	1008
22	rs6001338	T	C	0.149802	1008
22	rs5757402	T	C	0.958333	1008
22	rs191916491	G	A	0.0297619	1008
22	rs17370615	G	A	0.0357143	1008
22	rs56297045	G	A	0.24504	1008
22	rs5995641	C	T	0.147817	1008
22	rs5995642	C	T	0.243056	1008
22	rs17298479	G	A	0.130952	1008
22	rs12157810	A	C	0.255952	1008
22	rs78997815	A	C	0.0972222	1008
22	rs7292690	C	T	0.253968	1008
22	rs4365560	T	C	0.25496	1008
22	rs1977068	C	G	0.500992	1008
22	rs1977069	A	G	0.501984	1008
22	rs5750717	G	A	0.963294	1008
22	rs35994173	C	T	0.304563	1008
22	rs12628403	A	C	0.34127	1008
22	rs9754448	G	A	0.0218254	1008
22	rs7286317	G	A	0.134921	1008
22	rs7290153	C	T	0.136905	1008
22	rs2014809	C	G	0.00198413	1008
22	rs112907096	A	G	0.015873	1008
22	rs6001344	A	G	0.632937	1008
22	rs9619784	C	T	0.372024	1008
22	rs7284696	G	A	0.031746	1008
22	rs17000581	G	A	0.338294	1008
22	rs7285518	A	T	0.350198	1008
22	rs2267397	T	G	0.628968	1008
22	rs5995647	T	C	0.616071	1008
22	rs6001349	T	G	0.623016	1008
22	rs117048280	C	T	0.0436508	1008
22	rs138603286	C	G	0.0892857	1008
22	rs8142462	C	T	0.00992063	1008
22	rs2267398	C	T	0.327381	1008
22	rs28401571	T	C	0.622024	1008
22	rs2076109	A	G	0.627976	1008
22	rs2076110	C	T	0.00793651	1008
22	rs138029608	A	G	0.0446429	1008
22	rs5995649	C	A	0.979167	1008
22	rs12158968	C	A	0.111111	1008
22	rs1807558	C	T	0.767857	1008
22	rs2072865	G	A	0.111111	1008
22	rs4820359	T	C	0.729167	1008
22	rs8141143	T	G	0.111111	1008
22	rs117025800	C	A	0.0595238	1008
22	rs9607599	T	G	0.5	1008
22	rs6001359	G	A	0.5	1008
22	rs61463331	A	G	0.342262	1008
22	rs6001360	G	A	0.5	1008
22	rs9611067	G	A	0.5	1008
22	rs8142907	C	T	0.5	1008
22	rs11089916	G	A	0.159722	1008
22	rs2142833	A	G	0.5	1008
22	rs6001363	T	C	0.5	1008
22	rs111468681	C	T	0.159722	1008
22	rs6001364	C	A	0.340278	1008
22	rs9622902	C	T	0.159722	1008
22	rs77031627	G	A	0.159722	1008
22	rs35043274	G	A	0.256944	1008
22	rs73161526	T	A	0.159722	1008
22	rs9607600	T	C	0.5	1008
22	rs116896257	C	T	0.0347222	1008
22	rs9611069	G	A	0.340278	1008
22	rs9611070	T	G	0.5	1008
22	rs9611072	G	C	0.5	1008
22	rs28407607	G	A	0.257937	1008
22	rs9607601	C	T	0.339286	1008
22	rs4315626	T	C	0.496032	1008
22	rs6001366	C	T	0.0793651	1008
22	rs9611074	A	G	0.259921	1008
22	rs6001367	G	A	0.339286	1008
22	rs6001368	G	A	0.339286	1008
22	rs118047897	C	A	0.0168651	1008
22	rs117772891	T	C	0.0753968	1008
22	rs149231393	C	T	0.0267857	1008
22	rs6519161	C	T	0.33631	1008
22	rs9611075	G	A	0.255952	1008
22	rs5995652	G	A	0.496032	1008
22	rs5995653	G	A	0.33631	1008
22	rs6001370	A	G	0.340278	1008
22	rs4821853	G	A	0.159722	1008
22	rs5995654	G	A	0.332341	1008
22	rs6001371	A	G	0.481151	1008
22	rs6001372	C	T	0.391865	1008
22	rs149287621	C	T	0.0238095	1008
22	rs6001373	A	T	0.392857	1008
22	rs2413562	G	A	0.391865	1008
22	rs60069154	C	T	0.0694444	1008
22	rs6001375	G	A	0.320437	1008
22	rs6001376	T	C	0.390873	1008
22	rs5995656	G	A	0.0793651	1008
22	rs4256060	G	T	0.390873	1008
22	rs4299420	T	G	0.321429	1008
22	rs55762905	C	G	0.0694444	1008
22	rs6001379	A	G	0.321429	1008
22	rs56050932	C	T	0.0704365	1008
22	rs4443098	G	A	0.386905	1008
22	rs67423253	G	A	0.0694444	1008
22	rs5750721	C	T	0.223214	1008
22	rs2244104	C	G	0.274802	1008
22	rs2012735	C	T	0.652778	1008
22	rs2012742	C	T	0.652778	1008
22	rs1883277	A	C	0.654762	1008
22	rs9611078	C	T	0.545635	1008
22	rs1534916	T	C	0.655754	1008
22	rs1969642	G	A	0.545635	1008
22	rs1969643	C	T	0.545635	1008
22	rs4820361	A	G	0.654762	1008
22	rs4821854	A	G	0.654762	1008
22	rs9306332	G	A	0.0982143	1008
22	rs7584	C	G	0.345238	1008
22	rs1139721	C	T	0.516865	1008
22	rs5757423	G	T	0.323413	1008
22	rs5757424	A	G	0.325397	1008
22	rs2142834	C	T	0.305556	1008
22	rs2179234	G	A	0.333333	1008
22	rs5757425	A	G	0.896825	1008
22	rs6519162	T	C	0.896825	1008
22	rs3884935	A	G	0.338294	1008
22	rs79202937	C	T	0.0625	1008
22	rs34074269	T	C	0.55754	1008
22	rs7289668	T	C	0.55754	1008
22	rs2006973	T	C	0.764881	1008
22	rs4586739	G	A	0.760913	1008
22	rs4634033	C	A	0.759921	1008
22	rs5757428	A	C	0.75	1008
22	rs118081816	G	T	0.0575397	1008
22	rs5757429	T	C	0.445437	1008
22	rs4821858	A	G	0.737103	1008
22	rs5757431	A	T	0.704365	1008
22	rs145284830	G	A	0.0138889	1008
22	rs9611081	C	G	0.152778	1008
22	rs5757432	C	T	0.703373	1008
22	rs8139110	A	G	0.704365	1008
22	rs5750723	A	G	0.706349	1008
22	rs9622909	A	G	0.708333	1008
22	rs4820362	A	G	0.706349	1008
22	rs9611083	C	A	0.0515873	1008
22	rs4821860	A	G	0.303571	1008
22	rs9941940	C	A	0.0525794	1008
22	rs5757438	G	T	0.708333	1008
22	rs6001395	G	A	0.0218254	1008
22	rs5750726	T	C	0.708333	1008
22	rs5757441	T	C	0.709325	1008
22	rs5757442	T	A	0.709325	1008
22	rs139538209	A	G	0.015873	1008
22	rs5750727	G	C	0.708333	1008
22	rs9611084	G	T	0.150794	1008
22	rs201739337	T	C	0.031746	1008
22	rs2413564	T	G	0.709325	1008
22	rs2413565	A	G	0.709325	1008
22	rs182334526	C	T	0.0228175	1008
22	rs5750728	C	T	0.709325	1008
22	rs5757444	G	C	0.71131	1008
22	rs4821862	C	T	0.712302	1008
22	rs117367307	G	A	0.0277778	1008
22	rs4820364	C	G	0.862103	1008
22	rs5757445	A	C	0.71131	1008
22	rs13057968	A	C	0.712302	1008
22	rs5757447	C	G	0.914683	1008
22	rs5750730	T	C	0.71131	1008
22	rs2076100	T	C	0.71131	1008
22	rs2014881	G	A	0.71131	1008
22	rs33913356	G	A	0.0327381	1008
22	rs2076101	G	A	0.71131	1008
22	rs374384816	C	T	0.0267857	1008
22	rs33968924	T	C	0.712302	1008
22	rs5757450	G	C	0.712302	1008
22	rs6001402	C	A	0.710317	1008
22	rs5757451	T	C	0.712302	1008
22	rs5757452	C	T	0.712302	1008
22	rs5757454	C	T	0.399802	1008
22	rs184045957	C	T	0.0337302	1008
22	rs5750734	G	T	0.712302	1008
22	rs5750735	T	C	0.712302	1008
22	rs1985760	C	G	0.705357	1008
22	rs12152196	G	A	0.00297619	1008
22	rs2016407	G	A	0.710317	1008
22	rs5757455	G	A	0.710317	1008
22	rs139150689	A	T	0.0287698	1008
22	rs5757456	A	G	0.377976	1008
22	rs113688706	G	A	0.0248016	1008
22	rs5750736	G	A	0.704365	1008
22	rs5757457	A	G	0.705357	1008
22	rs5750737	C	G	0.0486111	1008
22	rs9607606	G	A	0.214286	1008
22	rs4456800	T	C	0.916667	1008
22	rs5757459	G	A	0.270833	1008
22	rs5757460	C	T	0.703373	1008
22	rs4820365	G	A	0.212302	1008
22	rs7285674	C	T	0.706349	1008
22	rs6001414	T	C	0.0267857	1008
22	rs6001416	A	T	0.0267857	1008
22	rs6519165	G	A	0.749008	1008
22	rs7291971	C	G	0.749008	1008
22	rs6519166	C	A	0.775794	1008
22	rs12160242	A	G	0.0267857	1008
22	rs9607609	C	T	0.140873	1008
22	rs142875198	G	A	0.0535714	1008
22	rs192041784	C	T	0.0109127	1008
22	rs12158580	C	G	0.0267857	1008
22	rs5757464	G	A	0.747024	1008
22	rs5757465	T	C	0.224206	1008
22	rs6001417	C	G	0.0724206	1008
22	rs3736685	T	C	0.0724206	1008
22	rs8177832	A	G	0.0724206	1008
22	rs17496018	C	T	0.0267857	1008
22	rs10427620	G	T	0.0724206	1008
22	rs17537568	G	A	0.0565476	1008
22	rs6001418	G	A	0.0724206	1008
22	rs149711622	A	G	0.0496032	1008
22	rs17496025	C	G	0.0267857	1008
22	rs12158985	G	A	0.0267857	1008
22	rs2294366	T	A	0.777778	1008
22	rs2294367	C	G	0.678571	1008
22	rs74902756	C	T	0.0267857	1008
22	rs3091374	C	T	0.679563	1008
22	rs5757467	C	T	0.77877	1008
22	rs5757468	A	G	0.77877	1008
22	rs141060516	C	T	0.0267857	1008
22	rs2011861	C	T	0.679563	1008
22	rs2011869	A	G	0.77877	1008
22	rs2413570	C	T	0.679563	1008
22	rs2413571	C	G	0.77877	1008
22	rs28537571	G	A	0.0724206	1008
22	rs35954479	C	T	0.0267857	1008
22	rs5757470	C	G	0.77877	1008
22	rs2413572	G	A	0.77877	1008
22	rs73161557	C	T	0.0535714	1008
22	rs2899313	C	A	0.77877	1008
22	rs35260874	G	A	0.0267857	1008
22	rs17496039	C	T	0.0267857	1008
22	rs17496046	C	G	0.0267857	1008
22	rs17537574	G	A	0.0267857	1008
22	rs17537581	G	A	0.0992063	1008
22	rs34894733	A	G	0.0724206	1008
22	rs3891126	C	G	0.0992063	1008
22	rs35953525	G	T	0.0267857	1008
22	rs76121268	C	T	0.0724206	1008
22	rs6001423	C	G	0.0992063	1008
22	rs77512015	G	T	0.0267857	1008
22	rs5995668	C	T	0.0992063	1008
22	rs7287529	T	C	0.679563	1008
22	rs111871965	G	A	0.0267857	1008
22	rs28583464	T	C	0.0992063	1008
22	rs139270	A	C	0.337302	1008
22	rs139271	T	C	0.332341	1008
22	rs139272	A	G	0.768849	1008
22	rs17000748	G	A	0.0684524	1008
22	rs139273	T	C	0.766865	1008
22	rs139274	C	T	0.149802	1008
22	rs1569649	T	A	0.0625	1008
22	rs6001426	G	A	0.0902778	1008
22	rs112004487	G	T	0.0208333	1008
22	rs73161565	C	G	0.0625	1008
22	rs68062411	A	G	0.0625	1008
22	rs67488873	G	A	0.0625	1008
22	rs61362448	G	A	0.0208333	1008
22	rs67081644	T	C	0.0625	1008
22	rs17000751	T	C	0.0625	1008
22	rs146121564	C	T	0.0257937	1008
22	rs68092956	A	G	0.0625	1008
22	rs73161568	G	A	0.0625	1008
22	rs75842619	C	T	0.0178571	1008
22	rs113023	C	T	0.271825	1008
22	rs112153951	G	C	0.0625	1008
22	rs59851917	T	C	0.0634921	1008
22	rs73161569	A	G	0.0625	1008
22	rs56695217	C	G	0.0625	1008
22	rs58817268	C	T	0.0625	1008
22	rs41281251	T	A	0.0793651	1008
22	rs55989856	T	C	0.0793651	1008
22	rs60093835	C	T	0.0793651	1008
22	rs60758775	C	T	0.0625	1008
22	rs56155393	G	A	0.0625	1008
22	rs67577561	G	A	0.0625	1008
22	rs66773314	A	G	0.0625	1008
22	rs67878612	G	A	0.0625	1008
22	rs139279	C	G	0.319444	1008
22	rs139280	T	C	0.256944	1008
22	rs6001429	C	T	0.0168651	1008
22	rs139281	G	A	0.308532	1008
22	rs67079788	G	A	0.0625	1008
22	rs139282	G	A	0.255952	1008
22	rs6001430	G	A	0.0168651	1008
22	rs6001431	T	C	0.0168651	1008
22	rs56187554	G	C	0.0625	1008
22	rs77582628	G	A	0.0168651	1008
22	rs55676315	C	T	0.0625	1008
22	rs139283	C	G	0.337302	1008
22	rs139284	C	T	0.320437	1008
22	rs139285	T	C	0.338294	1008
22	rs139286	T	C	0.321429	1008
22	rs139287	C	A	0.320437	1008
22	rs139288	A	G	0.320437	1008
22	rs139289	G	A	0.257937	1008
22	rs139290	G	C	0.321429	1008
22	rs139291	T	C	0.320437	1008
22	rs139294	G	C	0.333333	1008
22	rs11913950	A	G	0.0793651	1008
22	rs139295	C	T	0.33631	1008
22	rs11914001	G	A	0.0793651	1008
22	rs11913991	C	T	0.0168651	1008
22	rs56408030	A	C	0.0625	1008
22	rs139296	G	A	0.25496	1008
22	rs370157569	C	A	0.0396825	1008
22	rs9611092	T	A	0.25496	1008
22	rs139297	G	C	0.315476	1008
22	rs139298	A	G	0.315476	1008
22	rs139299	G	C	0.315476	1008
22	rs139301	A	G	0.331349	1008
22	rs139302	G	C	0.331349	1008
22	rs139303	T	C	0.252976	1008
22	rs139305	A	C	0.331349	1008
22	rs111264862	C	T	0.015873	1008
22	rs139306	T	C	0.331349	1008
22	rs139311	A	G	0.331349	1008
22	rs5750744	G	A	0.429563	1008
22	rs139312	C	T	0.331349	1008
22	rs139313	G	T	0.332341	1008
22	rs139314	T	C	0.253968	1008
22	rs139315	C	T	0.332341	1008
22	rs139316	T	C	0.332341	1008
22	rs139317	C	T	0.332341	1008
22	rs6001436	G	C	0.25496	1008
22	rs5995674	C	T	0.333333	1008
22	rs139318	G	A	0.332341	1008
22	rs139319	C	T	0.332341	1008
22	rs139321	T	C	0.332341	1008
22	rs139322	T	A	0.332341	1008
22	rs139323	A	G	0.332341	1008
22	rs62228281	C	T	0.00198413	1008
22	rs139324	C	T	0.327381	1008
22	rs139325	G	T	0.327381	1008
22	rs139326	T	C	0.332341	1008
22	rs139327	G	C	0.332341	1008
22	rs117199717	C	A	0.0208333	1008
22	rs139328	T	C	0.332341	1008
22	rs149712592	G	T	0.014881	1008
22	rs139330	C	A	0.164683	1008
22	rs9622935	A	G	0.0892857	1008
22	rs139331	G	A	0.253968	1008
22	rs139332	C	A	0.327381	1008
22	rs139334	C	T	0.332341	1008
22	rs139336	T	C	0.332341	1008
22	rs139337	C	T	0.332341	1008
22	rs139338	C	G	0.258929	1008
22	rs139339	C	T	0.332341	1008
22	rs139340	T	G	0.332341	1008
22	rs59728386	G	A	0.0724206	1008
22	rs2092409	G	A	0.333333	1008
22	rs6001442	A	G	0.0902778	1008
22	rs56105589	C	T	0.0734127	1008
22	rs6001443	G	A	0.0902778	1008
22	rs139341	C	T	0.169643	1008
22	rs139342	C	A	0.243056	1008
22	rs139343	A	G	0.243056	1008
22	rs139344	A	G	0.334325	1008
22	rs139346	G	A	0.333333	1008
22	rs5995682	T	C	0.0902778	1008
22	rs139347	A	G	0.244048	1008
22	rs139348	C	T	0.243056	1008
22	rs35764429	G	T	0.0734127	1008
22	rs139352	T	C	0.169643	1008
22	rs139353	C	T	0.169643	1008
22	rs139354	T	C	0.169643	1008
22	rs139357	A	G	0.331349	1008
22	rs139358	C	T	0.314484	1008
22	rs139232538	A	T	0.0178571	1008
22	rs139360	T	C	0.323413	1008
22	rs139362	T	C	0.31746	1008
22	rs139363	C	A	0.31746	1008
22	rs17000762	A	G	0.0863095	1008
22	rs139364	T	C	0.31746	1008
22	rs117170204	T	A	0.015873	1008
22	rs139365	A	C	0.315476	1008
22	rs139367	G	A	0.315476	1008
22	rs139368	T	C	0.315476	1008
22	rs192260922	C	T	0.0327381	1008
22	rs139370	T	C	0.30754	1008
22	rs139371	T	C	0.329365	1008
22	rs73161593	G	A	0.0585317	1008
22	rs139372	C	T	0.162698	1008
22	rs10427883	A	G	0.271825	1008
22	rs4821867	A	G	0.265873	1008
22	rs139374	C	T	0.208333	1008
22	rs139375	G	A	0.607143	1008
22	rs79501	C	T	0.196429	1008
22	rs5757490	C	T	0.433532	1008
22	rs139376	G	A	0.660714	1008
22	rs139379	A	T	0.223214	1008
22	rs5757491	T	C	0.435516	1008
22	rs139380	T	C	0.677579	1008
22	rs139381	T	C	0.677579	1008
22	rs79502	C	T	0.679563	1008
22	rs710190	T	C	0.239087	1008
22	rs12166266	C	G	0.0178571	1008
22	rs710191	G	T	0.239087	1008
22	rs139383	G	A	0.239087	1008
22	rs139384	C	T	0.676587	1008
22	rs79503	A	G	0.239087	1008
22	rs5750753	C	G	0.4375	1008
22	rs713841	A	G	0.676587	1008
22	rs4820369	G	A	0.4375	1008
22	rs11089928	G	A	0.0178571	1008
22	rs12169578	C	T	0.4375	1008
22	rs139385	C	A	0.239087	1008
22	rs139386	T	C	0.239087	1008
22	rs139387	G	A	0.678571	1008
22	rs139388	C	G	0.239087	1008
22	rs139389	T	C	0.676587	1008
22	rs713909	G	C	0.239087	1008
22	rs67693995	G	A	0.0188492	1008
22	rs714016	A	C	0.677579	1008
22	rs139390	A	G	0.676587	1008
22	rs714013	A	G	0.677579	1008
22	rs5757494	C	T	0.439484	1008
22	rs12170696	C	T	0.0178571	1008
22	rs5757495	A	G	0.439484	1008
22	rs4821869	C	T	0.439484	1008
22	rs143470886	G	T	0.0168651	1008
22	rs2076476	G	A	0.439484	1008
22	rs9622960	G	A	0.0178571	1008
22	rs139393	T	C	0.679563	1008
22	rs139394	A	C	0.678571	1008
22	rs9611099	C	T	0.440476	1008
22	rs139395	T	C	0.671627	1008
22	rs139396	G	T	0.230159	1008
22	rs144087740	G	A	0.0456349	1008
22	rs5750754	G	T	0.440476	1008
22	rs9622962	T	C	0.0188492	1008
22	rs56383137	C	A	0.0178571	1008
22	rs138442231	A	C	0.0406746	1008
22	rs12165612	C	T	0.0178571	1008
22	rs5750755	A	T	0.440476	1008
22	rs877529	G	A	0.230159	1008
22	rs9622963	T	G	0.0178571	1008
22	rs2281258	T	C	0.440476	1008
22	rs79792977	T	C	0.0138889	1008
22	rs73884827	C	T	0.0357143	1008
22	rs2143365	G	C	0.440476	1008
22	rs139397	T	C	0.678571	1008
22	rs2235686	G	A	0.440476	1008
22	rs139398	C	G	0.239087	1008
22	rs139400	C	T	0.238095	1008
22	rs139401	C	G	0.230159	1008
22	rs139402	T	C	0.231151	1008
22	rs139403	G	A	0.239087	1008
22	rs139404	G	A	0.231151	1008
22	rs145895283	G	A	0.0168651	1008
22	rs10439918	T	C	0.0178571	1008
22	rs59851943	C	G	0.0178571	1008
22	rs6001455	C	T	0.239087	1008
22	rs5995688	A	G	0.231151	1008
22	rs56806944	C	T	0.439484	1008
22	rs56821694	C	T	0.439484	1008
22	rs12158877	T	G	0.240079	1008
22	rs139405	C	A	0.240079	1008
22	rs77845566	G	A	0.0138889	1008
22	rs5757497	A	T	0.0634921	1008
22	rs118148496	C	T	0.0287698	1008
22	rs79504	T	C	0.679563	1008
22	rs79505	A	G	0.679563	1008
22	rs79506	C	T	0.213294	1008
22	rs117144778	C	A	0.0803571	1008
22	rs139406	T	C	0.240079	1008
22	rs12169390	G	A	0.439484	1008
22	rs139407	G	A	0.241071	1008
22	rs139408	T	C	0.678571	1008
22	rs139410	A	G	0.240079	1008
22	rs142569390	G	A	0.046627	1008
22	rs139411	A	G	0.240079	1008
22	rs139412	G	A	0.679563	1008
22	rs113694472	A	G	0.031746	1008
22	rs139413	A	G	0.233135	1008
22	rs139414	G	A	0.241071	1008
22	rs139416	T	C	0.681548	1008
22	rs5757500	A	G	0.439484	1008
22	rs139418	A	C	0.242063	1008
22	rs139419	T	G	0.242063	1008
22	rs139420	C	T	0.0634921	1008
22	rs139421	T	C	0.242063	1008
22	rs139422	G	A	0.234127	1008
22	rs139423	A	G	0.242063	1008
22	rs73422829	G	A	0.0198413	1008
22	rs77298284	G	A	0.0138889	1008
22	rs5757501	C	G	0.453373	1008
22	rs139424	A	C	0.694444	1008
22	rs59329046	C	T	0.451389	1008
22	rs139425	G	C	0.242063	1008
22	rs75452534	C	G	0.0525794	1008
22	rs139426	G	A	0.179563	1008
22	rs60044379	A	G	0.0525794	1008
22	rs5995689	G	C	0.180556	1008
22	rs5750758	G	A	0.43254	1008
22	rs5757502	T	A	0.514881	1008
22	rs5750759	C	A	0.43254	1008
22	rs5757504	T	C	0.514881	1008
22	rs5757505	G	A	0.43254	1008
22	rs2092410	A	G	0.232143	1008
22	rs5757507	G	A	0.697421	1008
22	rs59680031	C	T	0.0436508	1008
22	rs1003991	A	C	0.686508	1008
22	rs7287790	T	C	0.0615079	1008
22	rs73884850	T	A	0.0496032	1008
22	rs73884851	T	C	0.0496032	1008
22	rs7287349	C	T	0.0605159	1008
22	rs113828830	G	A	0.0426587	1008
22	rs11912469	G	A	0.0496032	1008
22	rs9306333	A	C	0.0625	1008
22	rs11912459	C	A	0.0515873	1008
22	rs11089929	T	C	0.0605159	1008
22	rs59517128	T	C	0.0178571	1008
22	rs113174646	C	G	0.0426587	1008
22	rs58078575	A	G	0.0178571	1008
22	rs6001466	A	G	0.0109127	1008
22	rs7288775	G	T	0.0496032	1008
22	rs7288539	C	T	0.0496032	1008
22	rs7288922	G	C	0.0426587	1008
22	rs7288822	C	T	0.0496032	1008
22	rs139771205	T	A	0.0128968	1008
22	rs7290094	T	C	0.0605159	1008
22	rs12171114	C	T	0.0178571	1008
22	rs12171203	C	T	0.0535714	1008
22	rs75828953	G	A	0.0446429	1008
22	rs6001470	A	G	0.71627	1008
22	rs17000815	A	G	0.0109127	1008
22	rs73884852	A	G	0.0505952	1008
22	rs113314301	G	A	0.0426587	1008
22	rs17000818	C	A	0.00892857	1008
22	rs17000822	C	G	0.00892857	1008
22	rs140721332	T	A	0.0109127	1008
22	rs78589487	G	A	0.0426587	1008
22	rs926544	T	C	0.889881	1008
22	rs143970350	C	T	0.015873	1008
22	rs6001473	C	T	0.199405	1008
22	rs76152274	G	A	0.0565476	1008
22	rs5995691	G	A	0.384921	1008
22	rs76418186	C	T	0.0565476	1008
22	rs17000830	T	G	0.0605159	1008
22	rs111303799	T	C	0.0575397	1008
22	rs7287160	C	A	0.397817	1008
22	rs12170725	C	G	0.212302	1008
22	rs12627955	A	G	0.0982143	1008
22	rs146791033	A	G	0.0168651	1008
22	rs5757510	T	G	0.930556	1008
22	rs11703428	A	G	0.00198413	1008
22	rs11703430	A	G	0.328373	1008
22	rs117869634	G	A	0.0218254	1008
22	rs5750761	C	A	0.875992	1008
22	rs12166894	G	A	0.094246	1008
22	rs34379659	G	A	0.0813492	1008
22	rs148690564	C	T	0.0674603	1008
22	rs62228308	G	A	0.0198413	1008
22	rs112990358	G	A	0.106151	1008
22	rs13053430	C	T	0.764881	1008
22	rs62228309	C	T	0.0198413	1008
22	rs6001478	G	T	0.121032	1008
22	rs9622966	C	T	0.105159	1008
22	rs150087860	C	T	0.0287698	1008
22	rs117897502	C	T	0.0248016	1008
22	rs76154187	C	T	0.105159	1008
22	rs738470	C	A	0.0248016	1008
22	rs5750762	G	A	0.761905	1008
22	rs55781028	G	T	0.0248016	1008
22	rs5750763	C	T	0.760913	1008
22	rs5995693	C	T	0.889881	1008
22	rs7511618	A	G	0.0267857	1008
22	rs112437977	T	C	0.0267857	1008
22	rs76637764	C	T	0.0267857	1008
22	rs4546091	A	C	0.0267857	1008
22	rs4438592	T	C	0.0267857	1008
22	rs4547628	G	C	0.0267857	1008
22	rs62228312	T	C	0.0267857	1008
22	rs4389411	T	A	0.0267857	1008
22	rs2413573	T	G	0.0267857	1008
22	rs7289146	G	A	0.103175	1008
22	rs2103672	C	G	0.0267857	1008
22	rs1807587	C	T	0.0267857	1008
22	rs1807588	A	G	0.0267857	1008
22	rs738471	C	G	0.0267857	1008
22	rs5750764	G	T	0.864087	1008
22	rs17302926	T	C	0.0267857	1008
22	rs17394169	C	T	0.0267857	1008
22	rs17394203	T	G	0.0267857	1008
22	rs17394224	G	T	0.0267857	1008
22	rs17303024	C	G	0.0267857	1008
22	rs62228314	C	T	0.0267857	1008
22	rs62228315	T	C	0.0267857	1008
22	rs79238994	A	G	0.0267857	1008
22	rs77533948	A	G	0.0267857	1008
22	rs62228316	C	A	0.0267857	1008
22	rs62228317	G	T	0.0267857	1008
22	rs77578988	A	C	0.104167	1008
22	rs112034868	C	A	0.100198	1008
22	rs62228318	G	A	0.0277778	1008
22	rs76864347	C	T	0.100198	1008
22	rs62228319	T	G	0.0277778	1008
22	rs5995694	C	A	0.0277778	1008
22	rs111402515	A	T	0.0277778	1008
22	rs5750766	G	A	0.763889	1008
22	rs5757515	A	G	0.791667	1008
22	rs5757516	T	C	0.791667	1008
22	rs5750767	G	A	0.791667	1008
22	rs35884973	C	T	0.791667	1008
22	rs62228320	T	G	0.790675	1008
22	rs34482091	G	C	0.0843254	1008
22	rs6001483	G	A	0.790675	1008
22	rs2413574	C	T	0.791667	1008
22	rs2899314	G	A	0.791667	1008
22	rs4293644	G	T	0.792659	1008
22	rs4258897	A	G	0.792659	1008
22	rs4473495	C	T	0.792659	1008
22	rs5757522	C	T	0.792659	1008
22	rs5757523	C	T	0.792659	1008
22	rs12484357	G	A	0.792659	1008
22	rs5757524	T	C	0.792659	1008
22	rs5757525	A	G	0.792659	1008
22	rs5757526	G	A	0.764881	1008
22	rs5750769	C	T	0.679563	1008
22	rs5757527	G	A	0.793651	1008
22	rs5757528	C	T	0.792659	1008
22	rs5757529	A	T	0.792659	1008
22	rs112577309	C	T	0.0277778	1008
22	rs5757530	G	A	0.792659	1008
22	rs112245779	C	G	0.0277778	1008
22	rs12170488	A	G	0.108135	1008
22	rs5757532	T	C	0.796627	1008
22	rs6001490	G	A	0.0277778	1008
22	rs6001491	C	T	0.796627	1008
22	rs5757533	C	T	0.796627	1008
22	rs5757534	G	A	0.796627	1008
22	rs5757535	G	A	0.798611	1008
22	rs5757536	G	A	0.798611	1008
22	rs5757537	G	C	0.796627	1008
22	rs5995695	C	A	0.795635	1008
22	rs10854718	C	T	0.796627	1008
22	rs62228334	A	G	0.0277778	1008
22	rs10775749	C	T	0.794643	1008
22	rs5757538	G	A	0.794643	1008
22	rs5757539	A	G	0.794643	1008
22	rs5995696	A	G	0.89881	1008
22	rs5757542	G	A	0.794643	1008
22	rs5995697	C	G	0.794643	1008
22	rs5757543	T	G	0.794643	1008
22	rs5757544	G	T	0.797619	1008
22	rs5757545	C	T	0.797619	1008
22	rs79576515	G	A	0.104167	1008
22	rs55832739	G	T	0.0277778	1008
22	rs2064309	A	G	0.0277778	1008
22	rs5757546	T	C	0.794643	1008
22	rs5757547	T	A	0.793651	1008
22	rs140577602	C	T	0.0724206	1008
22	rs5757548	C	T	0.765873	1008
22	rs4821871	A	T	0.131944	1008
22	rs4821872	C	T	0.134921	1008
22	rs5757550	T	C	0.894841	1008
22	rs5757551	T	C	0.893849	1008
22	rs77379297	G	A	0.128968	1008
22	rs5757552	T	C	0.893849	1008
22	rs6001494	C	G	0.894841	1008
22	rs1569646	C	A	0.893849	1008
22	rs1569647	T	C	0.892857	1008
22	rs1569648	G	C	0.893849	1008
22	rs2413575	A	G	0.893849	1008
22	rs2413576	T	C	0.893849	1008
22	rs2413579	T	C	0.893849	1008
22	rs2413580	T	C	0.893849	1008
22	rs742502	G	A	0.893849	1008
22	rs5750772	C	T	0.893849	1008
22	rs13058433	C	T	0.893849	1008
22	rs5757556	G	A	0.893849	1008
22	rs117493717	G	A	0.0585317	1008
22	rs117805761	T	G	0.0585317	1008
22	rs713980	A	G	0.893849	1008
22	rs713981	A	G	0.893849	1008
22	rs738468	G	A	0.893849	1008
22	rs2006007	G	T	0.893849	1008
22	rs137868510	C	G	0.0456349	1008
22	rs5757557	A	G	0.893849	1008
22	rs2006008	G	A	0.893849	1008
22	rs2413581	T	C	0.893849	1008
22	rs5757558	T	C	0.764881	1008
22	rs2050142	T	C	0.764881	1008
22	rs909956	A	T	0.893849	1008
22	rs2050143	A	G	0.764881	1008
22	rs5757559	G	A	0.764881	1008
22	rs5757560	T	C	0.764881	1008
22	rs12162663	A	G	0.764881	1008
22	rs12162673	A	G	0.764881	1008
22	rs12162740	T	G	0.764881	1008
22	rs6001497	C	A	0.764881	1008
22	rs56059801	A	G	0.12996	1008
22	rs5750775	C	T	0.763889	1008
22	rs6001500	A	C	0.763889	1008
22	rs12484719	G	C	0.763889	1008
22	rs12484710	C	A	0.763889	1008
22	rs7286961	G	C	0.763889	1008
22	rs7286712	C	T	0.763889	1008
22	rs5757561	G	T	0.763889	1008
22	rs5757562	C	G	0.763889	1008
22	rs5757563	C	T	0.764881	1008
22	rs5750776	T	A	0.763889	1008
22	rs5757564	G	A	0.763889	1008
22	rs5757565	A	G	0.763889	1008
22	rs5757566	G	A	0.763889	1008
22	rs130660	A	G	0.868056	1008
22	rs75132039	G	A	0.106151	1008
22	rs189604479	T	C	0.031746	1008
22	rs12485173	G	C	0.763889	1008
22	rs135177	T	C	0.868056	1008
22	rs130659	T	C	0.103175	1008
22	rs12628035	T	C	0.0257937	1008
22	rs130658	G	A	0.868056	1008
22	rs130657	A	C	0.103175	1008
22	rs135176	T	A	0.103175	1008
22	rs135175	A	G	0.869048	1008
22	rs5750777	G	A	0.763889	1008
22	rs130655	C	T	0.103175	1008
22	rs150559438	A	G	0.103175	1008
22	rs2040399	C	G	0.867063	1008
22	rs6001508	C	A	0.103175	1008
22	rs9607623	G	A	0.103175	1008
22	rs142134290	C	T	0.0327381	1008
22	rs2285099	C	T	0.154762	1008
22	rs2285097	T	C	0.154762	1008
22	rs2285096	T	C	0.154762	1008
22	rs2285095	A	G	0.154762	1008
22	rs2285094	T	C	0.154762	1008
22	rs4990914	C	T	0.154762	1008
22	rs4990915	A	G	0.154762	1008
22	rs4990916	A	G	0.154762	1008
22	rs4990917	T	C	0.154762	1008
22	rs4990918	C	A	0.154762	1008
22	rs4990919	T	C	0.875	1008
22	rs4990920	T	C	0.875	1008
22	rs4990921	G	T	0.154762	1008
22	rs4990922	A	G	0.154762	1008
22	rs2003809	A	G	0.154762	1008
22	rs4416326	C	T	0.715278	1008
22	rs9611115	A	G	0.154762	1008
22	rs9607624	A	G	0.154762	1008
22	rs117396842	C	T	0.0267857	1008
22	rs9611116	A	G	0.154762	1008
22	rs9611117	T	G	0.154762	1008
22	rs9611118	A	G	0.154762	1008
22	rs5757570	C	T	0.715278	1008
22	rs9611119	G	T	0.154762	1008
22	rs9611120	G	C	0.154762	1008
22	rs9622978	G	T	0.154762	1008
22	rs9611122	T	G	0.154762	1008
22	rs9611123	T	G	0.155754	1008
22	rs2285100	T	C	0.155754	1008
22	rs2239769	C	T	0.154762	1008
22	rs4821874	A	C	0.865079	1008
22	rs2239768	C	T	0.15377	1008
22	rs13053714	G	A	0.10119	1008
22	rs4821875	G	A	0.154762	1008
22	rs4821876	C	G	0.154762	1008
22	rs4821877	C	T	0.274802	1008
22	rs11704525	C	A	0.0446429	1008
22	rs9622979	G	A	0.0724206	1008
22	rs55823804	G	A	0.00992063	1008
22	rs2247128	A	G	0.910714	1008
22	rs879180	T	C	0.904762	1008
22	rs5757572	C	G	0.900794	1008
22	rs118022588	C	T	0.0138889	1008
22	rs5757573	C	T	0.900794	1008
22	rs2267406	T	C	0.904762	1008
22	rs5750781	A	C	0.901786	1008
22	rs5750782	A	G	0.901786	1008
22	rs148728609	G	A	0.0138889	1008
22	rs79528760	C	T	0.0218254	1008
22	rs1800817	G	T	0.904762	1008
22	rs1800818	C	T	0.905754	1008
22	rs7289325	A	T	0.875992	1008
22	rs130654	G	C	0.89881	1008
22	rs5757577	G	A	0.871032	1008
22	rs130653	A	T	0.901786	1008
22	rs185896534	C	T	0.031746	1008
22	rs130651	G	A	0.901786	1008
22	rs130650	C	T	0.0218254	1008
22	rs130649	A	G	0.901786	1008
22	rs135173	T	C	0.901786	1008
22	rs145019404	C	G	0.0297619	1008
22	rs59744664	A	G	0.10119	1008
22	rs77516118	T	C	0.0982143	1008
22	rs9607627	C	G	0.10119	1008
22	rs11705523	A	G	0.10119	1008
22	rs142454199	G	A	0.0228175	1008
22	rs36069260	C	T	0.00297619	1008
22	rs7290087	G	A	0.249008	1008
22	rs5757580	T	C	0.743056	1008
22	rs9611130	G	A	0.22619	1008
22	rs4820371	T	C	0.0545635	1008
22	rs9622984	G	A	0.00496032	1008
22	rs742402	G	A	0.845238	1008
22	rs2413583	C	T	0.0535714	1008
22	rs742403	A	G	0.85119	1008
22	rs2143178	T	C	0.0426587	1008
22	rs5757582	A	C	0.852183	1008
22	rs17000920	A	G	0.0704365	1008
22	rs5995705	G	A	0.0704365	1008
22	rs9611131	T	C	0.0426587	1008
22	rs5757584	C	T	0.738095	1008
22	rs11089938	C	T	0.14881	1008
22	rs149544044	T	A	0.0674603	1008
22	rs4820372	A	G	0.0426587	1008
22	rs5757585	A	G	0.641865	1008
22	rs146230149	G	A	0.1875	1008
22	rs5757587	G	A	0.739087	1008
22	rs5750784	C	A	0.739087	1008
22	rs9611133	G	C	0.0426587	1008
22	rs62231493	C	T	0.0714286	1008
22	rs1569495	G	C	0.738095	1008
22	rs1569497	A	G	0.857143	1008
22	rs9611134	G	C	0.0426587	1008
22	rs84488	G	A	0.265873	1008
22	rs2103588	G	A	0.0724206	1008
22	rs2092189	G	A	0.0724206	1008
22	rs137578	G	A	0.219246	1008
22	rs5757589	A	G	0.85119	1008
22	rs5757590	T	A	0.75	1008
22	rs5757592	T	C	0.85119	1008
22	rs5757593	T	C	0.852183	1008
22	rs5757596	G	T	0.85119	1008
22	rs5757599	A	C	0.815476	1008
22	rs968451	G	T	0.746032	1008
22	rs9607629	A	G	0.0357143	1008
22	rs5750785	A	G	0.746032	1008
22	rs5757600	A	G	0.852183	1008
22	rs5757601	C	T	0.744048	1008
22	rs118173762	C	T	0.0287698	1008
22	rs470074	G	A	0.0882937	1008
22	rs35381944	C	T	0.0724206	1008
22	rs5757602	A	G	0.883929	1008
22	rs113769438	A	G	0.0287698	1008
22	rs932329	G	A	0.0347222	1008
22	rs117634211	G	A	0.0327381	1008
22	rs116898372	G	A	0.0674603	1008
22	rs145477085	A	G	0.0287698	1008
22	rs117959858	C	T	0.0287698	1008
22	rs117531073	G	A	0.0287698	1008
22	rs58553100	T	C	0.0287698	1008
22	rs117277499	A	G	0.0287698	1008
22	rs1007117	C	A	0.816468	1008
22	rs117239088	A	C	0.0644841	1008
22	rs17000953	T	G	0.030754	1008
22	rs1003643	T	G	0.816468	1008
22	rs1003644	G	A	0.816468	1008
22	rs5757603	A	G	0.816468	1008
22	rs117018418	G	A	0.0287698	1008
22	rs117237076	T	C	0.0287698	1008
22	rs137581	G	A	0.12004	1008
22	rs147445582	C	T	0.0287698	1008
22	rs1985378	A	G	0.87996	1008
22	rs150743779	C	T	0.031746	1008
22	rs139148856	G	A	0.0287698	1008
22	rs143993613	C	T	0.0287698	1008
22	rs117141933	A	T	0.0287698	1008
22	rs17000956	T	C	0.0753968	1008
22	rs17000960	T	C	0.0297619	1008
22	rs145583412	C	G	0.0297619	1008
22	rs57521255	C	T	0.0297619	1008
22	rs116946405	A	G	0.0297619	1008
22	rs17000962	A	G	0.748016	1008
22	rs144129334	C	G	0.0297619	1008
22	rs150689641	A	G	0.0297619	1008
22	rs138915459	T	C	0.0297619	1008
22	rs116849547	T	G	0.0297619	1008
22	rs117255944	G	A	0.0297619	1008
22	rs117665046	C	A	0.031746	1008
22	rs117882545	T	C	0.0297619	1008
22	rs11089939	A	G	0.821429	1008
22	rs118120379	C	T	0.0297619	1008
22	rs11912665	G	A	0.0734127	1008
22	rs117100210	G	A	0.0297619	1008
22	rs126228	G	A	0.146825	1008
22	rs117722643	T	C	0.0297619	1008
22	rs149934010	G	A	0.0297619	1008
22	rs147606672	C	T	0.0297619	1008
22	rs191104650	A	G	0.0297619	1008
22	rs183718620	T	A	0.0297619	1008
22	rs141671768	T	C	0.0297619	1008
22	rs8141801	T	G	0.030754	1008
22	rs190711968	A	G	0.0297619	1008
22	rs57750821	T	C	0.0297619	1008
22	rs143212055	C	T	0.0297619	1008
22	rs148378870	G	A	0.0297619	1008
22	rs73887426	G	A	0.0297619	1008
22	rs137585	G	A	0.146825	1008
22	rs1569500	A	G	0.852183	1008
22	rs1569501	T	A	0.821429	1008
22	rs117128659	G	A	0.0297619	1008
22	rs117711448	G	A	0.0297619	1008
22	rs11912467	C	T	0.0734127	1008
22	rs11912887	A	T	0.0734127	1008
22	rs181149820	G	A	0.0297619	1008
22	rs137589	G	C	0.998016	1008
22	rs137590	C	T	0.146825	1008
22	rs186171645	G	A	0.0297619	1008
22	rs118075339	A	C	0.0297619	1008
22	rs137591	A	G	0.176587	1008
22	rs79290	G	A	0.968254	1008
22	rs117640424	G	A	0.0297619	1008
22	rs1883288	C	A	0.0297619	1008
22	rs11913703	A	G	0.0982143	1008
22	rs470075	G	A	0.119048	1008
22	rs60327881	G	A	0.0297619	1008
22	rs140441682	C	T	0.030754	1008
22	rs73887446	G	A	0.0297619	1008
22	rs73887447	T	A	0.0297619	1008
22	rs73887450	G	A	0.0297619	1008
22	rs117106319	G	C	0.0297619	1008
22	rs73887451	T	C	0.0297619	1008
22	rs143491439	G	T	0.0297619	1008
22	rs78149022	C	T	0.030754	1008
22	rs147128942	A	C	0.0297619	1008
22	rs137592	G	A	0.00496032	1008
22	rs146537551	A	C	0.0297619	1008
22	rs137593	C	T	0.146825	1008
22	rs116981692	C	T	0.0297619	1008
22	rs16985788	G	A	0.0753968	1008
22	rs117720279	C	T	0.0297619	1008
22	rs151309964	C	T	0.0119048	1008
22	rs11914047	G	T	0.0753968	1008
22	rs17304621	C	T	0.0277778	1008
22	rs137594	G	A	0.253968	1008
22	rs62228372	T	C	0.0753968	1008
22	rs137602	G	A	0.251984	1008
22	rs12628705	C	G	0.746032	1008
22	rs117563092	A	C	0.0297619	1008
22	rs137603	A	C	0.150794	1008
22	rs137604	C	G	0.149802	1008
22	rs11912186	G	A	0.0753968	1008
22	rs117900530	C	G	0.0208333	1008
22	rs76002309	C	T	0.114087	1008
22	rs137606	G	T	0.149802	1008
22	rs145370764	G	A	0.0297619	1008
22	rs137607	G	A	0.151786	1008
22	rs117554403	G	C	0.0297619	1008
22	rs470078	G	A	0.891865	1008
22	rs76449672	G	A	0.030754	1008
22	rs79605405	C	A	0.030754	1008
22	rs11704615	A	G	0.741071	1008
22	rs11913470	G	A	0.0753968	1008
22	rs11913902	C	T	0.0753968	1008
22	rs12628833	C	T	0.105159	1008
22	rs57078777	A	T	0.741071	1008
22	rs137612	A	G	0.150794	1008
22	rs11089941	T	A	0.0753968	1008
22	rs11912365	A	G	0.0753968	1008
22	rs11703434	C	T	0.741071	1008
22	rs76793895	A	G	0.0178571	1008
22	rs137615	G	A	0.150794	1008
22	rs116932711	G	A	0.0297619	1008
22	rs17000979	C	T	0.030754	1008
22	rs11704385	T	C	0.741071	1008
22	rs62228375	G	A	0.0753968	1008
22	rs62228376	G	C	0.741071	1008
22	rs62228377	G	A	0.741071	1008
22	rs62228378	G	A	0.741071	1008
22	rs971964	C	T	0.735119	1008
22	rs137616	A	G	0.150794	1008
22	rs137617	C	G	0.150794	1008
22	rs137618	C	T	0.18254	1008
22	rs137619	A	C	0.119048	1008
22	rs117810420	G	A	0.0297619	1008
22	rs5757609	G	C	0.741071	1008
22	rs5757610	C	T	0.741071	1008
22	rs17000981	C	T	0.030754	1008
22	rs6519183	G	A	0.114087	1008
22	rs470079	T	C	0.149802	1008
22	rs12628329	A	C	0.0337302	1008
22	rs5757611	C	T	0.742063	1008
22	rs141236265	C	T	0.0128968	1008
22	rs2014842	G	A	0.66369	1008
22	rs909683	A	C	0.0297619	1008
22	rs2076124	G	A	0.0763889	1008
22	rs137620	T	C	0.119048	1008
22	rs149076497	G	C	0.0248016	1008
22	rs2076125	A	G	0.741071	1008
22	rs84491	G	A	0.18254	1008
22	rs126230	T	C	0.970238	1008
22	rs94852	T	C	0.119048	1008
22	rs470080	C	T	0.22619	1008
22	rs2007418	T	C	0.741071	1008
22	rs12484030	G	A	0.030754	1008
22	rs2072872	A	G	0.877976	1008
22	rs738331	A	G	0.877976	1008
22	rs117125584	T	C	0.0297619	1008
22	rs6509	C	T	0.119048	1008
22	rs61737929	G	A	0.0297619	1008
22	rs115272267	C	T	0.0297619	1008
22	rs1569498	C	T	0.81746	1008
22	rs116372447	C	G	0.0297619	1008
22	rs470082	C	T	0.119048	1008
22	rs11912049	T	A	0.0763889	1008
22	rs5757613	G	A	0.847222	1008
22	rs115704021	G	C	0.0297619	1008
22	rs116854052	G	C	0.077381	1008
22	rs17551549	A	T	0.0297619	1008
22	rs17526591	G	T	0.0297619	1008
22	rs17555272	A	C	0.0297619	1008
22	rs137627	G	A	0.119048	1008
22	rs145773434	C	T	0.0297619	1008
22	rs141199286	G	A	0.0297619	1008
22	rs12628367	A	C	0.743056	1008
22	rs115450144	G	A	0.0297619	1008
22	rs5757614	G	T	0.740079	1008
22	rs142326493	C	T	0.0297619	1008
22	rs114670885	G	C	0.030754	1008
22	rs12170171	C	G	0.0605159	1008
22	rs146248330	G	C	0.0605159	1008
22	rs58599024	T	C	0.0605159	1008
22	rs137634	C	T	0.12004	1008
22	rs117389715	A	G	0.030754	1008
22	rs17305131	T	C	0.031746	1008
22	rs114285010	G	A	0.031746	1008
22	rs117106692	T	C	0.0128968	1008
22	rs12483879	C	G	0.0605159	1008
22	rs116757878	T	C	0.0297619	1008
22	rs12483932	C	T	0.030754	1008
22	rs12483923	A	G	0.030754	1008
22	rs147612957	G	A	0.0297619	1008
22	rs137635	G	C	0.12004	1008
22	rs75026781	T	A	0.030754	1008
22	rs78847717	T	C	0.117063	1008
22	rs117385880	A	G	0.030754	1008
22	rs148380137	G	C	0.0297619	1008
22	rs12157991	A	G	0.0287698	1008
22	rs12158027	A	G	0.0287698	1008
22	rs12627970	A	G	0.743056	1008
22	rs6001533	T	A	0.0287698	1008
22	rs137636	C	A	0.126984	1008
22	rs5757617	G	C	0.793651	1008
22	rs11704319	G	A	0.792659	1008
22	rs12627761	G	A	0.750992	1008
22	rs140826783	G	A	0.0287698	1008
22	rs5757618	A	T	0.750992	1008
22	rs5757619	G	A	0.750992	1008
22	rs139167913	T	C	0.0218254	1008
22	rs116989929	G	A	0.0287698	1008
22	rs5750789	C	T	0.75	1008
22	rs137639	A	T	0.121032	1008
22	rs143180676	T	C	0.0575397	1008
22	rs12159370	A	G	0.0297619	1008
22	rs151296813	G	T	0.0287698	1008
22	rs150475506	G	T	0.0208333	1008
22	rs6001538	A	C	0.0287698	1008
22	rs115371106	G	A	0.0297619	1008
22	rs137644	A	G	0.121032	1008
22	rs139975644	C	T	0.0446429	1008
22	rs115038091	C	A	0.0287698	1008
22	rs5757622	C	T	0.750992	1008
22	rs28591484	G	A	0.750992	1008
22	rs149899791	G	T	0.015873	1008
22	rs116136126	T	C	0.0446429	1008
22	rs55883000	G	A	0.0803571	1008
22	rs143769169	G	A	0.0287698	1008
22	rs115263847	C	T	0.0287698	1008
22	rs62228402	C	T	0.0803571	1008
22	rs60028822	C	T	0.0803571	1008
22	rs150420964	G	A	0.0287698	1008
22	rs138226267	G	A	0.015873	1008
22	rs62228404	G	A	0.751984	1008
22	rs62228405	C	T	0.751984	1008
22	rs56730909	C	T	0.0803571	1008
22	rs376281703	T	G	0.00892857	1008
22	rs150525821	G	A	0.0287698	1008
22	rs12163078	G	A	0.751984	1008
22	rs61528797	G	T	0.0803571	1008
22	rs137653	C	T	0.872024	1008
22	rs12628724	A	T	0.0803571	1008
22	rs137654	C	T	0.12004	1008
22	rs12485061	T	C	0.109127	1008
22	rs143659870	T	C	0.015873	1008
22	rs12484993	C	T	0.0803571	1008
22	rs7285952	T	G	0.046627	1008
22	rs137657	G	T	0.121032	1008
22	rs137658	A	G	0.918651	1008
22	rs137659	A	C	0.918651	1008
22	rs58401738	G	A	0.116071	1008
22	rs12627838	A	G	0.751984	1008
22	rs62228408	C	T	0.0803571	1008
22	rs140891301	C	A	0.015873	1008
22	rs151314883	G	A	0.030754	1008
22	rs75378967	T	G	0.0287698	1008
22	rs137668	A	T	0.887897	1008
22	rs117909182	G	T	0.015873	1008
22	rs137671	C	T	0.121032	1008
22	rs137672	C	T	0.121032	1008
22	rs5757624	T	C	0.750992	1008
22	rs57275609	C	T	0.0803571	1008
22	rs5757625	T	G	0.75496	1008
22	rs137682	A	C	0.911706	1008
22	rs137683	G	C	0.911706	1008
22	rs137684	T	C	0.0992063	1008
22	rs57986325	C	T	0.0793651	1008
22	rs9611155	C	T	0.781746	1008
22	rs137685	C	T	0.0803571	1008
22	rs137686	C	G	0.87004	1008
22	rs137687	G	A	0.0803571	1008
22	rs137688	G	A	0.0803571	1008
22	rs74804869	G	A	0.774802	1008
22	rs137689	C	T	0.0803571	1008
22	rs137690	C	G	0.858135	1008
22	rs9611156	G	T	0.87004	1008
22	rs137695	G	A	0.0753968	1008
22	rs76547504	A	C	0.131944	1008
22	rs137697	G	A	0.0843254	1008
22	rs9607636	G	T	0.0843254	1008
22	rs3747177	C	A	0.769841	1008
22	rs12166817	C	A	0.0843254	1008
22	rs137698	C	A	0.0843254	1008
22	rs2267407	G	A	0.772817	1008
22	rs909685	T	A	0.786706	1008
22	rs2069235	G	A	0.775794	1008
22	rs137699	A	G	0.865079	1008
22	rs1807560	G	A	0.772817	1008
22	rs5757628	G	A	0.771825	1008
22	rs137703	A	G	0.855159	1008
22	rs73887476	G	A	0.12996	1008
22	rs715505	G	C	0.775794	1008
22	rs137705	T	C	0.986111	1008
22	rs6001553	G	A	0.0138889	1008
22	rs55995917	G	A	0.0138889	1008
22	rs3788551	A	T	0.0138889	1008
22	rs2003675	T	C	0.0138889	1008
22	rs5757630	G	T	0.986111	1008
22	rs2413588	A	G	0.986111	1008
22	rs760742	G	T	0.986111	1008
22	rs191247856	G	A	0.00892857	1008
22	rs61616683	C	T	0.775794	1008
22	rs79951272	C	T	0.00396825	1008
22	rs5757631	T	C	0.856151	1008
22	rs5757632	A	C	0.856151	1008
22	rs5757633	A	G	0.986111	1008
22	rs2284075	C	T	0.12996	1008
22	rs144712683	G	A	0.0168651	1008
22	rs2049985	G	C	0.777778	1008
22	rs2049986	G	C	0.8125	1008
22	rs715503	C	G	0.802579	1008
22	rs117638129	G	A	0.0297619	1008
22	rs5757636	A	G	0.994048	1008
22	rs5757637	A	G	0.99504	1008
22	rs2267408	C	G	0.568452	1008
22	rs5757638	C	G	0.93254	1008
22	rs10745050	A	G	0.985119	1008
22	rs5750800	C	T	0.0238095	1008
22	rs739363	C	A	0.949405	1008
22	rs2012906	T	G	0.992063	1008
22	rs2012907	G	A	0.939484	1008
22	rs4594543	G	A	0.0396825	1008
22	rs182732147	G	A	0.0138889	1008
22	rs16985820	C	T	0.0396825	1008
22	rs147749847	G	T	0.0208333	1008
22	rs115180573	C	T	0.0396825	1008
22	rs16985827	T	C	0.0396825	1008
22	rs16985831	G	A	0.0396825	1008
22	rs17001013	T	C	0.0396825	1008
22	rs7286714	C	G	0.945437	1008
22	rs116539892	C	G	0.0396825	1008
22	rs17001014	C	A	0.0396825	1008
22	rs116345265	C	G	0.0396825	1008
22	rs148310559	T	C	0.0396825	1008
22	rs5757644	C	G	0.945437	1008
22	rs149336677	A	G	0.0396825	1008
22	rs144437620	G	T	0.0396825	1008
22	rs5750806	A	G	0.945437	1008
22	rs114958314	T	C	0.0396825	1008
22	rs117864930	G	A	0.0396825	1008
22	rs9611162	C	A	0.945437	1008
22	rs9611164	G	A	0.945437	1008
22	rs58799742	A	G	0.0396825	1008
22	rs145700780	G	A	0.0396825	1008
22	rs117841264	C	T	0.0625	1008
22	rs77013320	G	A	0.0396825	1008
22	rs115814052	G	A	0.0396825	1008
22	rs78751209	T	C	0.106151	1008
22	rs137878694	G	A	0.0396825	1008
22	rs58346745	T	C	0.0396825	1008
22	rs1569499	T	C	0.985119	1008
22	rs117698419	C	T	0.123016	1008
22	rs5757646	C	T	0.0882937	1008
22	rs6001566	A	G	0.958333	1008
22	rs6519190	A	G	0.958333	1008
22	rs9611167	G	A	0.9375	1008
22	rs143038520	G	A	0.0337302	1008
22	rs4821889	T	C	0.9375	1008
22	rs78866262	T	C	0.0277778	1008
22	rs4821890	G	A	0.9375	1008
22	rs147854258	G	C	0.0337302	1008
22	rs117169690	C	T	0.0337302	1008
22	rs756640	G	A	0.9375	1008
22	rs139018750	G	A	0.0267857	1008
22	rs7423	C	T	0.938492	1008
22	rs192640998	G	T	0.0267857	1008
22	rs139764118	T	C	0.0198413	1008
22	rs200676622	C	T	0.014881	1008
22	rs8143036	G	A	0.0386905	1008
22	rs9611170	G	C	0.947421	1008
22	rs117179639	G	C	0.0456349	1008
22	rs146680193	G	C	0.0625	1008
22	rs2142848	C	T	0.938492	1008
22	rs4821891	C	T	0.938492	1008
22	rs182922773	A	G	0.00595238	1008
22	rs57925865	G	A	0.0267857	1008
22	rs117936743	C	A	0.0555556	1008
22	rs73414390	A	G	0.0267857	1008
22	rs5995729	A	C	0.031746	1008
22	rs139121016	C	T	0.0793651	1008
22	rs141092084	G	A	0.030754	1008
22	rs73414391	C	T	0.0267857	1008
22	rs143992731	T	C	0.0267857	1008
22	rs75475382	C	G	0.0386905	1008
22	rs5750812	G	A	0.941468	1008
22	rs151047772	G	A	0.030754	1008
22	rs4386422	C	T	0.968254	1008
22	rs4384886	C	T	0.941468	1008
22	rs117433449	G	A	0.030754	1008
22	rs5757653	C	T	0.770833	1008
22	rs5757654	G	A	0.941468	1008
22	rs7292066	G	A	0.968254	1008
22	rs141191016	G	A	0.030754	1008
22	rs5750813	G	C	0.968254	1008
22	rs184962767	A	G	0.030754	1008
22	rs150749417	T	C	0.030754	1008
22	rs61185571	C	T	0.030754	1008
22	rs3830119	T	C	0.776786	1008
22	rs5757655	G	C	0.941468	1008
22	rs117327855	G	A	0.030754	1008
22	rs5750814	T	C	0.94246	1008
22	rs34026806	A	G	0.0565476	1008
22	rs117358444	A	G	0.030754	1008
22	rs5757657	G	T	0.94246	1008
22	rs4337572	C	G	0.94246	1008
22	rs17001089	A	T	0.0257937	1008
22	rs34336887	G	C	0.030754	1008
22	rs59336116	C	A	0.030754	1008
22	rs143504165	G	A	0.030754	1008
22	rs147172886	C	T	0.0119048	1008
22	rs6001582	T	C	0.0327381	1008
22	rs145826519	G	C	0.0248016	1008
22	rs117420954	C	T	0.030754	1008
22	rs146399813	G	A	0.0248016	1008
22	rs117772722	G	C	0.0763889	1008
22	rs58743204	G	A	0.030754	1008
22	rs57432240	T	C	0.030754	1008
22	rs60804825	A	G	0.030754	1008
22	rs61583895	G	A	0.030754	1008
22	rs57470997	C	T	0.030754	1008
22	rs60181054	G	A	0.030754	1008
22	rs56796306	G	C	0.030754	1008
22	rs118131187	C	T	0.030754	1008
22	rs2269549	T	C	0.123016	1008
22	rs144742537	T	G	0.030754	1008
22	rs35469986	T	C	0.0843254	1008
22	rs140598269	C	T	0.015873	1008
22	rs17001093	C	G	0.0446429	1008
22	rs2267409	G	A	0.030754	1008
22	rs17001097	C	T	0.0119048	1008
22	rs2267410	T	G	0.030754	1008
22	rs146598912	C	T	0.030754	1008
22	rs150261152	G	A	0.030754	1008
22	rs117142056	A	G	0.030754	1008
22	rs138947677	A	G	0.030754	1008
22	rs117173541	T	C	0.030754	1008
22	rs184699432	G	A	0.030754	1008
22	rs550306107	T	C	0.030754	1008
22	rs113903810	A	G	0.0327381	1008
22	rs542583102	C	G	0.030754	1008
22	rs116848764	A	G	0.030754	1008
22	rs141263497	A	C	0.030754	1008
22	rs146698472	A	G	0.0248016	1008
22	rs141326583	A	G	0.0238095	1008
22	rs5757667	A	G	0.967262	1008
22	rs118124761	C	T	0.030754	1008
22	rs36044118	C	T	0.030754	1008
22	rs4821895	A	G	0.967262	1008
22	rs35683168	C	T	0.030754	1008
22	rs739141	C	T	0.998016	1008
22	rs3788552	G	A	0.0208333	1008
22	rs117758305	T	C	0.0208333	1008
22	rs5750820	T	G	0.967262	1008
22	rs5750821	A	T	0.967262	1008
22	rs118150487	C	T	0.0208333	1008
22	rs117827974	G	A	0.030754	1008
22	rs7949	G	A	0.967262	1008
22	rs146177389	C	T	0.0248016	1008
22	rs3752469	G	A	0.030754	1008
22	rs148410942	A	T	0.0238095	1008
22	rs116655803	G	T	0.030754	1008
22	rs58641840	G	A	0.030754	1008
22	rs5757670	G	A	0.967262	1008
22	rs12628204	A	G	0.121032	1008
22	rs5750823	C	T	0.967262	1008
22	rs5750824	A	G	0.774802	1008
22	rs17001112	G	C	0.030754	1008
22	rs5750825	A	G	0.967262	1008
22	rs1972280	T	A	0.967262	1008
22	rs5750826	A	G	0.811508	1008
22	rs118126131	T	A	0.030754	1008
22	rs74658578	A	G	0.146825	1008
22	rs117983435	G	C	0.145833	1008
22	rs4821896	T	C	0.967262	1008
22	rs73167342	C	G	0.821429	1008
22	rs5750828	T	C	0.821429	1008
22	rs117407700	C	T	0.030754	1008
22	rs145519095	A	G	0.0248016	1008
22	rs6001592	G	A	0.107143	1008
22	rs113785064	G	C	0.125	1008
22	rs9611176	A	G	0.973214	1008
22	rs5750829	A	G	0.94246	1008
22	rs117194320	G	A	0.030754	1008
22	rs5757675	G	T	0.94246	1008
22	rs8138462	G	C	0.94246	1008
22	rs9611177	C	T	0.030754	1008
22	rs117456521	G	A	0.030754	1008
22	rs28685576	C	A	0.797619	1008
22	rs141487631	C	G	0.00992063	1008
22	rs182371968	G	A	0.0198413	1008
22	rs149052664	C	T	0.030754	1008
22	rs76406173	T	C	0.0238095	1008
22	rs5750833	C	A	0.967262	1008
22	rs5757678	C	T	0.967262	1008
22	rs139545930	G	T	0.0238095	1008
22	rs144291143	G	A	0.0198413	1008
22	rs8136980	G	A	0.943452	1008
22	rs4497965	C	T	0.0178571	1008
22	rs5757680	T	C	0.967262	1008
22	rs117904886	A	T	0.030754	1008
22	rs117341181	C	T	0.0208333	1008
22	rs5757681	A	G	0.967262	1008
22	rs114623951	G	A	0.0248016	1008
22	rs1005522	C	A	0.967262	1008
22	rs77654029	T	C	0.030754	1008
22	rs75264309	G	A	0.0218254	1008
22	rs73885221	T	C	0.030754	1008
22	rs59606630	T	G	0.030754	1008
22	rs58083563	A	G	0.030754	1008
22	rs74546823	G	T	0.0218254	1008
22	rs61702521	C	T	0.030754	1008
22	rs117567682	C	G	0.030754	1008
22	rs148076122	G	A	0.030754	1008
22	rs116974184	C	T	0.030754	1008
22	rs138794249	A	G	0.030754	1008
22	rs147222141	C	T	0.030754	1008
22	rs117248721	G	A	0.030754	1008
22	rs5757683	G	A	0.967262	1008
22	rs61194719	T	C	0.030754	1008
22	rs5757684	G	A	0.967262	1008
22	rs118140052	C	G	0.030754	1008
22	rs1557541	C	A	0.967262	1008
22	rs117418112	C	A	0.030754	1008
22	rs3761458	A	T	0.030754	1008
22	rs1557542	G	C	0.967262	1008
22	rs117413044	A	T	0.030754	1008
22	rs6001600	G	T	0.967262	1008
22	rs368594204	G	C	0.0337302	1008
22	rs5995735	C	G	0.967262	1008
22	rs139617499	C	T	0.030754	1008
22	rs738286	C	A	0.967262	1008
22	rs738290	A	C	0.935516	1008
22	rs148408829	G	T	0.030754	1008
22	rs114500429	T	C	0.0228175	1008
22	rs150276089	C	T	0.030754	1008
22	rs2413592	A	G	0.978175	1008
22	rs3788553	C	T	0.030754	1008
22	rs61293050	C	G	0.030754	1008
22	rs60586791	G	A	0.030754	1008
22	rs117211931	G	C	0.030754	1008
22	rs118141526	A	T	0.030754	1008
22	rs113385550	G	A	0.030754	1008
22	rs760714	G	A	0.96627	1008
22	rs760715	T	C	0.8125	1008
22	rs188656970	G	T	0.014881	1008
22	rs5750840	G	C	0.833333	1008
22	rs142696120	T	C	0.0327381	1008
22	rs6001601	A	G	0.994048	1008
22	rs2267412	T	C	0.806548	1008
22	rs2284076	T	C	0.806548	1008
22	rs8137052	C	G	0.0426587	1008
22	rs6519193	G	C	0.0406746	1008
22	rs4820378	C	T	0.991071	1008
22	rs4821900	A	G	0.0287698	1008
22	rs1984662	T	G	0.992063	1008
22	rs78935896	A	G	0.078373	1008
22	rs12628962	A	G	0.207341	1008
22	rs2413593	A	G	0.993056	1008
22	rs5757690	C	T	0.752976	1008
22	rs1003538	G	A	0.986111	1008
22	rs9306336	A	T	0.991071	1008
22	rs760712	A	G	0.97619	1008
22	rs760713	G	C	0.992063	1008
22	rs4821901	T	G	0.992063	1008
22	rs11704159	G	T	0.014881	1008
22	rs34943118	T	C	0.164683	1008
22	rs2009774	A	T	0.183532	1008
22	rs147762284	T	G	0.0267857	1008
22	rs2009999	C	T	0.191468	1008
22	rs17001167	T	G	0.0228175	1008
22	rs4821902	T	C	0.169643	1008
22	rs143400156	G	T	0.0138889	1008
22	rs9623008	G	C	0.152778	1008
22	rs6001605	C	G	0.0238095	1008
22	rs190406399	C	T	0.0128968	1008
22	rs3827380	A	G	0.228175	1008
22	rs7285122	G	A	0.014881	1008
22	rs1033415	A	G	0.989087	1008
22	rs12157593	C	T	0.0267857	1008
22	rs2017711	G	A	0.00198413	1008
22	rs34692520	C	G	0.00198413	1008
22	rs6001609	C	T	0.0178571	1008
22	rs12484582	G	A	0.771825	1008
22	rs12484673	C	T	0.00198413	1008
22	rs9611186	G	A	0.181548	1008
22	rs9611187	G	A	0.181548	1008
22	rs117079488	C	T	0.0248016	1008
22	rs2294360	G	A	0.213294	1008
22	rs34109257	G	T	0.00198413	1008
22	rs742143	G	A	0.195437	1008
22	rs4821903	T	G	0.208333	1008
22	rs4821904	T	C	0.203373	1008
22	rs5750841	G	A	0.987103	1008
22	rs5750842	A	G	0.046627	1008
22	rs145503030	G	T	0.0277778	1008
22	rs4820379	A	G	0.203373	1008
22	rs60286491	C	T	0.0218254	1008
22	rs4821905	C	T	0.127976	1008
22	rs738288	G	A	0.990079	1008
22	rs17001209	A	G	0.0188492	1008
22	rs2272830	G	C	0.0515873	1008
22	rs10854721	T	C	0.204365	1008
22	rs117991469	C	T	0.030754	1008
22	rs11703406	C	T	0.00694444	1008
22	rs1048310	T	G	0.1875	1008
22	rs710192	C	T	0.186508	1008
22	rs10854722	G	A	0.1875	1008
22	rs4894	A	C	0.202381	1008
22	rs6519194	G	A	0.0585317	1008
22	rs4820380	G	A	0.201389	1008
22	rs4821906	T	C	0.00694444	1008
22	rs61434491	C	T	0.0208333	1008
22	rs882564	G	A	0.200397	1008
22	rs882565	T	C	0.200397	1008
22	rs882566	A	T	0.201389	1008
22	rs150798545	C	T	0.015873	1008
22	rs5750844	G	A	0.188492	1008
22	rs4821907	G	C	0.1875	1008
22	rs141803174	T	C	0.0198413	1008
22	rs1028320	G	A	0.18254	1008
22	rs1028321	G	A	0.167659	1008
22	rs1015941	G	A	0.794643	1008
22	rs1109793	T	C	0.0575397	1008
22	rs2413595	T	C	0.990079	1008
22	rs5757703	G	A	0.170635	1008
22	rs147884565	G	A	0.014881	1008
22	rs9607648	G	A	0.805556	1008
22	rs8137430	G	T	0.0595238	1008
22	rs11703414	G	T	0.125	1008
22	rs6001618	G	A	0.132937	1008
22	rs5757705	C	T	0.768849	1008
22	rs760716	C	T	0.176587	1008
22	rs111603797	C	T	0.151786	1008
22	rs75823932	G	A	0.151786	1008
22	rs9611191	T	C	0.150794	1008
22	rs9611192	T	A	0.768849	1008
22	rs5750847	A	C	0.22123	1008
22	rs5750848	A	G	0.0595238	1008
22	rs7284798	G	T	0.210317	1008
22	rs7284601	A	G	0.22123	1008
22	rs5757709	A	G	0.22123	1008
22	rs5757710	T	C	0.220238	1008
22	rs67792450	C	T	0.149802	1008
22	rs6001619	A	G	0.22123	1008
22	rs12628516	A	G	0.0575397	1008
22	rs9623013	C	T	0.160714	1008
22	rs5757712	G	A	0.0595238	1008
22	rs9623014	A	G	0.219246	1008
22	rs6001620	C	T	0.0595238	1008
22	rs5757715	A	G	0.767857	1008
22	rs5757716	C	G	0.930556	1008
22	rs5995748	C	G	0.151786	1008
22	rs5995749	C	T	0.161706	1008
22	rs9623015	T	C	0.15377	1008
22	rs9623016	C	T	0.140873	1008
22	rs5750849	G	A	0.774802	1008
22	rs5757717	T	C	0.84127	1008
22	rs4820381	A	G	0.240079	1008
22	rs59889044	A	G	0.234127	1008
22	rs5757718	A	G	0.219246	1008
22	rs9611195	C	T	0.737103	1008
22	rs150569948	T	C	0.0138889	1008
22	rs5757719	T	C	0.973214	1008
22	rs713689	T	C	0.759921	1008
22	rs112169657	G	A	0.015873	1008
22	rs2092168	T	C	0.973214	1008
22	rs5757720	T	C	0.217262	1008
22	rs10427762	T	G	0.739087	1008
22	rs5757721	T	C	0.973214	1008
22	rs111918659	G	A	0.0168651	1008
22	rs2413597	T	C	0.21627	1008
22	rs73422161	C	T	0.0188492	1008
22	rs4438587	A	T	0.21627	1008
22	rs5757723	C	T	0.21627	1008
22	rs75675695	T	C	0.218254	1008
22	rs375349098	G	A	0.0168651	1008
22	rs58093579	A	G	0.218254	1008
22	rs7284221	C	T	0.214286	1008
22	rs111685305	G	A	0.0168651	1008
22	rs2413599	G	A	0.235119	1008
22	rs78140321	T	C	0.0357143	1008
22	rs5757725	T	C	0.743056	1008
22	rs5757726	G	C	0.21627	1008
22	rs116910141	G	A	0.0357143	1008
22	rs61259516	T	C	0.233135	1008
22	rs9607655	G	A	0.738095	1008
22	rs116866261	G	T	0.0168651	1008
22	rs117281752	C	T	0.0357143	1008
22	rs9611198	A	C	0.973214	1008
22	rs9607658	T	C	0.973214	1008
22	rs143680201	C	T	0.0168651	1008
22	rs6001621	G	A	0.0198413	1008
22	rs192863078	A	G	0.0168651	1008
22	rs9619819	G	A	0.72619	1008
22	rs200923774	C	T	0.0168651	1008
22	rs77057327	C	T	0.258929	1008
22	rs4820383	C	A	0.972222	1008
22	rs62652622	A	G	0.751984	1008
22	rs80208362	T	G	0.219246	1008
22	rs73885269	C	T	0.126984	1008
22	rs5757727	G	A	0.969246	1008
22	rs62228477	A	G	0.97123	1008
22	rs12484107	T	C	0.233135	1008
22	rs5757728	G	A	0.728175	1008
22	rs55684383	G	A	0.219246	1008
22	rs145969017	C	T	0.0228175	1008
22	rs56753811	A	G	0.227183	1008
22	rs7288455	A	G	0.97123	1008
22	rs3747178	C	T	0.727183	1008
22	rs5757730	A	G	0.970238	1008
22	rs5757731	C	G	0.97123	1008
22	rs111602469	A	T	0.015873	1008
22	rs5757732	C	T	0.724206	1008
22	rs142462279	G	A	0.015873	1008
22	rs5757733	T	G	0.97123	1008
22	rs117774651	G	A	0.0228175	1008
22	rs5750851	T	C	0.97123	1008
22	rs12484689	C	T	0.227183	1008
22	rs138167833	G	A	0.0277778	1008
22	rs117223599	C	T	0.0446429	1008
22	rs5750852	T	C	0.741071	1008
22	rs114876190	G	A	0.030754	1008
22	rs2413600	T	C	0.970238	1008
22	rs3788556	T	C	0.969246	1008
22	rs117111468	C	T	0.0327381	1008
22	rs5757734	T	C	0.145833	1008
22	rs147517108	T	G	0.0337302	1008
22	rs132567	G	A	0.297619	1008
22	rs5757735	C	T	0.078373	1008
22	rs76560316	C	T	0.0863095	1008
22	rs116891391	G	A	0.030754	1008
22	rs73422193	T	C	0.175595	1008
22	rs116322739	G	A	0.0267857	1008
22	rs117263351	G	A	0.031746	1008
22	rs5757736	G	A	0.731151	1008
22	rs8139773	A	G	0.8125	1008
22	rs190557295	G	A	0.0138889	1008
22	rs28631967	A	G	0.8125	1008
22	rs132570	C	A	0.0138889	1008
22	rs132571	A	C	0.0138889	1008
22	rs5750853	C	T	0.805556	1008
22	rs144312783	A	G	0.0347222	1008
22	rs3788557	C	T	0.805556	1008
22	rs132572	T	G	0.861111	1008
22	rs132573	G	A	0.861111	1008
22	rs132574	T	G	0.861111	1008
22	rs4353751	C	G	0.664683	1008
22	rs139186212	G	A	0.0347222	1008
22	rs132575	A	G	0.0545635	1008
22	rs132576	A	C	0.860119	1008
22	rs132577	A	T	0.861111	1008
22	rs140578590	G	A	0.0347222	1008
22	rs132579	C	T	0.853175	1008
22	rs132580	T	C	0.0496032	1008
22	rs4522708	G	A	0.803571	1008
22	rs4374	A	G	0.862103	1008
22	rs116868635	C	T	0.0347222	1008
22	rs132582	C	T	0.00992063	1008
22	rs713971	C	T	0.854167	1008
22	rs117871148	A	G	0.0367063	1008
22	rs132583	C	G	0.856151	1008
22	rs3788564	G	A	0.00793651	1008
22	rs2413602	A	G	0.809524	1008
22	rs117863931	C	T	0.00694444	1008
22	rs5750854	C	T	0.15377	1008
22	rs2003151	C	T	0.809524	1008
22	rs1109008	A	G	0.809524	1008
22	rs132585	G	A	0.00694444	1008
22	rs9611201	A	G	0.857143	1008
22	rs9611202	G	A	0.00694444	1008
22	rs5757742	T	C	0.857143	1008
22	rs35471482	G	A	0.00694444	1008
22	rs5757743	C	T	0.857143	1008
22	rs138238213	G	A	0.0138889	1008
22	rs117371518	G	C	0.0555556	1008
22	rs760546	A	G	0.847222	1008
22	rs181146670	A	G	0.0198413	1008
22	rs199563728	A	G	0.014881	1008
22	rs62228488	A	G	0.869048	1008
22	rs140638889	G	A	0.0208333	1008
22	rs117867354	T	C	0.014881	1008
22	rs1076614	C	T	0.00694444	1008
22	rs12628240	T	C	0.0228175	1008
22	rs1883123	C	T	0.00694444	1008
22	rs713733	G	A	0.00694444	1008
22	rs111951471	A	G	0.014881	1008
22	rs117192145	G	C	0.135913	1008
22	rs148055518	G	A	0.014881	1008
22	rs713865	C	T	0.00694444	1008
22	rs7291041	G	A	0.861111	1008
22	rs146212567	T	G	0.014881	1008
22	rs5995755	A	G	0.0218254	1008
22	rs142976808	G	A	0.0228175	1008
22	rs5750857	G	T	0.844246	1008
22	rs5995756	T	C	0.0238095	1008
22	rs5757746	G	A	0.15873	1008
22	rs147897176	A	G	0.014881	1008
22	rs141679817	T	C	0.014881	1008
22	rs114211575	C	T	0.014881	1008
22	rs116872141	C	T	0.0238095	1008
22	rs5995757	T	C	0.0238095	1008
22	rs139363622	C	T	0.014881	1008
22	rs6001638	T	C	0.0218254	1008
22	rs6001639	C	A	0.00694444	1008
22	rs147880012	T	C	0.014881	1008
22	rs145460926	G	A	0.014881	1008
22	rs1534883	T	C	0.00694444	1008
22	rs3788566	G	T	0.837302	1008
22	rs3788567	G	T	0.837302	1008
22	rs143073854	T	G	0.014881	1008
22	rs5995759	T	C	0.00694444	1008
22	rs148232269	G	A	0.0277778	1008
22	rs926231	C	G	0.83631	1008
22	rs150675474	C	T	0.015873	1008
22	rs142149025	C	A	0.014881	1008
22	rs114530448	G	A	0.014881	1008
22	rs146529632	G	C	0.014881	1008
22	rs140796406	G	A	0.014881	1008
22	rs713860	T	C	0.862103	1008
22	rs1008677	C	T	0.837302	1008
22	rs118038866	G	C	0.0238095	1008
22	rs139244137	T	C	0.014881	1008
22	rs9611204	G	A	0.00694444	1008
22	rs9611205	G	A	0.00694444	1008
22	rs5757748	T	A	0.84127	1008
22	rs11705236	G	A	0.00694444	1008
22	rs8140185	C	T	0.00793651	1008
22	rs117939311	C	T	0.00992063	1008
22	rs147535923	G	C	0.014881	1008
22	rs738168	A	C	0.850198	1008
22	rs5757749	A	G	0.164683	1008
22	rs17401961	G	A	0.00694444	1008
22	rs5750859	G	A	0.847222	1008
22	rs147601729	G	A	0.0376984	1008
22	rs3788569	A	G	0.84623	1008
22	rs11703341	A	T	0.00694444	1008
22	rs9611206	G	A	0.00595238	1008
22	rs115765935	C	T	0.0168651	1008
22	rs2072714	C	T	0.864087	1008
22	rs2072715	A	G	0.869048	1008
22	rs1883124	G	C	0.864087	1008
22	rs7288420	T	C	0.00595238	1008
22	rs5995761	T	C	0.994048	1008
22	rs80101362	T	G	0.15377	1008
22	rs136803	C	G	0.994048	1008
22	rs136805	T	C	0.824405	1008
22	rs136806	C	T	0.102183	1008
22	rs12170452	A	G	0.990079	1008
22	rs111073900	G	A	0.015873	1008
22	rs62636244	C	T	0.887897	1008
22	rs116914550	G	A	0.0168651	1008
22	rs136809	A	G	0.102183	1008
22	rs136811	T	A	0.990079	1008
22	rs186279927	T	C	0.0238095	1008
22	rs136812	T	G	0.10119	1008
22	rs3788571	C	T	0.888889	1008
22	rs470070	G	T	0.100198	1008
22	rs742159	C	A	0.888889	1008
22	rs136813	C	T	0.100198	1008
22	rs145823347	G	A	0.0386905	1008
22	rs5757752	G	C	0.888889	1008
22	rs5750860	C	T	0.156746	1008
22	rs5750861	C	A	0.888889	1008
22	rs5750862	G	A	0.888889	1008
22	rs5750863	A	T	0.888889	1008
22	rs5757754	G	A	0.890873	1008
22	rs55898159	T	C	0.889881	1008
22	rs9607661	T	C	0.890873	1008
22	rs5757756	C	A	0.889881	1008
22	rs77638777	C	T	0.0238095	1008
22	rs136814	G	T	0.0992063	1008
22	rs941431	G	A	0.882937	1008
22	rs136816	C	T	0.0793651	1008
22	rs2092179	T	C	0.907738	1008
22	rs136817	C	T	0.0793651	1008
22	rs136818	T	C	0.989087	1008
22	rs136819	A	G	0.988095	1008
22	rs136820	T	C	0.989087	1008
22	rs136821	T	G	0.0793651	1008
22	rs77242378	C	T	0.0178571	1008
22	rs58964278	G	C	0.0337302	1008
22	rs136823	T	C	0.989087	1008
22	rs2010746	C	G	0.891865	1008
22	rs136824	C	G	0.117063	1008
22	rs470071	G	A	0.991071	1008
22	rs136827	A	G	0.123016	1008
22	rs5757759	A	G	0.87004	1008
22	rs5750866	G	A	0.813492	1008
22	rs5757760	C	T	0.825397	1008
22	rs926334	G	T	0.977183	1008
22	rs136828	A	G	0.854167	1008
22	rs136829	T	C	0.0188492	1008
22	rs136830	T	C	0.0178571	1008
22	rs136832	C	T	0.0188492	1008
22	rs9611209	T	C	0.97619	1008
22	rs136835	A	C	0.99504	1008
22	rs142074635	G	T	0.0218254	1008
22	rs136845	G	A	0.99504	1008
22	rs117625716	G	A	0.0615079	1008
22	rs8140771	G	A	0.97619	1008
22	rs732381	A	T	0.975198	1008
22	rs3788575	C	T	0.0892857	1008
22	rs136848	T	G	0.99504	1008
22	rs5757761	T	C	0.994048	1008
22	rs136849	T	C	0.994048	1008
22	rs136850	T	C	0.994048	1008
22	rs136851	T	C	0.994048	1008
22	rs136852	T	C	0.994048	1008
22	rs136853	A	G	0.994048	1008
22	rs136854	C	T	0.0198413	1008
22	rs136855	A	G	0.0337302	1008
22	rs5750868	G	A	0.957341	1008
22	rs5757762	G	A	0.957341	1008
22	rs144516050	G	A	0.0198413	1008
22	rs5757763	A	G	0.962302	1008
22	rs151129428	G	A	0.00892857	1008
22	rs5750869	T	C	0.962302	1008
22	rs4821909	T	C	0.962302	1008
22	rs200593805	A	C	0.252976	1008
22	rs4821910	T	C	0.962302	1008
22	rs5750870	G	A	0.962302	1008
22	rs5757764	C	T	0.962302	1008
22	rs5757765	T	C	0.962302	1008
22	rs4820386	C	T	0.962302	1008
22	rs75160993	G	A	0.0198413	1008
22	rs2235341	T	G	0.962302	1008
22	rs2235342	T	C	0.962302	1008
22	rs738315	T	C	0.962302	1008
22	rs5750871	A	G	0.811508	1008
22	rs5757766	T	C	0.962302	1008
22	rs11704439	T	G	0.962302	1008
22	rs714031	T	C	0.962302	1008
22	rs4820387	A	G	0.962302	1008
22	rs4820388	C	G	0.962302	1008
22	rs9619826	C	T	0.031746	1008
22	rs5757768	G	A	0.962302	1008
22	rs8136019	C	T	0.030754	1008
22	rs3788576	G	A	0.962302	1008
22	rs5757770	A	C	0.0238095	1008
22	rs2294368	G	A	0.80754	1008
22	rs2294369	G	A	0.0327381	1008
22	rs140766802	C	A	0.0486111	1008
22	rs9607667	C	T	0.96131	1008
22	rs5757772	C	T	0.0198413	1008
22	rs146001130	C	G	0.015873	1008
22	rs184188698	A	G	0.00297619	1008
22	rs3747179	T	G	0.0327381	1008
22	rs117151769	C	G	0.015873	1008
22	rs144296010	G	A	0.00892857	1008
22	rs151319119	T	C	0.0168651	1008
22	rs5757773	G	A	0.957341	1008
22	rs5757774	T	C	0.959325	1008
22	rs5757775	T	C	0.958333	1008
22	rs4821913	T	C	0.0267857	1008
22	rs5757776	G	C	0.965278	1008
22	rs4821914	A	G	0.965278	1008
22	rs142682536	A	G	0.0585317	1008
22	rs181104896	C	T	0.0119048	1008
22	rs113813999	A	G	0.0674603	1008
22	rs6001651	C	T	0.0416667	1008
22	rs6001652	A	T	0.00297619	1008
22	rs8136836	A	G	0.0436508	1008
22	rs8137891	T	C	0.106151	1008
22	rs5757777	A	G	0.803571	1008
22	rs182484851	C	T	0.0138889	1008
22	rs140191493	G	T	0.0257937	1008
22	rs12171228	T	C	0.972222	1008
22	rs12171155	G	T	0.0823413	1008
22	rs4820389	G	A	0.684524	1008
22	rs150094291	G	A	0.0228175	1008
22	rs62228525	C	T	0.0644841	1008
22	rs181059035	C	T	0.0208333	1008
22	rs5750872	G	C	0.527778	1008
22	rs12484428	C	T	0.0109127	1008
22	rs11704241	G	A	0.0109127	1008
22	rs112114530	G	A	0.0277778	1008
22	rs6001655	A	G	0.188492	1008
22	rs185439000	C	T	0.0406746	1008
22	rs5995773	C	T	0.161706	1008
22	rs2064135	A	G	0.165675	1008
22	rs8140044	C	T	0.109127	1008
22	rs117987385	A	G	0.125992	1008
22	rs117929686	T	A	0.0763889	1008
22	rs10427810	C	T	0.0347222	1008
22	rs146425869	G	A	0.0386905	1008
22	rs11705160	A	G	0.160714	1008
22	rs80156739	A	G	0.104167	1008
22	rs6001658	A	G	0.111111	1008
22	rs10427663	G	A	0.15873	1008
22	rs6001659	A	G	0.15873	1008
22	rs184689947	C	G	0.078373	1008
22	rs4820391	C	G	0.989087	1008
22	rs6001660	C	T	0.0535714	1008
22	rs117128192	C	T	0.014881	1008
22	rs10427962	C	T	0.047619	1008
22	rs76502235	C	T	0.0446429	1008
22	rs78929060	C	T	0.104167	1008
22	rs141341382	T	C	0.0248016	1008
22	rs7291427	A	G	0.139881	1008
22	rs5995776	C	T	0.0515873	1008
22	rs193210955	C	T	0.0198413	1008
22	rs143596226	C	T	0.0843254	1008
22	rs146810216	C	T	0.047619	1008
22	rs5757783	C	T	0.242063	1008
22	rs79857740	C	T	0.047619	1008
22	rs111714688	T	C	0.047619	1008
22	rs5995778	T	C	0.0843254	1008
22	rs6001666	C	G	0.134921	1008
22	rs73888146	C	T	0.047619	1008
22	rs12627985	T	G	0.0327381	1008
22	rs117718156	C	G	0.00396825	1008
22	rs73888159	C	T	0.047619	1008
22	rs5750876	A	G	0.987103	1008
22	rs117463091	T	G	0.169643	1008
22	rs6001668	A	C	0.0505952	1008
22	rs737793	A	G	0.047619	1008
22	rs114978051	G	T	0.0208333	1008
22	rs78556357	A	C	0.047619	1008
22	rs141857975	G	A	0.0793651	1008
22	rs738313	G	A	0.047619	1008
22	rs149951198	C	T	0.0287698	1008
22	rs112178004	A	G	0.047619	1008
22	rs7289583	G	C	0.077381	1008
22	rs144618065	C	T	0.0793651	1008
22	rs5757786	T	G	0.0803571	1008
22	rs73888165	T	C	0.047619	1008
22	rs4597643	A	G	0.987103	1008
22	rs143034700	T	C	0.0277778	1008
22	rs2014234	C	G	0.047619	1008
22	rs738314	A	T	0.0902778	1008
22	rs76448652	T	C	0.0763889	1008
22	rs6001673	A	C	0.133929	1008
22	rs118020387	T	A	0.0128968	1008
22	rs17001454	C	A	0.0823413	1008
22	rs117092249	A	G	0.0744048	1008
22	rs6001675	G	A	0.132937	1008
22	rs75953805	G	A	0.0486111	1008
22	rs76582065	G	C	0.047619	1008
22	rs79506571	G	A	0.047619	1008
22	rs79564703	T	C	0.0823413	1008
22	rs6001678	G	A	0.705357	1008
22	rs2223336	G	C	0.0505952	1008
22	rs713973	G	C	0.987103	1008
22	rs6001679	T	G	0.133929	1008
22	rs5750879	T	C	0.987103	1008
22	rs117568262	T	A	0.0863095	1008
22	rs74676398	G	C	0.0228175	1008
22	rs117285336	T	C	0.0138889	1008
22	rs117617455	C	T	0.0833333	1008
22	rs7290833	C	T	0.047619	1008
22	rs117258185	A	G	0.290675	1008
22	rs9941939	G	T	0.047619	1008
22	rs55923802	G	A	0.0505952	1008
22	rs113135601	T	C	0.047619	1008
22	rs148816467	C	T	0.0138889	1008
22	rs112390516	C	T	0.047619	1008
22	rs8137883	A	G	0.0505952	1008
22	rs77804072	G	A	0.0228175	1008
22	rs74852037	C	G	0.047619	1008
22	rs75760250	C	T	0.047619	1008
22	rs189682437	T	C	0.0188492	1008
22	rs147126522	C	G	0.0238095	1008
22	rs79340335	C	G	0.0218254	1008
22	rs74952260	A	C	0.047619	1008
22	rs3091377	G	A	0.047619	1008
22	rs112732410	C	T	0.047619	1008
22	rs75888781	C	A	0.030754	1008
22	rs113147787	G	A	0.0505952	1008
22	rs62228534	A	G	0.0416667	1008
22	rs112089227	G	A	0.00198413	1008
22	rs73888173	A	G	0.047619	1008
22	rs77731676	G	A	0.0505952	1008
22	rs75728551	C	T	0.047619	1008
22	rs57800198	T	C	0.047619	1008
22	rs6001686	C	A	0.0505952	1008
22	rs74897689	T	C	0.0238095	1008
22	rs9941936	T	C	0.047619	1008
22	rs9941927	A	G	0.047619	1008
22	rs73888176	T	C	0.047619	1008
22	rs75066154	T	C	0.047619	1008
22	rs5757799	C	G	0.282738	1008
22	rs75147514	G	A	0.225198	1008
22	rs79870771	G	A	0.047619	1008
22	rs74569259	G	A	0.047619	1008
22	rs8137779	C	T	0.047619	1008
22	rs8138202	C	T	0.047619	1008
22	rs73888179	A	C	0.047619	1008
22	rs6001687	A	C	0.0833333	1008
22	rs141246385	C	T	0.0962302	1008
22	rs77444081	C	T	0.0843254	1008
22	rs79476137	A	G	0.047619	1008
22	rs6001688	T	G	0.133929	1008
22	rs58505471	C	T	0.047619	1008
22	rs150977386	C	T	0.0198413	1008
22	rs77996251	C	T	0.047619	1008
22	rs74434450	C	T	0.0486111	1008
22	rs77783792	C	T	0.047619	1008
22	rs7288020	T	G	0.047619	1008
22	rs7286916	C	T	0.047619	1008
22	rs150005525	G	A	0.0228175	1008
22	rs79699549	T	C	0.047619	1008
22	rs77521412	A	G	0.047619	1008
22	rs12628572	T	A	0.0376984	1008
22	rs147404307	A	G	0.0218254	1008
22	rs77099034	C	T	0.0248016	1008
22	rs73888182	T	C	0.047619	1008
22	rs7287193	C	T	0.047619	1008
22	rs112674275	T	C	0.047619	1008
22	rs77373343	G	A	0.047619	1008
22	rs74278048	G	T	0.0833333	1008
22	rs73163076	A	T	0.590278	1008
22	rs10427552	A	T	0.047619	1008
22	rs77395217	T	C	0.047619	1008
22	rs185486213	C	A	0.00992063	1008
22	rs10483200	T	G	0.047619	1008
22	rs150085495	C	T	0.047619	1008
22	rs7288228	A	G	0.047619	1008
22	rs12484239	A	G	0.295635	1008
22	rs6001694	A	G	0.133929	1008
22	rs10427867	A	G	0.047619	1008
22	rs10427900	T	C	0.047619	1008
22	rs10427892	G	A	0.047619	1008
22	rs742209	C	G	0.047619	1008
22	rs11089965	G	A	0.133929	1008
22	rs76212904	C	A	0.0208333	1008
22	rs75424411	G	C	0.047619	1008
22	rs112618539	C	T	0.00198413	1008
22	rs11913283	T	C	0.047619	1008
22	rs112459262	A	C	0.0605159	1008
22	rs76911124	C	G	0.047619	1008
22	rs9623081	G	A	0.554563	1008
22	rs150717255	G	A	0.0198413	1008
22	rs74661448	C	T	0.047619	1008
22	rs17001484	A	T	0.0287698	1008
22	rs6001697	A	G	0.133929	1008
22	rs6001699	G	A	0.0833333	1008
22	rs192225857	C	T	0.0198413	1008
22	rs9623083	C	T	0.110119	1008
22	rs5995786	C	T	0.128968	1008
22	rs74650048	G	C	0.0416667	1008
22	rs8135811	A	G	0.0486111	1008
22	rs150892622	T	A	0.0347222	1008
22	rs77376079	G	A	0.0367063	1008
22	rs17001505	T	C	0.0664683	1008
22	rs74915771	A	G	0.0486111	1008
22	rs137947	C	T	0.0248016	1008
22	rs137948	T	C	0.0257937	1008
22	rs112912140	G	A	0.0486111	1008
22	rs112360612	T	C	0.0486111	1008
22	rs66609907	A	G	0.657738	1008
22	rs137950	C	T	0.0238095	1008
22	rs147404319	C	A	0.0267857	1008
22	rs111996457	A	C	0.047619	1008
22	rs113555056	G	A	0.047619	1008
22	rs137952	G	A	0.733135	1008
22	rs143802887	G	A	0.0138889	1008
22	rs17001508	G	A	0.588294	1008
22	rs181701278	T	A	0.047619	1008
22	rs137953	T	C	0.0297619	1008
22	rs111968851	C	T	0.047619	1008
22	rs148269814	G	A	0.0664683	1008
22	rs2958647	C	A	0.727183	1008
22	rs137955	T	C	0.735119	1008
22	rs137956	C	T	0.730159	1008
22	rs137959	A	G	0.0327381	1008
22	rs185628760	A	G	0.0128968	1008
22	rs713925	A	C	0.686508	1008
22	rs111399361	C	T	0.047619	1008
22	rs137960	G	A	0.728175	1008
22	rs137963	C	T	0.015873	1008
22	rs137964	C	T	0.677579	1008
22	rs60538378	C	A	0.0496032	1008
22	rs137965	C	T	0.728175	1008
22	rs2267414	G	A	0.64881	1008
22	rs113524995	C	A	0.0486111	1008
22	rs137966	A	C	0.733135	1008
22	rs17001521	C	G	0.652778	1008
22	rs137967	C	T	0.674603	1008
22	rs77490930	A	G	0.0486111	1008
22	rs2267415	G	A	0.725198	1008
22	rs137968	C	T	0.674603	1008
22	rs137969	T	C	0.730159	1008
22	rs137970	G	A	0.72619	1008
22	rs74383658	A	G	0.0674603	1008
22	rs113472125	T	A	0.0486111	1008
22	rs17001523	G	C	0.105159	1008
22	rs137972	G	A	0.674603	1008
22	rs470084	T	C	0.730159	1008
22	rs80403	T	A	0.731151	1008
22	rs739090	C	T	0.652778	1008
22	rs28405882	C	A	0.0486111	1008
22	rs739091	C	A	0.230159	1008
22	rs137975	T	C	0.759921	1008
22	rs5757806	A	G	0.759921	1008
22	rs137977	C	A	0.750992	1008
22	rs137978	A	C	0.761905	1008
22	rs137979	G	A	0.737103	1008
22	rs12166465	G	A	0.0109127	1008
22	rs137980	C	T	0.014881	1008
22	rs5757808	C	T	0.0436508	1008
22	rs713883	A	G	0.642857	1008
22	rs2267416	C	G	0.637897	1008
22	rs5757810	A	C	0.103175	1008
22	rs137983	C	T	0.0178571	1008
22	rs137985	G	A	0.651786	1008
22	rs79236125	C	T	0.0634921	1008
22	rs107140	A	G	0.811508	1008
22	rs5757814	G	C	0.65377	1008
22	rs137989	T	C	0.015873	1008
22	rs137990	C	A	0.763889	1008
22	rs145937810	C	T	0.0178571	1008
22	rs72619519	G	T	0.571429	1008
22	rs137991	T	C	0.0168651	1008
22	rs137992	A	G	0.713294	1008
22	rs72619520	A	G	0.695437	1008
22	rs2267419	A	G	0.668651	1008
22	rs2267420	G	A	0.140873	1008
22	rs2267421	G	A	0.262897	1008
22	rs137994	C	T	0.422619	1008
22	rs3021213	G	A	0.0902778	1008
22	rs80400	T	C	0.479167	1008
22	rs137996	A	G	0.479167	1008
22	rs137997	A	G	0.480159	1008
22	rs9611233	C	T	0.377976	1008
22	rs138000	T	G	0.390873	1008
22	rs7285609	C	T	0.384921	1008
22	rs138002	T	C	0.392857	1008
22	rs141791242	G	A	0.00793651	1008
22	rs138003	T	C	0.477183	1008
22	rs146058149	C	A	0.0297619	1008
22	rs138006	A	G	0.464286	1008
22	rs2284077	C	T	0.31746	1008
22	rs138008	T	C	0.411706	1008
22	rs2284078	G	A	0.464286	1008
22	rs138009	C	G	0.383929	1008
22	rs2267423	A	G	0.0912698	1008
22	rs56057810	C	T	0.0109127	1008
22	rs5757821	C	G	0.0347222	1008
22	rs138011	T	C	0.500992	1008
22	rs138012	G	A	0.492063	1008
22	rs138014	G	T	0.371032	1008
22	rs138015	G	A	0.467262	1008
22	rs1011748	G	A	0.47123	1008
22	rs138016	A	G	0.114087	1008
22	rs78753200	G	A	0.0595238	1008
22	rs114607	A	G	0.390873	1008
22	rs117278413	T	C	0.031746	1008
22	rs9611239	C	T	0.135913	1008
22	rs2958652	C	A	0.094246	1008
22	rs76736715	G	A	0.138889	1008
22	rs2958654	T	C	0.0952381	1008
22	rs137868756	G	A	0.0416667	1008
22	rs4821920	A	T	0.139881	1008
22	rs2958657	T	C	0.236111	1008
22	rs3021217	G	T	0.236111	1008
22	rs7285507	A	G	0.139881	1008
22	rs2958658	T	G	0.0962302	1008
22	rs9611240	T	C	0.139881	1008
22	rs9611241	A	G	0.147817	1008
22	rs117615867	C	T	0.0674603	1008
22	rs28607928	G	A	0.094246	1008
22	rs9611242	T	C	0.142857	1008
22	rs3021222	A	G	0.239087	1008
22	rs9607680	T	C	0.143849	1008
22	rs2958663	G	C	0.238095	1008
22	rs3021274	T	C	0.242063	1008
22	rs140111174	G	A	0.0277778	1008
22	rs2958662	C	G	0.155754	1008
22	rs3021270	A	T	0.164683	1008
22	rs117980494	G	A	0.078373	1008
22	rs3021271	A	G	0.253968	1008
22	rs2958660	C	T	0.164683	1008
22	rs62230283	C	A	0.162698	1008
22	rs2958659	A	G	0.165675	1008
22	rs11705454	A	C	0.164683	1008
22	rs117243054	A	G	0.0615079	1008
22	rs62230284	A	G	0.165675	1008
22	rs117842847	G	T	0.0813492	1008
22	rs1108047	T	G	0.0873016	1008
22	rs11912922	C	T	0.16369	1008
22	rs11704971	G	C	0.16369	1008
22	rs2958651	G	A	0.164683	1008
22	rs17406386	A	G	0.16369	1008
22	rs2958650	C	T	0.164683	1008
22	rs17406434	C	T	0.162698	1008
22	rs58286117	C	T	0.164683	1008
22	rs11089967	C	T	0.166667	1008
22	rs7284488	G	C	0.252976	1008
22	rs4820395	T	C	0.166667	1008
22	rs2071771	C	T	0.0853175	1008
22	rs7291782	T	C	0.165675	1008
22	rs9611246	G	A	0.0863095	1008
22	rs5995793	C	T	0.0853175	1008
22	rs5995794	A	G	0.0863095	1008
22	rs11089969	T	C	0.152778	1008
22	rs737815	C	G	0.161706	1008
22	rs743840	C	T	0.161706	1008
22	rs2899333	G	A	0.0873016	1008
22	rs8139715	C	G	0.0386905	1008
22	rs9623110	A	G	0.162698	1008
22	rs143197919	A	G	0.0277778	1008
22	rs9611250	C	G	0.0892857	1008
22	rs150827537	C	G	0.00198413	1008
22	rs9611251	C	G	0.0873016	1008
22	rs9607682	A	T	0.0882937	1008
22	rs3752470	G	A	0.159722	1008
22	rs7284189	T	C	0.238095	1008
22	rs76168785	C	A	0.0327381	1008
22	rs6001722	G	A	0.0873016	1008
22	rs6001723	A	G	0.0912698	1008
22	rs7285314	G	A	0.249008	1008
22	rs9607683	A	G	0.0238095	1008
22	rs6001728	A	G	0.0248016	1008
22	rs11704416	G	C	0.0218254	1008
22	rs146337210	G	A	0.0416667	1008
22	rs146498853	C	T	0.0615079	1008
22	rs139617051	A	G	0.015873	1008
22	rs6001734	T	C	0.0248016	1008
22	rs144307587	A	G	0.0376984	1008
22	rs145315804	C	T	0.0218254	1008
22	rs7290960	T	C	0.0248016	1008
22	rs28494590	G	A	0.00694444	1008
22	rs7290555	A	G	0.0238095	1008
22	rs55754970	C	G	0.0168651	1008
22	rs9623117	T	C	0.0248016	1008
22	rs12628765	C	T	0.0674603	1008
22	rs7290298	A	C	0.0248016	1008
22	rs7291691	T	G	0.0238095	1008
22	rs75942214	A	C	0.00595238	1008
22	rs9611257	T	A	0.0228175	1008
22	rs6001740	A	C	0.0248016	1008
22	rs143611528	C	G	0.00992063	1008
22	rs5995802	C	G	0.409722	1008
22	rs28837144	T	C	0.0238095	1008
22	rs6001741	T	C	0.0238095	1008
22	rs9611260	G	A	0.130952	1008
22	rs7288882	G	C	0.0248016	1008
22	rs7288667	A	G	0.0238095	1008
22	rs7292999	C	A	0.0248016	1008
22	rs112302371	C	T	0.0168651	1008
22	rs9611261	A	G	0.0238095	1008
22	rs6001743	T	C	0.0248016	1008
22	rs5995808	G	T	0.0238095	1008
22	rs58133635	C	T	0.0238095	1008
22	rs6519216	G	A	0.0218254	1008
22	rs75608776	G	A	0.0178571	1008
22	rs7284980	C	T	0.0218254	1008
22	rs6001749	A	G	0.0238095	1008
22	rs7292838	G	A	0.162698	1008
22	rs7292602	C	T	0.0228175	1008
22	rs9607685	G	A	0.0228175	1008
22	rs7290587	G	A	0.0218254	1008
22	rs2413609	G	C	0.40873	1008
22	rs9607686	A	T	0.0218254	1008
22	rs58699216	A	C	0.0426587	1008
22	rs10427795	G	A	0.0426587	1008
22	rs714020	C	T	0.0248016	1008
22	rs9611263	A	C	0.0238095	1008
22	rs6001762	C	T	0.0238095	1008
22	rs6001763	A	G	0.0228175	1008
22	rs135628	G	A	0.97123	1008
22	rs11705409	C	T	0.0228175	1008
22	rs12106521	G	A	0.0228175	1008
22	rs6001765	A	T	0.0248016	1008
22	rs9611265	G	C	0.142857	1008
22	rs34419824	A	T	0.0228175	1008
22	rs34584683	A	T	0.0297619	1008
```
