## Supplementary material for "Characterization of shared and ancestry-specific signals driving complex traits using multi-ancestry fine-mapping": susiex_nc3.cs80.cs

```
CS_ID	SNP	BP	REF_ALLELE	ALT_ALLELE	REF_FRQ	BETA	SE	-LOG10P	CS_PIP	OVRL_PIP
1	rs732381	40051166	T,T	A,A	0.690855,0.024802	0.0276243,0.0728659	0.00427824,0.0274861	9.97127,2.09554	0.201805	0.202062
1	rs5995756	40000313	C,C	T,T	0.461233,0.97619	-0.0264726,-0.0258879	0.00396624,0.0280389	10.6054,0.448723	0.177343	0.177366
1	rs5995757	40002570	C,C	T,T	0.462227,0.97619	-0.0263292,-0.0275363	0.00396563,0.0280389	10.5016,0.486698	0.152103	0.152126
1	rs5750857	40000221	T,T	G,G	0.615308,0.155754	0.0267109,0.00546311	0.00406384,0.0117882	10.3065,0.191755	0.102805	0.102822
1	rs926231	40006986	G,G	C,C	0.614314,0.16369	0.0266545,0.00419879	0.00406188,0.0115534	10.2753,0.144913	0.0910278	0.0910445
1	rs3788566	40006024	T,T	G,G	0.615308,0.162698	0.0266189,0.00419094	0.00406384,0.0115817	10.2406,0.144204	0.0856638	0.0856806
2	rs6001259	39247750	T,T	C,C	0.985089,0.914682	0.0897727,0.0180911	0.0163138,0.015302	7.4275,0.625071	0.233996	0.234007
2	rs12628185	39248549	A,A	G,G	0.985089,0.914682	0.0891011,0.0175012	0.0163138,0.015302	7.32641,0.597324	0.17964	0.179651
2	rs732588	39248391	A,A	G,G	0.976143,0.914682	0.0682762,0.0175344	0.0129561,0.015302	6.86463,0.598871	0.124544	0.124562
2	rs73884568	39247007	G,G	A,A	0.976143,0.914682	0.0668241,0.0183065	0.0129561,0.015302	6.60209,0.635333	0.0725895	0.0726066
2	rs79169291	39254513	T,T	G,G	0.986084,0.914682	0.088646,0.0175393	0.0168779,0.015302	6.82307,0.599099	0.0672184	0.0672306
2	rs58859115	39246355	C,C	T,T	0.985089,0.914682	0.0849657,0.0189916	0.0163138,0.015302	6.7197,0.668445	0.0521819	0.0521934
2	rs76535024	39246716	G,G	A,A	0.985089,0.91369	0.0849514,0.0184909	0.0163138,0.0152221	6.71766,0.648853	0.0505807	0.0505922
2	rs1053197	39257673	A,A	G,G	0.986084,0.914682	0.0864092,0.0165321	0.0168779,0.015302	6.51419,0.552888	0.0317182	0.0317299
3	rs5757429	39424124	C,C	T,T	0.929423,0.554563	0.0297338,-0.00256397	0.00771974,0.00860072	3.93062,0.115988	0.157488	0.157496
3	rs118178495	38768797	T,NA	C,NA	0.979125,NA	0.0499543,NA	0.0138296,NA	3.51757,NA	0.0239712	0.0240002
3	rs73165022	40404116	T,NA	C,NA	0.976143,NA	0.0359908,NA	0.0129561,NA	2.26191,NA	0.0174235	0.0174437
3	rs117615867	40390173	NA,T	NA,C	NA,0.93254	NA,0.0572014	NA,0.017043	NA,3.10242	0.0162234	0.0162572
3	rs9607540	38843941	T,T	C,C	0.908549,0.819444	0.0256555,0.0113664	0.00685915,0.0111132	3.73569,0.513698	0.0151428	0.0151517
3	rs7288369	38841611	T,T	C,C	0.909543,0.819444	0.0251359,0.0117695	0.00689297,0.0111132	3.57556,0.538243	0.0146219	0.0146306
3	rs55916464	40406462	G,NA	A,NA	0.969185,NA	0.0312117,NA	0.0114407,NA	2.19589,NA	0.0135975	0.0136128
3	rs77047462	39265409	C,NA	T,NA	0.991054,NA	0.0650594,NA	0.0209976,NA	2.71097,NA	0.0132681	0.0132817
3	rs9610960	38843107	T,T	C,C	0.908549,0.819444	0.0252397,0.0103548	0.00685915,0.0111132	3.63171,0.454122	0.011218	0.0112249
3	rs2002581	38822064	NA,A	NA,G	NA,0.792659	NA,-0.0349811	NA,0.0105443	NA,3.04185	0.0105566	0.0105678
3	rs73157117	38837179	T,T	C,C	0.916501,0.934524	0.0247058,0.024039	0.00714714,0.0172809	3.2622,0.784621	0.0103339	0.0103427
3	rs9607538	38841703	C,C	T,T	0.910537,0.819444	0.024847,0.0113664	0.00692737,0.0111132	3.47523,0.513698	0.00990003	0.00990624
3	rs147793685	40404334	A,NA	G,NA	0.974155,NA	-0.0373817,NA	0.0124606,NA	2.56866,NA	0.00985839	0.00988004
3	rs78569477	39871943	T,NA	C,NA	0.980119,NA	0.0447592,NA	0.0141639,NA	2.8021,NA	0.00925747	0.00927296
3	rs149951198	40143291	NA,T	NA,C	NA,0.97123	NA,0.0818306	NA,0.0255725	NA,2.86184	0.00905475	0.00907873
3	rs117170777	39219069	G,NA	A,NA	0.992048,NA	0.0651997,NA	0.0222601,NA	2.46844,NA	0.00893936	0.00894805
3	rs75283887	39220848	A,NA	G,NA	0.99006,NA	0.0598874,NA	0.01993,NA	2.57564,NA	0.00880548	0.00881421
3	rs77601830	39217613	C,NA	A,NA	0.99006,NA	0.0595979,NA	0.01993,NA	2.55494,NA	0.00839934	0.00840771
3	rs6001118	38797018	NA,A	NA,T	NA,0.793651	NA,-0.0340268	NA,0.010563	NA,2.89414	0.00817355	0.00818239
3	rs5757092	38824827	NA,C	NA,T	NA,0.791667	NA,-0.0338907	NA,0.0105257	NA,2.89183	0.0078856	0.00789428
3	rs5757091	38820595	NA,C	NA,G	NA,0.791667	NA,-0.0337371	NA,0.0105257	NA,2.86977	0.0075962	0.00760446
3	rs2413533	38819349	NA,T	NA,C	NA,0.791667	NA,-0.0337478	NA,0.0105257	NA,2.8713	0.00759319	0.00760144
3	rs60910684	38825689	NA,T	NA,C	NA,0.793651	NA,-0.033736	NA,0.010563	NA,2.85257	0.00732713	0.0073352
3	rs9610956	38839874	A,A	G,G	0.917495,0.934524	0.0241461,0.0243214	0.00718617,0.0172809	3.10835,0.797774	0.00687445	0.00688056
3	rs2267389	38840221	T,T	C,C	0.917495,0.934524	0.0241461,0.0242941	0.00718617,0.0172809	3.10835,0.796497	0.00686034	0.00686643
3	rs4343562	38819457	NA,G	NA,T	NA,0.791667	NA,-0.0332842	NA,0.0105257	NA,2.80521	0.00668462	0.006692
3	rs5757086	38812729	NA,A	NA,G	NA,0.793651	NA,-0.0327426	NA,0.010563	NA,2.7129	0.00571698	0.00572335
3	rs6001120	38801893	NA,A	NA,G	NA,0.795635	NA,-0.0325781	NA,0.0106009	NA,2.67404	0.00531137	0.00531731
3	rs60991321	38799163	NA,T	NA,C	NA,0.794643	NA,-0.0325616	NA,0.0105819	NA,2.67981	0.00530392	0.00531003
3	rs9941960	38802512	NA,A	NA,G	NA,0.795635	NA,-0.0325355	NA,0.0106009	NA,2.6682	0.00525208	0.00525797
3	rs77658096	38826423	NA,A	NA,G	NA,0.793651	NA,-0.0324616	NA,0.010563	NA,2.67403	0.00519736	0.00520331
3	rs5750603	38808695	NA,A	NA,C	NA,0.794643	NA,-0.0322507	NA,0.0105819	NA,2.63718	0.00493003	0.00493562
3	rs11913839	38806508	NA,T	NA,C	NA,0.795635	NA,-0.0322616	NA,0.0106009	NA,2.63077	0.00488772	0.00489325
3	rs5757084	38804843	NA,A	NA,C	NA,0.795635	NA,-0.032212	NA,0.0106009	NA,2.62402	0.00482478	0.00483024
3	rs5757454	39449014	T,T	C,C	0.935388,0.600198	0.0251379,0.00398749	0.00804241,0.00872637	2.75103,0.18862	0.00477461	0.00477553
3	rs5757085	38804877	NA,A	NA,G	NA,0.795635	NA,-0.0321694	NA,0.0106009	NA,2.61823	0.00477149	0.0047769
3	rs34546629	39802495	C,NA	T,NA	0.930418,NA	0.0227127,NA	0.00777053,NA	2.45998,NA	0.00423701	0.00424142
3	rs189682437	40189785	NA,C	NA,T	NA,0.981151	NA,0.0922603	NA,0.0314332	NA,2.47701	0.00384944	0.00385997
3	rs117854879	40369367	A,NA	G,NA	0.977137,NA	-0.0329316,NA	0.0132281,NA	1.89308,NA	0.00379842	0.00380664
3	rs146072634	38926854	T,NA	C,NA	0.902585,NA	-0.0190619,NA	0.00666778,NA	2.37136,NA	0.00345015	0.00347294
3	rs55779697	39529817	A,NA	G,NA	0.960239,NA	-0.0307587,NA	0.0101186,NA	2.62578,NA	0.00329714	0.00330782
3	rs117980494	40397308	NA,A	NA,G	NA,0.921627	NA,0.0439515	NA,0.0159053	NA,2.24248	0.00323035	0.00323756
3	rs4821905	39906610	T,T	C,C	0.956262,0.872024	0.0313999,0.00454363	0.00966771,0.012796	2.93459,0.141145	0.00280222	0.00280613
3	rs118176772	40476546	G,NA	A,NA	0.974155,NA	0.0311931,NA	0.0124606,NA	1.91001,NA	0.00269696	0.00270441
3	rs28877380	38804784	G,NA	C,NA	0.974155,NA	0.0321155,NA	0.0124606,NA	2.00194,NA	0.00249712	0.00250305
3	rs117845203	40390648	T,NA	G,NA	0.987078,NA	0.049019,NA	0.0175062,NA	2.2917,NA	0.00246573	0.00247028
3	rs11703414	39934521	T,T	G,G	0.955268,0.875	0.0292891,0.00900774	0.00956466,0.0129254	2.65817,0.313485	0.00214233	0.00214526
3	rs138385	38800590	G,G	A,A	0.230616,0.255952	0.0130216,0.024871	0.00469379,0.00979543	2.25701,1.95407	0.00208937	0.00209569
3	rs77939734	40476845	C,NA	T,NA	0.981113,NA	0.0381275,NA	0.0145245,NA	2.06229,NA	0.00208686	0.0020946
3	rs28491685	38803943	A,NA	G,NA	0.975149,NA	0.0327465,NA	0.0127009,NA	2.00309,NA	0.00206443	0.00206949
3	rs116867091	39964114	T,NA	G,NA	0.99006,NA	0.0602421,NA	0.01993,NA	2.60111,NA	0.00200867	0.0020115
3	rs117035363	40400164	A,NA	G,NA	0.985089,NA	0.044914,NA	0.0163138,NA	2.22893,NA	0.00199045	0.00199382
3	rs75823932	39937093	A,A	G,G	0.954274,0.848214	0.0292329,0.00561953	0.00946506,0.0119134	2.69645,0.195764	0.00198409	0.00198681
3	rs9611191	39937112	C,C	T,T	0.954274,0.849206	0.0292329,0.00563469	0.00946506,0.0119455	2.69645,0.195764	0.00198367	0.00198639
3	rs111603797	39937088	T,T	C,C	0.954274,0.848214	0.0291925,0.00557093	0.00946506,0.0119134	2.69022,0.193782	0.00195337	0.00195605
3	rs149681550	39593405	A,NA	G,NA	0.987078,NA	0.0527567,NA	0.0175062,NA	2.58811,NA	0.00192002	0.00192367
3	rs75608776	40473779	NA,A	NA,G	NA,0.982143	NA,-0.0817709	NA,0.0322783	NA,1.94696	0.00187647	0.00188063
3	rs1043395	39780961	T,NA	C,NA	0.928429,NA	0.0213389,NA	0.00767004,NA	2.26754,NA	0.00184245	0.00184462
3	rs6001117	38796813	C,C	T,T	0.831014,0.837302	0.00993815,-0.0319788	0.00527606,0.0115817	1.22464,2.2396	0.00179118	0.00179594
3	rs376244464	39183156	NA,T	NA,C	NA,0.983135	NA,0.0881864	NA,0.0331973	NA,2.10253	0.00176507	0.0017701
3	rs138894229	39452591	A,NA	G,NA	0.992048,NA	0.0526414,NA	0.0222601,NA	1.74381,NA	0.00171836	0.0017205
3	rs67792450	39938749	T,T	C,C	0.954274,0.850198	0.0288579,0.00487854	0.00946506,0.011978	2.63886,0.165075	0.00169552	0.00169788
3	rs9623013	39940135	T,T	C,C	0.954274,0.839286	0.0283131,0.00777637	0.00946506,0.0116392	2.55633,0.297521	0.00165359	0.00165585
3	rs117996858	38831882	A,NA	G,NA	0.975149,NA	0.0316522,NA	0.0127009,NA	1.89627,NA	0.0016294	0.00163341
3	rs5757730	39967430	G,G	A,A	0.437376,0.029762	0.025272,0.026257	0.00398568,0.0251555	9.64069,0.527852	0.00162262	0.00593197
3	rs5757490	39523902	T,T	C,C	0.866799,0.566468	0.0158145,0.0115806	0.00581871,0.00862591	2.18241,0.746122	0.00160233	0.00160349
3	rs139764118	39782571	NA,C	NA,T	NA,0.980159	NA,0.0796176	NA,0.0306528	NA,2.02719	0.00158565	0.00158902
3	rs196076	38834840	G,G	C,C	0.852883,0.823413	0.0160108,0.0138849	0.00558166,0.0112102	2.38461,0.666558	0.00156856	0.00157002
3	rs138392	38807144	C,C	T,T	0.227634,0.25496	0.0129058,0.0243775	0.0047153,0.00980793	2.20759,1.88816	0.00154204	0.0015465
3	rs17400681	39907368	A,NA	G,NA	0.99006,NA	0.057886,NA	0.01993,NA	2.43429,NA	0.00145607	0.00145819
3	rs738167	39994763	G,NA	T,NA	0.966203,NA	0.0190915,NA	0.0109412,NA	1.09152,NA	0.00143888	0.00144074
3	rs6001699	40263119	A,A	G,G	0.986084,0.916667	0.0422641,-0.0287541	0.0168779,0.0154664	1.91095,1.20061	0.00141506	0.00141768
3	rs73165024	40412001	G,NA	A,NA	0.907555,NA	-0.0152112,NA	0.00682591,NA	1.58753,NA	0.00136843	0.00137107
3	rs5995749	39941406	T,T	C,C	0.955268,0.838294	0.0287378,0.00706115	0.00956466,0.0116103	2.5752,0.265147	0.00126704	0.00126892
3	rs111712923	39177570	T,NA	C,NA	0.989066,NA	0.0554272,NA	0.0190121,NA	2.44944,NA	0.00125265	0.00125511
3	rs151047772	39793342	NA,A	NA,G	NA,0.969246	NA,0.0611214	NA,0.0247591	NA,1.86765	0.00114866	0.00115097
3	rs117420954	39807231	NA,T	NA,C	NA,0.969246	NA,0.0610681	NA,0.0247591	NA,1.86504	0.00114314	0.00114544
3	rs57432240	39808635	NA,C	NA,T	NA,0.969246	NA,0.0610648	NA,0.0247591	NA,1.86488	0.0011428	0.0011451
3	rs2267409	39816510	NA,A	NA,G	NA,0.969246	NA,0.0605342	NA,0.0247591	NA,1.83898	0.00108951	0.00109171
3	rs117433449	39793874	NA,A	NA,G	NA,0.969246	NA,0.0604821	NA,0.0247591	NA,1.83645	0.00108445	0.00108663
3	rs143236271	39032165	NA,C	NA,T	NA,0.97619	NA,-0.0695468	NA,0.0280389	NA,1.88191	0.00107556	0.00107822
3	rs74326505	38839873	T,NA	C,NA	0.973161,NA	0.0485032,NA	0.0122339,NA	4.13371,NA	0.00104536	0.00108775
3	rs5757363	39306269	C,C	G,G	0.677932,0.781746	-0.0136892,0.0130826	0.00423129,0.0103488	2.91528,0.685775	0.0010269	0.00104061
3	rs60804825	39809121	NA,G	NA,A	NA,0.969246	NA,0.0597176	NA,0.0247591	NA,1.79948	0.00101316	0.0010152
3	rs146598912	39818691	NA,T	NA,C	NA,0.969246	NA,0.0596221	NA,0.0247591	NA,1.79489	0.00100465	0.00100668
3	rs149786157	39502142	T,NA	C,NA	0.993042,NA	0.05266,NA	0.0237851,NA	1.57139,NA	0.00100165	0.00100312
3	rs143859260	40396406	A,NA	G,NA	0.988072,NA	0.0455277,NA	0.0182119,NA	1.90577,NA	0.00100138	0.00100332
3	rs2267410	39817161	NA,G	NA,T	NA,0.969246	NA,0.0594497	NA,0.0247591	NA,1.78662	0.000989504	0.000991508
3	rs6001618	39934836	A,A	G,G	0.955268,0.867063	0.0276755,0.00177578	0.00956466,0.0125908	2.41912,0.0516652	0.000985991	0.000987468
3	rs141092084	39790592	NA,A	NA,G	NA,0.969246	NA,0.0593376	NA,0.0247591	NA,1.78125	0.0009798	0.000981786
3	rs117142056	39818793	NA,G	NA,A	NA,0.969246	NA,0.0592202	NA,0.0247591	NA,1.77563	0.000969763	0.00097173
3	rs35683168	39823630	NA,T	NA,C	NA,0.969246	NA,0.0591865	NA,0.0247591	NA,1.77402	0.000966904	0.000968865
3	rs76448652	40155637	C,C	T,T	0.987078,0.923611	0.0429447,-0.0246158	0.0175062,0.0160932	1.84887,0.899209	0.000964573	0.000966324
3	rs9623015	39941632	C,C	T,T	0.95328,0.84623	0.0279403,0.00332016	0.0093687,0.0118501	2.5435,0.108273	0.000950644	0.000952107
3	rs141191016	39795073	NA,A	NA,G	NA,0.969246	NA,0.0587775	NA,0.0247591	NA,1.75454	0.000933001	0.000934898
3	rs150261152	39818727	NA,A	NA,G	NA,0.969246	NA,0.0587553	NA,0.0247591	NA,1.75349	0.000931207	0.000933101
3	rs117617455	40176245	T,T	C,C	0.986084,0.916667	0.0403075,-0.0272234	0.0168779,0.0154664	1.7713,1.1058	0.000930058	0.000931775
3	rs184962767	39795419	NA,G	NA,A	NA,0.969246	NA,0.0586865	NA,0.0247591	NA,1.75022	0.000925656	0.000927539
3	rs150749417	39795464	NA,C	NA,T	NA,0.969246	NA,0.0586865	NA,0.0247591	NA,1.75022	0.000925656	0.000927539
3	rs144742537	39813519	NA,G	NA,T	NA,0.969246	NA,0.0586797	NA,0.0247591	NA,1.7499	0.000925107	0.000926989
3	rs138947677	39819589	NA,G	NA,A	NA,0.969246	NA,0.058677	NA,0.0247591	NA,1.74977	0.000924894	0.000926776
3	rs196080	38838996	C,C	T,T	0.854871,0.822421	0.0150923,0.0140073	0.00561322,0.0111856	2.1443,0.676799	0.00092474	0.000925687
3	rs61583895	39809834	NA,A	NA,G	NA,0.969246	NA,0.0585668	NA,0.0247591	NA,1.74455	0.000916097	0.000917962
3	rs139167913	39724855	NA,C	NA,T	NA,0.978175	NA,0.0690542	NA,0.0292559	NA,1.73855	0.000915513	0.000917589
3	rs117827974	39827318	NA,A	NA,G	NA,0.969246	NA,0.0584665	NA,0.0247591	NA,1.7398	0.000908175	0.000910025
3	rs17298479	39351466	A,A	G,G	0.849901,0.869048	-0.00721359,0.0142965	0.00553562,0.0126714	0.715494,0.58634	0.000904268	0.000904478
3	rs3788553	39858327	NA,T	NA,C	NA,0.969246	NA,0.0584128	NA,0.0247591	NA,1.73726	0.000903964	0.000905807
3	rs61185571	39795972	NA,T	NA,C	NA,0.969246	NA,0.058403	NA,0.0247591	NA,1.7368	0.000903206	0.000905047
3	rs143504165	39802930	NA,A	NA,G	NA,0.969246	NA,0.0583854	NA,0.0247591	NA,1.73596	0.000901826	0.000903665
3	rs57470997	39809966	NA,T	NA,C	NA,0.969246	NA,0.0583577	NA,0.0247591	NA,1.73465	0.000899675	0.000901509
3	rs60181054	39812072	NA,A	NA,G	NA,0.969246	NA,0.058261	NA,0.0247591	NA,1.73009	0.000892201	0.000894021
3	rs59336116	39802209	NA,A	NA,C	NA,0.969246	NA,0.0581494	NA,0.0247591	NA,1.72483	0.000883668	0.000885471
3	rs117358444	39798374	NA,G	NA,A	NA,0.969246	NA,0.0581345	NA,0.0247591	NA,1.72413	0.00088254	0.000884342
3	rs56796306	39812133	NA,C	NA,G	NA,0.969246	NA,0.0579764	NA,0.0247591	NA,1.71669	0.000870632	0.000872411
3	rs118131187	39812791	NA,T	NA,C	NA,0.969246	NA,0.057948	NA,0.0247591	NA,1.71536	0.000868519	0.000870294
3	rs2294369	40075400	A,A	G,G	0.757455,0.967262	-0.0171081,-0.043196	0.0046128,0.0240217	3.68148,1.1418	0.000867273	0.000872239
3	rs58743204	39808420	NA,A	NA,G	NA,0.969246	NA,0.0579135	NA,0.0247591	NA,1.71374	0.000865956	0.000867726
3	rs117327855	39797930	NA,A	NA,G	NA,0.969246	NA,0.0578991	NA,0.0247591	NA,1.71306	0.000864885	0.000866653
3	rs141263497	39820005	NA,C	NA,A	NA,0.969246	NA,0.0577885	NA,0.0247591	NA,1.70787	0.00085674	0.000858492
3	rs184699432	39819767	NA,A	NA,G	NA,0.969246	NA,0.0576147	NA,0.0247591	NA,1.69974	0.000844127	0.000845855
3	rs5757456	39455105	G,G	A,A	0.935388,0.622024	0.0209204,0.00507739	0.00804241,0.00881592	2.03207,0.248213	0.000836225	0.000836495
3	rs34336887	39801788	NA,C	NA,G	NA,0.969246	NA,0.057394	NA,0.0247591	NA,1.68943	0.000828426	0.000830124
3	rs2008174	39860130	T,NA	C,NA	0.293241,NA	-0.0139499,NA	0.00434302,NA	2.88007,NA	0.000823779	0.000824891
3	rs73161559	39485921	T,NA	C,NA	0.988072,NA	0.0429965,NA	0.0182119,NA	1.73921,NA	0.000818799	0.000819644
3	rs8136019	40071545	T,T	C,C	0.754473,0.969246	-0.0166338,-0.0415845	0.00459376,0.0247591	3.53236,1.03132	0.000817122	0.000820829
3	rs5995729	39789086	NA,C	NA,A	NA,0.968254	NA,0.056629	NA,0.0243817	NA,1.69464	0.000804539	0.000806262
3	rs113903810	39819903	NA,G	NA,A	NA,0.967262	NA,0.0550704	NA,0.0240217	NA,1.66004	0.00079439	0.000796007
3	rs116848764	39819999	NA,G	NA,A	NA,0.969246	NA,0.0567609	NA,0.0247591	NA,1.66004	0.000785316	0.000786932
3	rs196081	38839461	T,T	C,C	0.853877,0.822421	0.0148647,0.0133381	0.00559735,0.0111856	2.10155,0.632471	0.000782722	0.000783536
3	rs117173541	39819766	NA,C	NA,T	NA,0.969246	NA,0.0566825	NA,0.0247591	NA,1.65642	0.00078017	0.000781776
3	rs9623016	39941935	T,T	C,C	0.95328,0.859127	0.0274444,0.00156947	0.0093687,0.0122874	2.46898,0.0465482	0.000775178	0.00077641
3	rs148408829	39856283	NA,T	NA,G	NA,0.969246	NA,0.056587	NA,0.0247591	NA,1.65201	0.000773951	0.000775545
3	rs150540606	39828581	A,NA	G,NA	0.99006,NA	0.0426421,NA	0.01993,NA	1.48962,NA	0.000770094	0.000771808
3	rs4820386	40068051	T,T	C,C	0.545726,0.037698	0.0228692,0.0489815	0.00397094,0.0224434	8.07292,1.53646	0.000766069	0.00155471
3	rs196086	38843762	G,G	C,C	0.849901,0.819444	0.0149121,0.0135803	0.00553562,0.0111132	2.15099,0.654223	0.000766023	0.000766796
3	rs542583102	39819943	NA,G	NA,C	NA,0.969246	NA,0.0564301	NA,0.0247591	NA,1.64479	0.000763873	0.000765448
3	rs550306107	39819799	NA,C	NA,T	NA,0.969246	NA,0.0564301	NA,0.0247591	NA,1.64479	0.000763873	0.000765448
3	rs117125511	39537966	A,NA	G,NA	0.961233,NA	-0.0182749,NA	0.0102422,NA	1.12855,NA	0.000751613	0.000752047
3	rs139617499	39855190	NA,T	NA,C	NA,0.969246	NA,0.0562234	NA,0.0247591	NA,1.6353	0.000750833	0.000752383
3	rs5750870	40067640	A,A	G,G	0.54672,0.037698	0.0228734,0.0492899	0.00397168,0.0224434	8.07292,1.55163	0.000745668	0.00153201
3	rs12484736	38860886	NA,A	NA,G	NA,0.845238	NA,-0.0269727	NA,0.011819	NA,1.64818	0.00074374	0.000744965
3	rs116655803	39828477	NA,T	NA,G	NA,0.969246	NA,0.056091	NA,0.0247591	NA,1.62923	0.000742623	0.000744158
3	rs3788552	39825019	NA,A	NA,G	NA,0.979167	NA,0.0672908	NA,0.0299292	NA,1.60985	0.000732824	0.000734334
3	rs147854258	39778609	NA,C	NA,G	NA,0.96627	NA,0.0537791	NA,0.023678	NA,1.63582	0.000732764	0.000734329
3	rs117169690	39779292	NA,T	NA,C	NA,0.96627	NA,0.0535213	NA,0.023678	NA,1.62347	0.000716645	0.000718178
3	rs117413044	39852803	NA,T	NA,A	NA,0.969246	NA,0.0554988	NA,0.0247591	NA,1.60223	0.000707218	0.000708684
3	rs56077422	39692875	A,NA	G,NA	0.912525,NA	0.0154884,NA	0.00699802,NA	1.57057,NA	0.000701662	0.000702627
3	rs9607543	38857131	A,NA	G,NA	0.967197,NA	0.024953,NA	0.0111,NA	1.6095,NA	0.000695161	0.000696534
3	rs118140052	39851968	NA,G	NA,C	NA,0.969246	NA,0.0552704	NA,0.0247591	NA,1.59187	0.000694112	0.000695553
3	rs3761458	39852328	NA,T	NA,A	NA,0.969246	NA,0.0552704	NA,0.0247591	NA,1.59187	0.000694112	0.000695553
3	rs117418112	39852024	NA,A	NA,C	NA,0.969246	NA,0.0552704	NA,0.0247591	NA,1.59187	0.000694112	0.000695553
3	rs9607667	40077488	T,T	C,C	0.548708,0.03869	0.0226518,0.0515222	0.0039732,0.0221652	7.92444,1.69678	0.000692013	0.00141624
3	rs118124761	39822159	NA,T	NA,C	NA,0.969246	NA,0.0552194	NA,0.0247591	NA,1.58956	0.000691229	0.000692664
3	rs5757764	40067818	T,T	C,C	0.54672,0.037698	0.0228734,0.0479738	0.00397168,0.0224434	8.07292,1.4874	0.000681485	0.00138378
3	rs117564573	40168509	A,NA	G,NA	0.994036,NA	0.0511367,NA	0.0256781,NA	1.33319,NA	0.000679753	0.000681321
3	rs3752469	39828177	NA,A	NA,G	NA,0.969246	NA,0.0549846	NA,0.0247591	NA,1.57896	0.000678134	0.000679544
3	rs140873852	40479782	T,NA	C,NA	0.985089,NA	0.037118,NA	0.0163138,NA	1.64033,NA	0.000677478	0.000678798
3	rs73161593	39519411	A,A	G,G	0.931412,0.941468	0.0158947,-0.0139799	0.00782246,0.0182098	1.3751,0.353933	0.000677383	0.000678749
3	rs5995778	40130663	C,C	T,T	0.986084,0.915675	0.0406602,-0.0234985	0.0168779,0.0153834	1.79608,0.897457	0.000675124	0.000676341
3	rs58641840	39829273	NA,A	NA,G	NA,0.969246	NA,0.0548406	NA,0.0247591	NA,1.57247	0.000670252	0.000671647
3	rs76957131	40140474	T,NA	C,NA	0.957256,NA	-0.0143536,NA	0.00977441,NA	0.847797,NA	0.000668394	0.00067071
3	rs17001112	39831230	NA,C	NA,G	NA,0.969246	NA,0.0547446	NA,0.0247591	NA,1.56816	0.000665061	0.000666446
3	rs149052664	39842420	NA,T	NA,C	NA,0.969246	NA,0.0547446	NA,0.0247591	NA,1.56816	0.000665061	0.000666446
3	rs147222141	39849837	NA,T	NA,C	NA,0.969246	NA,0.0546787	NA,0.0247591	NA,1.5652	0.000661526	0.000662904
3	rs117248721	39849920	NA,A	NA,G	NA,0.969246	NA,0.0546787	NA,0.0247591	NA,1.5652	0.000661526	0.000662904
3	rs117456521	39840578	NA,A	NA,G	NA,0.969246	NA,0.054558	NA,0.0247591	NA,1.55978	0.000655112	0.000656477
3	rs138794249	39849660	NA,G	NA,A	NA,0.969246	NA,0.0545352	NA,0.0247591	NA,1.55876	0.000653911	0.000655274
3	rs5750851	39969767	C,C	T,T	0.428429,0.02877	0.0237907,0.032343	0.00399544,0.0255724	8.58345,0.686223	0.0006514	0.0012914
3	rs116974184	39849278	NA,T	NA,C	NA,0.969246	NA,0.0544874	NA,0.0247591	NA,1.55662	0.000651397	0.000652756
3	rs148076122	39849255	NA,A	NA,G	NA,0.969246	NA,0.0544396	NA,0.0247591	NA,1.55448	0.000648896	0.000650249
3	rs2235135	39216667	T,T	C,C	0.606362,0.741071	0.0151278,-0.000841389	0.00404692,0.0097585	3.73183,0.0309148	0.000646808	0.00067804
3	rs117567682	39849133	NA,G	NA,C	NA,0.969246	NA,0.0543918	NA,0.0247591	NA,1.55235	0.000646406	0.000647755
3	rs61194719	39850378	NA,C	NA,T	NA,0.969246	NA,0.0543834	NA,0.0247591	NA,1.55197	0.00064597	0.000647318
3	rs36044118	39822851	NA,T	NA,C	NA,0.969246	NA,0.0543182	NA,0.0247591	NA,1.54906	0.000642593	0.000643934
3	rs35199791	38852600	A,A	C,C	0.877734,0.794643	0.010183,-0.0283232	0.00603539,0.0105819	1.03828,2.12856	0.000638003	0.000639659
3	rs118126131	39832383	NA,A	NA,T	NA,0.969246	NA,0.0541663	NA,0.0247591	NA,1.54228	0.000634814	0.00063614
3	rs80197560	39581035	C,NA	G,NA	0.989066,NA	0.0420792,NA	0.0190121,NA	1.57061,NA	0.000633885	0.000635114
3	rs739235	38869300	T,T	G,G	0.899602,0.998016	-0.0165989,-0.103197	0.00657888,0.0960615	1.93427,0.548678	0.000632684	0.000636334
3	rs12484263	38852575	A,A	C,C	0.877734,0.796627	0.010183,-0.0283789	0.00603539,0.0106201	1.03828,2.12287	0.000627745	0.000629346
3	rs61702521	39848238	NA,T	NA,C	NA,0.969246	NA,0.0540227	NA,0.0247591	NA,1.53589	0.000627571	0.000628883
3	rs73161596	39526303	A,NA	G,NA	0.987078,NA	0.0395868,NA	0.0175062,NA	1.62452,NA	0.000619706	0.000620391
3	rs5757821	40365525	NA,G	NA,C	NA,0.965278	NA,0.0500171	NA,0.0233493	NA,1.49237	0.000615196	0.000616952
3	rs58083563	39847291	NA,G	NA,A	NA,0.969246	NA,0.0537411	NA,0.0247591	NA,1.52339	0.000613654	0.000614939
3	rs59606630	39847004	NA,G	NA,T	NA,0.969246	NA,0.0536455	NA,0.0247591	NA,1.51916	0.000609017	0.000610293
3	rs369198011	38971868	NA,C	NA,T	NA,0.979167	NA,0.0720591	NA,0.0299292	NA,1.79437	0.000606741	0.000609543
3	rs73885221	39846622	NA,C	NA,T	NA,0.969246	NA,0.0535977	NA,0.0247591	NA,1.51705	0.000606714	0.000607986
3	rs77654029	39846253	NA,C	NA,T	NA,0.969246	NA,0.0534543	NA,0.0247591	NA,1.51071	0.000599873	0.000601132
3	rs3747179	40083730	G,G	T,T	0.756461,0.967262	-0.0156961,-0.0488673	0.0046064,0.0240217	3.18329,1.37756	0.000599572	0.000602778
3	rs118141526	39860201	NA,T	NA,A	NA,0.969246	NA,0.0534259	NA,0.0247591	NA,1.50946	0.000598526	0.000599782
3	rs117904886	39844985	NA,T	NA,A	NA,0.969246	NA,0.0533588	NA,0.0247591	NA,1.5065	0.000595367	0.000596617
3	rs76144973	40267428	A,NA	G,NA	0.987078,NA	0.0383009,NA	0.0175062,NA	1.54242,NA	0.000595172	0.000596307
3	rs909674	39859169	A,NA	C,NA	0.287276,NA	-0.0128447,NA	0.00436947,NA	2.48333,NA	0.000593667	0.000594384
3	rs4820378	39869209	T,T	C,C	0.487078,0.008929	0.0202782,0.0482773	0.00395562,0.0454412	6.52976,0.540535	0.000590725	0.000644506
3	rs74985600	40116547	A,NA	G,NA	0.956262,NA	-0.0136234,NA	0.00966771,NA	0.799189,NA	0.000583734	0.00058575
3	rs8142029	38824612	A,A	G,G	0.801193,0.624008	0.0134206,0.00985031	0.00495399,0.00882508	2.17086,0.577823	0.000580154	0.000580906
3	rs73885231	39877342	A,NA	G,NA	0.982107,NA	-0.0348667,NA	0.014915,NA	1.71212,NA	0.000578026	0.000578657
3	rs61434491	39919988	NA,T	NA,C	NA,0.979167	NA,0.0637226	NA,0.0299292	NA,1.47827	0.000574888	0.000576259
3	rs117407700	39835291	NA,T	NA,C	NA,0.969246	NA,0.0528925	NA,0.0247591	NA,1.48603	0.00057397	0.000575178
3	rs2076476	39537168	A,A	G,G	0.861829,0.560516	0.014794,0.00933601	0.00572955,0.00861267	2.00782,0.555376	0.000571799	0.000572377
3	rs150276089	39858053	NA,T	NA,C	NA,0.969246	NA,0.0527729	NA,0.0247591	NA,1.4808	0.000568635	0.000569833
3	rs117903555	39168652	NA,A	NA,G	NA,0.818452	NA,0.023642	NA,0.0110895	NA,1.48133	0.000567469	0.000569117
3	rs117194320	39838241	NA,A	NA,G	NA,0.969246	NA,0.0527435	NA,0.0247591	NA,1.47952	0.000567334	0.000568529
3	rs4821910	40067470	C,C	T,T	0.544732,0.037698	0.0221795,0.0504847	0.00397022,0.0224434	7.63498,1.61109	0.000563008	0.000928606
3	rs117445495	40186546	G,NA	C,NA	0.958251,NA	-0.0139549,NA	0.00988495,NA	0.801262,NA	0.00056093	0.00056277
3	rs117211931	39860199	NA,C	NA,G	NA,0.969246	NA,0.052531	NA,0.0247591	NA,1.47026	0.000558037	0.000559214
3	rs136854	40058999	T,T	C,C	0.752485,0.980159	-0.0142825,-0.0748695	0.00458131,0.0306528	2.73907,1.83607	0.000557989	0.000560451
3	rs5750753	39528506	G,G	C,C	0.860835,0.5625	0.0147789,0.00895485	0.00571235,0.00861694	2.01429,0.524758	0.000548944	0.000549492
3	rs11704881	39198549	A,A	G,G	0.932406,0.992063	0.0203452,0.0476668	0.00787557,0.0481747	2.00944,0.491553	0.000548739	0.000549378
3	rs5995735	39854421	G,G	C,C	0.27833,0.032738	-0.0125581,-0.045862	0.00441154,0.0240218	2.35476,1.24997	0.000545906	0.00054648
3	rs75464485	38974784	A,NA	G,NA	0.980119,NA	-0.0298858,NA	0.0141639,NA	1.45768,NA	0.000545068	0.000547337
3	rs116981948	39085434	NA,A	NA,C	NA,0.982143	NA,-0.0645911	NA,0.0322783	NA,1.34309	0.000544379	0.000545462
3	rs5757684	39851584	A,A	G,G	0.280318,0.032738	-0.0130702,-0.0430222	0.00440194,0.0240218	2.52494,1.1349	0.000544095	0.00054466
3	rs5995748	39941211	G,G	C,C	0.955268,0.848214	0.026312,0.00445107	0.00956466,0.0119134	2.22607,0.149546	0.000541631	0.000542499
3	rs11703312	39383555	G,NA	A,NA	0.937376,NA	-0.00958979,NA	0.0081604,NA	0.619915,NA	0.000539424	0.000539595
3	rs3959642	39860589	G,NA	A,NA	0.284294,NA	-0.0129279,NA	0.00438317,NA	2.4971,NA	0.000538432	0.000539101
3	rs6001600	39852921	T,T	G,G	0.280318,0.032738	-0.0128452,-0.0443951	0.00440194,0.0240218	2.45322,1.18987	0.000536727	0.00053729
3	rs117758305	39825025	NA,C	NA,T	NA,0.979167	NA,0.0625286	NA,0.0299292	NA,1.43547	0.000535256	0.000536384
3	rs196088	38844803	G,G	C,C	0.846918,0.818452	0.0144312,0.011652	0.00549107,0.0110895	2.06622,0.532561	0.000532602	0.000533163
3	rs1557542	39852350	C,C	G,G	0.281312,0.032738	-0.0128793,-0.0434676	0.00439719,0.0240218	2.46843,1.1526	0.000531772	0.000532326
3	rs4821869	39536289	T,T	C,C	0.861829,0.560516	0.0146534,0.00919298	0.00572955,0.00861267	1.97707,0.543937	0.000528149	0.000528688
3	rs78929060	40122607	T,T	C,C	0.986084,0.895833	0.0411212,-0.0178031	0.0168779,0.0139934	1.82873,0.691895	0.000527441	0.000528384
3	rs62228528	40136481	T,NA	C,NA	0.980119,NA	-0.0232124,NA	0.0141639,NA	0.994614,NA	0.000527098	0.000528793
3	rs56806944	39549173	T,T	C,C	0.861829,0.560516	0.0144161,0.00996126	0.00572955,0.00861267	1.92568,0.606525	0.000525791	0.000526332
3	rs56821694	39549333	T,T	C,C	0.861829,0.560516	0.0144161,0.00996126	0.00572955,0.00861267	1.92568,0.606525	0.000525791	0.000526332
3	rs6001595	39839293	T,NA	C,NA	0.291252,NA	-0.0130082,NA	0.0043517,NA	2.55334,NA	0.000524423	0.000525097
3	rs5757731	39967785	G,G	C,C	0.432406,0.02877	0.0242181,0.0229442	0.00399094,0.0255724	8.88842,0.432269	0.000524183	0.0013486
3	rs72656933	38984480	T,NA	C,NA	0.878728,NA	-0.0126601,NA	0.00605664,NA	1.43661,NA	0.000521208	0.000523007
3	rs66483608	39692407	G,NA	A,NA	0.912525,NA	0.0145901,NA	0.00699802,NA	1.43087,NA	0.000521115	0.000521861
3	rs1557541	39851970	A,A	C,C	0.280318,0.032738	-0.0128932,-0.0435719	0.00440194,0.0240218	2.46843,1.15676	0.000518397	0.00051894
3	rs143596226	40126711	T,T	C,C	0.986084,0.915675	0.0386302,-0.0236287	0.0168779,0.0153834	1.6558,0.904682	0.000513897	0.000514843
3	rs12169578	39529651	T,T	C,C	0.860835,0.5625	0.0147302,0.00851856	0.00571235,0.00861694	2.00355,0.490977	0.00051234	0.000512854
3	rs5757733	39968173	G,G	T,T	0.428429,0.02877	0.0236567,0.0284519	0.00399544,0.0255724	8.49467,0.575314	0.000511657	0.000959302
3	rs5757494	39535208	T,T	C,C	0.861829,0.560516	0.014513,0.00943104	0.00572955,0.00861267	1.94657,0.56303	0.000509968	0.000510494
3	rs145610589	40005620	T,NA	C,NA	0.980119,NA	0.022203,NA	0.0141639,NA	0.931881,NA	0.000509032	0.000509737
3	rs5750868	40063012	A,A	G,G	0.54672,0.042659	0.0224129,0.0457514	0.00397168,0.0211526	7.77746,1.51502	0.000507705	0.000908494
3	rs5750755	39541143	T,T	A,A	0.861829,0.559524	0.014513,0.00938308	0.00572955,0.00861059	1.94657,0.559344	0.000507474	0.000507996
3	rs187812542	39787033	G,NA	C,NA	0.989066,NA	0.0363004,NA	0.0190121,NA	1.25012,NA	0.000507268	0.000508411
3	rs196062	38826395	A,A	G,G	0.400596,0.055556	0.0136452,-0.0130807	0.00403484,0.0186616	3.14267,0.315747	0.000504023	0.00050729
3	rs196096	38849993	C,C	T,T	0.848907,0.81746	0.0142828,0.0109606	0.00552061,0.011066	2.01429,0.49222	0.000502452	0.000503011
3	rs117186267	39917047	T,NA	C,NA	0.977137,NA	0.0386364,NA	0.0132281,NA	2.45699,NA	0.00050182	0.000503625
3	rs73159327	39265008	A,NA	G,NA	0.916501,NA	-0.0154257,NA	0.00714714,NA	1.50998,NA	0.000499312	0.000502268
3	rs2281258	39542894	C,C	T,T	0.861829,0.559524	0.0144645,0.00938308	0.00572955,0.00861059	1.93611,0.559344	0.000496737	0.00049725
3	rs196057	38822300	T,T	C,C	0.400596,0.054563	0.0137387,-0.0108254	0.00403484,0.0188208	3.17939,0.247822	0.000491711	0.000494939
3	rs5750758	39561528	A,A	G,G	0.863817,0.56746	0.0133294,0.0130561	0.00576457,0.00862824	1.68275,0.885282	0.000491056	0.000491632
3	rs113773853	39607103	C,NA	T,NA	0.978131,NA	-0.0100904,NA	0.0135185,NA	0.341589,NA	0.000487683	0.00048785
3	rs73157182	39133319	A,NA	G,NA	0.980119,NA	0.0304471,NA	0.0141639,NA	1.50052,NA	0.00048705	0.000487776
3	rs112907096	39360018	G,G	A,A	0.984095,0.984127	0.0125018,0.0919518	0.0158037,0.0342017	0.367638,2.14405	0.000483801	0.000484848
3	rs7292066	39794241	A,A	G,G	0.337972,0.031746	-0.00976689,-0.052754	0.00417985,0.0243817	1.71093,1.51585	0.000480291	0.000480894
3	rs474525	38825165	T,T	C,C	0.40159,0.055556	0.0135509,-0.0130656	0.00403319,0.0186616	3.10799,0.315293	0.000479562	0.000482662
3	rs5757683	39850174	A,A	G,G	0.279324,0.032738	-0.0129034,-0.0423495	0.00440672,0.0240218	2.46723,1.10843	0.000478891	0.000479397
3	rs5750759	39561744	A,A	C,C	0.863817,0.56746	0.0132819,0.0130134	0.00576457,0.00862824	1.67327,0.881094	0.000478499	0.000479062
3	rs148601764	39785181	A,NA	G,NA	0.989066,NA	0.0357971,NA	0.0190121,NA	1.22389,NA	0.000478187	0.000479267
3	rs4821896	39833437	C,C	T,T	0.293241,0.032738	-0.0122248,-0.0439877	0.00434302,0.0240218	2.31155,1.17343	0.000477737	0.000478249
3	rs5750754	39539268	T,T	G,G	0.861829,0.559524	0.0144161,0.00919076	0.00572955,0.00861059	1.92568,0.543937	0.000475637	0.00047613
3	rs4821913	40089308	C,C	T,T	0.760437,0.973214	-0.0163932,-0.041828	0.00463231,0.0264757	3.39596,0.942569	0.000475609	0.000478023
3	rs62228477	39963426	G,G	A,A	0.425447,0.02877	0.023539,0.0234163	0.003999,0.0255724	8.40325,0.443901	0.000474448	0.000810605
3	rs4821897	39835587	G,NA	A,NA	0.291252,NA	-0.0127859,NA	0.0043517,NA	2.48124,NA	0.000474273	0.000474892
3	rs191247856	39755703	NA,A	NA,G	NA,0.991071	NA,-0.0925735	NA,0.0454422	NA,1.38056	0.000469899	0.000471381
3	rs55706518	39780097	T,NA	C,NA	0.973161,NA	0.0311047,NA	0.0122339,NA	1.95837,NA	0.000469034	0.000469958
3	rs5757500	39556856	G,G	A,A	0.861829,0.560516	0.0139292,0.0106583	0.00572955,0.00861267	1.82239,0.665754	0.000465917	0.000466414
3	rs5757491	39526070	C,C	T,T	0.848907,0.564484	0.013099,0.0101359	0.00552061,0.00862135	1.75309,0.620288	0.000465842	0.000466224
3	rs6001651	40092563	T,T	C,C	0.775348,0.958333	-0.0141347,-0.0347119	0.00473736,0.0213919	2.54543,0.980213	0.000465808	0.000466802
3	rs5757680	39844793	C,C	T,T	0.280318,0.032738	-0.012308,-0.0457142	0.00440194,0.0240218	2.28622,1.24385	0.000465489	0.000465987
3	rs4386422	39793734	T,T	C,C	0.33996,0.031746	-0.00952644,-0.0536842	0.00417389,0.0243817	1.64847,1.55787	0.000463986	0.000464565
3	rs74658578	39832841	NA,G	NA,A	NA,0.853175	NA,-0.0231993	NA,0.0120777	NA,1.2616	0.000461492	0.000462729
3	rs117367307	39442310	NA,A	NA,G	NA,0.972222	NA,0.0511005	NA,0.0260119	NA,1.30565	0.000459398	0.00046063
3	rs1984662	39869997	G,G	T,T	0.481113,0.007937	0.0194212,0.0617573	0.00395712,0.0481732	6.03595,0.699301	0.000458496	0.000483495
3	rs196060	38824633	A,A	G,G	0.400596,0.056548	0.0135097,-0.0125212	0.00403484,0.0185069	3.08982,0.302179	0.000456912	0.000459841
3	rs196054	38821504	A,A	G,G	0.40159,0.054563	0.013733,-0.0104931	0.00403319,0.0188208	3.17939,0.2387	0.000456348	0.000459349
3	rs5750830	39840828	A,NA	C,NA	0.280318,NA	-0.0130241,NA	0.00440194,NA	2.51017,NA	0.000456129	0.000456722
3	rs2235686	39544294	A,A	G,G	0.861829,0.559524	0.0141353,0.00986667	0.00572955,0.00861059	1.86577,0.598865	0.000455833	0.000456315
3	rs196094	38849679	C,C	T,T	0.848907,0.81746	0.0140522,0.0110657	0.00552061,0.011066	1.96198,0.498499	0.00045563	0.000456144
3	rs143794988	40499487	G,NA	A,NA	0.969185,NA	-0.0215441,NA	0.0114407,NA	1.22412,NA	0.00045428	0.000454627
3	rs1557543	39852648	T,NA	C,NA	0.279324,NA	-0.0131737,NA	0.00440672,NA	2.55365,NA	0.000450382	0.000450971
3	rs117983435	39833257	NA,C	NA,G	NA,0.854167	NA,-0.0230943	NA,0.0121117	NA,1.24758	0.000450356	0.000451557
3	rs3788556	39972162	C,C	T,T	0.43837,0.030754	0.0233212,0.0242515	0.00398468,0.0247591	8.31549,0.485009	0.000448412	0.000976951
3	rs113385550	39860468	NA,A	NA,G	NA,0.969246	NA,0.0495203	NA,0.0247591	NA,1.34207	0.000444778	0.000445733
3	rs141487631	39842092	NA,G	NA,C	NA,0.990079	NA,-0.0825981	NA,0.0431319	NA,1.25578	0.000442578	0.000443754
3	rs5757495	39535792	G,G	A,A	0.861829,0.560516	0.0143009,0.00899943	0.00572955,0.00861267	1.90099,0.528611	0.000442345	0.000442808
3	rs9619817	39906738	C,NA	G,NA	0.977137,NA	0.0378733,NA	0.0132281,NA	2.37724,NA	0.000441748	0.000443328
3	rs5757673	39837920	C,NA	T,NA	0.290258,NA	-0.0126635,NA	0.00435609,NA	2.43792,NA	0.000440059	0.000440648
3	rs2899318	39837625	G,NA	A,NA	0.290258,NA	-0.0126635,NA	0.00435609,NA	2.43792,NA	0.000440059	0.000440648
3	rs75180976	39288214	A,NA	G,NA	0.972167,NA	0.0276334,NA	0.0120196,NA	1.6675,NA	0.000439982	0.000441632
3	rs196059	38823136	C,C	T,T	0.399602,0.055556	0.0135153,-0.0118771	0.00403651,0.0186616	3.08982,0.280266	0.00043884	0.000441649
3	rs112100768	38755228	A,NA	T,NA	0.970179,NA	0.027232,NA	0.0116239,NA	1.71802,NA	0.000438656	0.000439243
3	rs60586791	39859543	NA,A	NA,G	NA,0.969246	NA,0.0492935	NA,0.0247591	NA,1.33265	0.000437481	0.000438421
3	rs8135738	39777680	T,NA	C,NA	0.99006,NA	0.0360379,NA	0.01993,NA	1.15137,NA	0.000435556	0.000436551
3	rs9607542	38854428	G,G	A,A	0.794235,0.604167	0.0131624,0.0108432	0.00489079,0.00874115	2.14763,0.66797	0.000435552	0.000436217
3	rs61293050	39859523	NA,G	NA,C	NA,0.969246	NA,0.0492029	NA,0.0247591	NA,1.32889	0.000434611	0.000435546
3	rs143038520	39776712	NA,A	NA,G	NA,0.96627	NA,0.0473105	NA,0.023678	NA,1.34001	0.000433435	0.000434394
3	rs4820369	39529133	A,A	G,G	0.860835,0.5625	0.0141411,0.00933754	0.00571235,0.00861694	1.87603,0.555127	0.000432184	0.000432637
3	rs11705183	39748371	T,NA	C,NA	0.781312,NA	-0.0163335,NA	0.00478316,NA	3.19499,NA	0.000429745	0.000431818
3	rs73159329	39265603	T,NA	C,NA	0.916501,NA	-0.0149038,NA	0.00714714,NA	1.43128,NA	0.000425196	0.000427658
3	rs738286	39855575	A,A	C,C	0.279324,0.032738	-0.0123213,-0.043835	0.00440672,0.0240218	2.28622,1.16729	0.000424531	0.000424992
3	rs6001594	39837472	T,NA	C,NA	0.290258,NA	-0.0125762,NA	0.00435609,NA	2.41017,NA	0.000421323	0.000421891
3	rs4821898	39838352	T,NA	C,NA	0.290258,NA	-0.0125762,NA	0.00435609,NA	2.41017,NA	0.000421323	0.000421891
3	rs6001599	39852720	G,NA	A,NA	0.279324,NA	-0.0130383,NA	0.00440672,NA	2.51017,NA	0.000421263	0.000421819
3	rs11704158	39768080	T,NA	G,NA	0.882704,NA	-0.0192124,NA	0.00614455,NA	2.75261,NA	0.00041902	0.000420561
3	rs196077	38835006	T,T	G,G	0.399602,0.053571	0.0132312,-0.0137401	0.00403651,0.0189843	2.98051,0.328632	0.000418495	0.000421113
3	rs117863413	39937551	A,NA	C,NA	0.930418,NA	-0.0195426,NA	0.00777053,NA	1.9243,NA	0.000415698	0.000416454
3	rs140734205	40138390	T,NA	C,NA	0.973161,NA	0.0186954,NA	0.0122339,NA	0.898011,NA	0.000413311	0.000413973
3	rs5750825	39831278	G,G	A,A	0.293241,0.032738	-0.0119111,-0.0446266	0.00434302,0.0240218	2.21496,1.19926	0.000412729	0.000413187
3	rs111871433	39618289	T,NA	C,NA	0.978131,NA	-0.00902754,NA	0.0135185,NA	0.29734,NA	0.000410634	0.000410789
3	rs7288455	39966547	G,G	A,A	0.369781,0.02877	0.0235608,0.0203336	0.00409564,0.0255724	8.05623,0.370046	0.000409307	0.00051748
3	rs118163565	40346646	G,NA	A,NA	0.979125,NA	-0.0197302,NA	0.0138296,NA	0.813391,NA	0.000407318	0.000408245
3	rs5757773	40087389	A,A	G,G	0.544732,0.042659	0.0217001,0.0483472	0.00397022,0.0211526	7.33629,1.65217	0.000405871	0.000571093
3	rs9623017	39959057	G,NA	A,NA	0.175944,NA	0.0228107,NA	0.00519247,NA	4.95165,NA	0.000404781	0.000408336
3	rs1972280	39831986	A,A	T,T	0.295229,0.032738	-0.0118876,-0.0445167	0.00433447,0.0240218	2.21496,1.1948	0.000404647	0.000405093
3	rs117092249	40164439	NA,G	NA,A	NA,0.925595	NA,-0.030157	NA,0.0162889	NA,1.19304	0.000401461	0.000402495
3	rs738285	39856356	C,NA	G,NA	0.277336,NA	-0.0127516,NA	0.0044164,NA	2.41058,NA	0.000400411	0.000400937
3	rs62228529	40150601	T,NA	C,NA	0.979125,NA	-0.0212138,NA	0.0138296,NA	0.902938,NA	0.000397374	0.000398677
3	rs2013837	39271617	A,A	G,G	0.439364,0.253968	0.0107406,-0.0148963	0.0039837,0.00982053	2.15398,0.888385	0.000397316	0.000399593
3	rs4821787	38829774	C,C	G,G	0.796223,0.619048	0.0132384,0.00846232	0.00490845,0.0088025	2.15518,0.473178	0.000396672	0.000397211
3	rs5757505	39562202	A,A	G,G	0.861829,0.56746	0.0128672,0.0133079	0.00572955,0.00862824	1.60696,0.910143	0.000395696	0.000396178
3	rs5757716	39941201	G,G	C,C	0.67992,0.069444	0.0169542,0.03197	0.0042382,0.0168157	4.19891,1.24203	0.00039553	0.00039693
3	rs145895283	39547264	NA,A	NA,G	NA,0.983135	NA,0.0633487	NA,0.0331973	NA,1.24904	0.000393542	0.000394618
3	rs144832794	39870800	A,NA	G,NA	0.988072,NA	-0.0357251,NA	0.0182119,NA	1.30273,NA	0.000390734	0.000392154
3	rs196095	38849787	T,T	C,C	0.849901,0.818452	0.0140008,0.0106256	0.00553562,0.0110895	1.94189,0.471116	0.000388079	0.000388528
3	rs5750823	39829973	T,T	C,C	0.295229,0.032738	-0.0117527,-0.0447365	0.00433447,0.0240218	2.17399,1.20373	0.000386459	0.000386886
3	rs5757678	39843409	T,T	C,C	0.281312,0.032738	-0.0124214,-0.0411973	0.00439719,0.0240218	2.32513,1.06376	0.000385234	0.000385651
3	rs6001687	40213280	C,C	A,A	0.979125,0.916667	0.0269695,-0.0264309	0.0138296,0.0154664	1.29106,1.05817	0.00038515	0.000386445
3	rs117583732	39937541	A,NA	G,NA	0.930418,NA	-0.0192624,NA	0.00777053,NA	1.88013,NA	0.000384871	0.000385577
3	rs12169390	39551989	A,A	G,G	0.861829,0.560516	0.0139466,0.00985707	0.00572955,0.00861267	1.82603,0.597872	0.000377709	0.000378119
3	rs145306383	38766447	NA,C	NA,A	NA,0.986111	NA,0.0654458	NA,0.0365264	NA,1.13564	0.000377258	0.000378256
3	rs196065	38851830	C,C	T,T	0.395626,0.050595	0.0130623,-0.0149588	0.00404338,0.019504	2.90813,0.353494	0.00037725	0.000379549
3	rs738289	39855883	T,NA	C,NA	0.27833,NA	-0.0126938,NA	0.00441154,NA	2.39691,NA	0.000376064	0.000376569
3	rs5757682	39848259	G,NA	T,NA	0.277336,NA	-0.012664,NA	0.0044164,NA	2.38327,NA	0.000370705	0.000371205
3	rs5750833	39843091	A,A	C,C	0.281312,0.032738	-0.0123288,-0.0410865	0.00439719,0.0240218	2.29666,1.05951	0.000370478	0.000370885
3	rs143776090	39955480	A,NA	G,NA	0.981113,NA	0.0370621,NA	0.0145245,NA	1.9698,NA	0.000369486	0.000370282
3	rs196084	38842042	C,C	T,T	0.392644,0.050595	0.0131369,-0.0130592	0.00404873,0.019504	2.92968,0.298314	0.000368921	0.000371636
3	rs5757762	40064581	A,A	G,G	0.549702,0.042659	0.0221094,0.0447849	0.00397398,0.0211526	7.57779,1.46546	0.000368676	0.000603686
3	rs738287	39855728	C,NA	G,NA	0.27833,NA	-0.0126501,NA	0.00441154,NA	2.38327,NA	0.000368297	0.000368794
3	rs59329046	39559466	T,T	C,C	0.863817,0.548611	0.0134196,0.0108295	0.00576457,0.00859004	1.70082,0.68316	0.00036828	0.000368705
3	rs196092	38846891	G,G	A,A	0.392644,0.050595	0.0128637,-0.0135738	0.00404873,0.019504	2.8277,0.312953	0.000365895	0.000368051
3	rs117568262	40171833	NA,A	NA,T	NA,0.91369	NA,-0.0272705	NA,0.0152221	NA,1.13542	0.000364289	0.00036523
3	rs760713	39875595	C,C	G,G	0.460239,0.007937	0.0187843,0.0719711	0.00396686,0.0481732	5.66008,0.869108	0.00036368	0.000379581
3	rs180957430	39363004	A,NA	G,NA	0.992048,NA	-0.0419511,NA	0.0222601,NA	1.22559,NA	0.000360838	0.000362154
3	rs2280974	39219953	C,C	A,A	0.609344,0.27877	-0.0138129,-0.00528655	0.00405239,0.0095333	3.18509,0.237162	0.000360737	0.000368392
3	rs2269609	38864460	A,A	G,G	0.899602,0.830357	0.0219689,-0.00554969	0.00657888,0.0113894	3.07578,0.203377	0.000360065	0.000362162
3	rs73424776	39650796	C,NA	G,NA	0.969185,NA	-0.0107198,NA	0.0114407,NA	0.457464,NA	0.000358036	0.000358222
3	rs9623008	39883736	C,C	G,G	0.947316,0.847222	0.0265514,0.00326804	0.0088502,0.0118816	2.5688,0.106085	0.000354032	0.000354546
3	rs5757685	39855540	C,NA	G,NA	0.27833,NA	-0.0125581,NA	0.00441154,NA	2.35476,NA	0.000352613	0.000353092
3	rs143970350	39572528	NA,T	NA,C	NA,0.984127	NA,-0.0640812	NA,0.0342017	NA,1.2148	0.000352478	0.0003534
3	rs9611099	39538332	T,T	C,C	0.860835,0.559524	0.0137862,0.00909217	0.00571235,0.00861059	1.80123,0.536106	0.000352108	0.000352488
3	rs184689947	40119361	NA,G	NA,C	NA,0.921627	NA,-0.0285522	NA,0.0159053	NA,1.13887	0.000350773	0.000351691
3	rs5750813	39795228	C,C	G,G	0.33996,0.031746	-0.00948201,-0.050388	0.00417389,0.0243817	1.63635,1.41152	0.000350644	0.000351092
3	rs56753811	39966094	G,G	A,A	0.77833,0.772817	0.0150798,0.00788687	0.00475997,0.0102018	2.81399,0.357069	0.000349864	0.000351301
3	rs137937128	39576323	A,NA	G,NA	0.982107,NA	0.0348631,NA	0.014915,NA	1.71185,NA	0.000349498	0.000350182
3	rs370157569	39497142	NA,A	NA,C	NA,0.960318	NA,-0.0399161	NA,0.0218976	NA,1.16542	0.000349071	0.000350081
3	rs9306336	39873470	T,T	A,A	0.459245,0.008929	0.0188348,0.0671637	0.0039675,0.0454412	5.68576,0.855743	0.000349007	0.000365466
3	rs136855	40061683	G,G	A,A	0.751491,0.96627	-0.0155649,-0.0352168	0.00457516,0.023678	3.17469,0.863501	0.000347918	0.000349457
3	rs2050143	39605749	G,G	A,A	0.741551,0.235119	0.0114075,0.00543546	0.00451629,0.01008	1.93773,0.229348	0.000346371	0.000346703
3	rs61259516	39953234	C,C	T,T	0.785288,0.766865	0.0148533,0.00761616	0.00481501,0.0101097	2.69102,0.345592	0.000342053	0.000343182
3	rs17826547	38778965	T,NA	C,NA	0.982107,NA	0.0242139,NA	0.014915,NA	0.980922,NA	0.000340968	0.000341669
3	rs117079488	39896142	NA,T	NA,C	NA,0.975198	NA,-0.0476208	NA,0.0274863	NA,1.07998	0.000338499	0.000339404
3	rs5757558	39605158	C,C	T,T	0.741551,0.235119	0.0113637,0.0052856	0.00451629,0.01008	1.92575,0.22183	0.000335881	0.000336204
3	rs2050142	39605290	C,C	T,T	0.741551,0.235119	0.0113637,0.0052856	0.00451629,0.01008	1.92575,0.22183	0.000335881	0.000336204
3	rs735307	39649134	A,NA	G,NA	0.969185,NA	-0.00975566,NA	0.0114407,NA	0.404703,NA	0.000335812	0.000335992
3	rs2143365	39543135	C,C	G,G	0.860835,0.559524	0.0135481,0.0094324	0.00571235,0.00861059	1.7519,0.563324	0.000331502	0.000331866
3	rs73159330	39271194	A,A	G,G	0.802187,0.892857	-0.0138686,0.010669	0.00496334,0.0138207	2.28377,0.356411	0.000330785	0.000333329
3	rs5757681	39845547	G,G	A,A	0.27833,0.032738	-0.0119755,-0.0432839	0.00441154,0.0240218	2.17811,1.14529	0.000328363	0.000328737
3	rs146036121	39397600	A,NA	G,NA	0.99006,NA	0.0425939,NA	0.01993,NA	1.487,NA	0.000328239	0.000329317
3	rs73157107	38813133	A,A	G,G	0.958251,0.998016	0.026602,0.0326881	0.00988495,0.0960615	2.1475,0.134515	0.000326436	0.000326772
3	rs196055	38821589	G,G	A,A	0.895626,0.679563	0.0109405,-0.0217785	0.00646666,0.00916045	1.04249,1.75863	0.000325277	0.000326254
3	rs116540704	39616878	A,NA	G,NA	0.89165,NA	-0.0117395,NA	0.00636104,NA	1.18735,NA	0.000325227	0.000325645
3	rs140851460	39017588	T,NA	C,NA	0.992048,NA	0.0373425,NA	0.0222601,NA	1.02949,NA	0.00032414	0.000324622
3	rs114623951	39845643	NA,A	NA,G	NA,0.975198	NA,-0.0469547	NA,0.0274863	NA,1.05758	0.00032332	0.000324185
3	rs111247854	38937153	T,NA	G,NA	0.971173,NA	0.0557181,NA	0.0118166,NA	5.61724,NA	0.000322677	0.0108802
3	rs5757570	39624238	T,T	C,C	0.785288,0.284722	0.0119418,0.00816683	0.00481501,0.00947229	1.88162,0.410511	0.000322587	0.000323021
3	rs4416326	39623725	T,T	C,C	0.785288,0.284722	0.0119418,0.00815954	0.00481501,0.00947229	1.88162,0.410038	0.000322408	0.000322842
3	rs5757561	39608472	T,T	G,G	0.740557,0.236111	0.0111599,0.00574372	0.00451065,0.0100654	1.8743,0.245466	0.000320689	0.000321001
3	rs732381	40051166	T,T	A,A	0.690855,0.024802	0.0276243,0.0728659	0.00427824,0.0274861	9.97127,2.09554	0.000320527	0.202062
3	rs9306335	39843537	C,NA	T,NA	0.279324,NA	-0.0123651,NA	0.00440672,NA	2.29959,NA	0.000319136	0.000319579
3	rs9611198	39955873	C,C	A,A	0.436382,0.026786	0.0234179,0.0171733	0.0039867,0.0264756	8.37121,0.286875	0.00031746	0.000534303
3	rs11913682	39276000	A,A	G,G	0.802187,0.892857	-0.0138257,0.010281	0.00496334,0.0138207	2.27217,0.340135	0.000317405	0.000319842
3	rs145066963	38931356	NA,T	NA,C	NA,0.975198	NA,-0.0506887	NA,0.0274863	NA,1.186	0.000316916	0.00031772
3	rs5757562	39608658	G,G	C,C	0.741551,0.236111	0.0112176,0.0057934	0.00451629,0.0100654	1.88611,0.248028	0.000316044	0.000316353
3	rs17001097	39816568	NA,T	NA,C	NA,0.988095	NA,0.069774	NA,0.0394133	NA,1.11535	0.000315592	0.000316514
3	rs7290463	38963187	T,NA	G,NA	0.970179,NA	0.0560088,NA	0.0116239,NA	5.83953,NA	0.000315309	0.0232174
3	rs75769981	39165780	A,NA	G,NA	0.972167,NA	0.0243864,NA	0.0120196,NA	1.37193,NA	0.000313554	0.000314129
3	rs5757726	39952633	C,C	G,G	0.785288,0.78373	0.0147641,0.00724799	0.00481501,0.010383	2.66406,0.314136	0.000312889	0.000313933
3	rs7364148	39842165	C,NA	T,NA	0.279324,NA	-0.0123213,NA	0.00440672,NA	2.28622,NA	0.000312781	0.000313217
3	rs6001497	39606694	A,A	C,C	0.741551,0.235119	0.0112176,0.00553538	0.00451629,0.01008	1.88611,0.2344	0.000312551	0.000312856
3	rs12162673	39606485	G,G	A,A	0.741551,0.235119	0.0112176,0.00553538	0.00451629,0.01008	1.88611,0.2344	0.000312551	0.000312856
3	rs12162663	39606445	G,G	A,A	0.741551,0.235119	0.0112176,0.00553538	0.00451629,0.01008	1.88611,0.2344	0.000312551	0.000312856
3	rs12162740	39606501	G,G	T,T	0.741551,0.235119	0.0112176,0.00553538	0.00451629,0.01008	1.88611,0.2344	0.000312551	0.000312856
3	rs5757560	39606318	C,C	T,T	0.741551,0.235119	0.0112176,0.00548542	0.00451629,0.01008	1.88611,0.23187	0.000311911	0.000312215
3	rs138463	38905564	G,G	A,A	0.031809,0.12996	-0.0269659,0.0148802	0.0112664,0.0127124	1.77756,0.616563	0.000311261	0.000312678
3	rs117625716	40049414	NA,A	NA,G	NA,0.938492	NA,0.0313708	NA,0.0177919	NA,1.10865	0.000311212	0.000312097
3	rs5757565	39608904	G,G	A,A	0.741551,0.236111	0.0111738,0.00594247	0.00451629,0.0100654	1.8743,0.255761	0.000310472	0.000310778
3	rs5757566	39608997	A,A	G,G	0.741551,0.236111	0.0111251,0.00642975	0.00451629,0.0100654	1.86122,0.281537	0.000309239	0.000309546
3	rs5750776	39608733	A,A	T,T	0.741551,0.236111	0.0111738,0.00584309	0.00451629,0.0100654	1.8743,0.250597	0.000309099	0.000309403
3	rs5757563	39608704	T,T	C,C	0.741551,0.235119	0.0111738,0.00580185	0.00451629,0.01008	1.8743,0.248028	0.000308487	0.00030879
3	rs8137426	39844350	G,NA	T,NA	0.279324,NA	-0.0122776,NA	0.00440672,NA	2.2729,NA	0.000306582	0.00030701
3	rs760985	39648713	A,NA	G,NA	0.969185,NA	-0.00923424,NA	0.0114407,NA	0.377177,NA	0.000306096	0.000306269
3	rs5750631	38987412	NA,G	NA,T	NA,0.980159	NA,-0.0502289	NA,0.0306528	NA,0.994443	0.000303529	0.000304311
3	rs4821902	39883344	C,C	T,T	0.908549,0.830357	0.0229977,0.00781717	0.00685915,0.0113894	3.09698,0.307601	0.000303071	0.00030358
3	rs5750775	39607075	T,T	C,C	0.741551,0.236111	0.0111738,0.00535143	0.00451629,0.0100654	1.8743,0.225515	0.000302796	0.000303093
3	rs11703948	38817047	G,G	A,A	0.924453,0.867063	0.020049,0.012226	0.00748151,0.0125908	2.13275,0.479469	0.000302206	0.000304298
3	rs12485217	39523198	A,NA	G,NA	0.973161,NA	0.0244677,NA	0.0122339,NA	1.34198,NA	0.000302147	0.000302854
3	rs5757564	39608807	A,A	G,G	0.741551,0.236111	0.0111251,0.00589278	0.00451629,0.0100654	1.86122,0.253175	0.000301529	0.000301827
3	rs78145519	39255957	C,NA	T,NA	0.972167,NA	0.0254543,NA	0.0120196,NA	1.466,NA	0.000301139	0.000302243
3	rs144448683	38965046	NA,A	NA,G	NA,0.974206	NA,-0.0487766	NA,0.0269663	NA,1.15192	0.000300667	0.000301435
3	rs55930878	38832559	T,T	C,C	0.956262,0.998016	0.0255707,0.0601532	0.00966771,0.0960615	2.08778,0.274752	0.000300592	0.000300929
3	rs13054225	39046854	G,NA	T,NA	0.962227,NA	0.0207759,NA	0.0103707,NA	1.34541,NA	0.000299862	0.000300732
3	rs7286712	39608300	T,T	C,C	0.741551,0.236111	0.0111251,0.00569405	0.00451629,0.0100654	1.86122,0.242913	0.000298923	0.000299218
3	rs7286961	39608298	C,C	G,G	0.741551,0.236111	0.0111251,0.00564438	0.00451629,0.0100654	1.86122,0.240368	0.000298292	0.000298586
3	rs2413600	39972075	C,C	T,T	0.360835,0.029762	0.0230113,0.0128525	0.00411698,0.0251555	7.64226,0.215093	0.000297513	0.000342105
3	rs5757776	40089619	C,C	G,G	0.544732,0.034722	0.0217001,0.0474737	0.00397022,0.0233493	7.33629,1.37641	0.000295333	0.000386469
3	rs12628204	39829923	NA,G	NA,A	NA,0.878968	NA,-0.0220171	NA,0.0131059	NA,1.03166	0.000295155	0.00029595
3	rs11089887	38818676	G,G	C,C	0.924453,0.867063	0.0198518,0.0126969	0.00748151,0.0125908	2.09868,0.504105	0.000294359	0.000296363
3	rs116468598	39136874	T,NA	G,NA	0.985089,NA	0.0375212,NA	0.0163138,NA	1.66857,NA	0.000294267	0.000296119
3	rs56310790	39605755	A,NA	C,NA	0.890656,NA	-0.0113703,NA	0.00633559,NA	1.13843,NA	0.000293952	0.000294344
3	rs9611177	39840130	T,T	C,C	0.61332,0.969246	-0.0156537,-0.0331105	0.00405994,0.0247591	3.93772,0.742025	0.000293813	0.000294811
3	rs144250608	40024322	A,NA	C,NA	0.985089,NA	0.023793,NA	0.0163138,NA	0.83949,NA	0.000293232	0.000293673
3	rs12166639	40478222	C,NA	T,NA	0.981113,NA	0.0208706,NA	0.0145245,NA	0.821772,NA	0.00029307	0.000293734
3	rs148690564	39576515	NA,T	NA,C	NA,0.93254	NA,-0.0306893	NA,0.017043	NA,1.14418	0.000292864	0.000293721
3	rs13057446	38817459	A,A	G,G	0.924453,0.868056	0.0199504,0.0122649	0.00748151,0.0126309	2.11568,0.479469	0.000292787	0.000294805
3	rs2284076	39866938	C,C	T,T	0.754473,0.193452	0.016874,0.0142766	0.00459376,0.0108218	3.62071,0.727948	0.000292312	0.000292997
3	rs743942	38819613	A,A	G,G	0.72167,0.623016	0.0117018,0.0129322	0.00441154,0.00882048	2.09752,0.845864	0.000292026	0.000292484
3	rs150475506	39726754	NA,T	NA,G	NA,0.979167	NA,0.0518343	NA,0.0299292	NA,1.07939	0.000291789	0.000292664
3	rs12483993	40020176	C,NA	T,NA	0.985089,NA	0.0237356,NA	0.0163138,NA	0.836582,NA	0.000291187	0.000291625
3	rs6001500	39607133	C,C	A,A	0.740557,0.236111	0.0111599,0.00535143	0.00451065,0.0100654	1.8743,0.225515	0.000290775	0.000291063
3	rs146388885	40101414	T,NA	C,NA	0.986084,NA	-0.0392874,NA	0.0168779,NA	1.70059,NA	0.00029042	0.000291415
3	rs12484710	39608193	A,A	C,C	0.741551,0.236111	0.0110765,0.00559968	0.00451629,0.0100654	1.84819,0.238084	0.000289833	0.00029012
3	rs146058149	40360775	NA,A	NA,C	NA,0.970238	NA,-0.0435329	NA,0.0251555	NA,1.07815	0.000289556	0.000290387
3	rs80297342	38921686	NA,T	NA,C	NA,0.983135	NA,0.0558825	NA,0.0331973	NA,1.03476	0.000289085	0.000289859
3	rs9607658	39957740	C,C	T,T	0.444334,0.026786	0.0236907,0.0156262	0.00397904,0.0264756	8.58191,0.255669	0.000288863	0.000584849
3	rs4821901	39875966	G,G	T,T	0.460239,0.007937	0.0187415,0.0631224	0.00396686,0.0481732	5.63702,0.721048	0.000288122	0.000299937
3	rs738315	40069245	C,C	T,T	0.539761,0.037698	0.0217971,0.0466298	0.00396686,0.0224434	7.40762,1.42319	0.000288107	0.000455682
3	rs73422829	39558420	NA,A	NA,G	NA,0.980159	NA,-0.0538614	NA,0.0306528	NA,1.10296	0.000287965	0.000288749
3	rs114624981	40025446	G,NA	T,NA	0.985089,NA	0.0236288,NA	0.0163138,NA	0.831188,NA	0.000287432	0.000287866
3	rs17001505	40277234	NA,C	NA,T	NA,0.933532	NA,-0.0288451	NA,0.0171606	NA,1.03253	0.000287127	0.000287933
3	rs142173198	40101413	T,NA	G,NA	0.986084,NA	-0.0391519,NA	0.0168779,NA	1.6913,NA	0.000285836	0.000286815
3	rs185021001	38776347	T,NA	C,NA	0.984095,NA	0.022541,NA	0.0158037,NA	0.8131,NA	0.000285335	0.000285936
3	rs7354810	38815767	T,T	C,C	0.852883,0.934524	0.0165288,0.0277338	0.00558166,0.0172809	2.51375,0.96449	0.000284931	0.000287001
3	rs5750829	39838018	G,G	A,A	0.295229,0.05754	-0.0132735,-0.0197001	0.00433447,0.0183564	2.6583,0.547935	0.000284391	0.000284719
3	rs5750777	39612517	A,A	G,G	0.740557,0.236111	0.0108993,0.00866166	0.00451065,0.0100654	1.80474,0.409502	0.000282497	0.000282842
3	rs115663988	39109351	A,NA	G,NA	0.992048,NA	0.0502722,NA	0.0222601,NA	1.62123,NA	0.000281952	0.00028465
3	rs8138462	39839670	C,C	G,G	0.296223,0.05754	-0.0134382,-0.0176348	0.00433025,0.0183564	2.71816,0.472746	0.000280681	0.000281
3	rs2267386	38832112	A,A	G,G	0.970179,0.869048	-0.0233692,-0.0235169	0.0116239,0.0126714	1.35278,1.19744	0.000280085	0.000280572
3	rs5757675	39838892	T,T	G,G	0.296223,0.05754	-0.0134382,-0.0175375	0.00433025,0.0183564	2.71816,0.469312	0.000279418	0.000279736
3	rs138112973	39157126	A,NA	G,NA	0.989066,NA	0.0429512,NA	0.0190121,NA	1.62208,NA	0.000279353	0.000279953
3	rs4438587	39950349	T,T	A,A	0.785288,0.78373	0.0146703,0.00631935	0.00481501,0.010383	2.63582,0.265383	0.00027879	0.000279723
3	rs35543144	39696043	T,NA	C,NA	0.893638,NA	-0.0196199,NA	0.00641306,NA	2.65402,NA	0.000276392	0.000277764
3	rs5757766	40069490	C,C	T,T	0.540755,0.037698	0.0218006,0.0464542	0.0039675,0.0224434	7.40762,1.41491	0.000275897	0.000441933
3	rs66609907	40281207	G,G	A,A	0.860835,0.342262	0.0146296,-0.00797002	0.00571235,0.00900943	1.98149,0.424401	0.000275832	0.000276574
3	rs141990422	39022943	T,NA	G,NA	0.99006,NA	0.0289571,NA	0.01993,NA	0.83493,NA	0.000275097	0.000275534
3	rs192260922	39518835	NA,T	NA,C	NA,0.967262	NA,-0.0408465	NA,0.0240217	NA,1.05033	0.000274242	0.000275071
3	rs185628370	40258086	T,NA	A,NA	0.987078,NA	0.032481,NA	0.0175062,NA	1.19697,NA	0.000273556	0.000274176
3	rs2413595	39930197	C,C	T,T	0.403579,0.009921	0.0149168,0.0945144	0.00402994,0.0431311	3.66891,1.54625	0.000272317	0.000273071
3	rs116047974	40023010	G,NA	A,NA	0.986084,NA	0.0241337,NA	0.0168779,NA	0.816033,NA	0.000272155	0.000272575
3	rs7291841	38831661	A,A	G,G	0.465209,0.164683	0.0121666,-0.0105541	0.00396391,0.0115253	2.66853,0.443932	0.000271033	0.000272602
3	rs56323315	39653931	T,NA	C,NA	0.968191,NA	-0.00861697,NA	0.0112664,NA	0.352259,NA	0.000270957	0.000271125
3	rs138238213	39993923	NA,A	NA,G	NA,0.986111	NA,0.0507618	NA,0.0365264	NA,0.783541	0.000270763	0.000271488
3	rs117470728	40214266	T,NA	C,NA	0.989066,NA	0.0312343,NA	0.0190121,NA	0.99822,NA	0.000269734	0.000270351
3	rs76502235	40121624	NA,T	NA,C	NA,0.955357	NA,0.0341205	NA,0.0206987	NA,1.00321	0.000267324	0.000268061
3	rs5757501	39558919	G,G	C,C	0.861829,0.546627	0.0127089,0.00994902	0.00572955,0.00858677	1.576,0.608005	0.000266794	0.000267107
3	rs143907527	40415723	T,NA	C,NA	0.982107,NA	-0.0133494,NA	0.014915,NA	0.430893,NA	0.000266265	0.00026687
3	rs4820387	40070446	G,G	A,A	0.540755,0.037698	0.0217527,0.0462723	0.0039675,0.0224434	7.37798,1.40635	0.00026616	0.000419914
3	rs2235341	40068679	G,G	T,T	0.539761,0.037698	0.0216106,0.0467533	0.00396686,0.0224434	7.2924,1.42904	0.000264254	0.000397319
3	rs139088622	39302394	NA,C	NA,G	NA,0.973214	NA,-0.0430655	NA,0.0264757	NA,0.983715	0.000264029	0.000264762
3	rs66792787	38817857	G,G	A,A	0.923459,0.867063	0.0195835,0.0120175	0.00743677,0.0125908	2.07288,0.468713	0.000263241	0.000265015
3	rs7285314	40428816	A,A	G,G	0.802187,0.750992	-0.00376082,0.0165527	0.00496334,0.00988505	0.348122,1.02674	0.000262949	0.000263176
3	rs189559185	39091785	NA,T	NA,G	NA,0.986111	NA,-0.0618088	NA,0.0365264	NA,1.04281	0.000260864	0.00026161
3	rs196070	38855551	G,G	T,T	0.402584,0.050595	0.0128918,-0.0157233	0.00403156,0.019504	2.8585,0.376595	0.000259537	0.000261398
3	rs118083798	40462900	C,NA	T,NA	0.970179,NA	-0.022707,NA	0.0116239,NA	1.29445,NA	0.000258973	0.000259641
3	rs182433790	38806572	T,NA	C,NA	0.987078,NA	0.0241179,NA	0.0175062,NA	0.773914,NA	0.000258631	0.00025926
3	rs5757432	39428919	T,T	C,C	0.508946,0.296627	0.00699975,0.00202935	0.00395493,0.00935847	1.11494,0.0817974	0.000254706	0.000254871
3	rs117698419	39771669	NA,T	NA,C	NA,0.876984	NA,-0.0212907	NA,0.0130145	NA,0.992013	0.000253899	0.000254636
3	rs116854052	39715480	NA,C	NA,G	NA,0.922619	NA,0.024401	NA,0.0159983	NA,0.8955	0.000252698	0.000253331
3	rs9607631	39703314	T,NA	C,NA	0.981113,NA	-0.029527,NA	0.0145245,NA	1.37611,NA	0.000250974	0.000251959
3	rs140273582	38774591	A,NA	G,NA	0.969185,NA	0.0208526,NA	0.0114407,NA	1.16523,NA	0.000249914	0.000250517
3	rs185842036	39107172	A,NA	C,NA	0.99006,NA	0.0252005,NA	0.01993,NA	0.685989,NA	0.000249678	0.000250339
3	rs17001091	39801748	A,NA	G,NA	0.88668,NA	0.00890538,NA	0.00623739,NA	0.81427,NA	0.000249114	0.000249627
3	rs55648665	39026872	T,NA	C,NA	0.885686,NA	-0.0110834,NA	0.0062137,NA	1.12801,NA	0.000248408	0.000249223
3	rs56987759	39089501	NA,C	NA,T	NA,0.920635	NA,0.0295603	NA,0.0158141	NA,1.21049	0.000247819	0.000248955
3	rs142696120	39863744	NA,C	NA,T	NA,0.967262	NA,-0.0414373	NA,0.0240217	NA,1.07299	0.000246926	0.000247644
3	rs35607824	38819194	C,C	G,G	0.924453,0.865079	0.0194523,0.0118362	0.00748151,0.0125123	2.03054,0.463236	0.000245827	0.000247478
3	rs5757727	39963173	A,A	G,G	0.380716,0.030754	0.0232278,0.0135017	0.00407187,0.0247591	7.93286,0.23245	0.000244395	0.000305304
3	rs77444081	40213800	NA,T	NA,C	NA,0.915675	NA,-0.0241881	NA,0.0153834	NA,0.936026	0.000242276	0.000242952
3	rs4820383	39961286	A,A	C,C	0.379722,0.027778	0.0231957,0.0144273	0.00407393,0.0260118	7.90547,0.237218	0.000238789	0.000297721
3	rs75082737	40084674	T,NA	C,NA	0.977137,NA	-0.0355862,NA	0.0132281,NA	2.14625,NA	0.000238603	0.000239535
3	rs8138643	38973910	T,NA	C,NA	0.969185,NA	0.0212857,NA	0.0114407,NA	1.20195,NA	0.000237562	0.000237934
3	rs148728609	39635145	NA,A	NA,G	NA,0.986111	NA,0.055325	NA,0.0365264	NA,0.886529	0.000235471	0.000236114
3	rs77886021	40490136	T,NA	C,NA	0.960239,NA	0.02028,NA	0.0101186,NA	1.34636,NA	0.000234073	0.000235156
3	rs74278048	40229435	NA,T	NA,G	NA,0.916667	NA,-0.0239215	NA,0.0154664	NA,0.913854	0.000233666	0.000234314
3	rs5757559	39606071	A,A	G,G	0.743539,0.235119	0.0107523,0.00624486	0.00452769,0.01008	1.75549,0.271185	0.000233235	0.000233482
3	rs143409218	40045016	A,NA	C,NA	0.985089,NA	0.0458717,NA	0.0163138,NA	2.3075,NA	0.000230059	0.000230551
3	rs62228861	38832758	A,A	T,T	0.817097,0.998016	-0.00912772,0.198826	0.00511437,0.0960615	1.12897,1.41485	0.000229001	0.000229781
3	rs1007337	39781585	T,NA	C,NA	0.345924,NA	-0.00963589,NA	0.00415657,NA	1.68959,NA	0.000228302	0.000228667
3	rs60762382	38887348	NA,T	NA,A	NA,0.983135	NA,0.0506483	NA,0.0331973	NA,0.895887	0.000228071	0.000228684
3	rs111749575	39903540	A,NA	G,NA	0.976143,NA	0.0304751,NA	0.0129561,NA	1.72899,NA	0.000226322	0.000226815
3	rs4821788	38848204	G,G	A,A	0.463221,0.167659	0.0119855,-0.00859356	0.00396504,0.011443	2.60129,0.344229	0.000225821	0.00022717
3	rs202030610	38795949	NA,T	NA,C	NA,0.963294	NA,-0.0348828	NA,0.0227328	NA,0.903389	0.000225617	0.000226138
3	rs140577602	39600082	NA,T	NA,C	NA,0.927579	NA,-0.0268964	NA,0.0164929	NA,0.987436	0.000225334	0.000226016
3	rs117864930	39767204	NA,A	NA,G	NA,0.960318	NA,-0.0332058	NA,0.0218976	NA,0.888018	0.000224719	0.000225333
3	rs75912304	39646227	T,NA	G,NA	0.969185,NA	-0.00738618,NA	0.0114407,NA	0.285221,NA	0.000224054	0.000224204
3	rs5757438	39433914	T,T	G,G	0.50994,0.291667	0.00672771,0.00325214	0.00395508,0.00940461	1.05092,0.13698	0.000223312	0.000223466
3	rs738288	39907661	A,A	G,G	0.404573,0.009921	0.0153702,0.0868778	0.00402835,0.0431311	3.86677,1.35673	0.000223124	0.000223821
3	rs117900530	39694942	NA,G	NA,C	NA,0.979167	NA,0.0463312	NA,0.0299292	NA,0.915009	0.000221581	0.000222241
3	rs17000953	39676358	NA,G	NA,T	NA,0.969246	NA,0.0388872	NA,0.0247591	NA,0.934529	0.000220697	0.000221327
3	rs5750723	39429663	G,G	A,A	0.507952,0.293651	0.00678764,0.00237193	0.0039548,0.00938594	1.06497,0.0966432	0.000220543	0.000220692
3	rs5995704	39655705	T,NA	C,NA	0.968191,NA	-0.00739388,NA	0.0112664,NA	0.291032,NA	0.000220521	0.000220675
3	rs138455	38896955	A,A	G,G	0.032803,0.128968	-0.0270725,0.014073	0.0111001,0.012754	1.8318,0.568885	0.000220411	0.000221822
3	rs56072357	39648073	T,NA	C,NA	0.969185,NA	-0.0072818,NA	0.0114407,NA	0.280284,NA	0.000220308	0.000220457
3	rs9622909	39430267	G,G	A,A	0.506958,0.291667	0.00677317,0.00267516	0.00395468,0.00940461	1.06164,0.110102	0.000220195	0.000220342
3	rs738308	39392196	C,NA	T,NA	0.930418,NA	0.0135759,NA	0.00777053,NA	1.09356,NA	0.000220167	0.000220737
3	rs111798032	39475864	G,NA	A,NA	0.974155,NA	0.0237859,NA	0.0124606,NA	1.24968,NA	0.000219861	0.000220268
3	rs56229619	39646422	G,NA	A,NA	0.969185,NA	-0.00726399,NA	0.0114407,NA	0.279445,NA	0.000219677	0.000219825
3	rs8139110	39429209	G,G	A,A	0.507952,0.295635	0.00678764,0.00216916	0.0039548,0.00936756	1.06497,0.0878424	0.000219477	0.000219624
3	rs46629	38847650	G,G	A,A	0.715706,0.296627	0.00980738,-0.0125625	0.00438317,0.00935847	1.59768,0.745992	0.000219238	0.000219549
3	rs5750780	39632931	G,NA	A,NA	0.036779,NA	-0.0140366,NA	0.0105045,NA	0.741197,NA	0.000219146	0.000219641
3	rs151129428	40065138	NA,A	NA,G	NA,0.991071	NA,-0.0717199	NA,0.0454422	NA,0.941177	0.000217545	0.000218159
3	rs79723812	39646628	A,NA	G,NA	0.969185,NA	-0.0071993,NA	0.0114407,NA	0.276402,NA	0.000217404	0.000217552
3	rs138465	38907849	T,T	C,C	0.033797,0.12996	-0.0256128,0.014783	0.0109412,0.0127124	1.71591,0.611051	0.000216746	0.000218098
3	rs12484719	39608080	C,C	G,G	0.743539,0.236111	0.0106124,0.00618605	0.00452769,0.0100654	1.71933,0.26855	0.000216166	0.000216399
3	rs148055518	39997565	NA,A	NA,G	NA,0.985119	NA,0.0441743	NA,0.0353055	NA,0.676003	0.000215616	0.000216214
3	rs4140576	39220908	C,C	T,T	0.606362,0.22619	-0.0126907,-0.00767606	0.00404692,0.0102176	2.76614,0.344384	0.000215313	0.000219089
3	rs137878694	39768284	NA,A	NA,G	NA,0.960318	NA,-0.0325278	NA,0.0218976	NA,0.861936	0.000215136	0.000215724
3	rs77013320	39767682	NA,A	NA,G	NA,0.960318	NA,-0.032525	NA,0.0218976	NA,0.861828	0.000215097	0.000215686
3	rs3788576	40071894	A,A	G,G	0.542744,0.037698	0.0214396,0.047179	0.00396883,0.0224434	7.18107,1.44926	0.000215033	0.000324273
3	rs35349798	39802501	A,NA	C,NA	0.978131,NA	-0.022746,NA	0.0135185,NA	1.03407,NA	0.000214576	0.00021504
3	rs9611169	39783027	T,NA	C,NA	0.34493,NA	-0.00958632,NA	0.0041594,NA	1.67405,NA	0.000214418	0.000214763
3	rs5757721	39947574	C,C	T,T	0.377734,0.026786	0.0230627,0.00703091	0.00407811,0.0264756	7.80796,0.102056	0.000214016	0.000258774
3	rs5995641	39350950	T,T	C,C	0.898608,0.852183	0.0103794,-0.0166422	0.00655017,0.0120441	0.946698,0.777177	0.000213876	0.000214259
3	rs5757774	40088845	C,C	T,T	0.535785,0.040675	0.0202292,0.0511574	0.00396447,0.02164	6.47502,1.74286	0.000213367	0.000246619
3	rs2413592	39858196	G,G	A,A	0.282306,0.021825	-0.0122815,0.0410267	0.00439248,0.0292562	2.28622,0.793664	0.000213358	0.000213657
3	rs2899319	39874314	C,NA	A,NA	0.336978,NA	0.0175225,NA	0.00418287,NA	4.55274,NA	0.000213254	0.000214386
3	rs5995703	39655577	A,NA	C,NA	0.968191,NA	-0.00717845,NA	0.0112664,NA	0.280651,NA	0.000212919	0.00021307
3	rs9611176	39838003	G,G	A,A	0.294235,0.026786	-0.0132865,0.0173238	0.00433873,0.0264756	2.6583,0.289969	0.000212693	0.000212963
3	rs6001523	39658005	A,NA	G,NA	0.968191,NA	-0.00714582,NA	0.0112664,NA	0.279089,NA	0.000211797	0.000211947
3	rs112546342	39656712	A,NA	G,NA	0.968191,NA	-0.00714582,NA	0.0112664,NA	0.279089,NA	0.000211797	0.000211947
3	rs111951471	39997517	NA,G	NA,A	NA,0.985119	NA,0.0435794	NA,0.0353055	NA,0.663395	0.000210636	0.00021122
3	rs184678054	40012943	A,NA	G,NA	0.99503,NA	-0.039706,NA	0.0281148,NA	0.801706,NA	0.000210473	0.00021117
3	rs17000909	39652101	A,NA	G,NA	0.968191,NA	-0.00835939,NA	0.0112664,NA	0.339039,NA	0.000210403	0.000210553
3	rs4820362	39431682	G,G	A,A	0.505964,0.293651	0.00654698,0.00462004	0.00395458,0.00938594	1.0096,0.205821	0.000208471	0.000208617
3	rs12484689	39969895	T,T	C,C	0.7833,0.772817	0.0141304,0.00844185	0.00479895,0.0102018	2.49012,0.389381	0.000208423	0.000209302
3	rs200676622	39783674	NA,T	NA,C	NA,0.985119	NA,-0.0529864	NA,0.0353055	NA,0.874817	0.000208201	0.000208793
3	rs2235342	40068853	C,C	T,T	0.537773,0.037698	0.020878,0.0480162	0.00396563,0.0224434	6.85264,1.48945	0.000207974	0.000269783
3	rs138382	38798187	T,T	C,C	0.242545,0.390873	0.0112278,0.014615	0.0046128,0.00876055	1.82592,1.02109	0.000207289	0.000208234
3	rs17496032	39479617	A,NA	G,NA	0.974155,NA	0.0233835,NA	0.0124606,NA	1.21772,NA	0.000207265	0.000207652
3	rs138979923	39174079	NA,A	NA,C	NA,0.984127	NA,0.0488195	NA,0.0342017	NA,0.813991	0.000206523	0.000207066
3	rs12485173	39609515	C,C	G,G	0.742545,0.236111	0.0104111,0.00757322	0.00452197,0.0100654	1.67129,0.345045	0.000206429	0.000206656
3	rs117867354	39996254	NA,C	NA,T	NA,0.985119	NA,0.0430582	NA,0.0353055	NA,0.652433	0.000206411	0.000206984
3	rs34500977	38799301	A,A	C,C	0.918489,0.87004	0.0169262,0.0145868	0.00722595,0.0127124	1.71762,0.599982	0.000206235	0.000207431
3	rs191808785	39273036	NA,T	NA,G	NA,0.990079	NA,0.0613022	NA,0.0431319	NA,0.809003	0.000206165	0.000206689
3	rs5750728	39440149	T,T	C,C	0.508946,0.290675	0.00650145,0.00372398	0.00395493,0.00941405	0.999131,0.159632	0.000206147	0.000206293
3	rs6001521	39655047	A,NA	G,NA	0.968191,NA	-0.00697347,NA	0.0112664,NA	0.270884,NA	0.000205997	0.000206146
3	rs199563728	39995175	NA,G	NA,A	NA,0.985119	NA,0.0429694	NA,0.0353055	NA,0.650574	0.000205704	0.000206275
3	rs80039279	39274904	NA,T	NA,G	NA,0.915675	NA,0.0218814	NA,0.0153834	NA,0.809918	0.000205208	0.000205718
3	rs2235137	39223572	C,C	T,T	0.61332,0.241071	-0.0124576,-0.00939727	0.00405994,0.00999379	2.66718,0.459598	0.000205202	0.000209706
3	rs5757652	39781855	C,NA	T,NA	0.34493,NA	-0.00936053,NA	0.0041594,NA	1.61225,NA	0.00020433	0.000204663
3	rs184419855	39144276	A,NA	G,NA	0.989066,NA	0.0411859,NA	0.0190121,NA	1.51873,NA	0.000204145	0.000205767
3	rs115180573	39765077	NA,T	NA,C	NA,0.960318	NA,-0.0316382	NA,0.0218976	NA,0.828255	0.000203452	0.000204009
3	rs76295093	39656310	T,NA	C,NA	0.968191,NA	-0.00689219,NA	0.0112664,NA	0.267041,NA	0.000203333	0.000203481
3	rs714031	40070234	C,C	T,T	0.538767,0.037698	0.0209719,0.0474756	0.00396624,0.0224434	6.9068,1.46344	0.000203236	0.000269662
3	rs146212567	39998749	NA,G	NA,T	NA,0.985119	NA,0.0426344	NA,0.0353055	NA,0.643578	0.000203069	0.000203632
3	rs5757441	39435855	C,C	T,T	0.507952,0.290675	0.00654734,0.00352623	0.0039548,0.00941405	1.0096,0.149979	0.000202921	0.000203062
3	rs4429561	39799789	G,NA	A,NA	0.338966,NA	-0.00967101,NA	0.00417686,NA	1.6863,NA	0.000202673	0.00020301
3	rs11704439	40069493	G,G	T,T	0.542744,0.037698	0.0214874,0.0450666	0.00396883,0.0224434	7.21027,1.35026	0.00020252	0.00029923
3	rs5757299	39222652	A,A	G,G	0.615308,0.241071	-0.0126988,-0.00934618	0.00406384,0.00999379	2.74979,0.456322	0.00020194	0.000207088
3	rs4820377	39770780	A,NA	G,NA	0.373757,NA	-0.00908097,NA	0.00408671,NA	1.58041,NA	0.000201922	0.000202327
3	rs56371312	40343883	C,NA	T,NA	0.981113,NA	-0.00759885,NA	0.0145245,NA	0.221232,NA	0.000200139	0.000200585
3	rs5757768	40071322	A,A	G,G	0.539761,0.037698	0.0210659,0.0461556	0.00396686,0.0224434	6.96119,1.40087	0.000200115	0.000266632
3	rs115814052	39767894	NA,A	NA,G	NA,0.960318	NA,-0.0313629	NA,0.0218976	NA,0.817952	0.000200028	0.000200575
3	rs188156579	38919085	G,NA	A,NA	0.997018,NA	-0.0654208,NA	0.0362599,NA	1.14754,NA	0.000199152	0.000199759
3	rs145242166	39251353	NA,A	NA,G	NA,0.962302	NA,-0.0322363	NA,0.0224433	NA,0.821299	0.000198999	0.000199591
3	rs4821862	39441203	T,T	C,C	0.507952,0.287698	0.00645512,0.00431801	0.0039548,0.00944284	0.988716,0.18878	0.000198959	0.000199103
3	rs9611079	39414934	T,NA	C,NA	0.952286,NA	0.0121207,NA	0.00927543,NA	0.718293,NA	0.000198328	0.000198738
3	rs142495472	39418572	C,NA	G,NA	0.99006,NA	-0.0320707,NA	0.01993,NA	0.968267,NA	0.000198086	0.000198743
3	rs147897176	40000614	NA,G	NA,A	NA,0.985119	NA,0.0419221	NA,0.0353055	NA,0.62881	0.000197631	0.00019818
3	rs556573488	39755529	A,NA	G,NA	0.987078,NA	0.0270373,NA	0.0175062,NA	0.911935,NA	0.000197526	0.000197916
3	rs56222990	39652947	G,NA	C,NA	0.968191,NA	-0.00795063,NA	0.0112664,NA	0.318418,NA	0.000197092	0.000197238
3	rs117443242	38749725	G,NA	A,NA	0.973161,NA	0.0216321,NA	0.0122339,NA	1.11336,NA	0.000196939	0.000197449
3	rs17001209	39907756	NA,G	NA,A	NA,0.981151	NA,0.045202	NA,0.0314332	NA,0.82268	0.000196844	0.00019738
3	rs141679817	40000842	NA,C	NA,T	NA,0.985119	NA,0.0417847	NA,0.0353055	NA,0.625977	0.000196607	0.000197153
3	rs150305236	39377791	A,NA	G,NA	0.986084,NA	0.0293725,NA	0.0168779,NA	1.08721,NA	0.000196159	0.000196591
3	rs58346745	39769236	NA,C	NA,T	NA,0.960318	NA,-0.0310401	NA,0.0218976	NA,0.805948	0.000196122	0.000196659
3	rs58401738	39733487	A,A	G,G	0.829026,0.883929	0.00593306,-0.0250686	0.00525159,0.0133454	0.587413,1.21953	0.000196001	0.000196378
3	rs5750726	39434907	C,C	T,T	0.507952,0.291667	0.00650123,0.00330249	0.0039548,0.00940461	0.999131,0.13938	0.00019532	0.000195457
3	rs6001592	39836561	NA,A	NA,G	NA,0.892857	NA,-0.0195424	NA,0.0138207	NA,0.803098	0.00019525	0.000195804
3	rs146337210	40437195	NA,A	NA,G	NA,0.958333	NA,-0.0315277	NA,0.0213919	NA,0.852225	0.000195083	0.000195689
3	rs11914037	39343473	C,NA	T,NA	0.892644,NA	-0.012775,NA	0.00638686,NA	1.3422,NA	0.000194217	0.000195352
3	rs73167342	39834102	G,G	C,C	0.297217,0.178571	-0.0127539,0.00942641	0.00432606,0.0111612	2.4953,0.399732	0.000193679	0.000193942
3	rs55823804	39629854	A,A	G,G	0.972167,0.990079	-0.00834638,-0.0451397	0.0120196,0.0431319	0.312086,0.529726	0.000193591	0.000193674
3	rs16999448	39216624	NA,T	NA,C	NA,0.977182	NA,-0.0426677	NA,0.0286274	NA,0.866125	0.000192655	0.000193227
3	rs5750828	39835083	C,C	T,T	0.297217,0.178571	-0.0128883,0.0083589	0.00432606,0.0111612	2.53912,0.343036	0.000192432	0.000192689
3	rs138381	38796786	C,C	T,T	0.215706,0.220238	0.0121578,-0.0123688	0.00480694,0.0103152	1.94189,0.637344	0.000192424	0.000193253
3	rs114211575	40001596	NA,T	NA,C	NA,0.985119	NA,0.041206	NA,0.0353055	NA,0.614109	0.000192384	0.000192918
3	rs73884892	39652486	T,NA	C,NA	0.968191,NA	-0.00779003,NA	0.0112664,NA	0.310436,NA	0.000192163	0.000192308
3	rs75264309	39846367	NA,A	NA,G	NA,0.978175	NA,-0.0415671	NA,0.0292559	NA,0.808628	0.000192147	0.000192711
3	rs5750772	39602968	T,T	C,C	0.417495,0.106151	0.008475,0.00262587	0.00400926,0.0138774	1.46184,0.0706212	0.000192063	0.000192318
3	rs140169428	39462055	C,NA	G,NA	0.973161,NA	0.0202513,NA	0.0122339,NA	1.00942,NA	0.000191882	0.000192502
3	rs4821892	39795683	C,NA	G,NA	0.341948,NA	-0.00951304,NA	0.00416802,NA	1.64847,NA	0.000191865	0.000192186
3	rs141761878	38800811	NA,A	NA,G	NA,0.968254	NA,0.0354872	NA,0.0243817	NA,0.837034	0.00019181	0.000192305
3	rs145460926	40004874	NA,A	NA,G	NA,0.985119	NA,0.041058	NA,0.0353055	NA,0.611088	0.000191325	0.000191857
3	rs2413609	40483103	C,C	G,G	0.206759,0.59127	-0.00968021,-0.0039356	0.00488208,0.00869545	1.32432,0.18653	0.000191114	0.000191422
3	rs58799742	39767390	NA,G	NA,A	NA,0.960318	NA,-0.0306065	NA,0.0218976	NA,0.789949	0.000191056	0.000191579
3	rs1010170	39778327	C,NA	T,NA	0.343936,NA	-0.00941126,NA	0.00416224,NA	1.62428,NA	0.000190684	0.000191005
3	rs5757297	39222099	G,G	C,C	0.615308,0.241071	-0.0126538,-0.00840097	0.00406384,0.00999379	2.73349,0.397331	0.000190438	0.000195049
3	rs114500429	39857890	NA,C	NA,T	NA,0.977182	NA,-0.0399219	NA,0.0286274	NA,0.787398	0.000189738	0.000190286
3	rs139363622	40002725	NA,T	NA,C	NA,0.985119	NA,0.0408332	NA,0.0353055	NA,0.606513	0.000189736	0.000190262
3	rs114958314	39767080	NA,C	NA,T	NA,0.960318	NA,-0.0304868	NA,0.0218976	NA,0.78556	0.000189693	0.000190213
3	rs4820388	40070642	G,G	C,C	0.543738,0.037698	0.0213094,0.045797	0.00396952,0.0224434	7.09963,1.3841	0.000188662	0.000268564
3	rs117341181	39845416	NA,T	NA,C	NA,0.979167	NA,0.0413953	NA,0.0299292	NA,0.778241	0.00018846	0.000188979
3	rs2076101	39445554	A,A	G,G	0.50994,0.28869	0.00639072,0.00425768	0.00395508,0.00943317	0.974154,0.185928	0.000188299	0.000188439
3	rs2413593	39872127	G,G	A,A	0.452286,0.006944	0.0180357,0.0706475	0.00397243,0.0514768	5.25031,0.769719	0.000188049	0.000193386
3	rs5757445	39443016	C,C	A,A	0.50994,0.28869	0.00639072,0.00421165	0.00395508,0.00943317	0.974154,0.183589	0.000187902	0.000188041
3	rs145700780	39767426	NA,A	NA,G	NA,0.960318	NA,-0.030326	NA,0.0218976	NA,0.779677	0.000187885	0.0001884
3	rs5750815	39798449	C,NA	T,NA	0.338966,NA	-0.00948876,NA	0.00417686,NA	1.63635,NA	0.000187548	0.000187864
3	rs56032562	40042547	T,NA	C,NA	0.985089,NA	0.0206216,NA	0.0163138,NA	0.685692,NA	0.000186854	0.000187174
3	rs116542224	39082487	G,G	T,T	0.973161,0.987103	0.0306943,-0.013909	0.0122339,0.0378862	1.9169,0.146591	0.000186643	0.000187481
3	rs8136980	39844574	A,A	G,G	0.284294,0.056548	-0.0131506,-0.0162952	0.00438317,0.0185069	2.56902,0.421827	0.000186527	0.000186752
3	rs74546823	39847382	NA,T	NA,G	NA,0.978175	NA,-0.0408916	NA,0.0292559	NA,0.789956	0.000186439	0.000186986
3	rs143073854	40006196	NA,G	NA,T	NA,0.985119	NA,0.040294	NA,0.0353055	NA,0.595599	0.000186004	0.00018652
3	rs112010490	38928269	G,NA	T,NA	0.963221,NA	0.0194214,NA	0.0105045,NA	1.1906,NA	0.000185962	0.000186246
3	rs147880012	40004470	NA,C	NA,T	NA,0.985119	NA,0.0402453	NA,0.0353055	NA,0.594617	0.000185672	0.000186188
3	rs4321460	39793655	G,NA	A,NA	0.33996,NA	-0.00952644,NA	0.00417389,NA	1.64847,NA	0.000185544	0.000185858
3	rs5750764	39585424	T,T	G,G	0.707753,0.135913	0.0109128,0.00638731	0.00434734,0.0124737	1.91847,0.215663	0.000184585	0.000184923
3	rs77416181	39651532	G,NA	A,NA	0.969185,NA	-0.00673547,NA	0.0114407,NA	0.25489,NA	0.00018445	0.00018459
3	rs1985760	39450528	G,G	C,C	0.50994,0.294643	0.00625551,0.00524488	0.00395508,0.00937671	0.944117,0.239636	0.000184259	0.000184399
3	rs17001454	40164160	NA,A	NA,C	NA,0.917659	NA,-0.021328	NA,0.0155508	NA,0.768996	0.000184138	0.000184648
3	rs4821893	39797779	A,NA	G,NA	0.338966,NA	-0.00944429,NA	0.00417686,NA	1.62428,NA	0.000184085	0.000184396
3	rs17001013	39765379	NA,C	NA,T	NA,0.960318	NA,-0.0299771	NA,0.0218976	NA,0.766979	0.000184052	0.000184556
3	rs16985831	39765293	NA,A	NA,G	NA,0.960318	NA,-0.0299771	NA,0.0218976	NA,0.766979	0.000184052	0.000184556
3	rs2014881	39445380	A,A	G,G	0.50994,0.28869	0.00634876,0.00421165	0.00395508,0.00943317	0.964785,0.183589	0.000183359	0.000183496
3	rs1010169	39778167	G,NA	A,NA	0.343936,NA	-0.00931819,NA	0.00416224,NA	1.59907,NA	0.00018335	0.00018366
3	rs60286491	39905721	NA,T	NA,C	NA,0.978175	NA,0.0392895	NA,0.0292559	NA,0.746456	0.000183034	0.000183495
3	rs142682536	40092542	NA,G	NA,A	NA,0.941468	NA,-0.02453	NA,0.0182098	NA,0.749692	0.000182916	0.000183394
3	rs73157150	38992098	A,NA	G,NA	0.980119,NA	0.0234473,NA	0.0141639,NA	1.00949,NA	0.000182759	0.000183074
3	rs4820389	40098844	A,A	G,G	0.921471,0.315476	0.00528067,0.0232319	0.00734995,0.00919868	0.325624,1.93737	0.000182468	0.00018291
3	rs79887800	39288854	A,NA	G,NA	0.967197,NA	-0.0223876,NA	0.0111,NA	1.35945,NA	0.00018243	0.000183175
3	rs5750811	39793066	G,NA	T,NA	0.33996,NA	-0.00948201,NA	0.00417389,NA	1.63635,NA	0.00018213	0.000182439
3	rs5757749	40011906	NA,G	NA,A	NA,0.835317	NA,0.0169702	NA,0.0115253	NA,0.851069	0.000181517	0.000182033
3	rs79202937	39420179	NA,T	NA,C	NA,0.9375	NA,0.0243883	NA,0.0176595	NA,0.776584	0.000181378	0.000181903
3	rs112095374	39650337	T,NA	C,NA	0.970179,NA	-0.00668397,NA	0.0116239,NA	0.247738,NA	0.000181264	0.0001814
3	rs5757444	39440541	C,C	G,G	0.507952,0.28869	0.00627533,0.00416685	0.0039548,0.00943317	0.948593,0.181319	0.000181211	0.000181344
3	rs16985827	39765225	NA,C	NA,T	NA,0.960318	NA,-0.0296956	NA,0.0218976	NA,0.756806	0.000181048	0.000181544
3	rs142149025	40007863	NA,A	NA,C	NA,0.985119	NA,0.0395283	NA,0.0353055	NA,0.58024	0.000180896	0.000181399
3	rs146529632	40008358	NA,C	NA,G	NA,0.985119	NA,0.0393534	NA,0.0353055	NA,0.576755	0.00017976	0.00018026
3	rs73159386	39341155	G,NA	C,NA	0.89165,NA	-0.0119433,NA	0.00636104,NA	1.21868,NA	0.000179707	0.000180745
3	rs17001014	39765946	NA,A	NA,C	NA,0.960318	NA,-0.0295474	NA,0.0218976	NA,0.751471	0.000179496	0.000179989
3	rs17000748	39487669	NA,A	NA,G	NA,0.931548	NA,-0.0235599	NA,0.016928	NA,0.785174	0.000179431	0.000179966
3	rs116345265	39766179	NA,G	NA,C	NA,0.960318	NA,-0.0295342	NA,0.0218976	NA,0.750997	0.000179359	0.000179851
3	rs5750810	39792943	G,NA	A,NA	0.33996,NA	-0.00943758,NA	0.00417389,NA	1.62428,NA	0.000178798	0.000179103
3	rs41281257	40389852	T,NA	C,NA	0.928429,NA	0.00822946,NA	0.00767004,NA	0.547753,NA	0.000178681	0.000179062
3	rs114530448	40008234	NA,A	NA,G	NA,0.985119	NA,0.0391737	NA,0.0353055	NA,0.573184	0.000178605	0.000179101
3	rs2413564	39438512	G,G	T,T	0.506958,0.290675	0.00631663,0.00400695	0.00395468,0.00941405	0.957782,0.173683	0.000176983	0.000177112
3	rs5757642	39764824	C,NA	T,NA	0.373757,NA	-0.00876485,NA	0.00408671,NA	1.49519,NA	0.000176236	0.000176594
3	rs150675474	40007029	NA,T	NA,C	NA,0.984127	NA,0.0376851	NA,0.0342017	NA,0.567789	0.000176116	0.000176606
3	rs5757301	39225341	G,G	A,A	0.61332,0.240079	-0.0122735,-0.00900972	0.00405994,0.0100079	2.60166,0.434175	0.000175131	0.000178738
3	rs117292221	39341548	A,NA	G,NA	0.892644,NA	-0.0121959,NA	0.00638686,NA	1.25031,NA	0.000175055	0.000176059
3	rs5750637	38995126	NA,T	NA,G	NA,0.985119	NA,-0.0481464	NA,0.0353055	NA,0.762809	0.000174217	0.000174733
3	rs148310559	39766257	NA,C	NA,T	NA,0.960318	NA,-0.0289117	NA,0.0218976	NA,0.728784	0.000173075	0.00017355
3	rs4821888	39770597	G,NA	A,NA	0.373757,NA	-0.00872031,NA	0.00408671,NA	1.48337,NA	0.000172971	0.000173323
3	rs149336677	39766686	NA,G	NA,A	NA,0.960318	NA,-0.0288877	NA,0.0218976	NA,0.727936	0.00017284	0.000173315
3	rs140796406	40008583	NA,A	NA,G	NA,0.985119	NA,0.0382332	NA,0.0353055	NA,0.554642	0.000172745	0.000173225
3	rs144437620	39766699	NA,T	NA,G	NA,0.960318	NA,-0.0288739	NA,0.0218976	NA,0.727446	0.000172705	0.000173179
3	rs2285100	39625676	C,C	T,T	0.547714,0.844246	-0.00753849,-0.00927812	0.00397243,0.0117882	1.23856,0.365278	0.000172701	0.000172987
3	rs4594543	39762576	NA,A	NA,G	NA,0.960318	NA,-0.0285706	NA,0.0218976	NA,0.716738	0.000172588	0.000173057
```
