## Supplementary material for "Characterization of shared and ancestry-specific signals driving complex traits using multi-ancestry fine-mapping": susiex_nc3.cs80.snp

```
BP	SNP	PIP(CS1)	LogBF(CS1,Pop1)	LogBF(CS1,Pop2)	PIP(CS2)	LogBF(CS2,Pop1)	LogBF(CS2,Pop2)	PIP(CS3)	LogBF(CS3,Pop1)	LogBF(CS3,Pop2)
38747922	rs9619738	1.09471e-10	-1.89301	-2.05839e-10	1.08976e-07	-1.90946	-2.05839e-10	3.91762e-05	-1.89988	-2.05839e-10
38748504	rs3747169	2.39982e-10	-1.79072	0.682613	2.05757e-07	-1.84279	0.568906	0.000124786	-1.76965	1.02829
38748940	rs6001099	3.22435e-11	-1.87374	-1.24161	3.21975e-08	-1.89519	-1.23351	1.15396e-05	-1.88715	-1.23502
38749074	rs111238998	1.2837e-10	-0.587943	-1.14581	1.49687e-07	-0.40412	-1.18791	3.89404e-05	-0.759593	-1.14633
38749429	rs5750598	4.40579e-11	-1.89615	-0.907018	5.096e-08	-1.75841	-0.911133	1.8893e-05	-1.81155	-0.817609
38749725	rs117443242	3.96477e-10	-0.606053	-2.05839e-10	5.0948e-07	-0.367191	-2.05839e-10	0.000196939	-0.285058	-2.05839e-10
38749925	rs5757058	3.30552e-11	-1.87921	-1.21128	3.33657e-08	-1.89545	-1.1976	1.19558e-05	-1.88715	-1.19959
38750690	rs111609616	1.17555e-10	-1.82176	-2.05839e-10	1.4678e-07	-1.61164	-2.05839e-10	6.1264e-05	-1.45276	-2.05839e-10
38751020	rs9622792	2.54124e-10	-1.76735	0.716503	2.12001e-07	-1.84659	0.602596	0.000130287	-1.76137	1.06316
38751281	rs76009262	2.19698e-10	-1.74147e-10	-1.19642	2.20885e-07	-1.74147e-10	-1.20294	7.83974e-05	-1.74147e-10	-1.20616
38752404	rs7292835	2.29459e-10	-1.79688	0.643933	1.97427e-07	-1.84739	0.532176	0.000118631	-1.77634	0.984404
38752520	rs8141933	8.56014e-11	-1.82992	-0.30905	7.46667e-08	-1.86728	-0.420265	3.52329e-05	-1.83379	-0.172187
38752839	rs4821783	2.17885e-10	-1.81697	0.612263	1.87521e-07	-1.86815	0.501457	0.00011098	-1.8086	0.949999
38753084	rs6519108	2.25149e-10	-1.79997	0.628067	1.93966e-07	-1.84968	0.516785	0.000116212	-1.77971	0.96717
38753311	rs5995572	2.33339e-10	-1.81443	0.678252	1.96008e-07	-1.86644	0.544016	0.000118039	-1.80595	1.00902
38753434	rs9619741	1.1058e-10	-1.88293	-2.05839e-10	1.10917e-07	-1.8918	-2.05839e-10	4.04892e-05	-1.86692	-2.05839e-10
38753545	rs5995573	2.18281e-10	-1.81697	0.61408	1.87852e-07	-1.86815	0.503219	0.000111199	-1.8086	0.951973
38753579	rs6001100	2.25231e-10	-1.80151	0.629962	1.94103e-07	-1.85081	0.518623	0.000116258	-1.78137	0.969229
38753653	rs6001101	2.16171e-10	-1.81839	0.605787	1.8617e-07	-1.8691	0.495176	0.000110038	-1.81008	0.942959
38753956	rs6001102	2.26601e-10	-1.80303	0.637548	1.95318e-07	-1.85193	0.525981	0.000117026	-1.78303	0.977469
38754272	rs5757062	8.47021e-11	-1.85218	-0.297354	7.3876e-08	-1.88493	-0.413268	3.49063e-05	-1.85608	-0.15921
38754366	rs141771514	7.48453e-10	0.0293374	-2.05839e-10	1.97668e-06	0.988593	-2.05839e-10	0.000121185	-0.770633	-2.05839e-10
38755228	rs112100768	1.92261e-09	0.972769	-2.05839e-10	5.85415e-07	-0.22826	-2.05839e-10	0.000438656	0.515762	-2.05839e-10
38757103	rs6001103	2.13062e-10	-1.83184	0.604759	1.82315e-07	-1.89016	0.495309	0.000107383	-1.83577	0.944224
38757454	rs113873251	1.06063e-10	-0.733417	-1.19122	1.15805e-07	-0.625791	-1.22289	3.19552e-05	-0.910634	-1.19298
38758521	rs5757063	8.43911e-11	-1.84356	-0.309646	7.42416e-08	-1.87491	-0.418347	3.48774e-05	-1.84477	-0.171345
38758798	rs147247165	2.84662e-10	-0.937368	-2.05839e-10	1.58162e-07	-1.53696	-2.05839e-10	7.37419e-05	-1.26738	-2.05839e-10
38758989	rs55906933	7.9746e-11	-1.01393	-1.1959	8.59175e-08	-0.92286	-1.22433	2.49658e-05	-1.15408	-1.19636
38759201	rs142084246	1.10607e-10	-1.88269	-2.05839e-10	1.23972e-07	-1.78052	-2.05839e-10	3.9926e-05	-1.88093	-2.05839e-10
38760918	rs3876031	3.1978e-11	-1.88787	-1.23575	3.23398e-08	-1.89833	-1.22595	1.15975e-05	-1.88964	-1.22752
38761000	rs3876032	9.5266e-11	-1.53142	-0.500578	1.10357e-07	-1.37366	-0.523202	3.61249e-05	-1.6086	-0.372375
38761636	rs5757065	3.1909e-11	-1.89003	-1.23575	3.229e-08	-1.89987	-1.22595	1.15736e-05	-1.89171	-1.22752
38761960	rs9610949	1.08217e-10	-1.90453	-2.05839e-10	1.52988e-07	-1.57022	-2.05839e-10	3.89905e-05	-1.90464	-2.05839e-10
38762026	rs12169607	2.92094e-10	-0.911594	-2.05839e-10	9.172e-07	0.220745	-2.05839e-10	0.000147478	-0.574271	-2.05839e-10
38762610	rs12628722	2.01017e-10	-1.78957	0.504295	1.72809e-07	-1.84193	0.393537	0.000102831	-1.76841	0.833538
38762780	rs559074534	1.2256e-10	-1.78007	-2.05839e-10	1.15137e-07	-1.85446	-2.05839e-10	4.41714e-05	-1.77987	-2.05839e-10
38763344	rs34262106	1.0767e-10	-1.9096	-2.05839e-10	1.15259e-07	-1.8534	-2.05839e-10	4.03652e-05	-1.86998	-2.05839e-10
38763792	rs4821785	3.18572e-11	-1.88822	-1.23918	3.21876e-08	-1.89971	-1.22929	1.1546e-05	-1.89016	-1.23146
38764064	rs80303172	2.56707e-10	-1.74147e-10	-1.04073	2.77814e-07	-1.74147e-10	-0.973628	9.3151e-05	-1.74147e-10	-1.03373
38764388	rs5757068	8.28187e-11	-1.86834	-0.303678	7.24988e-08	-1.89351	-0.423503	3.42203e-05	-1.86956	-0.165579
38764732	rs5757069	3.19965e-11	-1.88113	-1.24192	3.22166e-08	-1.89472	-1.23338	1.15836e-05	-1.88336	-1.235
38764988	rs114454729	7.25966e-11	-1.08217	-1.22158	7.85656e-08	-0.994556	-1.24209	2.28612e-05	-1.21665	-1.22186
38765660	rs6001104	2.21329e-10	-1.78356	0.594543	2.00697e-07	-1.8374	0.538617	0.000119664	-1.7619	0.978631
38766229	rs3959635	3.1959e-11	-1.88113	-1.24309	3.21533e-08	-1.89472	-1.23535	1.15648e-05	-1.88336	-1.23662
38766447	rs145306383	8.86183e-10	-1.74147e-10	0.198253	9.96857e-07	-1.74147e-10	0.304026	0.000377258	-1.74147e-10	0.364978
38766627	rs6001105	2.21625e-10	-1.78843	0.600746	1.91619e-07	-1.84107	0.496002	0.000114674	-1.76717	0.941306
38766682	rs6001106	2.24677e-10	-1.79773	0.623722	1.8895e-07	-1.8662	0.507102	0.00011463	-1.79241	0.966171
38767733	rs74277663	3.12787e-10	-1.74147e-10	-0.843148	3.45244e-07	-1.74147e-10	-0.756329	0.000113775	-1.74147e-10	-0.833727
38768436	rs195310	2.14192e-10	-1.80079	0.578994	1.79799e-07	-1.8681	0.459359	0.000108698	-1.79555	0.916171
38768797	rs118178495	1.10262e-07	5.02194	-2.05839e-10	2.95841e-05	3.69441	-2.05839e-10	0.0239712	4.51666	-2.05839e-10
38769021	rs195311	3.27691e-11	-1.85257	-1.24662	3.27234e-08	-1.8727	-1.23979	1.18353e-05	-1.85575	-1.24111
38769177	rs12628727	4.74946e-10	-1.74147e-10	-0.42547	4.43416e-07	-1.74147e-10	-0.506072	0.000166333	-1.74147e-10	-0.453962
38769211	rs4101106	9.01406e-11	-1.83081	-0.256492	7.74247e-08	-1.8678	-0.383475	3.73759e-05	-1.83249	-0.114433
38769292	rs12628645	7.619e-11	-1.02789	-1.22755	8.28663e-08	-0.937519	-1.24583	2.3869e-05	-1.1669	-1.22847
38769315	rs195312	1.98069e-10	-1.83263	0.532573	1.68094e-07	-1.89055	0.414489	9.91911e-05	-1.83654	0.865632
38769522	rs4101105	9.55881e-11	-1.8274	-0.201225	8.13415e-08	-1.87013	-0.331798	3.96506e-05	-1.83244	-0.0554098
38769828	rs195313	1.41534e-10	-1.78571	0.149574	1.17135e-07	-1.85859	0.0213367	6.76821e-05	-1.78012	0.426986
38771642	rs74432279	2.58532e-10	-1.74147e-10	-1.03365	2.78387e-07	-1.74147e-10	-0.971571	9.24866e-05	-1.74147e-10	-1.04089
38771840	rs195314	3.21869e-11	-1.86924	-1.24787	3.22277e-08	-1.88583	-1.24192	1.16245e-05	-1.87191	-1.24293
38774403	rs195301	3.20652e-11	-1.87223	-1.24867	3.21069e-08	-1.88812	-1.24339	1.15779e-05	-1.8748	-1.24405
38774591	rs140273582	8.30822e-10	0.133745	-2.05839e-10	6.02339e-07	-0.19976	-2.05839e-10	0.000249914	-0.0468361	-2.05839e-10
38774740	rs195302	3.20635e-11	-1.87223	-1.24872	3.21143e-08	-1.88812	-1.24316	1.15772e-05	-1.8748	-1.24411
38774752	rs195303	2.17962e-10	-1.81284	0.608483	1.83633e-07	-1.8754	0.487761	0.000110853	-1.80789	0.948144
38775970	rs195305	3.20029e-11	-1.87511	-1.24773	3.21256e-08	-1.89028	-1.24065	1.15829e-05	-1.87757	-1.24084
38776347	rs185021001	3.01592e-10	-0.879595	-2.05839e-10	6.01089e-07	-0.201837	-2.05839e-10	0.000285335	0.0857121	-2.05839e-10
38777305	rs11089880	8.75163e-11	-1.83682	-0.280027	7.60528e-08	-1.86983	-0.399324	3.62864e-05	-1.83564	-0.140864
38777309	rs11089881	8.7164e-11	-1.84085	-0.280027	7.58275e-08	-1.8728	-0.399324	3.61392e-05	-1.83971	-0.140864
38777396	rs195308	3.24819e-11	-1.86292	-1.24507	3.25256e-08	-1.88092	-1.23763	1.17397e-05	-1.86579	-1.23918
38777738	rs186082313	1.79837e-10	-1.39662	-2.05839e-10	1.92925e-07	-1.33828	-2.05839e-10	5.63009e-05	-1.53724	-2.05839e-10
38777877	rs195309	3.27694e-11	-1.85257	-1.24661	3.27238e-08	-1.8727	-1.23978	1.18341e-05	-1.85575	-1.24122
38778390	rs3859846	7.39778e-11	-1.04091	-1.244	8.11711e-08	-0.951188	-1.25283	2.32165e-05	-1.17885	-1.24424
38778957	rs17753544	7.39778e-11	-1.04091	-1.244	8.11711e-08	-0.951188	-1.25283	2.32165e-05	-1.17885	-1.24424
38778965	rs17826547	4.23637e-10	-0.539794	-2.05839e-10	7.01696e-07	-0.0470805	-2.05839e-10	0.000340968	0.263835	-2.05839e-10
38779054	rs55719829	7.46835e-11	-1.03433	-1.24108	7.2426e-08	-1.06571	-1.25231	2.13244e-05	-1.26712	-1.24098
38779609	rs9622802	8.57908e-11	-1.83909	-0.297668	7.45785e-08	-1.87377	-0.414957	3.54127e-05	-1.84068	-0.160196
38782783	rs143243836	1.11851e-10	-1.8715	-2.05839e-10	1.13261e-07	-1.87089	-2.05839e-10	3.90547e-05	-1.90299	-2.05839e-10
38783057	rs195300	2.73489e-10	-1.82017	0.842759	2.3689e-07	-1.87971	0.746723	0.000141693	-1.81541	1.20112
38785063	rs470095	3.14131e-11	-1.89112	-1.25032	3.16204e-08	-1.9019	-1.24488	1.13445e-05	-1.89273	-1.24649
38785507	rs138360	3.26636e-11	-1.85465	-1.24776	3.26338e-08	-1.87437	-1.24087	1.17911e-05	-1.85777	-1.24284
38785698	rs409143	2.12527e-10	-1.82439	0.594793	1.84698e-07	-1.88213	0.500268	0.000107855	-1.81975	0.932583
38787166	rs11705213	1.1663e-10	-1.82966	-2.05839e-10	1.10103e-07	-1.89916	-2.05839e-10	3.89183e-05	-1.90649	-2.05839e-10
38787221	rs145623341	1.35845e-10	-1.67716	-2.05839e-10	1.09625e-07	-1.90352	-2.05839e-10	3.88118e-05	-1.90923	-2.05839e-10
38787939	rs196105	2.0796e-10	-1.84614	0.59482	1.79963e-07	-1.89695	0.489118	0.000104664	-1.84969	0.932484
38789676	rs138365	7.10802e-11	-1.09898	-1.22589	7.69458e-08	-1.01223	-1.24525	2.2399e-05	-1.23202	-1.22691
38789875	rs196107	2.0447e-10	-1.85837	0.59012	1.78607e-07	-1.90205	0.486662	0.00010263	-1.86155	0.924728
38789936	rs138366	3.10831e-11	-1.90012	-1.25189	3.13492e-08	-1.90719	-1.2482	1.12209e-05	-1.90125	-1.24892
38790131	rs138367	8.88635e-11	-1.89487	-0.206703	7.88009e-08	-1.90859	-0.325065	3.68422e-05	-1.89678	-0.0645244
38790416	rs196108	2.00501e-10	-1.86995	0.582096	1.76514e-07	-1.90605	0.478867	0.000100607	-1.87274	0.916006
38790528	rs138368	7.13524e-11	-1.09898	-1.22206	7.71102e-08	-1.01223	-1.24311	2.24833e-05	-1.23202	-1.22316
38790760	rs138369	9.20095e-11	-1.89487	-0.171913	7.99795e-08	-1.90859	-0.310219	3.7276e-05	-1.89678	-0.0528173
38791067	rs80639	1.07676e-10	-1.90954	-2.05839e-10	1.12289e-07	-1.87951	-2.05839e-10	3.90691e-05	-1.90262	-2.05839e-10
38791832	rs196109	2.18853e-10	-1.83471	0.634438	1.89135e-07	-1.88784	0.529725	0.000111106	-1.83035	0.972877
38792228	rs196110	2.01909e-10	-1.87534	0.594489	1.85228e-07	-1.90753	0.528542	0.000103778	-1.87793	0.952232
38792382	rs143749594	3.93324e-10	-1.74147e-10	-0.614037	3.98731e-07	-1.74147e-10	-0.612294	0.000137728	-1.74147e-10	-0.642673
38792794	rs117664602	1.17734e-10	-1.82024	-2.05839e-10	1.09607e-07	-1.90368	-2.05839e-10	3.89676e-05	-1.90522	-2.05839e-10
38793109	rs117970773	2.24455e-10	-1.74147e-10	-1.17499	2.26412e-07	-1.74147e-10	-1.17822	8.24428e-05	-1.74147e-10	-1.15585
38793267	rs138370	3.30742e-11	-1.84225	-1.24766	3.28059e-08	-1.8581	-1.25187	1.19903e-05	-1.83283	-1.25102
38793313	rs141378583	1.62924e-10	-1.49539	-2.05839e-10	1.31092e-07	-1.72468	-2.05839e-10	4.1474e-05	-1.84288	-2.05839e-10
38793589	rs62228860	2.41629e-10	-1.10127	-2.05839e-10	2.03246e-07	-1.28616	-2.05839e-10	8.94991e-05	-1.07372	-2.05839e-10
38793891	rs118189286	3.40915e-10	-1.74147e-10	-0.757038	3.54835e-07	-1.74147e-10	-0.728928	0.000132808	-1.74147e-10	-0.67905
38794039	rs9622805	1.13566e-10	-1.85629	-2.05839e-10	1.23639e-07	-1.78321	-2.05839e-10	4.21458e-05	-1.82682	-2.05839e-10
38794660	rs138373	3.58014e-11	-1.75745	-1.25323	3.44811e-08	-1.80743	-1.25274	1.24969e-05	-1.78944	-1.25304
38795270	rs138375	3.63837e-11	-1.74791	-1.24663	3.4735e-08	-1.8129	-1.23993	1.25824e-05	-1.79449	-1.24116
38795300	rs138376	3.70884e-11	-1.72873	-1.24663	3.52584e-08	-1.79795	-1.23993	1.27888e-05	-1.77822	-1.24116
38795949	rs202030610	5.79034e-10	-1.74147e-10	-0.22731	5.21224e-07	-1.74147e-10	-0.344402	0.000225617	-1.74147e-10	-0.149115
38796420	rs138379	3.86927e-11	-1.72703	-1.20599	3.74193e-08	-1.79162	-1.18677	1.37034e-05	-1.76733	-1.18298
38796786	rs138381	4.48801e-10	0.0795264	-0.561617	8.2921e-07	0.773753	-0.65386	0.000192424	0.16615	-0.474402
38796813	rs6001117	1.70158e-09	-0.852304	1.70295	4.77144e-06	0.368947	1.50088	0.00179118	-0.343156	2.26583
38797018	rs6001118	1.04327e-08	-1.74147e-10	2.66403	8.90922e-06	-1.74147e-10	2.49426	0.00817355	-1.74147e-10	3.44071
38797303	rs116973395	2.73278e-10	-0.978181	-2.05839e-10	4.35862e-07	-0.523255	-2.05839e-10	0.000152053	-0.543722	-2.05839e-10
38797917	rs7289871	4.50365e-10	-0.478613	-2.05839e-10	3.06139e-07	-0.87654	-2.05839e-10	0.000146898	-0.578215	-2.05839e-10
38798187	rs138382	4.22272e-10	-0.228987	-0.314034	9.44651e-07	0.535965	-0.285731	0.000207289	-0.139068	-0.094771
38799163	rs60991321	7.04339e-09	-1.74147e-10	2.27117	6.13189e-06	-1.74147e-10	2.12068	0.00530392	-1.74147e-10	3.00825
38799301	rs34500977	2.59222e-10	-0.32217	-0.708815	1.19516e-06	1.25459	-0.76914	0.000206235	0.383396	-0.622331
38799861	rs138383	3.16453e-11	-1.88738	-1.2467	3.58469e-08	-1.77106	-1.25027	1.34929e-05	-1.73359	-1.2322
38800396	rs117740772	3.96208e-10	-1.74147e-10	-0.60673	4.02104e-07	-1.74147e-10	-0.603871	0.000139066	-1.74147e-10	-0.633003
38800590	rs138385	3.20092e-09	0.452368	1.03015	6.33579e-06	1.18705	0.966338	0.00208937	0.527515	1.54915
38800811	rs141761878	5.42584e-10	-1.74147e-10	-0.292327	4.94329e-07	-1.74147e-10	-0.39738	0.00019181	-1.74147e-10	-0.311448
38800842	rs138387	3.35329e-11	-1.87661	-1.19953	3.81731e-08	-1.75132	-1.20713	1.48018e-05	-1.70673	-1.16647
38800909	rs146014042	2.95852e-10	-1.74147e-10	-0.898811	2.92704e-07	-1.74147e-10	-0.921418	0.000111745	-1.74147e-10	-0.85173
38801059	rs13055737	3.33805e-11	-1.87941	-1.20129	3.78753e-08	-1.75752	-1.20876	1.46653e-05	-1.71376	-1.16871
38801610	rs112969496	1.99925e-10	-1.29073	-2.05839e-10	1.55151e-07	-1.55618	-2.05839e-10	6.63719e-05	-1.37268	-2.05839e-10
38801893	rs6001120	6.94654e-09	-1.74147e-10	2.25733	5.96879e-06	-1.74147e-10	2.09372	0.00531137	-1.74147e-10	3.00965
38802448	rs144891440	1.18464e-10	-1.81406	-2.05839e-10	1.09637e-07	-1.90341	-2.05839e-10	3.89381e-05	-1.90598	-2.05839e-10
38802512	rs9941960	6.87614e-09	-1.74147e-10	2.24714	5.90972e-06	-1.74147e-10	2.08377	0.00525208	-1.74147e-10	2.99843
38802957	rs196100	2.09604e-10	-1.24345	-2.05839e-10	1.60829e-07	-1.52024	-2.05839e-10	6.9364e-05	-1.32859	-2.05839e-10
38803063	rs150837790	1.42599e-10	-1.62864	-2.05839e-10	1.64158e-07	-1.49975	-2.05839e-10	5.23133e-05	-1.6107	-2.05839e-10
38803165	rs138389	3.37068e-11	-1.86673	-1.20424	3.87882e-08	-1.73045	-1.21201	1.50581e-05	-1.68319	-1.17284
38803256	rs196101	3.62619e-10	-0.64447	-0.0508468	3.36328e-07	-0.722659	-0.0598337	9.29356e-05	-1.17043	0.134381
38803943	rs28491685	1.94881e-09	0.986305	-2.05839e-10	5.06921e-06	1.93036	-2.05839e-10	0.00206443	2.06466	-2.05839e-10
38804294	rs196102	3.78203e-10	-0.555216	-0.0980234	3.45462e-07	-0.64957	-0.106127	9.4544e-05	-1.11104	0.0921537
38804481	rs77755666	2.92672e-10	-1.74147e-10	-0.909619	2.99281e-07	-1.74147e-10	-0.8992	0.000112753	-1.74147e-10	-0.842755
38804536	rs196103	2.95318e-10	-0.900619	-2.05839e-10	1.82292e-07	-1.39497	-2.05839e-10	7.64276e-05	-1.23161	-2.05839e-10
38804784	rs28877380	1.98613e-09	1.00527	-2.05839e-10	5.94669e-06	2.09001	-2.05839e-10	0.00249712	2.25494	-2.05839e-10
38804843	rs5757084	6.36682e-09	-1.74147e-10	2.17018	5.48199e-06	-1.74147e-10	2.00864	0.00482478	-1.74147e-10	2.91357
38804877	rs5757085	6.30305e-09	-1.74147e-10	2.16012	5.42839e-06	-1.74147e-10	1.99882	0.00477149	-1.74147e-10	2.90246
38806508	rs11913839	6.44206e-09	-1.74147e-10	2.18193	5.54522e-06	-1.74147e-10	2.02011	0.00488772	-1.74147e-10	2.92653
38806572	rs182433790	2.90747e-10	-0.916218	-2.05839e-10	6.28389e-07	-0.157421	-2.05839e-10	0.000258631	-0.0125488	-2.05839e-10
38806600	rs185507269	2.64573e-10	-1.74147e-10	-1.01056	2.62283e-07	-1.74147e-10	-1.03116	9.99004e-05	-1.74147e-10	-0.963779
38806709	rs196104	1.82024e-10	-1.38453	-2.05839e-10	1.37781e-07	-1.67492	-2.05839e-10	5.64302e-05	-1.53495	-2.05839e-10
38807144	rs138392	2.68898e-09	0.383373	0.924873	4.46522e-06	0.945294	0.858199	0.00154204	0.342949	1.42996
38807182	rs138393	4.49132e-11	-1.63078	-1.15316	4.93435e-08	-1.54139	-1.16038	1.41201e-05	-1.75091	-1.16945
38808369	rs196111	3.24175e-11	-1.90928	-1.20069	3.52233e-08	-1.83183	-1.20705	1.34822e-05	-1.79862	-1.16797
38808695	rs5750603	6.4825e-09	-1.74147e-10	2.18819	5.60424e-06	-1.74147e-10	2.0307	0.00493003	-1.74147e-10	2.93515
38808767	rs138394	3.30138e-11	-1.88929	-1.20246	3.74817e-08	-1.76803	-1.2087	1.4484e-05	-1.7247	-1.17021
38809344	rs139351405	1.26294e-10	-1.75006	-2.05839e-10	1.19224e-07	-1.81958	-2.05839e-10	4.71638e-05	-1.71433	-2.05839e-10
38809485	rs11089885	3.8571e-11	-1.80074	-1.13543	4.80405e-08	-1.58783	-1.14071	1.93588e-05	-1.51637	-1.08843
38809549	rs138395	3.90136e-11	-1.76152	-1.16324	4.89939e-08	-1.54193	-1.16695	1.97157e-05	-1.46446	-1.12208
38809602	rs470096	3.75617e-11	-1.82695	-1.13574	4.6053e-08	-1.6303	-1.14049	1.84427e-05	-1.56417	-1.08912
38810079	rs196112	1.5229e-10	-1.56288	-2.05839e-10	1.24693e-07	-1.77472	-2.05839e-10	4.9712e-05	-1.66171	-2.05839e-10
38810729	rs196113	1.53269e-10	-1.55648	-2.05839e-10	1.25194e-07	-1.77072	-2.05839e-10	4.99822e-05	-1.65629	-2.05839e-10
38811111	rs196114	1.53049e-10	-1.55791	-2.05839e-10	1.25081e-07	-1.77162	-2.05839e-10	4.99215e-05	-1.6575	-2.05839e-10
38811282	rs885867	1.91889e-10	-0.969024	-0.362732	1.63288e-07	-1.11044	-0.394626	4.9854e-05	-1.45756	-0.201294
38811380	rs196115	1.4356e-10	-1.62192	-2.05839e-10	1.2031e-07	-1.81051	-2.05839e-10	4.73115e-05	-1.7112	-2.05839e-10
38811608	rs113949402	1.55444e-10	-1.54238	-2.05839e-10	1.90799e-07	-1.34936	-2.05839e-10	5.95901e-05	-1.48046	-2.05839e-10
38811719	rs79936537	1.09975e-10	-1.88842	-2.05839e-10	1.21177e-07	-1.80333	-2.05839e-10	4.52102e-05	-1.75663	-2.05839e-10
38812584	rs196117	1.44508e-10	-1.61533	-2.05839e-10	1.20777e-07	-1.80663	-2.05839e-10	4.75711e-05	-1.70573	-2.05839e-10
38812729	rs5757086	7.35595e-09	-1.74147e-10	2.31459	6.40814e-06	-1.74147e-10	2.16474	0.00571698	-1.74147e-10	3.08324
38812889	rs196119	1.36168e-10	-1.67478	-2.05839e-10	1.16763e-07	-1.84043	-2.05839e-10	4.53e-05	-1.75465	-2.05839e-10
38813000	rs138396	3.72513e-11	-1.72819	-1.24279	3.80188e-08	-1.71443	-1.24807	1.1747e-05	-1.85719	-1.24716
38813069	rs9622808	3.88586e-11	-1.68112	-1.24762	4.17785e-08	-1.61697	-1.25123	1.22565e-05	-1.81131	-1.25059
38813133	rs73157107	1.52135e-09	1.96226	-1.22358	3.34702e-07	0.427722	-1.21506	0.000326436	1.44004	-1.21975
38813175	rs111105	3.7794e-11	-1.70386	-1.25266	4.0628e-08	-1.64278	-1.25334	1.20441e-05	-1.82602	-1.25335
38813808	rs138397	3.75805e-11	-1.71452	-1.24767	3.84203e-08	-1.70026	-1.25174	1.17941e-05	-1.84972	-1.25063
38814244	rs196120	1.48917e-10	-1.58528	-2.05839e-10	1.2298e-07	-1.78856	-2.05839e-10	4.87821e-05	-1.68059	-2.05839e-10
38814637	rs116883684	1.27474e-10	-1.74076	-2.05839e-10	1.31093e-07	-1.72467	-2.05839e-10	4.75749e-05	-1.70565	-2.05839e-10
38815265	rs190817865	1.36039e-10	-1.67573	-2.05839e-10	1.97127e-07	-1.31673	-2.05839e-10	6.0602e-05	-1.46362	-2.05839e-10
38815339	rs1894632	1.10137e-10	-1.88695	-2.05839e-10	1.12818e-07	-1.87481	-2.05839e-10	4.08724e-05	-1.8575	-2.05839e-10
38815543	rs138399	4.71276e-11	-1.49588	-1.23993	4.29763e-08	-1.59402	-1.24591	1.28089e-05	-1.77313	-1.24468
38815767	rs7354810	1.01097e-09	0.545174	-0.215179	2.06976e-06	1.14275	-0.108138	0.000284931	0.140829	-0.056535
38816059	rs138400	3.24081e-10	0.371391	-1.17907	4.38734e-07	0.68789	-1.20458	9.58313e-05	0.164959	-1.17032
38816351	rs5757088	1.22883e-10	-0.811451	-0.965986	8.38294e-08	-1.18427	-0.987527	2.45912e-05	-1.47244	-0.893126
38817047	rs11703948	3.57334e-10	0.168594	-0.878593	2.09172e-06	1.97194	-0.926784	0.000302206	0.949125	-0.805967
38817105	rs138402	3.92137e-11	-1.79586	-1.12378	4.98375e-08	-1.57015	-1.12167	2.02765e-05	-1.48078	-1.07771
38817206	rs138403	3.78231e-11	-1.71825	-1.2375	3.77456e-08	-1.72429	-1.24542	1.17285e-05	-1.86307	-1.24287
38817404	rs196122	4.08171e-11	-1.8007	-1.07887	5.50078e-08	-1.51668	-1.07642	2.15895e-05	-1.46977	-1.02598
38817459	rs13057446	3.47494e-10	0.142088	-0.880013	2.01882e-06	1.93569	-0.925999	0.000292787	0.918024	-0.806532
38817857	rs66792787	3.25664e-10	0.0894039	-0.892209	1.77447e-06	1.82016	-0.939486	0.000263241	0.825971	-0.820856
38818243	rs111959380	1.43453e-10	-0.686197	-0.936468	8.77814e-08	-1.1614	-0.964331	2.6294e-05	-1.42545	-0.873162
38818676	rs11089887	3.49613e-10	0.115758	-0.847602	2.00496e-06	1.89961	-0.896814	0.000294359	0.887098	-0.770252
38819194	rs35607824	2.99022e-10	0.010844	-0.898998	1.6512e-06	1.75521	-0.946535	0.000245827	0.763571	-0.826897
38819349	rs2413533	9.63362e-09	-1.74147e-10	2.58434	8.30313e-06	-1.74147e-10	2.42381	0.00759319	-1.74147e-10	3.36706
38819457	rs4343562	8.57791e-09	-1.74147e-10	2.46828	7.41153e-06	-1.74147e-10	2.31021	0.00668462	-1.74147e-10	3.23961
38819613	rs743942	1.97656e-09	1.43118	-0.430735	4.55892e-07	-0.0410879	-0.437237	0.000292026	0.363506	-0.254616
38819934	rs151033601	1.08639e-10	-1.90064	-2.05839e-10	2.29941e-07	-1.16276	-2.05839e-10	5.0061e-05	-1.65471	-2.05839e-10
38820595	rs5757091	9.61274e-09	-1.74147e-10	2.58217	8.31373e-06	-1.74147e-10	2.42508	0.0075962	-1.74147e-10	3.36745
38821504	rs196054	1.6465e-09	1.87961	-1.06187	3.00044e-06	2.51689	-1.11095	0.000456348	1.59617	-1.04086
38821589	rs196055	4.66564e-10	-1.28943	0.846151	9.76495e-07	-0.572253	0.855641	0.000325277	-1.04765	1.26438
38821750	rs143909258	1.09223e-10	-1.89528	-2.05839e-10	1.32741e-07	-1.71218	-2.05839e-10	4.14421e-05	-1.84365	-2.05839e-10
38821915	rs148606264	1.08432e-10	-1.90254	-2.05839e-10	1.24715e-07	-1.77455	-2.05839e-10	4.07325e-05	-1.86093	-2.05839e-10
38822064	rs2002581	1.27223e-08	-1.74147e-10	2.86244	1.13099e-05	-1.74147e-10	2.73285	0.0105566	-1.74147e-10	3.69655
38822300	rs196057	1.6831e-09	1.89098	-1.05126	3.22809e-06	2.58085	-1.10178	0.000491711	1.65963	-1.02969
38822521	rs2269608	3.93559e-11	-1.90729	-1.00873	4.14682e-08	-1.90495	-0.970702	1.51867e-05	-1.87008	-0.977455
38822522	rs196058	1.57236e-10	-1.53092	-2.05839e-10	1.52069e-07	-1.57624	-2.05839e-10	5.75577e-05	-1.51516	-2.05839e-10
38822540	rs12167479	1.19829e-10	-1.80261	-2.05839e-10	1.26358e-07	-1.76146	-2.05839e-10	4.50615e-05	-1.75992	-2.05839e-10
38822698	rs1063134	3.62177e-11	-1.8965	-1.10262	3.74396e-08	-1.90521	-1.07264	1.45146e-05	-1.8144	-1.0784
38822905	rs105153	1.55159e-10	-1.54422	-2.05839e-10	1.50185e-07	-1.58871	-2.05839e-10	5.67817e-05	-1.52874	-2.05839e-10
38823136	rs196059	1.50485e-09	1.74832	-1.02054	2.80943e-06	2.40151	-1.06136	0.00043884	1.5069	-0.990717
38823895	rs105154	1.6482e-10	-1.48382	-2.05839e-10	1.58954e-07	-1.53196	-2.05839e-10	6.03905e-05	-1.46712	-2.05839e-10
38824304	rs23078	1.58953e-10	-1.52006	-2.05839e-10	1.53627e-07	-1.56605	-2.05839e-10	5.8199e-05	-1.50408	-2.05839e-10
38824560	rs149133633	4.34636e-10	-0.514161	-2.05839e-10	2.97041e-07	-0.906711	-2.05839e-10	0.000141947	-0.612496	-2.05839e-10
38824612	rs8142029	1.17959e-09	1.29127	-0.807012	7.52091e-07	0.82565	-0.803373	0.000580154	1.47401	-0.678665
38824633	rs196060	1.53029e-09	1.73782	-0.993283	2.92848e-06	2.41423	-1.03257	0.000456912	1.51125	-0.954714
38824827	rs5757092	9.72824e-09	-1.74147e-10	2.59412	8.74051e-06	-1.74147e-10	2.47514	0.0078856	-1.74147e-10	3.40484
38825165	rs474525	1.59204e-09	1.76112	-0.977026	3.0996e-06	2.46012	-1.02167	0.000479562	1.54954	-0.94462
38825689	rs60910684	9.14497e-09	-1.74147e-10	2.53229	8.11767e-06	-1.74147e-10	2.40122	0.00732713	-1.74147e-10	3.33139
38826395	rs196062	1.70326e-09	1.82808	-0.976448	3.26784e-06	2.51245	-1.02114	0.000504023	1.59868	-0.94401
38826423	rs77658096	6.69755e-09	-1.74147e-10	2.22083	5.9783e-06	-1.74147e-10	2.09531	0.00519736	-1.74147e-10	2.98795
38826492	rs145840573	1.97868e-10	-1.30107	-2.05839e-10	2.91742e-07	-0.924711	-2.05839e-10	0.000102105	-0.941949	-2.05839e-10
38826799	rs11704277	2.23685e-10	0.0414786	-1.21991	1.18025e-06	1.71087	-1.23797	0.000168605	0.758515	-1.19891
38827503	rs78444991	5.31487e-11	-1.37046	-1.24512	4.76528e-08	-1.48439	-1.25225	2.29827e-05	-1.19992	-1.2333
38827743	rs142709884	1.96959e-10	-1.30567	-2.05839e-10	3.22742e-07	-0.823727	-2.05839e-10	0.000129561	-0.703798	-2.05839e-10
38828129	rs147339944	1.34491e-10	-1.68717	-2.05839e-10	2.04191e-07	-1.28153	-2.05839e-10	7.89521e-05	-1.19911	-2.05839e-10
38828193	rs196063	3.77886e-11	-1.8277	-1.12896	3.74081e-08	-1.80812	-1.17058	1.52287e-05	-1.75148	-1.09329
38829574	rs116665922	1.92098e-10	-1.33066	-2.05839e-10	3.02043e-07	-0.890013	-2.05839e-10	0.000125897	-0.73249	-2.05839e-10
38829774	rs4821787	1.03702e-09	1.29302	-0.93758	5.38321e-07	0.624632	-0.936758	0.000396672	1.25408	-0.838924
38830625	rs79281004	5.01619e-11	-1.42977	-1.24365	4.52277e-08	-1.53687	-1.252	2.15184e-05	-1.26822	-1.23083
38831204	rs2267384	3.59204e-11	-1.7927	-1.21467	3.36898e-08	-1.85919	-1.2242	1.25255e-05	-1.84994	-1.19024
38831419	rs2267385	5.00148e-11	-1.43219	-1.24417	4.51228e-08	-1.53901	-1.25219	2.14413e-05	-1.27101	-1.23162
38831661	rs7291841	9.72478e-10	1.15439	-0.863214	1.5677e-06	1.72013	-0.963351	0.000271033	0.82544	-0.79115
38831812	rs196072	1.09356e-10	-1.89406	-2.05839e-10	1.09273e-07	-1.90673	-2.05839e-10	3.9051e-05	-1.90308	-2.05839e-10
38831870	rs196073	3.80763e-11	-1.80406	-1.14502	3.76298e-08	-1.79095	-1.18183	1.51036e-05	-1.74461	-1.10841
38831882	rs117996858	1.59321e-09	0.784833	-2.05839e-10	4.0174e-06	1.69781	-2.05839e-10	0.0016294	1.82801	-2.05839e-10
38832096	rs35699918	1.12141e-10	-1.86891	-2.05839e-10	1.14551e-07	-1.85956	-2.05839e-10	4.10733e-05	-1.85259	-2.05839e-10
38832112	rs2267386	6.96274e-10	0.0690562	-0.111983	4.8673e-07	-0.249531	-0.163339	0.000280085	-0.098033	0.165174
38832410	rs117906335	1.07868e-10	-1.90776	-2.05839e-10	1.10592e-07	-1.89474	-2.05839e-10	3.87961e-05	-1.90963	-2.05839e-10
38832512	rs196074	3.74819e-11	-1.78704	-1.17777	3.73495e-08	-1.77295	-1.20731	1.48499e-05	-1.72349	-1.14647
38832559	rs55930878	1.31702e-09	1.69678	-1.10232	3.35253e-07	0.249843	-1.03554	0.000300592	1.20346	-1.06566
38832758	rs62228861	7.27006e-10	-0.729363	0.729628	7.79637e-07	-0.607446	0.665693	0.000229001	-0.880304	0.746078
38833266	rs2267387	1.16392e-10	-1.67714	-0.154569	1.43938e-07	-1.37687	-0.254328	4.60343e-05	-1.79533	0.0567672
38833595	rs196075	3.72377e-11	-1.80945	-1.1619	3.69345e-08	-1.79667	-1.19476	1.47147e-05	-1.75136	-1.12775
38833780	rs74277676	5.06081e-11	-1.41797	-1.24659	4.56607e-08	-1.52647	-1.25287	2.17157e-05	-1.25459	-1.23533
38834840	rs196076	2.0889e-09	1.73438	-0.678654	1.45663e-06	1.39058	-0.707279	0.00156856	2.31508	-0.525119
38835006	rs196077	1.34924e-09	1.566	-0.94737	2.61782e-06	2.27759	-1.00808	0.000418495	1.39318	-0.92447
38836089	rs196078	1.09907e-10	-1.88903	-2.05839e-10	1.09533e-07	-1.90435	-2.05839e-10	3.91835e-05	-1.8997	-2.05839e-10
38836644	rs149827577	1.26951e-10	-1.74487	-2.05839e-10	1.60111e-07	-1.52471	-2.05839e-10	5.67043e-05	-1.5301	-2.05839e-10
38837010	rs141277252	1.23275e-10	-1.77425	-2.05839e-10	1.4491e-07	-1.62447	-2.05839e-10	4.41301e-05	-1.78081	-2.05839e-10
38837179	rs73157117	1.55867e-08	3.55802	-0.492514	8.82619e-06	2.88719	-0.40229	0.0103339	4.02934	-0.354106
38838730	rs8141562	1.09915e-10	-1.65425	-0.23471	1.56321e-07	-1.21233	-0.336337	4.39467e-05	-1.74181	-0.0431655
38838959	rs78388515	5.33741e-11	-1.36432	-1.24703	4.55522e-08	-1.52862	-1.2531	2.07149e-05	-1.30042	-1.23668
38838996	rs196080	1.36706e-09	1.29299	-0.661251	9.45827e-07	0.944353	-0.692874	0.00092474	1.77049	-0.50893
38839238	rs76037731	5.5365e-11	-1.32728	-1.24744	4.69856e-08	-1.49756	-1.25318	2.15265e-05	-1.2613	-1.23737
38839461	rs196081	1.19874e-09	1.22236	-0.722003	8.12492e-07	0.851461	-0.751937	0.000782722	1.67208	-0.57725
38839485	rs9607537	7.87407e-11	-1.83921	-0.383302	9.36028e-08	-1.55625	-0.505267	3.486e-05	-1.88081	-0.135799
38839873	rs74326505	7.70702e-09	2.36122	-2.05839e-10	4.24245e-05	4.0549	-2.05839e-10	0.00104536	1.38416	-2.05839e-10
38839874	rs9610956	1.13264e-08	3.2193	-0.473073	6.13453e-06	2.50284	-0.381736	0.00687445	3.6006	-0.332981
38840113	rs2267388	9.46459e-11	-1.80365	-0.234881	1.21387e-07	-1.48875	-0.312846	3.90089e-05	-1.86196	-0.0422082
38840221	rs2267389	1.1305e-08	3.2193	-0.474966	6.12227e-06	2.50284	-0.383736	0.00686034	3.6006	-0.335036
38840337	rs17753650	1.11198e-10	-1.87736	-2.05839e-10	1.99365e-07	-1.30544	-2.05839e-10	5.30822e-05	-1.59611	-2.05839e-10
38841336	rs196082	1.11573e-10	-1.87399	-2.05839e-10	1.10724e-07	-1.89354	-2.05839e-10	3.9327e-05	-1.89604	-2.05839e-10
38841611	rs7288369	1.99567e-08	4.17507	-0.862424	8.77259e-06	3.35236	-0.873549	0.0146219	4.76125	-0.738931
38841703	rs9607538	1.54453e-08	3.94895	-0.89256	6.25111e-06	3.04318	-0.903244	0.00990003	4.40593	-0.77359
38841859	rs196083	3.56552e-11	-1.87232	-1.14246	3.52941e-08	-1.86562	-1.17125	1.3877e-05	-1.83312	-1.1046
38842042	rs196084	1.00896e-09	1.31869	-0.990678	2.71465e-06	2.35328	-1.04744	0.000368921	1.31681	-0.974183
38842155	rs3761450	4.99073e-11	-1.44312	-1.23539	4.29659e-08	-1.59398	-1.24619	1.93723e-05	-1.38388	-1.22023
38842839	rs393294	1.11133e-10	-1.87795	-2.05839e-10	1.11039e-07	-1.8907	-2.05839e-10	3.94013e-05	-1.89415	-2.05839e-10
38842841	rs364851	1.11133e-10	-1.87795	-2.05839e-10	1.11039e-07	-1.8907	-2.05839e-10	3.94013e-05	-1.89415	-2.05839e-10
38843107	rs9610960	2.06418e-08	4.30926	-0.962859	6.90738e-06	3.2122	-0.972438	0.011218	4.61256	-0.855237
38843762	rs196086	1.35031e-09	1.33157	-0.712151	7.72798e-07	0.774692	-0.725256	0.000766023	1.6416	-0.568344
38843855	rs183300377	4.43708e-10	-1.74147e-10	-0.493505	4.46382e-07	-1.74147e-10	-0.499406	0.000161605	-1.74147e-10	-0.482798
38843941	rs9607540	2.74092e-08	4.52252	-0.89256	8.98439e-06	3.40591	-0.903244	0.0151428	4.83092	-0.77359
38844724	rs196087	1.09333e-10	-1.89427	-2.05839e-10	1.09898e-07	-1.90102	-2.05839e-10	3.92645e-05	-1.89763	-2.05839e-10
38844803	rs196088	1.01957e-09	1.20523	-0.86676	5.60412e-07	0.608079	-0.879987	0.000532602	1.45631	-0.746484
38845634	rs74732880	4.30437e-11	-1.57591	-1.25054	3.83215e-08	-1.70125	-1.25332	1.64398e-05	-1.52554	-1.24271
38845788	rs196091	1.12333e-10	-1.86721	-2.05839e-10	1.11985e-07	-1.88222	-2.05839e-10	3.97075e-05	-1.88641	-2.05839e-10
38846891	rs196092	1.05661e-09	1.34618	-0.972028	2.1558e-06	2.10623	-1.03089	0.000365895	1.28936	-0.954967
38847650	rs46629	5.61703e-10	0.293898	-0.551596	3.10258e-07	-0.322177	-0.541	0.000219238	0.307198	-0.484992
38847740	rs111585410	1.19984e-10	-1.80131	-2.05839e-10	1.10518e-07	-1.8954	-2.05839e-10	3.91421e-05	-1.90076	-2.05839e-10
38848128	rs196093	3.21868e-11	-1.8953	-1.22182	3.21131e-08	-1.89613	-1.23518	1.20666e-05	-1.87526	-1.20225
38848204	rs4821788	7.37672e-10	1.02436	-1.00953	1.34851e-06	1.68144	-1.07527	0.000225821	0.810051	-0.958261
38848523	rs11704913	5.28793e-11	-1.68068	-0.939974	9.77975e-08	-1.12274	-0.89494	1.90188e-05	-1.72093	-0.901599
38848572	rs111502797	2.32162e-10	-1.14123	-2.05839e-10	1.39786e-07	-1.66047	-2.05839e-10	5.5739e-05	-1.54727	-2.05839e-10
38849420	rs9607541	5.46375e-11	-1.6484	-0.939548	1.12558e-07	-0.980744	-0.896367	1.97068e-05	-1.68577	-0.901221
38849679	rs196094	8.1051e-10	1.02343	-0.914435	5.13158e-07	0.560748	-0.920745	0.00045563	1.3548	-0.801076
38849689	rs9610962	1.25844e-10	-1.75363	-2.05839e-10	1.12859e-07	-1.87444	-2.05839e-10	8.25982e-05	-1.15397	-2.05839e-10
38849787	rs196095	7.4246e-10	0.970354	-0.949056	4.47696e-07	0.45663	-0.953097	0.000388079	1.2321	-0.83884
38849993	rs196096	8.89931e-10	1.12437	-0.921892	5.58862e-07	0.653453	-0.928132	0.000502452	1.46124	-0.809697
38851675	rs118047999	2.01491e-10	-1.29437	0.0114433	3.27666e-07	-0.816094	0.00750689	0.000100481	-1.21662	0.25864
38851830	rs196065	1.27059e-09	1.47723	-0.918666	2.29895e-06	2.12281	-0.983182	0.00037725	1.26503	-0.900079
38852072	rs117368716	4.10593e-11	-1.62034	-1.25332	3.70756e-08	-1.73602	-1.2516	1.55525e-05	-1.57331	-1.25042
38852396	rs196066	3.77562e-11	-1.90223	-1.05529	3.81185e-08	-1.90507	-1.05481	1.53424e-05	-1.83959	-0.99774
38852429	rs117100284	1.16384e-10	-1.83178	-2.05839e-10	1.12588e-07	-1.87684	-2.05839e-10	4.23514e-05	-1.82195	-2.05839e-10
38852575	rs12484263	8.09096e-10	-1.19834	1.30559	1.60136e-06	-0.39376	1.17178	0.000627745	-1.06642	1.9406
38852600	rs35199791	8.10412e-10	-1.19722	1.30609	1.65673e-06	-0.349757	1.16178	0.000638003	-1.03479	1.92518
38853097	rs77678575	1.90155e-10	-1.34083	-2.05839e-10	2.05478e-07	-1.27524	-2.05839e-10	6.50265e-05	-1.39316	-2.05839e-10
38853677	rs196067	2.47852e-10	-0.388601	-0.687238	2.09123e-07	-0.602484	-0.655172	7.42161e-05	-0.725418	-0.535554
38854317	rs196068	3.61413e-11	-1.89851	-1.10272	3.66393e-08	-1.89819	-1.10127	1.4578e-05	-1.83743	-1.05101
38854428	rs9607542	1.06338e-09	1.04	-0.659456	6.63583e-07	0.574575	-0.677501	0.000435552	1.01402	-0.505359
38854971	rs196069	3.16402e-11	-1.90427	-1.22998	3.21584e-08	-1.90204	-1.22787	1.23532e-05	-1.84527	-1.20876
38855551	rs196070	8.97868e-10	1.10143	-0.890075	1.86008e-06	1.88503	-0.957241	0.000259537	0.858529	-0.86758
38857131	rs9607543	9.9227e-10	0.311325	-2.05839e-10	1.37251e-06	0.623816	-2.05839e-10	0.000695161	0.976191	-2.05839e-10
38857362	rs77046030	4.00764e-11	-1.64458	-1.25331	3.63583e-08	-1.75468	-1.25248	1.51614e-05	-1.59949	-1.24971
38858204	rs138406	3.40588e-11	-1.81715	-1.24343	3.35921e-08	-1.85265	-1.23364	1.44176e-05	-1.66208	-1.23742
38858326	rs138407	3.45506e-11	-1.80568	-1.24057	3.42825e-08	-1.83626	-1.22969	1.49947e-05	-1.62642	-1.23384
38858902	rs138408	1.5276e-10	-0.859961	-0.699842	1.32398e-07	-1.05329	-0.661478	4.74001e-05	-1.15782	-0.551503
38858910	rs138409	1.12758e-10	-0.875898	-0.987528	9.71156e-08	-1.06768	-0.956995	3.33873e-05	-1.1713	-0.888473
38859011	rs138410	1.13938e-10	-0.875898	-0.977122	9.83296e-08	-1.06768	-0.944572	3.38428e-05	-1.1713	-0.874923
38859060	rs138411	1.10674e-10	-0.895993	-0.986086	9.30901e-08	-1.1061	-0.960912	3.23105e-05	-1.20181	-0.890752
38860008	rs138412	3.70143e-11	-1.7394	-1.23797	3.64225e-08	-1.7798	-1.22559	1.65445e-05	-1.52945	-1.23245
38860071	rs138413	3.76239e-11	-1.72835	-1.23268	3.66947e-08	-1.77975	-1.2182	1.66949e-05	-1.52621	-1.22664
38860503	rs74853968	3.88927e-11	-1.67807	-1.24979	3.57464e-08	-1.78002	-1.24411	1.4568e-05	-1.63581	-1.25331
38860886	rs12484736	1.37649e-09	-1.74147e-10	0.638621	1.22433e-06	-1.74147e-10	0.509565	0.00074374	-1.74147e-10	1.04374
38860995	rs80269148	4.08212e-11	-1.62735	-1.25212	3.68107e-08	-1.74144	-1.25335	1.55124e-05	-1.58087	-1.24544
38861346	rs138417	1.87506e-10	-1.35486	-2.05839e-10	1.27083e-07	-1.75574	-2.05839e-10	5.67719e-05	-1.52891	-2.05839e-10
38861648	rs3761452	2.52981e-10	-1.74147e-10	-1.05536	2.47637e-07	-1.74147e-10	-1.08862	9.40476e-05	-1.74147e-10	-1.02415
38862628	rs138418	3.0879e-11	-1.90706	-1.25154	3.13574e-08	-1.90923	-1.2459	1.13929e-05	-1.88657	-1.24839
38863006	rs138419	3.37425e-11	-1.86318	-1.20673	3.38862e-08	-1.87767	-1.1999	1.19549e-05	-1.90737	-1.17944
38864460	rs2269609	1.98553e-09	2.21056	-1.20559	2.09589e-06	2.24647	-1.19932	0.000360065	1.52051	-1.20217
38864513	rs73157131	7.87964e-11	-0.972449	-1.24935	5.23779e-08	-1.40234	-1.23976	1.62801e-05	-1.527	-1.25101
38864835	rs13353387	1.13906e-10	-1.8533	-2.05839e-10	1.25361e-07	-1.76939	-2.05839e-10	4.0921e-05	-1.85631	-2.05839e-10
38865221	rs9610964	4.81606e-11	-1.80417	-0.909958	4.36823e-08	-1.86857	-0.955067	1.72459e-05	-1.75834	-0.962039
38865264	rs9607544	4.21746e-11	-1.90764	-0.939216	4.22492e-08	-1.9057	-0.951296	1.51241e-05	-1.89375	-0.957906
38865385	rs5995579	1.323e-10	-1.7036	-2.05839e-10	1.26076e-07	-1.76369	-2.05839e-10	4.87262e-05	-1.68174	-2.05839e-10
38865471	rs113990501	3.24137e-10	-0.807505	-2.05839e-10	4.88998e-07	-0.408223	-2.05839e-10	0.00014825	-0.569055	-2.05839e-10
38865654	rs9610965	2.29312e-10	-1.87895	0.725365	2.61487e-07	-1.90679	0.872594	8.76581e-05	-1.84575	0.751242
38865863	rs5995580	1.9987e-10	-1.291	-2.05839e-10	1.28958e-07	-1.74109	-2.05839e-10	4.5693e-05	-1.74601	-2.05839e-10
38865968	rs138421	4.18615e-11	-1.68878	-1.16552	3.49109e-08	-1.86445	-1.18334	1.24528e-05	-1.85512	-1.19088
38866053	rs6001131	1.95438e-10	-1.31343	-2.05839e-10	1.2747e-07	-1.7527	-2.05839e-10	4.51737e-05	-1.75744	-2.05839e-10
38866367	rs77701206	1.70381e-10	-1.45063	-2.05839e-10	1.30098e-07	-1.73229	-2.05839e-10	4.58077e-05	-1.7435	-2.05839e-10
38866491	rs76021979	1.74684e-10	-1.42569	-2.05839e-10	1.32147e-07	-1.71666	-2.05839e-10	4.65063e-05	-1.72836	-2.05839e-10
38866611	rs34145443	1.74684e-10	-1.42569	-2.05839e-10	1.32147e-07	-1.71666	-2.05839e-10	4.65063e-05	-1.72836	-2.05839e-10
38867046	rs9622815	1.51598e-10	-1.56744	-2.05839e-10	1.7044e-07	-1.4622	-2.05839e-10	5.88504e-05	-1.49295	-2.05839e-10
38867484	rs56275828	1.27653e-10	-1.73936	-2.05839e-10	1.45795e-07	-1.61838	-2.05839e-10	4.43707e-05	-1.77537	-2.05839e-10
38868143	rs62228894	3.58151e-11	-1.85217	-1.15813	3.68476e-08	-1.90087	-1.09292	1.25302e-05	-1.87839	-1.16141
38868221	rs138422	6.05617e-11	-1.50076	-0.98425	5.88643e-08	-1.64257	-0.882779	2.13064e-05	-1.5409	-0.968046
38868994	rs114021754	3.73353e-10	-0.666145	-2.05839e-10	1.38977e-06	0.636315	-2.05839e-10	0.000171071	-0.425876	-2.05839e-10
38869300	rs739235	4.08672e-10	0.163135	-0.738893	3.65237e-06	2.2972	-0.69465	0.000632684	1.61418	-0.732157
38871033	rs143740378	3.05116e-10	-1.74147e-10	-0.86798	3.03626e-07	-1.74147e-10	-0.884783	0.000116917	-1.74147e-10	-0.806486
38871422	rs138425	9.24136e-11	-1.75128	-0.311113	1.01476e-07	-1.78469	-0.196072	3.52367e-05	-1.70831	-0.297558
38871735	rs117317474	1.32985e-10	-1.69843	-2.05839e-10	1.36473e-07	-1.68446	-2.05839e-10	4.42906e-05	-1.77718	-2.05839e-10
38871891	rs138426	7.87015e-11	-1.84241	-0.380602	9.53451e-08	-1.84786	-0.195217	2.74012e-05	-1.83221	-0.425158
38872984	rs138428	6.04373e-11	-1.81986	-0.667206	7.06001e-08	-1.75826	-0.585289	2.24424e-05	-1.7965	-0.660507
38874219	rs62228895	2.17349e-10	-1.20717	-2.05839e-10	2.13712e-07	-1.23595	-2.05839e-10	7.58413e-05	-1.23931	-2.05839e-10
38874396	rs138430	3.07627e-11	-1.90905	-1.25332	6.96886e-08	-1.10323	-1.25332	1.13798e-05	-1.88402	-1.25209
38874748	rs189090339	2.63423e-10	0.229338	-1.24425	6.63237e-07	1.13552	-1.23897	0.000104147	0.325172	-1.24732
38875549	rs401933	6.6755e-11	-1.68974	-0.697902	7.00467e-08	-1.72945	-0.621965	2.54348e-05	-1.63955	-0.692278
38876902	rs117009774	1.29954e-10	-1.72149	-2.05839e-10	1.10595e-07	-1.89471	-2.05839e-10	3.94896e-05	-1.89192	-2.05839e-10
38877461	rs12004	6.79152e-11	-1.36092	-1.00949	4.25704e-08	-1.89559	-0.95383	1.87998e-05	-1.65628	-0.977823
38877582	rs116975602	3.14243e-10	-0.838503	-2.05839e-10	2.88726e-07	-0.935104	-2.05839e-10	8.03326e-05	-1.18178	-2.05839e-10
38877756	rs138433	6.92718e-11	-1.68985	-0.660779	7.26378e-08	-1.72956	-0.585537	2.63931e-05	-1.63968	-0.65517
38877918	rs138435	6.36134e-11	-1.78309	-0.65276	7.45973e-08	-1.71145	-0.577026	2.36944e-05	-1.7556	-0.647113
38878758	rs138436	6.89617e-11	-1.65073	-0.704385	7.2075e-08	-1.694	-0.628878	2.63814e-05	-1.5965	-0.698794
38879010	rs2071887	4.02602e-11	-1.89086	-1.00244	7.80647e-08	-1.28474	-0.958301	1.47938e-05	-1.90716	-0.966583
38879076	rs139900049	2.35461e-10	-1.74147e-10	-1.12713	2.31073e-07	-1.74147e-10	-1.15785	8.5862e-05	-1.74147e-10	-1.11521
38879495	rs16998989	1.17742e-10	-1.82018	-2.05839e-10	1.27985e-07	-1.74867	-2.05839e-10	4.32846e-05	-1.80016	-2.05839e-10
38879688	rs1043402	7.31804e-11	-1.30905	-0.986694	4.32632e-08	-1.90466	-0.92862	2.02739e-05	-1.60499	-0.953623
38879940	rs763121	4.11987e-11	-1.89107	-0.979195	7.44917e-08	-1.35676	-0.933135	1.51339e-05	-1.90925	-0.941766
38880687	rs138437	6.52849e-11	-1.74215	-0.667757	6.6594e-08	-1.81212	-0.589851	2.35975e-05	-1.74483	-0.661983
38881454	rs86796	3.15744e-11	-1.88822	-1.24811	5.52498e-08	-1.34188	-1.24683	1.12002e-05	-1.90929	-1.24273
38883343	rs10427873	3.71716e-10	-1.74147e-10	-0.670539	4.06391e-07	-1.74147e-10	-0.593266	0.000134685	-1.74147e-10	-0.665018
38884775	rs5750609	1.37532e-10	-0.425314	-1.2395	2.98956e-07	0.316634	-1.21692	6.31719e-05	-0.17467	-1.24742
38885627	rs138441	6.19741e-11	-1.75536	-0.706591	7.31307e-08	-1.6771	-0.63123	2.31452e-05	-1.72516	-0.701011
38887057	rs117255894	1.92593e-10	-1.32809	-2.05839e-10	2.29228e-07	-1.16586	-2.05839e-10	6.47012e-05	-1.39817	-2.05839e-10
38887348	rs60762382	6.19473e-10	-1.74147e-10	-0.159802	6.12408e-07	-1.74147e-10	-0.183183	0.000228071	-1.74147e-10	-0.138297
38888478	rs77313540	1.07988e-10	-1.90665	-2.05839e-10	1.09702e-07	-1.90282	-2.05839e-10	4.07286e-05	-1.86102	-2.05839e-10
38888495	rs77502033	3.22506e-10	-0.81255	-2.05839e-10	1.12488e-06	0.424852	-2.05839e-10	0.000145726	-0.586224	-2.05839e-10
38888763	rs150026353	3.37079e-10	-1.74147e-10	-0.768355	3.44318e-07	-1.74147e-10	-0.759014	0.000129404	-1.74147e-10	-0.705017
38888786	rs115777660	3.30818e-10	-0.787102	-2.05839e-10	1.16735e-06	0.461908	-2.05839e-10	0.000149854	-0.558288	-2.05839e-10
38889657	rs2267390	8.60331e-11	-1.19697	-0.936971	4.55076e-08	-1.90963	-0.873071	2.35999e-05	-1.50507	-0.901637
38891435	rs11705586	5.14568e-11	-1.90487	-0.743053	4.3312e-07	0.0187398	-0.548306	2.2602e-05	-1.70959	-0.740327
38891577	rs145252036	1.09137e-10	-1.89607	-2.05839e-10	1.09871e-07	-1.90127	-2.05839e-10	3.90166e-05	-1.90397	-2.05839e-10
38892645	rs138445	7.28252e-11	-1.61912	-0.681487	7.60236e-08	-1.66507	-0.604471	2.79481e-05	-1.56182	-0.67578
38893143	rs138446	7.33859e-11	-1.62275	-0.670185	7.66882e-08	-1.6684	-0.592436	2.81552e-05	-1.5658	-0.664423
38893201	rs138447	7.27738e-11	-1.6241	-0.67721	7.60225e-08	-1.66964	-0.599916	2.79158e-05	-1.56728	-0.671483
38894949	rs138450	7.20037e-11	-1.6241	-0.687849	7.51658e-08	-1.66964	-0.611249	2.76189e-05	-1.56728	-0.682175
38895386	rs78197486	3.56703e-10	-1.74147e-10	-0.711768	3.90898e-07	-1.74147e-10	-0.632134	0.000134425	-1.74147e-10	-0.666947
38896713	rs138452	7.17607e-11	-1.62749	-0.687849	7.49332e-08	-1.67273	-0.611249	2.75168e-05	-1.57098	-0.682175
38896951	rs138454	7.17607e-11	-1.62749	-0.687849	7.49332e-08	-1.67273	-0.611249	2.75168e-05	-1.57098	-0.682175
38896955	rs138455	5.26153e-10	0.463082	-0.786159	1.41125e-06	1.35159	-0.699944	0.000220411	0.618916	-0.791375
38898051	rs138457	3.14765e-11	-1.88822	-1.25121	5.5044e-08	-1.34188	-1.25056	1.11473e-05	-1.90929	-1.24746
38898290	rs138589582	1.23153e-10	-1.77524	-2.05839e-10	1.09275e-07	-1.90671	-2.05839e-10	4.29221e-05	-1.80857	-2.05839e-10
38898604	rs118069633	1.39679e-10	-1.64932	-2.05839e-10	1.34138e-07	-1.70171	-2.05839e-10	4.60476e-05	-1.73828	-2.05839e-10
38898815	rs12627803	2.81267e-10	-0.178253	-0.771115	5.8263e-05	4.9535	-0.58136	0.000122034	0.00481383	-0.768464
38898971	rs138459	7.46976e-11	-1.62749	-0.647738	7.82019e-08	-1.67273	-0.568553	2.86486e-05	-1.57098	-0.641866
38899701	rs138460	7.43788e-11	-1.63938	-0.640123	7.7984e-08	-1.68362	-0.560457	2.84947e-05	-1.58402	-0.634215
38899863	rs138461	7.40338e-11	-1.68126	-0.602889	7.80928e-08	-1.72177	-0.520913	2.82469e-05	-1.63017	-0.596804
38899985	rs9619748	1.90508e-10	-1.33898	-2.05839e-10	1.93589e-07	-1.33485	-2.05839e-10	6.8066e-05	-1.34747	-2.05839e-10
38900339	rs112987907	1.35957e-10	-1.67633	-2.05839e-10	1.35423e-07	-1.69218	-2.05839e-10	4.38105e-05	-1.78808	-2.05839e-10
38900810	rs139662601	2.27401e-10	-1.74147e-10	-1.16196	2.2426e-07	-1.74147e-10	-1.18778	8.27792e-05	-1.74147e-10	-1.15178
38900851	rs76437589	1.73984e-10	-1.42971	-2.05839e-10	1.24099e-07	-1.77951	-2.05839e-10	4.58874e-05	-1.74176	-2.05839e-10
38900986	rs149738890	1.35957e-10	-1.67633	-2.05839e-10	1.35423e-07	-1.69218	-2.05839e-10	4.38105e-05	-1.78808	-2.05839e-10
38901094	rs1837988	7.99395e-11	-1.16432	-1.04308	4.03899e-08	-1.90868	-0.993319	2.15601e-05	-1.48418	-1.01293
38901526	rs13055883	2.33674e-10	-1.13474	-2.05839e-10	1.94388e-07	-1.33072	-2.05839e-10	6.27037e-05	-1.42953	-2.05839e-10
38902523	rs35918780	3.35328e-10	-0.77356	-2.05839e-10	3.04753e-07	-0.88108	-2.05839e-10	0.000103746	-0.92601	-2.05839e-10
38903410	rs114708931	1.85007e-10	-0.122949	-1.24533	4.28903e-07	0.712123	-1.25147	7.30074e-05	-0.0352713	-1.24212
38903624	rs151030835	2.58222e-10	-1.74147e-10	-1.03485	2.528e-07	-1.74147e-10	-1.06798	9.58578e-05	-1.74147e-10	-1.00509
38905446	rs138462	7.79764e-11	-1.64981	-0.582451	8.21208e-08	-1.69316	-0.499234	2.98503e-05	-1.59549	-0.576272
38905564	rs138463	7.11275e-10	0.703628	-0.72524	1.41662e-06	1.28634	-0.630893	0.000311261	0.90054	-0.727861
38906432	rs138464	3.13661e-11	-1.88968	-1.25326	5.26693e-08	-1.3832	-1.25335	1.11034e-05	-1.90778	-1.25292
38907066	rs117700620	2.16903e-10	-1.74147e-10	-1.20922	2.18298e-07	-1.74147e-10	-1.21472	7.84436e-05	-1.74147e-10	-1.20557
38907849	rs138465	4.64691e-10	0.285445	-0.732743	1.3521e-06	1.24787	-0.63904	0.000216746	0.546117	-0.735344
38908084	rs182119110	2.77318e-10	-0.963506	-2.05839e-10	7.52015e-07	0.0221746	-2.05839e-10	0.000115241	-0.82093	-2.05839e-10
38909231	rs138466	7.74992e-11	-1.66609	-0.572313	8.42507e-08	-1.66277	-0.504015	3.12941e-05	-1.55753	-0.566988
38909730	rs138397096	3.42844e-10	-1.74147e-10	-0.751395	3.60698e-07	-1.74147e-10	-0.71254	0.000119417	-1.74147e-10	-0.78533
38910152	rs62228900	1.31291e-10	-1.71126	-2.05839e-10	1.1878e-07	-1.82331	-2.05839e-10	4.48502e-05	-1.76462	-2.05839e-10
38910810	rs9610971	7.83788e-11	-1.14753	-1.07958	3.91971e-08	-1.90306	-1.02891	2.1063e-05	-1.46619	-1.05424
38911014	rs62228901	8.37297e-11	-1.63155	-0.529529	9.23281e-08	-1.628	-0.447234	3.38419e-05	-1.51623	-0.530023
38911260	rs9610972	7.87459e-11	-1.21271	-1.00974	4.20486e-08	-1.90685	-0.954901	2.18056e-05	-1.50812	-0.977665
38912665	rs9622823	2.06102e-10	-1.2603	-2.05839e-10	2.33983e-07	-1.14533	-2.05839e-10	7.9746e-05	-1.18911	-2.05839e-10
38912771	rs1946990	3.11472e-11	-1.89668	-1.25326	5.08914e-08	-1.41754	-1.25335	1.10911e-05	-1.90889	-1.25292
38913081	rs79233669	1.33729e-10	-1.69286	-2.05839e-10	1.33281e-07	-1.70812	-2.05839e-10	4.32947e-05	-1.79992	-2.05839e-10
38913461	rs62228902	6.79541e-11	-1.79883	-0.57101	8.3113e-08	-1.69327	-0.487108	2.62617e-05	-1.73506	-0.564779
38913667	rs73157140	2.91886e-10	-0.912307	-2.05839e-10	1.46868e-07	-1.61105	-2.05839e-10	5.10073e-05	-1.63598	-2.05839e-10
38914708	rs57105975	7.87353e-11	-1.65157	-0.57101	8.69492e-08	-1.64815	-0.487108	3.19145e-05	-1.54011	-0.564779
38914717	rs56175827	7.92912e-11	-1.64453	-0.57101	8.75672e-08	-1.64107	-0.487108	3.2184e-05	-1.5317	-0.564779
38918416	rs11570429	1.37989e-10	-1.6615	-2.05839e-10	1.37378e-07	-1.67785	-2.05839e-10	4.42851e-05	-1.7773	-2.05839e-10
38918523	rs11089888	8.48794e-11	-0.896838	-1.2506	2.78338e-07	0.279708	-1.25145	4.73523e-05	-0.468814	-1.24152
38918894	rs5750616	7.57182e-11	-1.31004	-0.95161	4.26801e-08	-1.87507	-0.971777	2.10579e-05	-1.55858	-0.962095
38919085	rs188156579	4.45403e-10	-0.489691	-2.05839e-10	6.06726e-07	-0.192504	-2.05839e-10	0.000199152	-0.273884	-2.05839e-10
38920367	rs5995589	6.85454e-11	-1.78641	-0.574762	8.42211e-08	-1.67605	-0.491084	2.65717e-05	-1.71956	-0.568548
38920373	rs138974318	2.08584e-10	-1.74147e-10	-1.24833	2.10066e-07	-1.74147e-10	-1.25316	7.52306e-05	-1.74147e-10	-1.24739
38920478	rs62228904	7.86627e-11	-1.65249	-0.57101	8.68684e-08	-1.64908	-0.487108	3.18792e-05	-1.54122	-0.564779
38921084	rs5750617	3.81173e-11	-1.78491	-1.16309	4.53678e-08	-1.63927	-1.14651	1.2248e-05	-1.88809	-1.1745
38921214	rs62228905	6.76911e-11	-1.79111	-0.58261	8.29838e-08	-1.68253	-0.499403	2.62095e-05	-1.7254	-0.576431
38921686	rs80297342	7.83483e-10	-1.74147e-10	0.0750782	7.72689e-07	-1.74147e-10	0.0492953	0.000289085	-1.74147e-10	0.0987696
38922460	rs8139022	7.73083e-11	-1.674	-0.566871	8.53815e-08	-1.67073	-0.482722	3.11956e-05	-1.56705	-0.560621
38923675	rs5757126	8.7938e-11	-1.06542	-1.04662	4.17177e-08	-1.87377	-0.995882	2.54979e-05	-1.31236	-1.01699
38924215	rs144252815	2.14278e-10	-1.2214	-2.05839e-10	2.18531e-07	-1.21365	-2.05839e-10	8.68435e-05	-1.10384	-2.05839e-10
38924516	rs5757127	1.35322e-10	-1.68101	-2.05839e-10	1.34813e-07	-1.6967	-2.05839e-10	4.36631e-05	-1.79145	-2.05839e-10
38925179	rs140831253	1.48548e-10	-0.355775	-1.23199	3.54904e-07	0.514633	-1.24337	6.12261e-05	-0.226453	-1.22693
38925355	rs74385688	1.15901e-10	-1.83593	-2.05839e-10	1.25276e-07	-1.77006	-2.05839e-10	4.25333e-05	-1.81767	-2.05839e-10
38925719	rs1980455	3.24225e-11	-1.85648	-1.25333	4.22755e-08	-1.60303	-1.25335	1.12654e-05	-1.89352	-1.2527
38926854	rs146072634	1.77047e-09	0.890331	-2.05839e-10	2.28706e-05	3.43703	-2.05839e-10	0.00345015	2.57822	-2.05839e-10
38927886	rs1292811	1.83927e-10	-1.37413	-2.05839e-10	1.51499e-07	-1.58	-2.05839e-10	5.41185e-05	-1.57678	-2.05839e-10
38928134	rs117428200	1.38343e-10	-1.65893	-2.05839e-10	1.37718e-07	-1.67537	-2.05839e-10	4.43681e-05	-1.77543	-2.05839e-10
38928269	rs112010490	6.86404e-10	-0.0572038	-2.05839e-10	2.82984e-07	-0.95519	-2.05839e-10	0.000185962	-0.342408	-2.05839e-10
38928656	rs144287748	3.02854e-10	-1.74147e-10	-0.87542	2.94155e-07	-1.74147e-10	-0.916475	0.000113886	-1.74147e-10	-0.832757
38928903	rs73157141	2.94024e-10	-0.90501	-2.05839e-10	1.39475e-07	-1.66269	-2.05839e-10	4.88684e-05	-1.67882	-2.05839e-10
38928940	rs62228906	2.39849e-10	-1.10866	-2.05839e-10	2.45921e-07	-1.09557	-2.05839e-10	8.5971e-05	-1.11394	-2.05839e-10
38930949	rs140323689	1.34258e-10	-1.68891	-2.05839e-10	1.3379e-07	-1.70431	-2.05839e-10	4.34169e-05	-1.7971	-2.05839e-10
38931356	rs145066963	8.09621e-10	-1.74147e-10	0.107895	8.03861e-07	-1.74147e-10	0.0888455	0.000316916	-1.74147e-10	0.190684
38931537	rs12172202	1.21023e-10	-0.549853	-1.24284	3.20776e-07	0.392633	-1.22247	5.48646e-05	-0.313897	-1.24919
38931539	rs78275933	1.76173e-10	-1.4172	-2.05839e-10	1.81286e-07	-1.40051	-2.05839e-10	7.20982e-05	-1.28992	-2.05839e-10
38931892	rs62228932	7.77223e-11	-1.6492	-0.586331	8.57529e-08	-1.64576	-0.503349	3.15163e-05	-1.53728	-0.58017
38931932	rs116861265	1.1307e-10	-1.86067	-2.05839e-10	1.20969e-07	-1.80505	-2.05839e-10	4.1362e-05	-1.84559	-2.05839e-10
38932575	rs16999046	7.60113e-11	-1.67518	-0.58261	8.38693e-08	-1.67192	-0.499403	3.06626e-05	-1.56848	-0.576431
38932631	rs117655316	1.38664e-10	-1.65662	-2.05839e-10	1.38027e-07	-1.67313	-2.05839e-10	4.44434e-05	-1.77374	-2.05839e-10
38933379	rs144074077	2.5285e-10	-1.74147e-10	-1.05587	2.46466e-07	-1.74147e-10	-1.09336	8.57064e-05	-1.74147e-10	-1.11703
38933740	rs73157142	2.97871e-10	-0.892011	-2.05839e-10	1.4038e-07	-1.65623	-2.05839e-10	4.91749e-05	-1.67257	-2.05839e-10
38934107	rs5995591	6.69655e-11	-1.79816	-0.586331	7.87907e-08	-1.73044	-0.503349	2.49158e-05	-1.77228	-0.58017
38934164	rs11570426	1.20605e-10	-1.10352	-0.692623	5.15837e-08	-1.85392	-0.803458	2.22002e-05	-1.71042	-0.757434
38934515	rs4987164	7.8981e-11	-1.63685	-0.58261	8.30852e-08	-1.68131	-0.499403	3.02734e-05	-1.58125	-0.576431
38935927	rs4820335	3.27071e-11	-1.84891	-1.25217	4.33876e-08	-1.57885	-1.25156	1.12617e-05	-1.89737	-1.24917
38936551	rs10427947	8.12277e-11	-1.60508	-0.586331	8.52051e-08	-1.65217	-0.503349	3.12277e-05	-1.54648	-0.58017
38936604	rs9917599	8.00291e-11	-1.61995	-0.586331	8.40496e-08	-1.66583	-0.503349	3.07243e-05	-1.56273	-0.58017
38936883	rs148083387	1.36978e-10	-1.66885	-2.05839e-10	1.36406e-07	-1.68495	-2.05839e-10	4.40486e-05	-1.78266	-2.05839e-10
38937153	rs111247854	7.95098e-10	0.0897945	-2.05839e-10	0.010561	9.57209	-2.05839e-10	0.000322677	0.2087	-2.05839e-10
38937484	rs139295221	1.2456e-10	-1.76388	-2.05839e-10	1.24491e-07	-1.77635	-2.05839e-10	4.12451e-05	-1.84842	-2.05839e-10
38937686	rs150875341	2.60473e-10	-1.02617	-2.05839e-10	8.19356e-07	0.107938	-2.05839e-10	0.000115119	-0.821982	-2.05839e-10
38937692	rs139118483	1.50161e-10	-1.57696	-2.05839e-10	1.92247e-07	-1.3418	-2.05839e-10	5.30961e-05	-1.59585	-2.05839e-10
38937794	rs5757130	3.32646e-11	-1.8323	-1.25187	4.09394e-08	-1.63728	-1.25121	1.14214e-05	-1.88383	-1.24864
38937950	rs6001149	6.73784e-11	-1.79202	-0.586331	7.94054e-08	-1.72267	-0.503349	2.50861e-05	-1.76547	-0.58017
38938309	rs62228933	1.33781e-10	-1.69247	-2.05839e-10	1.20279e-07	-1.81077	-2.05839e-10	4.55794e-05	-1.7485	-2.05839e-10
38938936	rs13054906	5.59519e-11	-1.86936	-0.694817	2.1599e-07	-0.739287	-0.486064	1.956e-05	-1.90035	-0.69411
38941519	rs60895776	6.71039e-11	-1.79202	-0.590413	7.90624e-08	-1.72267	-0.507677	2.49834e-05	-1.76547	-0.58427
38942406	rs4820336	1.10805e-10	-1.30324	-0.577656	1.64655e-07	-1.14398	-0.352742	4.09133e-05	-1.2817	-0.574801
38942926	rs4821792	3.04977e-10	-0.868433	-2.05839e-10	2.15681e-07	-1.22678	-2.05839e-10	8.42811e-05	-1.13379	-2.05839e-10
38943985	rs11570419	1.37989e-10	-1.6615	-2.05839e-10	1.37378e-07	-1.67785	-2.05839e-10	4.42851e-05	-1.7773	-2.05839e-10
38944645	rs8135087	1.05731e-10	-0.941991	-0.985781	4.49734e-08	-1.86606	-0.928448	2.81121e-05	-1.27953	-0.952219
38947537	rs11570409	1.36295e-10	-1.67385	-2.05839e-10	1.35748e-07	-1.68978	-2.05839e-10	4.38892e-05	-1.78629	-2.05839e-10
38949073	rs9610975	5.76221e-11	-1.2822	-1.25256	3.11334e-08	-1.90905	-1.25325	1.69625e-05	-1.4836	-1.25335
38949116	rs9610976	1.53889e-10	-1.55244	-2.05839e-10	2.0249e-07	-1.28989	-2.05839e-10	5.62883e-05	-1.53747	-2.05839e-10
38949376	rs9610977	1.5316e-10	-1.55719	-2.05839e-10	2.09578e-07	-1.25549	-2.05839e-10	5.77483e-05	-1.51186	-2.05839e-10
38949948	rs188431976	2.13154e-10	-1.74147e-10	-1.22666	2.11043e-07	-1.74147e-10	-1.24852	7.68046e-05	-1.74147e-10	-1.22669
38949952	rs141613357	2.97633e-10	-1.74147e-10	-0.892809	2.89368e-07	-1.74147e-10	-0.932881	0.000111814	-1.74147e-10	-0.851112
38950895	rs11570405	2.42657e-10	-1.74147e-10	-1.09702	2.37254e-07	-1.74147e-10	-1.13145	8.86027e-05	-1.74147e-10	-1.08379
38951615	rs11570402	1.24578e-10	-1.76374	-2.05839e-10	1.11446e-07	-1.88704	-2.05839e-10	3.88162e-05	-1.90912	-2.05839e-10
38951844	rs11570400	7.0666e-11	-1.57635	-0.754352	7.0762e-08	-1.64374	-0.697524	2.73044e-05	-1.50129	-0.759614
38952303	rs147894240	2.96892e-10	-0.895301	-2.05839e-10	2.98203e-07	-0.902808	-2.05839e-10	0.000123732	-0.749835	-2.05839e-10
38952493	rs5750620	1.66982e-10	-1.47078	-2.05839e-10	1.44193e-07	-1.62943	-2.05839e-10	5.12032e-05	-1.63215	-2.05839e-10
38952573	rs5757135	3.46994e-11	-1.78864	-1.25331	3.89466e-08	-1.68524	-1.25315	1.16036e-05	-1.86462	-1.25202
38953862	rs189709641	2.26716e-10	-1.74147e-10	-1.16497	2.37429e-07	-1.74147e-10	-1.13071	8.49976e-05	-1.74147e-10	-1.12533
38954208	rs145125237	4.46403e-10	-0.487449	-2.05839e-10	3.44555e-07	-0.758327	-2.05839e-10	0.000145941	-0.584749	-2.05839e-10
38954703	rs9622830	3.32139e-11	-1.83255	-1.25315	4.18431e-08	-1.61379	-1.25287	1.13259e-05	-1.88948	-1.25138
38956166	rs5750621	1.04604e-10	-0.91792	-1.02056	4.37454e-08	-1.8553	-0.966899	2.81258e-05	-1.24207	-0.989192
38956464	rs5750622	9.99845e-11	-0.963092	-1.02056	4.37565e-08	-1.85504	-0.966899	2.79622e-05	-1.24791	-0.989192
38957013	rs5757140	9.80647e-11	-0.975371	-1.02767	4.28499e-08	-1.86809	-0.97479	2.66325e-05	-1.28905	-0.996768
38957235	rs11570397	1.36906e-10	-1.66938	-2.05839e-10	1.32386e-07	-1.71486	-2.05839e-10	4.29017e-05	-1.80904	-2.05839e-10
38957259	rs11570396	1.10077e-10	-1.88749	-2.05839e-10	1.23352e-07	-1.78554	-2.05839e-10	4.14575e-05	-1.84328	-2.05839e-10
38957483	rs5757141	1.10562e-10	-0.858779	-1.02432	4.41997e-08	-1.8408	-0.971066	2.94108e-05	-1.1934	-0.993193
38958260	rs11570392	7.9162e-11	-1.60763	-0.609546	8.29379e-08	-1.65451	-0.527977	3.04231e-05	-1.54926	-0.603492
38958966	rs11570386	6.4963e-11	-1.79041	-0.62444	7.64122e-08	-1.72065	-0.543792	2.41867e-05	-1.76369	-0.618457
38959766	rs190394833	2.19982e-10	-1.74147e-10	-1.19513	2.30911e-07	-1.74147e-10	-1.15855	7.84817e-05	-1.74147e-10	-1.20509
38961058	rs2267392	7.85989e-11	-1.63798	-0.586331	8.26726e-08	-1.68234	-0.503349	3.01231e-05	-1.58249	-0.58017
38962429	rs11570381	1.14175e-10	-1.85094	-2.05839e-10	1.12586e-07	-1.87686	-2.05839e-10	4.44405e-05	-1.7738	-2.05839e-10
38962551	rs11570380	1.13426e-10	-1.85752	-2.05839e-10	1.21523e-07	-1.80047	-2.05839e-10	4.15107e-05	-1.842	-2.05839e-10
38963187	rs7290463	7.0604e-10	-0.0289982	-2.05839e-10	0.0229093	10.3465	-2.05839e-10	0.000315309	0.1856	-2.05839e-10
38964083	rs11570379	2.27371e-10	0.0388235	-1.20091	5.91456e-07	1.00196	-1.21995	9.54064e-05	0.183328	-1.19313
38964877	rs11570373	7.66972e-11	-1.63926	-0.609546	8.05671e-08	-1.68351	-0.527977	2.93874e-05	-1.58389	-0.603492
38964928	rs5757151	3.40011e-11	-1.80908	-1.25319	3.92824e-08	-1.67647	-1.25333	1.15317e-05	-1.86978	-1.25308
38965046	rs144448683	7.65074e-10	-1.74147e-10	0.0513019	7.67896e-07	-1.74147e-10	0.0430734	0.000300667	-1.74147e-10	0.13805
38966487	rs6001159	3.30712e-11	-1.83682	-1.25318	4.22105e-08	-1.60524	-1.25268	1.1294e-05	-1.89164	-1.25204
38968083	rs75882057	2.24489e-10	-1.17485	-2.05839e-10	6.52194e-07	-0.120239	-2.05839e-10	9.75393e-05	-0.987697	-2.05839e-10
38968113	rs142121538	1.26139e-10	-1.75128	-2.05839e-10	1.60591e-07	-1.52172	-2.05839e-10	4.83951e-05	-1.68855	-2.05839e-10
38969416	rs73157146	3.59623e-10	-0.703614	-2.05839e-10	2.59118e-07	-1.0433	-2.05839e-10	0.000143865	-0.599077	-2.05839e-10
38970439	rs8140617	1.08193e-10	-0.942545	-0.962206	4.66415e-08	-1.85345	-0.904642	2.96038e-05	-1.24507	-0.934983
38971868	rs369198011	1.68569e-09	-1.74147e-10	0.84126	2.80204e-06	-1.74147e-10	1.33752	0.000606741	-1.74147e-10	0.840149
38971950	rs34346867	3.36892e-11	-1.81818	-1.25332	3.87505e-08	-1.69033	-1.25311	1.16248e-05	-1.86201	-1.2528
38972327	rs115989402	2.21203e-10	-1.18959	-2.05839e-10	6.37335e-07	-0.143286	-2.05839e-10	9.5941e-05	-1.00422	-2.05839e-10
38972640	rs7291729	8.23926e-11	-1.58126	-0.59591	7.96236e-08	-1.70341	-0.51986	2.90913e-05	-1.6094	-0.588111
38973910	rs8138643	7.46184e-10	0.0263009	-2.05839e-10	3.7105e-07	-0.684245	-2.05839e-10	0.000237562	-0.0975231	-2.05839e-10
38974154	rs1013338	6.96153e-11	-1.09474	-1.25094	3.17581e-08	-1.8936	-1.24884	1.8756e-05	-1.38785	-1.24859
38974569	rs62228940	8.20467e-11	-1.62635	-0.555031	7.7166e-08	-1.77984	-0.474777	2.75467e-05	-1.70492	-0.54715
38974680	rs1013339	5.71756e-11	-1.28965	-1.2529	3.11978e-08	-1.90843	-1.2518	1.72819e-05	-1.46664	-1.25165
38974784	rs75464485	6.23466e-10	-0.153377	-2.05839e-10	2.26993e-06	1.12693	-2.05839e-10	0.000545068	0.732957	-2.05839e-10
38975511	rs1569492	3.55263e-11	-1.77138	-1.24701	3.6759e-08	-1.75052	-1.24568	1.21619e-05	-1.8269	-1.24274
38976135	rs75136621	1.85583e-10	-0.150612	-1.21456	2.9132e-07	0.304477	-1.23063	6.15438e-05	-0.240374	-1.20783
38977073	rs115319620	1.6081e-10	-0.298022	-1.21042	2.37354e-07	0.0964184	-1.22745	5.21025e-05	-0.411376	-1.20336
38977890	rs5750626	1.15911e-10	-0.916704	-0.919142	4.89499e-08	-1.85213	-0.857653	3.13699e-05	-1.23209	-0.890019
38978169	rs112577976	1.28321e-10	-1.73414	-2.05839e-10	1.28091e-07	-1.74784	-2.05839e-10	4.20683e-05	-1.82866	-2.05839e-10
38979120	rs17826889	1.26881e-10	-1.74542	-2.05839e-10	1.26711e-07	-1.75867	-2.05839e-10	4.17495e-05	-1.83627	-2.05839e-10
38979154	rs112861194	1.67082e-10	-1.47019	-2.05839e-10	2.55111e-07	-1.05888	-2.05839e-10	7.17488e-05	-1.29478	-2.05839e-10
38979235	rs12485129	2.88837e-10	-0.420461	-0.502346	4.97226e-05	4.47327	-0.259641	0.000116756	-0.281694	-0.526172
38981010	rs7291652	1.16861e-10	-0.931234	-0.896454	4.99986e-08	-1.85559	-0.832998	3.17374e-05	-1.24408	-0.866378
38982031	rs16999109	8.09797e-11	-1.57857	-0.615898	7.82712e-08	-1.70128	-0.539124	2.85814e-05	-1.60683	-0.608368
38982321	rs5750627	6.96062e-11	-1.10929	-1.23653	3.24319e-08	-1.88956	-1.23188	1.93987e-05	-1.37169	-1.23106
38982358	rs16999114	8.06852e-11	-1.57857	-0.619542	7.79698e-08	-1.70128	-0.542982	2.84769e-05	-1.60683	-0.612033
38982442	rs4560233	1.215e-10	-0.931234	-0.857521	5.20552e-08	-1.85559	-0.79269	3.30335e-05	-1.24408	-0.826353
38982743	rs5757159	3.49793e-11	-1.80348	-1.23044	3.88812e-08	-1.7117	-1.22837	1.2107e-05	-1.85125	-1.22292
38984480	rs72656933	5.54697e-10	-0.270249	-2.05839e-10	1.79947e-06	0.894669	-2.05839e-10	0.000521208	0.688196	-2.05839e-10
38985065	rs5750629	6.89958e-11	-1.10929	-1.24533	3.21129e-08	-1.88956	-1.24177	1.91997e-05	-1.37169	-1.24137
38985818	rs5750630	1.19132e-10	-0.916704	-0.891731	5.04295e-08	-1.85213	-0.827874	3.22787e-05	-1.23209	-0.861461
38986248	rs9607553	7.28063e-11	-1.05483	-1.24603	3.23882e-08	-1.88018	-1.24261	2.00623e-05	-1.32688	-1.24223
38987412	rs5750631	8.00475e-10	-1.74147e-10	0.096535	7.81491e-07	-1.74147e-10	0.0606226	0.000303529	-1.74147e-10	0.147525
38987636	rs8137599	1.69372e-10	-1.45657	-2.05839e-10	1.47266e-07	-1.60834	-2.05839e-10	5.34031e-05	-1.59008	-2.05839e-10
38987752	rs55706642	8.5273e-11	-1.58126	-0.561548	8.27241e-08	-1.70341	-0.481659	3.01097e-05	-1.6094	-0.553704
38988071	rs143255884	1.33013e-10	-1.69822	-2.05839e-10	1.32594e-07	-1.71329	-2.05839e-10	4.31302e-05	-1.80373	-2.05839e-10
38988115	rs3946137	3.6659e-11	-1.75406	-1.23295	3.72425e-08	-1.75252	-1.23061	1.21281e-05	-1.8467	-1.22572
38988344	rs1569493	1.55557e-10	-1.54166	-2.05839e-10	1.32826e-07	-1.71154	-2.05839e-10	4.49969e-05	-1.76136	-2.05839e-10
38989007	rs6519119	1.19132e-10	-0.916704	-0.891731	5.04295e-08	-1.85213	-0.827874	3.22787e-05	-1.23209	-0.861461
38989504	rs139529593	2.41251e-10	-1.74147e-10	-1.10283	2.5416e-07	-1.74147e-10	-1.06262	9.13775e-05	-1.74147e-10	-1.05295
38989646	rs5757160	6.9881e-11	-1.09584	-1.24603	3.21557e-08	-1.88738	-1.24261	1.9396e-05	-1.36065	-1.24223
38989813	rs7288443	6.9881e-11	-1.09584	-1.24603	3.21557e-08	-1.88738	-1.24261	1.9396e-05	-1.36065	-1.24223
38990662	rs5757161	5.73502e-11	-1.28946	-1.25004	3.13917e-08	-1.90641	-1.24763	1.77983e-05	-1.4415	-1.24735
38990695	rs146033331	2.31286e-10	-1.14501	-2.05839e-10	2.40333e-07	-1.11856	-2.05839e-10	8.16542e-05	-1.16546	-2.05839e-10
38990738	rs5750632	1.28395e-10	-0.8465	-0.887058	5.06181e-08	-1.85346	-0.822807	3.45839e-05	-1.16797	-0.856597
38991355	rs75897813	1.62637e-10	-0.283395	-1.21376	2.40638e-07	0.112733	-1.23002	5.26527e-05	-0.397272	-1.20696
38991393	rs6519120	1.24604e-10	-0.876472	-0.887058	5.02789e-08	-1.86019	-0.822807	3.37301e-05	-1.19297	-0.856597
38992098	rs73157150	4.52603e-10	-0.473656	-2.05839e-10	3.15359e-07	-0.846869	-2.05839e-10	0.000182759	-0.359786	-2.05839e-10
38992373	rs80011014	3.46012e-10	-1.74147e-10	-0.742197	3.49898e-07	-1.74147e-10	-0.74294	0.000130401	-1.74147e-10	-0.697342
38993370	rs5757162	1.25706e-10	-0.87248	-0.882245	5.15147e-08	-1.84112	-0.81759	3.38146e-05	-1.19547	-0.851589
38993467	rs5750633	7.07912e-11	-1.08228	-1.24665	3.21848e-08	-1.88509	-1.244	1.95984e-05	-1.34951	-1.243
38993476	rs117693861	3.63334e-10	-1.74147e-10	-0.693349	4.07552e-07	-1.74147e-10	-0.590412	0.000133493	-1.74147e-10	-0.673907
38993963	rs5750634	1.18234e-10	-0.916704	-0.899301	4.99668e-08	-1.85213	-0.837091	3.19915e-05	-1.23209	-0.870398
38993976	rs5750635	1.18533e-10	-0.931234	-0.882245	5.0775e-08	-1.85559	-0.81759	3.22102e-05	-1.24408	-0.851589
38994577	rs5757165	5.66655e-11	-1.30147	-1.25004	3.13662e-08	-1.90722	-1.24763	1.76136e-05	-1.45193	-1.24735
38995126	rs5750637	4.59656e-10	-1.74147e-10	-0.458192	5.16301e-07	-1.74147e-10	-0.353891	0.000174217	-1.74147e-10	-0.407654
38995385	rs5757166	6.89958e-11	-1.10929	-1.24533	3.21129e-08	-1.88956	-1.24177	1.91997e-05	-1.37169	-1.24137
38995571	rs117057801	2.14736e-10	-1.74147e-10	-1.21926	2.1757e-07	-1.74147e-10	-1.21806	7.59767e-05	-1.74147e-10	-1.23753
38995681	rs118056764	2.18245e-10	-1.74147e-10	-1.20305	2.21182e-07	-1.74147e-10	-1.20159	7.6859e-05	-1.74147e-10	-1.22598
38996728	rs62228947	1.96612e-10	-1.30744	-2.05839e-10	2.05613e-07	-1.27459	-2.05839e-10	7.0418e-05	-1.3135	-2.05839e-10
38996865	rs138918709	1.21723e-10	-1.78693	-2.05839e-10	1.43254e-07	-1.63596	-2.05839e-10	4.44567e-05	-1.77344	-2.05839e-10
38997269	rs9619755	3.42691e-11	-1.8134	-1.24103	3.90097e-08	-1.69758	-1.23919	1.18712e-05	-1.85854	-1.23529
38997324	rs73157155	3.36829e-10	-0.769097	-2.05839e-10	1.52369e-07	-1.57428	-2.05839e-10	5.20561e-05	-1.61563	-2.05839e-10
38998065	rs16999135	2.95184e-10	-0.414662	-0.48641	5.12532e-05	4.48527	-0.241322	0.000119323	-0.275631	-0.510489
38998519	rs1569716	6.90463e-11	-1.10929	-1.2446	3.21411e-08	-1.88956	-1.24089	1.92168e-05	-1.37169	-1.24048
38998782	rs16999142	8.68185e-11	-1.5671	-0.557747	8.39967e-08	-1.69216	-0.477645	3.06373e-05	-1.59585	-0.549881
38999121	rs6001169	3.41057e-11	-1.81818	-1.24103	3.92934e-08	-1.69033	-1.23919	1.18302e-05	-1.86201	-1.23529
38999235	rs62228948	8.58287e-11	-1.58659	-0.549732	8.20984e-08	-1.72348	-0.469182	2.97667e-05	-1.63274	-0.541821
39000397	rs9622833	1.19031e-10	-0.916704	-0.89258	5.04729e-08	-1.85213	-0.827014	3.22652e-05	-1.23209	-0.861876
39000660	rs59005959	6.38585e-11	-1.77516	-0.656841	6.47054e-08	-1.84823	-0.582502	2.27703e-05	-1.79294	-0.649555
39003081	rs58566154	7.47747e-11	-1.63044	-0.643751	7.34432e-08	-1.74197	-0.562101	2.64752e-05	-1.65634	-0.635408
39003495	rs5757169	6.99702e-11	-1.10013	-1.24047	3.23895e-08	-1.88636	-1.23639	1.95952e-05	-1.3571	-1.23557
39003519	rs58596856	7.2304e-11	-1.65656	-0.651227	7.14108e-08	-1.76207	-0.570064	2.56317e-05	-1.68119	-0.642936
39003773	rs117655125	2.18308e-10	-1.74147e-10	-1.20276	2.19829e-07	-1.74147e-10	-1.20773	7.9116e-05	-1.74147e-10	-1.19704
39005026	rs5757172	3.38205e-11	-1.8371	-1.23051	4.08073e-08	-1.66327	-1.22845	1.18389e-05	-1.87364	-1.22292
39005062	rs5750639	6.91018e-11	-1.11354	-1.23955	3.23517e-08	-1.88859	-1.23533	1.94004e-05	-1.36817	-1.23449
39005870	rs5750640	1.4279e-10	-1.6273	-2.05839e-10	1.27621e-07	-1.75151	-2.05839e-10	4.33162e-05	-1.79943	-2.05839e-10
39006188	rs57039466	7.24223e-11	-1.65206	-0.654094	7.0906e-08	-1.75863	-0.580599	2.55173e-05	-1.67691	-0.651687
39006748	rs147275441	2.12428e-10	-1.74147e-10	-1.23007	2.15562e-07	-1.74147e-10	-1.22733	7.7899e-05	-1.74147e-10	-1.21254
39006934	rs5757176	3.49055e-11	-1.79691	-1.23912	3.88916e-08	-1.70232	-1.23748	1.19184e-05	-1.85685	-1.23301
39007174	rs5757177	7.66855e-11	-1.01667	-1.23229	3.41422e-08	-1.8446	-1.22545	2.22927e-05	-1.23459	-1.2291
39007401	rs79091541	2.96004e-10	0.340553	-1.23885	7.67356e-07	1.26795	-1.22558	0.000117242	0.43882	-1.24253
39007515	rs62228951	7.03789e-11	-1.65444	-0.680341	6.93411e-08	-1.76044	-0.601101	2.49415e-05	-1.67917	-0.672251
39008424	rs62228954	7.00027e-11	-1.67385	-0.666291	6.6471e-08	-1.81129	-0.592526	2.36632e-05	-1.74497	-0.659063
39010027	rs60748100	7.12119e-11	-1.65087	-0.672144	7.01414e-08	-1.75771	-0.592358	2.52337e-05	-1.67577	-0.663997
39012024	rs62228956	7.33337e-11	-1.62795	-0.665696	7.18843e-08	-1.74004	-0.585483	2.5958e-05	-1.65397	-0.657504
39012514	rs145759424	1.1548e-10	-1.83957	-2.05839e-10	1.15868e-07	-1.84813	-2.05839e-10	3.94607e-05	-1.89265	-2.05839e-10
39013070	rs56703183	7.27971e-11	-1.62795	-0.673041	7.13235e-08	-1.74004	-0.593314	2.57667e-05	-1.65397	-0.6649
39013364	rs111874456	2.19487e-10	-1.19738	-2.05839e-10	2.30187e-07	-1.16169	-2.05839e-10	7.85687e-05	-1.20398	-2.05839e-10
39013425	rs5757180	1.20176e-10	-0.910842	-0.888873	5.05037e-08	-1.86108	-0.817454	3.30195e-05	-1.21372	-0.85713
39013522	rs5757181	1.17205e-10	-0.921658	-0.903086	5.02547e-08	-1.85047	-0.83301	3.2066e-05	-1.2282	-0.871955
39013570	rs141863816	2.45777e-10	-1.74147e-10	-1.08425	2.58101e-07	-1.74147e-10	-1.04723	9.11294e-05	-1.74147e-10	-1.05567
39013830	rs5750646	7.05542e-11	-1.10013	-1.23216	3.28481e-08	-1.88636	-1.22233	1.97899e-05	-1.3571	-1.22568
39014944	rs116848925	5.18476e-11	-1.5182	-1.12216	3.77931e-08	-1.90895	-1.0595	1.38183e-05	-1.85411	-1.08786
39015244	rs117707622	1.62999e-10	-1.49493	-2.05839e-10	1.21814e-07	-1.79808	-2.05839e-10	4.60475e-05	-1.73828	-2.05839e-10
39015302	rs6001173	6.94487e-11	-1.11354	-1.23454	3.25741e-08	-1.88859	-1.22848	1.95166e-05	-1.36817	-1.22852
39016182	rs4821797	6.18883e-11	-1.22992	-1.23342	3.22517e-08	-1.89981	-1.2272	1.92572e-05	-1.38283	-1.22724
39016403	rs5995598	1.17679e-10	-0.56818	-1.25253	1.98285e-07	-0.0579826	-1.25289	4.36296e-05	-0.539457	-1.25276
39016429	rs117067187	1.17467e-10	-1.82252	-2.05839e-10	1.17741e-07	-1.83209	-2.05839e-10	3.98122e-05	-1.88378	-2.05839e-10
39016683	rs62228958	7.26164e-11	-1.63044	-0.673041	7.11862e-08	-1.74197	-0.593314	2.57058e-05	-1.65634	-0.6649
39017588	rs140851460	3.62979e-10	-0.694325	-2.05839e-10	4.81596e-07	-0.423476	-2.05839e-10	0.00032414	0.213224	-2.05839e-10
39017671	rs56140824	7.14475e-11	-1.64487	-0.674834	7.04859e-08	-1.75311	-0.592058	2.52557e-05	-1.67007	-0.668826
39017893	rs80294953	1.53877e-10	-1.55252	-2.05839e-10	1.44837e-07	-1.62497	-2.05839e-10	5.01722e-05	-1.65249	-2.05839e-10
39018179	rs5995599	1.2673e-10	-0.506448	-1.24016	4.58277e-08	-1.5374	-1.2383	3.87815e-05	-0.668531	-1.24148
39018334	rs6001175	6.79657e-11	-1.13004	-1.23963	3.2347e-08	-1.88967	-1.23439	1.92509e-05	-1.37597	-1.23442
39019032	rs77636070	3.25543e-10	0.449833	-1.25301	5.28775e-07	0.922567	-1.25259	0.000102316	0.312243	-1.25213
39019614	rs35090810	1.08166e-10	-1.905	-2.05839e-10	1.17001e-07	-1.8384	-2.05839e-10	4.11038e-05	-1.85185	-2.05839e-10
39019853	rs5757184	8.20372e-11	-0.93797	-1.24353	1.83435e-07	-0.165669	-1.22305	3.4358e-05	-0.780549	-1.25057
39020266	rs5757185	9.71769e-11	-1.11002	-0.902122	4.75664e-08	-1.90109	-0.837369	2.70075e-05	-1.4	-0.871839
39020807	rs79661975	4.36182e-10	0.742741	-1.25335	7.68979e-07	1.29561	-1.25112	0.000140764	0.632249	-1.25312
39021165	rs4821798	5.54144e-11	-1.3284	-1.24543	3.14794e-08	-1.90963	-1.24162	1.58944e-05	-1.56055	-1.24143
39021326	rs4821799	3.18561e-11	-1.88894	-1.23851	4.74065e-08	-1.506	-1.23582	1.13438e-05	-1.90717	-1.23212
39021522	rs5757187	9.35833e-11	-1.14887	-0.900946	4.73598e-08	-1.90467	-0.838138	2.61997e-05	-1.43092	-0.871283
39021717	rs5757188	9.34733e-11	-1.14887	-0.902122	4.73962e-08	-1.90467	-0.837369	2.61851e-05	-1.43092	-0.871839
39021935	rs13340096	7.77366e-11	-1.60818	-0.627162	7.55586e-08	-1.72462	-0.55105	2.74712e-05	-1.63511	-0.619698
39022553	rs12166403	3.23466e-10	-0.809578	-2.05839e-10	2.94238e-07	-0.916193	-2.05839e-10	0.000103953	-0.924015	-2.05839e-10
39022943	rs141990422	2.82134e-10	-0.946288	-2.05839e-10	4.36157e-07	-0.522579	-2.05839e-10	0.000275097	0.0491723	-2.05839e-10
39024961	rs5995602	1.43415e-10	-1.62293	-2.05839e-10	1.27219e-07	-1.75467	-2.05839e-10	4.32282e-05	-1.80146	-2.05839e-10
39025277	rs9610986	1.11107e-10	-0.954684	-0.92349	4.79177e-08	-1.87399	-0.857111	3.06192e-05	-1.25132	-0.895001
39025295	rs143168701	2.69592e-10	-0.991762	-2.05839e-10	8.62942e-07	0.159767	-2.05839e-10	0.000119595	-0.783841	-2.05839e-10
39026186	rs116875241	1.17895e-10	-1.81888	-2.05839e-10	1.18147e-07	-1.82865	-2.05839e-10	3.98919e-05	-1.88178	-2.05839e-10
39026739	rs13054492	1.21322e-10	-1.63448	-0.155743	1.94552e-07	-1.48004	0.150157	4.43251e-05	-1.59318	-0.183223
39026796	rs7290217	7.87381e-11	-1.603	-0.619542	7.64808e-08	-1.72056	-0.542982	2.78198e-05	-1.63017	-0.612033
39026872	rs55648665	3.33971e-10	-0.777617	-2.05839e-10	8.15158e-07	0.102801	-2.05839e-10	0.000248408	-0.0528811	-2.05839e-10
39027634	rs145445228	2.71911e-10	-1.74147e-10	-0.983197	2.91322e-07	-1.74147e-10	-0.926152	0.000101157	-1.74147e-10	-0.95128
39028183	rs16999166	8.11807e-11	-1.58746	-0.604538	7.86626e-08	-1.70831	-0.527102	2.86654e-05	-1.61532	-0.59694
39028510	rs73157160	2.8502e-10	-0.936111	-2.05839e-10	1.37245e-07	-1.67881	-2.05839e-10	4.99172e-05	-1.65759	-2.05839e-10
39028913	rs9306328	3.37395e-11	-1.82284	-1.24717	3.93572e-08	-1.68296	-1.24494	1.1703e-05	-1.86535	-1.24276
39028962	rs73157161	2.66086e-10	-1.00485	-2.05839e-10	1.32914e-07	-1.71088	-2.05839e-10	4.66483e-05	-1.72532	-2.05839e-10
39029695	rs5757191	6.25598e-11	-1.20337	-1.24918	3.1625e-08	-1.90099	-1.24565	1.77968e-05	-1.44288	-1.24605
39031186	rs73415432	7.89436e-11	-1.60039	-0.619542	7.66376e-08	-1.71851	-0.542982	2.78892e-05	-1.62768	-0.612033
39032165	rs143236271	2.73334e-09	-1.74147e-10	1.32461	2.65496e-06	-1.74147e-10	1.2836	0.00107556	-1.74147e-10	1.41265
39032252	rs9610989	1.48925e-10	-1.58523	-2.05839e-10	1.7987e-07	-1.40834	-2.05839e-10	5.1385e-05	-1.62861	-2.05839e-10
39032270	rs760645	1.33731e-10	-0.442666	-1.25017	4.62791e-08	-1.51464	-1.25125	3.94455e-05	-0.643506	-1.24953
39032348	rs11089893	6.36906e-11	-1.67626	-0.758376	8.62195e-07	0.711789	-0.552889	2.42109e-05	-1.60398	-0.77717
39032733	rs141918925	3.72571e-10	-0.668244	-2.05839e-10	4.98263e-07	-0.389453	-2.05839e-10	0.000164348	-0.465966	-2.05839e-10
39033120	rs116896424	3.92501e-10	-1.74147e-10	-0.616132	4.3301e-07	-1.74147e-10	-0.52982	0.000142662	-1.74147e-10	-0.607477
39034786	rs16999173	7.46381e-11	-1.65325	-0.622765	7.42309e-08	-1.75954	-0.533863	2.64167e-05	-1.67804	-0.615913
39034867	rs5757193	1.02079e-10	-0.97419	-0.988738	4.50537e-08	-1.86531	-0.927412	2.78529e-05	-1.27942	-0.961593
39035760	rs140977604	1.16369e-10	-1.8319	-2.05839e-10	1.16705e-07	-1.84093	-2.05839e-10	3.9614e-05	-1.88877	-2.05839e-10
39036280	rs4821801	6.20321e-11	-1.20852	-1.2525	3.13746e-08	-1.90385	-1.25073	1.73044e-05	-1.46612	-1.25088
39036329	rs147880228	3.03344e-10	0.353756	-1.22756	7.91276e-07	1.28363	-1.21057	0.000120026	0.452308	-1.23256
39036769	rs5750649	6.23655e-11	-1.20337	-1.25229	3.14802e-08	-1.90099	-1.25024	1.7718e-05	-1.44288	-1.25049
39037954	rs2179142	8.39593e-11	-1.15665	-1.00169	4.27215e-08	-1.8996	-0.946278	2.41152e-05	-1.42061	-0.964496
39038346	rs117237439	2.12597e-10	-1.74147e-10	-1.22927	2.18561e-07	-1.74147e-10	-1.21352	7.7543e-05	-1.74147e-10	-1.21712
39038588	rs78580907	1.0993e-10	-1.88882	-2.05839e-10	1.10225e-07	-1.89806	-2.05839e-10	4.04921e-05	-1.86685	-2.05839e-10
39038790	rs5757194	1.05809e-10	-0.954684	-0.972351	4.56638e-08	-1.87399	-0.905289	2.91305e-05	-1.25132	-0.944844
39038796	rs5757195	3.3449e-11	-1.82583	-1.25282	4.00731e-08	-1.65783	-1.25205	1.14798e-05	-1.87625	-1.25111
39038998	rs57591164	8.07908e-11	-1.58746	-0.609351	7.89944e-08	-1.70831	-0.522893	2.85061e-05	-1.61532	-0.602513
39039041	rs60796754	7.87436e-11	-1.62571	-0.596766	7.7695e-08	-1.7383	-0.509493	2.78342e-05	-1.65183	-0.589861
39039206	rs146033604	3.46069e-10	-0.742033	-2.05839e-10	1.24613e-06	0.527214	-2.05839e-10	0.000157444	-0.508882	-2.05839e-10
39039470	rs117924205	2.66643e-10	-1.74147e-10	-1.00276	2.90703e-07	-1.74147e-10	-0.928281	9.48115e-05	-1.74147e-10	-1.01606
39039855	rs5757196	1.0449e-10	-0.979454	-0.960124	4.59834e-08	-1.88061	-0.891695	2.8721e-05	-1.27828	-0.932039
39040024	rs59759728	7.85618e-11	-1.63044	-0.594345	7.761e-08	-1.74197	-0.506917	2.77765e-05	-1.65634	-0.587428
39040279	rs9607557	5.71174e-11	-1.29336	-1.25021	3.14397e-08	-1.90544	-1.24707	1.80683e-05	-1.42636	-1.24743
39040342	rs7288400	3.96213e-11	-1.74598	-1.16333	3.76812e-08	-1.77958	-1.19184	1.2816e-05	-1.84211	-1.17514
39040617	rs5757199	1.0449e-10	-0.979454	-0.960124	4.59834e-08	-1.88061	-0.891695	2.8721e-05	-1.27828	-0.932039
39040733	rs5995603	5.89075e-11	-1.58943	-0.923271	4.9284e-08	-1.8541	-0.848876	1.88753e-05	-1.73822	-0.891882
39040825	rs4821803	1.0303e-10	-0.99353	-0.960124	4.58712e-08	-1.88305	-0.891695	2.83902e-05	-1.28987	-0.932039
39040845	rs9610992	9.46241e-11	-0.794627	-1.24413	2.32206e-07	0.0751105	-1.22807	4.18789e-05	-0.58219	-1.25098
39040890	rs4821804	1.0303e-10	-0.99353	-0.960124	4.58712e-08	-1.88305	-0.891695	2.83902e-05	-1.28987	-0.932039
39041041	rs4821805	1.04938e-10	-0.979454	-0.955846	4.62023e-08	-1.88061	-0.886947	2.88499e-05	-1.27828	-0.927562
39042214	rs7289577	1.04742e-10	-0.979454	-0.957713	4.6149e-08	-1.88061	-0.8881	2.88787e-05	-1.27828	-0.926565
39042219	rs74921833	8.19375e-11	-1.63161	-0.551104	8.09155e-08	-1.74287	-0.464301	2.89792e-05	-1.65745	-0.543925
39042221	rs7289855	9.94011e-11	-1.02717	-0.962339	4.621e-08	-1.87678	-0.890603	2.81611e-05	-1.29843	-0.931583
39042421	rs550346712	2.07943e-10	-1.74147e-10	-1.2514	2.12026e-07	-1.74147e-10	-1.24387	7.58419e-05	-1.74147e-10	-1.2393
39042818	rs9610993	1.0303e-10	-0.99353	-0.960124	4.58712e-08	-1.88305	-0.891695	2.83902e-05	-1.28987	-0.932039
39043021	rs6001181	1.05534e-10	-0.965272	-0.96437	4.58838e-08	-1.87806	-0.896413	2.893e-05	-1.26659	-0.936484
39043137	rs73415446	8.06724e-11	-1.6232	-0.575073	7.9664e-08	-1.73635	-0.486415	2.85158e-05	-1.64944	-0.568056
39043491	rs5757200	1.0303e-10	-0.99353	-0.960124	4.58712e-08	-1.88305	-0.891695	2.83902e-05	-1.28987	-0.932039
39044083	rs5757202	3.20476e-10	0.407222	-1.22609	8.44703e-07	1.34708	-1.20868	0.000126931	0.506919	-1.23123
39044152	rs5757203	1.0303e-10	-0.99353	-0.960124	4.58712e-08	-1.88305	-0.891695	2.83902e-05	-1.28987	-0.932039
39044427	rs7290979	9.27175e-11	-1.10758	-0.951537	4.54423e-08	-1.90197	-0.882166	2.63152e-05	-1.37475	-0.923053
39044448	rs142469797	2.36654e-10	-1.74147e-10	-1.12207	2.41844e-07	-1.74147e-10	-1.11229	8.86466e-05	-1.74147e-10	-1.08329
39044806	rs5995606	1.0303e-10	-0.99353	-0.960124	4.58712e-08	-1.88305	-0.891695	2.83902e-05	-1.28987	-0.932039
39045099	rs6519124	6.17597e-11	-1.21289	-1.25253	3.14051e-08	-1.90294	-1.25067	1.74803e-05	-1.45598	-1.2509
39046327	rs2205802	1.0303e-10	-0.99353	-0.960124	4.58712e-08	-1.88305	-0.891695	2.83902e-05	-1.28987	-0.932039
39046700	rs5757204	1.0303e-10	-0.99353	-0.960124	4.58712e-08	-1.88305	-0.891695	2.83902e-05	-1.28987	-0.932039
39046854	rs13054225	8.81902e-10	0.193411	-2.05839e-10	8.6879e-07	0.16652	-2.05839e-10	0.000299862	0.135371	-2.05839e-10
39047435	rs8138996	1.02036e-10	-1.0075	-0.955846	4.59821e-08	-1.88538	-0.886947	2.8192e-05	-1.30135	-0.927562
39047443	rs6001182	1.02036e-10	-1.0075	-0.955846	4.59821e-08	-1.88538	-0.886947	2.8192e-05	-1.30135	-0.927562
39047994	rs7292856	8.29066e-11	-1.61164	-0.559311	8.17435e-08	-1.72733	-0.469661	2.92922e-05	-1.63842	-0.552213
39048316	rs5750652	6.25731e-11	-1.20033	-1.25201	3.14735e-08	-1.90166	-1.24977	1.76737e-05	-1.44583	-1.25005
39048450	rs139694074	1.09394e-10	-1.89372	-2.05839e-10	1.15758e-07	-1.84908	-2.05839e-10	3.96973e-05	-1.88667	-2.05839e-10
39048718	rs144862154	3.1691e-10	0.404348	-1.2344	8.32741e-07	1.34367	-1.21953	0.000125624	0.503984	-1.23865
39048755	rs5757206	9.87608e-11	-1.04877	-0.947197	4.61308e-08	-1.89175	-0.877355	2.75026e-05	-1.33516	-0.918513
39049230	rs5757208	1.05669e-10	-0.976824	-0.951537	4.66724e-08	-1.87526	-0.882166	2.97921e-05	-1.25065	-0.923053
39049317	rs5995607	1.05669e-10	-0.976824	-0.951537	4.66724e-08	-1.87526	-0.882166	2.97921e-05	-1.25065	-0.923053
39049955	rs150295831	1.07784e-10	-1.90855	-2.05839e-10	1.11534e-07	-1.88625	-2.05839e-10	3.89285e-05	-1.90623	-2.05839e-10
39050231	rs62229986	8.17873e-11	-1.62795	-0.556595	8.09447e-08	-1.74004	-0.466774	2.89191e-05	-1.65397	-0.549483
39051124	rs5757210	1.05055e-10	-0.99092	-0.943264	4.6977e-08	-1.87792	-0.872997	2.96974e-05	-1.26249	-0.914401
39051311	rs28446978	8.14893e-11	-1.63538	-0.552823	8.0804e-08	-1.74579	-0.462767	2.88245e-05	-1.66104	-0.545691
39051344	rs5750653	1.05055e-10	-0.99092	-0.943264	4.6977e-08	-1.87792	-0.872997	2.96974e-05	-1.26249	-0.914401
39051361	rs34154198	2.08905e-10	-1.74147e-10	-1.24679	2.10357e-07	-1.74147e-10	-1.25177	7.48104e-05	-1.74147e-10	-1.253
39051428	rs5750654	5.74631e-11	-1.28778	-1.24974	3.14884e-08	-1.90454	-1.24642	1.82178e-05	-1.41875	-1.24681
39051705	rs5757211	1.03328e-10	-1.0075	-0.943264	4.6628e-08	-1.88538	-0.872997	2.85655e-05	-1.30135	-0.914401
39052116	rs6001184	1.04053e-10	-1.00491	-0.938863	4.7086e-08	-1.88048	-0.868126	2.94863e-05	-1.27423	-0.909801
39052155	rs6001185	1.04053e-10	-1.00491	-0.938863	4.7086e-08	-1.88048	-0.868126	2.94863e-05	-1.27423	-0.909801
39052567	rs9622836	2.21313e-10	-1.18909	-2.05839e-10	1.72164e-07	-1.45213	-2.05839e-10	7.51042e-05	-1.24908	-2.05839e-10
39052833	rs16999186	8.17426e-11	-1.62436	-0.560732	8.08147e-08	-1.73725	-0.471171	2.88978e-05	-1.65055	-0.553642
39053049	rs2294296	1.05624e-10	-0.99092	-0.937866	4.74257e-08	-1.87792	-0.863491	2.98385e-05	-1.26249	-0.909659
39053382	rs2064088	1.04108e-10	-1.00491	-0.938334	4.70709e-08	-1.88048	-0.868445	2.9516e-05	-1.27423	-0.908795
39053757	rs5757212	6.19676e-11	-1.21074	-1.25132	3.1548e-08	-1.90029	-1.24879	1.79247e-05	-1.43282	-1.24896
39053888	rs5757213	1.05012e-10	-1.00491	-0.929684	4.75229e-08	-1.88048	-0.85889	2.97841e-05	-1.27423	-0.899751
39054216	rs5757214	1.05012e-10	-1.00491	-0.929684	4.75229e-08	-1.88048	-0.85889	2.97841e-05	-1.27423	-0.899751
39054261	rs5757215	3.33688e-11	-1.82895	-1.2521	3.99847e-08	-1.66101	-1.25107	1.1521e-05	-1.87404	-1.24974
39054450	rs4820340	2.93891e-10	-0.369791	-0.535672	5.27516e-05	4.57772	-0.304956	0.000118814	-0.228735	-0.561658
39054497	rs4820341	3.33688e-11	-1.82895	-1.2521	3.99847e-08	-1.66101	-1.25107	1.1521e-05	-1.87404	-1.24974
39054694	rs147839748	1.16885e-10	-1.82748	-2.05839e-10	1.09125e-07	-1.90808	-2.05839e-10	3.92721e-05	-1.89744	-2.05839e-10
39054771	rs4820342	1.0457e-10	-1.00491	-0.933899	4.73022e-08	-1.88048	-0.863544	2.96532e-05	-1.27423	-0.904157
39055049	rs6001186	5.82682e-11	-1.27442	-1.24919	3.15486e-08	-1.90326	-1.24579	1.84502e-05	-1.40687	-1.24601
39055204	rs5757216	1.0457e-10	-1.00491	-0.933899	4.73022e-08	-1.88048	-0.863544	2.96532e-05	-1.27423	-0.904157
39055303	rs5757217	1.0326e-10	-1.01879	-0.932631	4.73709e-08	-1.88293	-0.859645	2.94352e-05	-1.28585	-0.899909
39055418	rs62229987	7.87827e-11	-1.67711	-0.544869	7.89338e-08	-1.77765	-0.454319	2.79263e-05	-1.70069	-0.537698
39055544	rs141535474	2.07685e-10	-1.74147e-10	-1.25265	2.10337e-07	-1.74147e-10	-1.25187	7.47875e-05	-1.74147e-10	-1.2533
39055613	rs62229988	1.41551e-10	-1.02929	-0.60672	6.73789e-08	-1.88509	-0.505157	3.92816e-05	-1.29085	-0.606341
39055684	rs62229989	6.69375e-11	-1.14011	-1.2448	3.22137e-08	-1.88836	-1.23983	1.93106e-05	-1.36668	-1.24062
39056325	rs5750656	1.00336e-10	-1.04624	-0.933899	4.69711e-08	-1.8875	-0.863544	2.86458e-05	-1.30879	-0.904157
39056356	rs5750657	1.00336e-10	-1.04624	-0.933899	4.69711e-08	-1.8875	-0.863544	2.86458e-05	-1.30879	-0.904157
39056795	rs189759189	3.05254e-10	-0.867527	-2.05839e-10	1.03786e-06	0.344331	-2.05839e-10	0.000137178	-0.646676	-2.05839e-10
39057339	rs144964056	1.10708e-10	-1.88177	-2.05839e-10	1.17619e-07	-1.83313	-2.05839e-10	3.92897e-05	-1.89699	-2.05839e-10
39057661	rs13054866	6.66859e-11	-1.65494	-0.733735	9.41703e-07	0.782135	-0.535026	2.53426e-05	-1.57965	-0.75581
39057763	rs9610995	9.80725e-11	-1.05981	-0.943153	4.65987e-08	-1.88963	-0.869379	2.80388e-05	-1.3201	-0.914269
39058757	rs8142098	9.94533e-11	-1.04624	-0.942738	4.65144e-08	-1.8875	-0.873315	2.83822e-05	-1.30879	-0.913401
39058946	rs9610997	9.81666e-11	-1.05981	-0.942195	4.64017e-08	-1.88963	-0.873614	2.80912e-05	-1.3201	-0.912399
39058960	rs2413543	1.56123e-10	-1.53802	-2.05839e-10	1.3346e-07	-1.70678	-2.05839e-10	4.50499e-05	-1.76018	-2.05839e-10
39059054	rs9610998	9.81133e-11	-1.05981	-0.942738	4.64156e-08	-1.88963	-0.873315	2.80631e-05	-1.3201	-0.913401
39059404	rs2413544	9.81133e-11	-1.05981	-0.942738	4.64156e-08	-1.88963	-0.873315	2.80631e-05	-1.3201	-0.913401
39059649	rs7410470	9.82977e-11	-1.05981	-0.94086	4.64342e-08	-1.88963	-0.872914	2.80708e-05	-1.3201	-0.913128
39059844	rs139005576	1.41539e-10	-1.6361	-2.05839e-10	1.31746e-07	-1.7197	-2.05839e-10	5.3798e-05	-1.58272	-2.05839e-10
39059919	rs4821806	7.94393e-11	-1.27534	-0.938334	4.57302e-08	-1.90938	-0.868445	2.36219e-05	-1.49698	-0.908795
39060917	rs5750658	7.84965e-11	-1.28698	-0.938633	4.57068e-08	-1.90956	-0.868775	2.33941e-05	-1.50636	-0.909107
39061030	rs8137829	7.84965e-11	-1.28698	-0.938633	4.57068e-08	-1.90956	-0.868775	2.33941e-05	-1.50636	-0.909107
39061901	rs8138757	9.68131e-11	-1.07327	-0.942618	4.63281e-08	-1.89165	-0.873182	2.7754e-05	-1.3313	-0.913276
39061956	rs117392630	1.09712e-10	-1.89081	-2.05839e-10	1.09434e-07	-1.90526	-2.05839e-10	3.88243e-05	-1.90891	-2.05839e-10
39062118	rs55855403	6.6177e-11	-1.76505	-0.631289	6.71191e-08	-1.84854	-0.545573	2.33709e-05	-1.79411	-0.622352
39062194	rs6001188	9.98624e-11	-1.04624	-0.938633	4.67261e-08	-1.8875	-0.868775	2.85044e-05	-1.30879	-0.909107
39062958	rs148305113	1.18635e-10	-1.81262	-2.05839e-10	1.18848e-07	-1.82274	-2.05839e-10	4.00323e-05	-1.87827	-2.05839e-10
39063163	rs118051910	2.27265e-10	-1.16255	-2.05839e-10	1.453e-07	-1.62178	-2.05839e-10	5.83025e-05	-1.50231	-2.05839e-10
39064209	rs2072795	7.43304e-11	-1.34598	-0.934175	4.59868e-08	-1.90838	-0.863849	2.24027e-05	-1.55432	-0.904445
39064230	rs2072796	9.44113e-11	-1.11585	-0.925163	4.69e-08	-1.89866	-0.8539	2.72584e-05	-1.36756	-0.895025
39064378	rs2281019	7.50033e-11	-1.34598	-0.925163	4.64466e-08	-1.90838	-0.8539	2.26148e-05	-1.55432	-0.895025
39064406	rs2281020	7.53456e-11	-1.34598	-0.920609	4.66805e-08	-1.90838	-0.848877	2.27226e-05	-1.55432	-0.890268
39064536	rs144043227	1.16284e-10	-1.83263	-2.05839e-10	1.16625e-07	-1.84162	-2.05839e-10	3.9599e-05	-1.88915	-2.05839e-10
39064667	rs2281021	7.70812e-11	-1.34598	-0.897835	4.78656e-08	-1.90838	-0.823807	2.32693e-05	-1.55432	-0.866495
39064672	rs28735351	7.08384e-11	-1.75602	-0.572254	7.18995e-08	-1.84262	-0.482691	2.50038e-05	-1.78602	-0.562904
39064681	rs5995610	7.78182e-11	-1.34598	-0.888319	4.83685e-08	-1.90838	-0.813354	2.35013e-05	-1.55432	-0.856572
39064748	rs147293607	1.16369e-10	-1.8319	-2.05839e-10	1.16705e-07	-1.84093	-2.05839e-10	3.9614e-05	-1.88877	-2.05839e-10
39064806	rs3827356	7.75681e-11	-1.37235	-0.865167	5.25645e-08	-1.85057	-0.78797	1.89295e-05	-1.79478	-0.832449
39064966	rs3788544	7.9148e-11	-1.3196	-0.897754	4.78374e-08	-1.90906	-0.823718	2.40792e-05	-1.52019	-0.86641
39065172	rs3788545	7.23541e-11	-1.5186	-0.788496	5.4677e-08	-1.89278	-0.706356	2.34501e-05	-1.66027	-0.752806
39065380	rs116855916	1.20939e-10	-1.79338	-2.05839e-10	1.21858e-07	-1.79773	-2.05839e-10	4.23761e-05	-1.82137	-2.05839e-10
39065582	rs4821807	8.06621e-11	-1.35718	-0.841221	5.08649e-08	-1.90475	-0.766661	2.35845e-05	-1.60197	-0.805392
39065595	rs74724903	2.13448e-10	-0.0126829	-1.21259	5.71187e-07	0.938918	-1.19178	8.81414e-05	0.129933	-1.21894
39065739	rs4821808	8.00918e-11	-1.3124	-0.893093	4.80639e-08	-1.90945	-0.818596	2.40187e-05	-1.52757	-0.861549
39065743	rs4821809	8.12154e-11	-1.3124	-0.879161	4.88045e-08	-1.90945	-0.803305	2.43701e-05	-1.52757	-0.847026
39066001	rs5757224	8.21469e-11	-1.301	-0.879161	4.87975e-08	-1.9096	-0.803305	2.45937e-05	-1.51844	-0.847026
39066210	rs8136368	8.12154e-11	-1.3124	-0.879161	4.88045e-08	-1.90945	-0.803305	2.43701e-05	-1.52757	-0.847026
39066820	rs3761454	8.10188e-11	-1.32579	-0.868196	4.93834e-08	-1.90835	-0.792611	2.3932e-05	-1.55731	-0.835431
39066851	rs3761455	7.4875e-11	-1.72362	-0.549226	7.53145e-08	-1.8207	-0.458208	2.63489e-05	-1.7568	-0.53972
39067331	rs3747170	8.14394e-11	-1.31452	-0.874295	4.90964e-08	-1.90883	-0.79797	2.39858e-05	-1.54853	-0.841956
39067524	rs3747172	8.19719e-11	-1.30313	-0.879161	4.88174e-08	-1.90919	-0.803305	2.40773e-05	-1.53966	-0.847026
39068789	rs5750659	1.026e-10	-1.07867	-0.879161	4.94086e-08	-1.89715	-0.803305	2.8802e-05	-1.36048	-0.847026
39069045	rs3747173	1.03986e-10	-1.06525	-0.879161	4.94922e-08	-1.89546	-0.803305	2.91182e-05	-1.34956	-0.847026
39069181	rs3747174	1.03986e-10	-1.06525	-0.879161	4.94922e-08	-1.89546	-0.803305	2.91182e-05	-1.34956	-0.847026
39069510	rs1065201	1.01665e-10	-1.07867	-0.888319	4.89146e-08	-1.89715	-0.813354	2.85284e-05	-1.36048	-0.856572
39069624	rs1065208	7.27427e-11	-1.74878	-0.552965	7.37432e-08	-1.83781	-0.462182	2.56604e-05	-1.77952	-0.543484
39070061	rs62230023	7.28786e-11	-1.75065	-0.549226	7.39444e-08	-1.83906	-0.458208	2.57139e-05	-1.7812	-0.53972
39070089	rs4820343	1.03038e-10	-1.06525	-0.888319	4.89974e-08	-1.89546	-0.813354	2.88416e-05	-1.34956	-0.856572
39070550	rs5757226	1.03038e-10	-1.06525	-0.888319	4.89974e-08	-1.89546	-0.813354	2.88416e-05	-1.34956	-0.856572
39070620	rs143654441	2.2867e-10	0.0897031	-1.2461	3.70843e-07	0.551276	-1.23608	6.44476e-05	-0.153481	-1.24862
39070735	rs5757227	3.32797e-11	-1.83488	-1.24884	4.1364e-08	-1.63099	-1.24718	1.14665e-05	-1.88331	-1.24521
39070811	rs5757228	1.04611e-10	-1.05173	-0.886686	4.90688e-08	-1.89366	-0.813695	2.91787e-05	-1.33854	-0.855974
39070922	rs6519132	7.19551e-11	-1.75966	-0.552965	7.32134e-08	-1.84502	-0.462182	2.54109e-05	-1.78929	-0.543484
39071658	rs5757231	1.09012e-10	-1.01053	-0.886686	4.93661e-08	-1.88762	-0.813695	3.0179e-05	-1.30483	-0.855974
39071677	rs5757232	1.09012e-10	-1.01053	-0.886686	4.93661e-08	-1.88762	-0.813695	3.0179e-05	-1.30483	-0.855974
39072098	rs4821810	6.32556e-11	-1.19669	-1.2448	3.17978e-08	-1.90083	-1.24036	1.8003e-05	-1.43664	-1.24078
39072454	rs9306329	1.05576e-10	-1.05173	-0.877508	4.95642e-08	-1.89366	-0.80365	2.94587e-05	-1.33854	-0.846422
39072472	rs5750662	1.06507e-10	-1.0381	-0.882353	4.93962e-08	-1.89176	-0.808951	2.96386e-05	-1.32741	-0.851464
39072491	rs62230024	7.58696e-11	-1.72973	-0.529921	7.49509e-08	-1.84605	-0.437701	2.59615e-05	-1.79105	-0.520286
39072686	rs5757234	6.32556e-11	-1.19669	-1.2448	3.17978e-08	-1.90083	-1.24036	1.8003e-05	-1.43664	-1.24078
39072769	rs5750664	1.05576e-10	-1.05173	-0.877508	4.95642e-08	-1.89366	-0.80365	2.94587e-05	-1.33854	-0.846422
39073061	rs9611006	1.05576e-10	-1.05173	-0.877508	4.95642e-08	-1.89366	-0.80365	2.94587e-05	-1.33854	-0.846422
39073075	rs5750665	1.05576e-10	-1.05173	-0.877508	4.95642e-08	-1.89366	-0.80365	2.94587e-05	-1.33854	-0.846422
39073210	rs5750666	1.07811e-10	-1.90829	-2.05839e-10	1.16199e-07	-1.84527	-2.05839e-10	3.9811e-05	-1.88381	-2.05839e-10
39073835	rs5757237	1.06907e-10	-1.0381	-0.878606	4.9689e-08	-1.89176	-0.803041	2.97795e-05	-1.32741	-0.846722
39073896	rs5757238	6.32556e-11	-1.19669	-1.2448	3.17978e-08	-1.90083	-1.24036	1.8003e-05	-1.43664	-1.24078
39073902	rs62230025	7.43684e-11	-1.74622	-0.533417	7.54196e-08	-1.8361	-0.441413	2.62306e-05	-1.77722	-0.523805
39074452	rs6001191	1.06092e-10	-1.05173	-0.872631	4.98293e-08	-1.89366	-0.798317	2.96086e-05	-1.33854	-0.841348
39074591	rs186226529	1.09818e-10	-1.88984	-2.05839e-10	1.16613e-07	-1.84172	-2.05839e-10	3.98809e-05	-1.88206	-2.05839e-10
39074716	rs11704021	1.06964e-10	-1.0381	-0.878077	4.96026e-08	-1.89176	-0.804781	2.97603e-05	-1.32741	-0.847365
39074737	rs6001193	3.31961e-11	-1.83909	-1.24715	4.17875e-08	-1.62269	-1.24529	1.14631e-05	-1.88579	-1.24303
39075045	rs113245741	7.48889e-11	-1.73925	-0.533417	7.57751e-08	-1.8314	-0.441413	2.6396e-05	-1.77093	-0.523805
39075060	rs4820344	1.05066e-10	-1.05173	-0.882353	4.93022e-08	-1.89366	-0.808951	2.93106e-05	-1.33854	-0.851464
39075145	rs4821811	1.03206e-10	-1.06525	-0.886686	4.89807e-08	-1.89546	-0.813695	2.88588e-05	-1.34956	-0.855974
39075235	rs4821812	1.04611e-10	-1.05173	-0.886686	4.90688e-08	-1.89366	-0.813695	2.91787e-05	-1.33854	-0.855974
39075434	rs9607566	1.04111e-10	-1.05173	-0.891482	4.88115e-08	-1.89366	-0.818954	2.90381e-05	-1.33854	-0.860803
39075492	rs143750575	2.70293e-10	-0.989165	-2.05839e-10	1.339e-07	-1.70349	-2.05839e-10	4.69814e-05	-1.7182	-2.05839e-10
39075592	rs5757241	8.15222e-11	-1.29164	-0.896153	4.78018e-08	-1.90944	-0.824073	2.3846e-05	-1.53067	-0.865668
39076085	rs150106431	1.1556e-10	-1.83888	-2.05839e-10	1.2197e-07	-1.79681	-2.05839e-10	3.96655e-05	-1.88747	-2.05839e-10
39076273	rs4821813	1.02713e-10	-1.06525	-0.891482	4.87237e-08	-1.89546	-0.818954	2.87198e-05	-1.34956	-0.860803
39076587	rs16999224	7.53559e-11	-1.72888	-0.537573	7.59772e-08	-1.82432	-0.445828	2.65334e-05	-1.76156	-0.52799
39077009	rs139410618	1.18173e-10	-1.81652	-2.05839e-10	1.1841e-07	-1.82643	-2.05839e-10	3.99443e-05	-1.88047	-2.05839e-10
39077058	rs9611007	3.71065e-11	-1.74453	-1.23035	3.45433e-08	-1.8474	-1.21097	1.34571e-05	-1.72537	-1.24308
39077129	rs61391663	7.46015e-11	-1.74309	-0.533417	7.55784e-08	-1.834	-0.441413	2.63046e-05	-1.7744	-0.523805
39077840	rs148655634	1.08852e-10	-1.89868	-2.05839e-10	1.77602e-07	-1.42104	-2.05839e-10	7.73966e-05	-1.21901	-2.05839e-10
39078241	rs62230027	7.43515e-11	-1.74229	-0.537573	7.24162e-08	-1.87232	-0.445828	2.49223e-05	-1.8242	-0.52799
39079243	rs147682607	2.61645e-10	-1.74147e-10	-1.02168	2.72835e-07	-1.74147e-10	-0.991714	9.72585e-05	-1.74147e-10	-0.990581
39079413	rs3827357	1.03417e-10	-1.06525	-0.884646	4.90027e-08	-1.89546	-0.813245	2.88721e-05	-1.34956	-0.855514
39079964	rs5750668	1.00614e-10	-1.08794	-0.889443	4.88314e-08	-1.89372	-0.818488	2.92622e-05	-1.33116	-0.860498
39080078	rs1056610	6.05054e-11	-1.23996	-1.24598	3.17556e-08	-1.90045	-1.24206	1.78999e-05	-1.4407	-1.24246
39080164	rs116369871	2.40556e-10	0.0953196	-1.20104	6.61006e-07	1.07093	-1.17775	9.96387e-05	0.241867	-1.20827
39080245	rs1056661	3.24208e-11	-1.86178	-1.24809	4.39821e-08	-1.5703	-1.24649	1.13074e-05	-1.89806	-1.24443
39080638	rs5750669	1.05706e-10	-1.02437	-0.903645	4.82701e-08	-1.88974	-0.834026	2.92687e-05	-1.31618	-0.87526
39082170	rs116682542	1.32558e-10	-1.70165	-2.05839e-10	1.21411e-07	-1.8014	-2.05839e-10	4.34719e-05	-1.79584	-2.05839e-10
39082174	rs10135	6.1138e-11	-1.22765	-1.24789	3.17266e-08	-1.89896	-1.24446	1.80429e-05	-1.43038	-1.24482
39082412	rs62230028	1.40404e-10	-1.64415	-2.05839e-10	1.13254e-07	-1.87095	-2.05839e-10	4.21785e-05	-1.82604	-2.05839e-10
39082487	rs116542224	4.8745e-10	0.806033	-1.20552	8.38117e-07	1.31373	-1.18315	0.000186643	0.87366	-1.21242
39082949	rs3827358	3.50357e-10	-0.130828	-0.59889	8.60987e-05	5.13703	-0.374361	0.000144306	0.0242716	-0.620291
39084417	rs142975900	2.17021e-10	-1.74147e-10	-1.20868	2.19833e-07	-1.74147e-10	-1.20771	7.76092e-05	-1.74147e-10	-1.21627
39085434	rs116981948	1.48493e-09	-1.74147e-10	0.714455	1.08257e-06	-1.74147e-10	0.386509	0.000544379	-1.74147e-10	0.731693
39086657	rs371181861	2.37149e-10	-1.74147e-10	-1.11998	2.33535e-07	-1.74147e-10	-1.14725	8.6403e-05	-1.74147e-10	-1.10893
39087037	rs112736986	7.28132e-11	-1.75155	-0.549226	7.12184e-08	-1.87662	-0.458208	2.44702e-05	-1.83078	-0.53972
39087153	rs73157171	2.82183e-10	-0.946116	-2.05839e-10	1.36691e-07	-1.68286	-2.05839e-10	4.79257e-05	-1.6983	-2.05839e-10
39087501	rs117475882	2.67332e-10	-1.74147e-10	-1.00018	2.69759e-07	-1.74147e-10	-1.00305	9.09957e-05	-1.74147e-10	-1.05714
39088658	rs59458863	7.24224e-11	-1.7534	-0.552753	7.07064e-08	-1.87747	-0.464578	2.43251e-05	-1.83208	-0.544358
39088764	rs6001199	1.04755e-10	-1.0381	-0.898943	4.84216e-08	-1.89176	-0.828879	2.90835e-05	-1.32741	-0.870371
39089501	rs56987759	7.0204e-10	-1.74147e-10	-0.0346799	1.13582e-06	-1.74147e-10	0.43453	0.000247819	-1.74147e-10	-0.0552531
39089629	rs117706333	1.17687e-10	-1.82064	-2.05839e-10	1.22552e-07	-1.79204	-2.05839e-10	4.06774e-05	-1.86228	-2.05839e-10
39091049	rs117932236	1.17687e-10	-1.82064	-2.05839e-10	1.22552e-07	-1.79204	-2.05839e-10	4.06774e-05	-1.86228	-2.05839e-10
39091151	rs4820345	1.02814e-10	-1.0343	-0.921449	4.7817e-08	-1.87966	-0.853544	2.83496e-05	-1.32956	-0.893781
39091785	rs189559185	7.09823e-10	-1.74147e-10	-0.0236548	7.4553e-07	-1.74147e-10	0.0135148	0.000260864	-1.74147e-10	-0.00395285
39092524	rs2413545	9.96041e-11	-1.0615	-0.925971	4.73496e-08	-1.88451	-0.858509	2.75997e-05	-1.35166	-0.898489
39094562	rs77711238	1.09501e-10	-1.89273	-2.05839e-10	1.12971e-07	-1.87345	-2.05839e-10	3.88677e-05	-1.90779	-2.05839e-10
39094619	rs5750671	6.33271e-11	-1.19307	-1.24728	3.19449e-08	-1.89287	-1.2437	1.8694e-05	-1.39568	-1.24407
39094963	rs56968635	7.0649e-11	-1.76608	-0.564866	6.95937e-08	-1.88307	-0.474833	2.38444e-05	-1.84094	-0.555466
39095158	rs56170845	7.24889e-11	-1.74037	-0.564866	7.041e-08	-1.87141	-0.474833	2.42802e-05	-1.82283	-0.555466
39095698	rs926299	6.32886e-11	-1.19307	-1.24789	3.19204e-08	-1.89287	-1.24446	1.86799e-05	-1.39568	-1.24482
39095987	rs2072800	6.3252e-11	-1.87668	-0.564866	6.8817e-08	-1.8943	-0.474833	2.22796e-05	-1.90882	-0.555466
39096602	rs6519133	3.18611e-11	-1.89854	-1.22875	3.85192e-08	-1.72629	-1.22313	1.17566e-05	-1.88353	-1.22001
39098543	rs62228762	6.99644e-11	-1.76071	-0.57997	6.86447e-08	-1.88074	-0.4909	2.35722e-05	-1.83721	-0.570673
39098727	rs117947043	7.2133e-11	-1.445	-0.865161	5.09242e-08	-1.90847	-0.761773	1.82684e-05	-1.85519	-0.80759
39098743	rs118105785	6.68102e-11	-1.16358	-1.22323	9.96048e-08	-0.776992	-1.22238	2.4681e-05	-1.16091	-1.20101
39098787	rs9611008	6.04958e-11	-1.24233	-1.24377	3.18494e-08	-1.9002	-1.23937	1.90945e-05	-1.37874	-1.23982
39098860	rs5757250	8.27724e-11	-0.922031	-1.25055	1.90772e-07	-0.09616	-1.25334	3.67057e-05	-0.721554	-1.24347
39099602	rs6001203	6.4423e-11	-1.17592	-1.24728	3.20934e-08	-1.88824	-1.2437	1.91765e-05	-1.3702	-1.24407
39100128	rs5757251	3.51272e-11	-1.7787	-1.25099	3.75923e-08	-1.72389	-1.24989	1.19205e-05	-1.84131	-1.24839
39100239	rs6001204	6.4423e-11	-1.17592	-1.24728	3.20934e-08	-1.88824	-1.2437	1.91765e-05	-1.3702	-1.24407
39100545	rs7291524	1.26401e-10	-1.74921	-2.05839e-10	1.15577e-07	-1.85064	-2.05839e-10	4.121e-05	-1.84927	-2.05839e-10
39100646	rs41280833	2.07609e-10	-1.25301	-2.05839e-10	1.1711e-07	-1.83747	-2.05839e-10	4.80254e-05	-1.69622	-2.05839e-10
39101079	rs28362527	7.04516e-11	-1.76888	-0.564866	6.95105e-08	-1.88427	-0.474833	2.37984e-05	-1.84287	-0.555466
39101144	rs117715549	8.25305e-11	-1.46542	-0.710078	6.06742e-08	-1.90618	-0.588886	2.19348e-05	-1.83754	-0.642336
39101178	rs28362528	2.07553e-10	-1.74147e-10	-1.25329	2.10181e-07	-1.74147e-10	-1.25261	7.47843e-05	-1.74147e-10	-1.25335
39101338	rs11703159	2.8975e-10	-0.919653	-2.05839e-10	1.3847e-07	-1.66993	-2.05839e-10	4.8528e-05	-1.68581	-2.05839e-10
39101619	rs2267393	6.37505e-11	-1.1858	-1.24789	3.19624e-08	-1.89156	-1.24446	1.87642e-05	-1.39118	-1.24482
39101633	rs2267394	6.37505e-11	-1.1858	-1.24789	3.19624e-08	-1.89156	-1.24446	1.87642e-05	-1.39118	-1.24482
39101715	rs28362529	7.00019e-11	-1.78308	-0.557067	6.96831e-08	-1.89008	-0.466542	2.37553e-05	-1.85253	-0.547614
39102554	rs62228763	7.01188e-11	-1.78141	-0.557067	6.97291e-08	-1.88942	-0.466542	2.3782e-05	-1.85141	-0.547614
39102620	rs62228764	7.00019e-11	-1.78308	-0.557067	6.96831e-08	-1.89008	-0.466542	2.37553e-05	-1.85253	-0.547614
39103639	rs8138189	2.35736e-10	0.0629538	-1.18891	6.44659e-07	1.03144	-1.1633	9.74482e-05	0.208334	-1.19697
39104168	rs5750672	1.01859e-10	-0.980981	-0.984103	4.4593e-08	-1.87856	-0.92444	2.8413e-05	-1.26194	-0.959162
39104320	rs5757253	6.26968e-11	-1.20135	-1.24901	3.18896e-08	-1.89239	-1.24591	1.87228e-05	-1.39198	-1.24623
39105158	rs5757255	3.29867e-10	-1.74147e-10	-0.789982	3.53925e-07	-1.74147e-10	-0.731497	0.000120264	-1.74147e-10	-0.778264
39105707	rs4821815	5.53555e-11	-1.32825	-1.24665	3.14966e-08	-1.90781	-1.24289	1.76302e-05	-1.45506	-1.24328
39105948	rs2284073	6.03403e-11	-1.23867	-1.25	3.16763e-08	-1.89779	-1.24722	1.81129e-05	-1.42381	-1.24752
39106470	rs147144367	1.18904e-10	-1.81036	-2.05839e-10	1.24005e-07	-1.78026	-2.05839e-10	4.09869e-05	-1.8547	-2.05839e-10
39107001	rs2413546	9.59165e-11	-1.10374	-0.921449	4.6973e-08	-1.89746	-0.853544	2.73967e-05	-1.36375	-0.893781
39107172	rs185842036	2.44063e-10	-1.09124	-2.05839e-10	6.60398e-07	-0.107739	-2.05839e-10	0.000249678	-0.0477791	-2.05839e-10
39107288	rs142603829	2.08884e-10	-1.74147e-10	-1.24689	2.10497e-07	-1.74147e-10	-1.25111	7.48059e-05	-1.74147e-10	-1.25306
39107338	rs2413547	9.63543e-11	-1.10374	-0.916896	4.72083e-08	-1.89746	-0.848548	2.75268e-05	-1.36375	-0.889042
39107882	rs116941275	2.64069e-10	-1.74147e-10	-1.01246	2.80438e-07	-1.74147e-10	-0.96423	9.47303e-05	-1.74147e-10	-1.01692
39108192	rs116311866	2.33711e-10	-0.123069	-1.01152	6.19258e-07	0.803276	-0.975335	9.54766e-05	0.015412	-1.02448
39108398	rs62228766	1.40404e-10	-1.64415	-2.05839e-10	1.13254e-07	-1.87095	-2.05839e-10	4.21785e-05	-1.82604	-2.05839e-10
39108560	rs16999280	1.17262e-10	-1.82426	-2.05839e-10	1.22044e-07	-1.7962	-2.05839e-10	4.05707e-05	-1.86491	-2.05839e-10
39108633	rs16999281	6.51472e-11	-1.80824	-0.60378	6.5713e-08	-1.89904	-0.51625	2.22502e-05	-1.87095	-0.594649
39109351	rs115663988	5.09709e-10	-0.35483	-2.05839e-10	2.69792e-06	1.29965	-2.05839e-10	0.000281952	0.0737843	-2.05839e-10
39109559	rs55715100	2.36038e-10	-1.12468	-2.05839e-10	5.02336e-07	-0.381311	-2.05839e-10	0.000156425	-0.515379	-2.05839e-10
39109691	rs58507435	6.43595e-11	-1.8352	-0.588987	6.62702e-08	-1.90634	-0.500497	2.22288e-05	-1.88681	-0.579753
39110124	rs5750673	7.0436e-11	-1.41415	-0.919811	4.74926e-08	-1.89331	-0.846693	2.08355e-05	-1.64146	-0.889829
39110218	rs5757256	3.99578e-10	-1.74147e-10	-0.598262	4.33343e-07	-1.74147e-10	-0.529051	0.000146	-1.74147e-10	-0.584344
39110437	rs5757257	7.10811e-11	-1.40915	-0.915703	4.75153e-08	-1.89737	-0.842159	2.13068e-05	-1.62339	-0.885542
39110712	rs35738517	1.16665e-10	-1.82937	-2.05839e-10	1.20749e-07	-1.80687	-2.05839e-10	4.58594e-05	-1.74237	-2.05839e-10
39110836	rs58916881	6.67751e-11	-1.77998	-0.607364	6.61411e-08	-1.88872	-0.520067	2.25754e-05	-1.85283	-0.598258
39113030	rs117911959	1.15411e-10	-1.84017	-2.05839e-10	1.19275e-07	-1.81915	-2.05839e-10	4.51418e-05	-1.75814	-2.05839e-10
39113134	rs4821816	4.71932e-11	-1.48393	-1.25049	3.14712e-08	-1.89888	-1.25262	1.43053e-05	-1.65531	-1.25201
39113903	rs2267395	4.71753e-11	-1.49116	-1.24364	3.19977e-08	-1.89644	-1.23847	1.43529e-05	-1.66487	-1.23913
39115310	rs138691	7.08861e-11	-1.77463	-0.552965	7.02263e-08	-1.88668	-0.462182	2.39905e-05	-1.84681	-0.543484
39115673	rs9611012	1.42206e-10	-1.6314	-2.05839e-10	1.90429e-07	-1.3513	-2.05839e-10	5.35952e-05	-1.58649	-2.05839e-10
39116082	rs5757261	7.67604e-11	-1.00275	-1.24523	1.71133e-07	-0.206156	-1.25199	3.39071e-05	-0.810258	-1.23407
39116097	rs186767966	1.25418e-10	-1.75702	-2.05839e-10	1.10263e-07	-1.89771	-2.05839e-10	4.32257e-05	-1.80152	-2.05839e-10
39116706	rs73157180	1.17211e-10	-1.8247	-2.05839e-10	1.3001e-07	-1.73297	-2.05839e-10	6.33965e-05	-1.41854	-2.05839e-10
39116795	rs470106	4.37168e-11	-1.56744	-1.2435	3.25132e-08	-1.88064	-1.23829	1.35958e-05	-1.71923	-1.23896
39117356	rs5995612	5.82448e-11	-1.27376	-1.25026	6.99559e-08	-1.1106	-1.24212	1.7951e-05	-1.42847	-1.25184
39117469	rs138692	6.00482e-11	-1.28054	-1.21298	3.28897e-08	-1.90649	-1.20093	1.63959e-05	-1.56923	-1.2017
39117995	rs73415498	7.98823e-11	-1.63586	-0.572254	6.90022e-08	-1.88375	-0.482691	2.35573e-05	-1.84561	-0.562904
39118222	rs138693	7.00978e-11	-1.79744	-0.541342	7.04771e-08	-1.89546	-0.449832	2.39061e-05	-1.86203	-0.531784
39119397	rs74867304	1.91504e-10	-1.33376	-2.05839e-10	1.93019e-07	-1.33779	-2.05839e-10	5.91791e-05	-1.48738	-2.05839e-10
39120096	rs138694	7.11072e-11	-1.78601	-0.538469	7.04477e-08	-1.9025	-0.443209	2.36065e-05	-1.87806	-0.528365
39120162	rs116963077	1.08987e-10	-1.89744	-2.05839e-10	1.36497e-07	-1.68428	-2.05839e-10	5.5247e-05	-1.55614	-2.05839e-10
39120238	rs138695	7.10809e-11	-1.78638	-0.538469	7.12366e-08	-1.89137	-0.443209	2.41635e-05	-1.85474	-0.528365
39120291	rs117992050	1.27937e-10	-1.73713	-2.05839e-10	1.32941e-07	-1.71067	-2.05839e-10	4.15725e-05	-1.84051	-2.05839e-10
39120494	rs138696	7.11665e-11	-1.78141	-0.542236	7.10896e-08	-1.88942	-0.447219	2.41524e-05	-1.85141	-0.532158
39121079	rs181456575	2.07785e-10	-1.74147e-10	-1.25216	2.10626e-07	-1.74147e-10	-1.2505	7.4847e-05	-1.74147e-10	-1.25251
39121252	rs6001209	5.06069e-11	-1.80871	-0.855876	7.29976e-08	-1.52877	-0.781382	1.72079e-05	-1.89755	-0.825032
39121912	rs78701749	1.42827e-10	-1.62704	-2.05839e-10	1.35578e-07	-1.69104	-2.05839e-10	4.71289e-05	-1.71507	-2.05839e-10
39122038	rs16999297	7.02896e-11	-1.78308	-0.552965	6.99876e-08	-1.89008	-0.462182	2.38536e-05	-1.85253	-0.543484
39123806	rs117884857	2.14662e-10	-1.74147e-10	-1.2196	2.17636e-07	-1.74147e-10	-1.21776	7.59129e-05	-1.74147e-10	-1.23837
39124326	rs138697	6.40413e-11	-1.79587	-0.633275	6.41568e-08	-1.8949	-0.544351	2.18255e-05	-1.86101	-0.623862
39124467	rs2235230	7.14951e-11	-1.51031	-0.808736	5.40231e-08	-1.8849	-0.726269	2.21376e-05	-1.69709	-0.773588
39124912	rs2235229	3.35677e-11	-1.89586	-1.17925	4.79425e-08	-1.5582	-1.17238	1.213e-05	-1.90231	-1.16995
39125074	rs4820346	8.0892e-11	-1.67028	-0.525274	7.62122e-08	-1.84391	-0.423151	2.75246e-05	-1.76986	-0.483015
39125529	rs16999301	6.23019e-11	-1.799	-0.657683	6.24335e-08	-1.89601	-0.570468	2.12519e-05	-1.86305	-0.648457
39125549	rs75211829	1.24029e-10	-1.76816	-2.05839e-10	1.11671e-07	-1.88502	-2.05839e-10	4.08276e-05	-1.85859	-2.05839e-10
39126017	rs138698	6.37301e-11	-1.78638	-0.64763	6.34028e-08	-1.89137	-0.559707	2.16473e-05	-1.85474	-0.638327
39126508	rs909564	3.35339e-11	-1.86758	-1.20854	4.58859e-08	-1.57057	-1.20385	1.18414e-05	-1.89788	-1.19847
39128677	rs11547401	1.1584e-10	-1.83646	-2.05839e-10	1.2072e-07	-1.80711	-2.05839e-10	4.56669e-05	-1.74658	-2.05839e-10
39128842	rs41280837	1.15774e-10	-1.83703	-2.05839e-10	1.64889e-07	-1.49531	-2.05839e-10	9.56959e-05	-1.00678	-2.05839e-10
39129708	rs138699	3.27808e-11	-1.90676	-1.19207	4.76285e-08	-1.55579	-1.18136	1.19202e-05	-1.90794	-1.18177
39129999	rs138700	4.40892e-11	-1.60653	-1.19593	3.45564e-08	-1.87249	-1.1855	1.40599e-05	-1.73824	-1.18639
39130843	rs17032	5.52408e-11	-1.39592	-1.18105	3.38411e-08	-1.9095	-1.1694	1.83381e-05	-1.48858	-1.17039
39130964	rs1043441	4.36103e-11	-1.5962	-1.21718	3.32508e-08	-1.88822	-1.20828	1.39263e-05	-1.7252	-1.20897
39130971	rs9835	3.35297e-11	-1.85314	-1.2231	4.31608e-08	-1.61738	-1.21827	1.18107e-05	-1.88483	-1.21412
39131727	rs1043312	3.28479e-11	-1.86366	-1.23312	4.26277e-08	-1.61861	-1.22946	1.16255e-05	-1.88662	-1.22813
39132601	rs138702	4.41802e-11	-1.59112	-1.20927	3.38858e-08	-1.87759	-1.2	1.41677e-05	-1.7183	-1.19869
39132687	rs5757266	2.07588e-10	-1.74147e-10	-1.25312	2.1072e-07	-1.74147e-10	-1.25005	7.48328e-05	-1.74147e-10	-1.2527
39132748	rs138703	3.31369e-11	-1.84824	-1.23979	4.2141e-08	-1.62284	-1.23672	1.15938e-05	-1.8831	-1.23438
39132983	rs138835866	1.07685e-10	-1.90946	-2.05839e-10	1.1183e-07	-1.8836	-2.05839e-10	4.18355e-05	-1.83421	-2.05839e-10
39133319	rs73157182	1.16793e-09	0.474321	-2.05839e-10	7.24834e-07	-0.0146388	-2.05839e-10	0.00048705	0.620414	-2.05839e-10
39133410	rs138704	4.54996e-11	-1.57359	-1.19738	3.3887e-08	-1.88913	-1.18842	1.46312e-05	-1.69663	-1.18817
39133589	rs55856268	7.37605e-11	-1.17959	-1.10826	1.14022e-07	-0.748242	-1.11595	2.91588e-05	-1.1339	-1.0613
39133659	rs9611015	7.25026e-11	-1.07084	-1.2342	1.56729e-07	-0.29997	-1.24609	3.19523e-05	-0.885362	-1.21835
39133803	rs138705	4.21588e-11	-1.62863	-1.21859	3.35034e-08	-1.87863	-1.21031	1.35847e-05	-1.74987	-1.20913
39134207	rs2072797	7.2658e-11	-1.06955	-1.23335	1.5639e-07	-0.302663	-1.24556	3.21566e-05	-0.880135	-1.2172
39134715	rs1062687	4.37807e-11	-1.60199	-1.20749	3.38318e-08	-1.88319	-1.19598	1.42201e-05	-1.71484	-1.19846
39135454	rs35972770	1.20327e-10	-1.79845	-2.05839e-10	1.26182e-07	-1.76285	-2.05839e-10	4.82382e-05	-1.6918	-2.05839e-10
39136874	rs116468598	7.08442e-10	-0.0256031	-2.05839e-10	1.85133e-06	0.92308	-2.05839e-10	0.000294267	0.116535	-2.05839e-10
39137834	rs138706	4.26242e-11	-1.61063	-1.22562	3.36455e-08	-1.86653	-1.21817	1.34369e-05	-1.75283	-1.21711
39138332	rs138708	4.68604e-11	-1.74977	-0.991724	4.43748e-08	-1.88952	-0.918385	1.52281e-05	-1.85174	-0.993071
39139216	rs138709	4.23264e-11	-1.61228	-1.23099	3.31209e-08	-1.87617	-1.22425	1.3591e-05	-1.73526	-1.22328
39139343	rs138710	4.30285e-11	-1.59582	-1.23099	3.29483e-08	-1.88139	-1.22425	1.3764e-05	-1.72261	-1.22328
39139748	rs35842935	1.15066e-10	-1.84316	-2.05839e-10	1.19762e-07	-1.81508	-2.05839e-10	4.52085e-05	-1.75667	-2.05839e-10
39139913	rs138711	3.30041e-11	-1.85138	-1.24066	4.13206e-08	-1.64115	-1.23807	1.16247e-05	-1.88105	-1.23377
39141600	rs138712	4.38049e-11	-1.56856	-1.24037	3.26179e-08	-1.88059	-1.23513	1.36208e-05	-1.72199	-1.23436
39142615	rs138713	4.66483e-11	-1.51388	-1.23215	3.23435e-08	-1.89858	-1.22558	1.45822e-05	-1.66351	-1.22464
39142971	rs144269293	1.09642e-10	-1.89145	-2.05839e-10	1.32218e-07	-1.71613	-2.05839e-10	5.37804e-05	-1.58304	-2.05839e-10
39143158	rs377202354	4.70049e-10	-1.74147e-10	-0.435834	4.62193e-07	-1.74147e-10	-0.4646	0.000172013	-1.74147e-10	-0.42038
39144276	rs184419855	4.79007e-10	-0.416955	-2.05839e-10	1.62125e-06	0.790369	-2.05839e-10	0.000204145	-0.249121	-2.05839e-10
39146438	rs2064087	1.14043e-10	-1.8521	-2.05839e-10	1.1751e-07	-1.83406	-2.05839e-10	4.36351e-05	-1.79209	-2.05839e-10
39146527	rs138716	4.33841e-11	-1.57383	-1.24475	3.19302e-08	-1.89718	-1.23985	1.38069e-05	-1.70248	-1.2403
39147235	rs35496634	1.76012e-10	-1.41812	-2.05839e-10	3.12842e-07	-0.854881	-2.05839e-10	7.18734e-05	-1.29305	-2.05839e-10
39147715	rs5750677	4.47517e-11	-1.5513	-1.23624	3.23997e-08	-1.89294	-1.22949	1.42605e-05	-1.68148	-1.22898
39148483	rs2072798	4.46586e-11	-1.5513	-1.23832	3.23317e-08	-1.89294	-1.2316	1.42253e-05	-1.68148	-1.23145
39148537	rs2072799	4.27257e-10	-1.74147e-10	-0.531286	4.50083e-07	-1.74147e-10	-0.491148	0.000152784	-1.74147e-10	-0.538926
39148784	rs2281022	2.08103e-10	-1.74147e-10	-1.25064	2.10783e-07	-1.74147e-10	-1.24975	7.47899e-05	-1.74147e-10	-1.25327
39149155	rs6001214	4.55071e-11	-1.53527	-1.23554	3.21254e-08	-1.90153	-1.2294	1.47918e-05	-1.64567	-1.22821
39150450	rs2076028	4.6045e-11	-1.5185	-1.24055	3.20039e-08	-1.89943	-1.23529	1.45722e-05	-1.65459	-1.23425
39150543	rs2072794	5.02402e-11	-1.43408	-1.23778	3.1845e-08	-1.90768	-1.23202	1.55624e-05	-1.59221	-1.23089
39150822	rs79234244	1.08967e-10	-1.89762	-2.05839e-10	1.1368e-07	-1.86719	-2.05839e-10	3.89294e-05	-1.9062	-2.05839e-10
39150993	rs79483980	1.08734e-10	-1.89977	-2.05839e-10	1.10463e-07	-1.8959	-2.05839e-10	3.88657e-05	-1.90784	-2.05839e-10
39151533	rs185695353	2.99437e-10	-1.74147e-10	-0.886766	3.19532e-07	-1.74147e-10	-0.833725	0.000105991	-1.74147e-10	-0.904602
39152412	rs7284966	3.27991e-11	-1.84765	-1.25062	3.97488e-08	-1.66839	-1.24961	1.15628e-05	-1.87389	-1.24627
39153113	rs118119455	2.07698e-10	-1.74147e-10	-1.25259	2.10031e-07	-1.74147e-10	-1.25333	7.47868e-05	-1.74147e-10	-1.25331
39154316	rs79157023	1.85684e-10	-0.409408	-0.955219	2.87695e-07	0.0605012	-0.999181	7.48488e-05	-0.323696	-0.928786
39155873	rs9611018	1.07671e-10	-1.90959	-2.05839e-10	1.09032e-07	-1.90894	-2.05839e-10	3.99327e-05	-1.88076	-2.05839e-10
39156486	rs113652271	1.1796e-10	-1.81832	-2.05839e-10	1.10408e-07	-1.8964	-2.05839e-10	4.30493e-05	-1.80561	-2.05839e-10
39156597	rs738250	1.1478e-10	-1.84565	-2.05839e-10	1.09222e-07	-1.9072	-2.05839e-10	3.88964e-05	-1.90705	-2.05839e-10
39156837	rs118040306	2.22011e-10	-1.74147e-10	-1.18594	2.39119e-07	-1.74147e-10	-1.12362	7.97758e-05	-1.74147e-10	-1.18873
39157126	rs138112973	1.79091e-09	0.901809	-2.05839e-10	5.98748e-07	-0.205741	-2.05839e-10	0.000279353	0.064522	-2.05839e-10
39157315	rs10084634	1.99423e-10	-0.918831	-0.374411	7.81785e-08	-1.70183	-0.539752	6.51527e-05	-1.04591	-0.345314
39157384	rs5757272	2.10365e-10	-1.05634	-0.183485	1.13703e-07	-1.54001	-0.326978	6.61077e-05	-1.20716	-0.169504
39157394	rs5757273	3.4222e-11	-1.83027	-1.22553	4.15071e-08	-1.66151	-1.21321	1.2074e-05	-1.85053	-1.22637
39157404	rs5757274	2.04556e-10	-1.0666	-0.201232	1.11948e-07	-1.53157	-0.350976	6.58117e-05	-1.19499	-0.186162
39157755	rs4303811	3.49657e-11	-1.83072	-1.20358	4.21025e-08	-1.67361	-1.18687	1.22607e-05	-1.85688	-1.20467
39157946	rs564094640	2.44159e-10	-1.74147e-10	-1.09085	2.51015e-07	-1.74147e-10	-1.07507	8.76668e-05	-1.74147e-10	-1.09441
39158098	rs1005476	3.23424e-11	-1.90767	-1.20462	3.4078e-08	-1.88386	-1.18807	1.17253e-05	-1.9005	-1.20571
39158141	rs150638567	2.6143e-10	-1.74147e-10	-1.0225	2.78802e-07	-1.74147e-10	-0.970081	9.63443e-05	-1.74147e-10	-1.00002
39158936	rs6519134	3.68912e-10	-0.359252	-0.31886	1.92495e-07	-0.939504	-0.401009	0.000138554	-0.314816	-0.321873
39159201	rs5757275	1.40768e-10	-0.691434	-0.950126	6.33826e-08	-1.44678	-1.00461	5.68712e-05	-0.576738	-0.950426
39159724	rs35810369	2.81694e-10	-0.573736	-0.374114	1.58916e-07	-1.0954	-0.436808	0.000107338	-0.514945	-0.377021
39160117	rs5750678	6.01234e-11	-1.37548	-1.11679	3.4181e-08	-1.9091	-1.15981	2.69652e-05	-1.14104	-1.13237
39160392	rs138611983	2.17878e-10	-1.20474	-2.05839e-10	2.93591e-07	-0.918395	-2.05839e-10	8.00168e-05	-1.18572	-2.05839e-10
39160575	rs117944783	1.29725e-10	-1.72325	-2.05839e-10	1.24795e-07	-1.77391	-2.05839e-10	5.31756e-05	-1.59435	-2.05839e-10
39163014	rs2005965	4.04289e-10	-0.140859	-0.445682	1.81539e-07	-0.88806	-0.511053	0.000142587	-0.139988	-0.468013
39163362	rs77592206	1.9324e-10	-1.32474	-2.05839e-10	4.46112e-07	-0.500012	-2.05839e-10	0.00011701	-0.805694	-2.05839e-10
39163856	rs5757277	8.80389e-11	-0.857999	-1.25289	8.52621e-08	-0.919236	-1.23562	1.85149e-05	-1.39611	-1.25327
39164629	rs5750680	2.26308e-10	-1.74147e-10	-1.16677	2.1642e-07	-1.74147e-10	-1.22336	8.09933e-05	-1.74147e-10	-1.17359
39164781	rs8135021	8.70137e-11	-0.871385	-1.25122	8.44613e-08	-0.92303	-1.24126	1.8156e-05	-1.41683	-1.25212
39165780	rs75769981	1.28314e-09	0.568398	-2.05839e-10	5.74399e-07	-0.247257	-2.05839e-10	0.000313554	0.180018	-2.05839e-10
39165962	rs6001220	9.36817e-11	-0.805826	-1.24294	8.71363e-08	-0.882525	-1.25058	1.91585e-05	-1.36979	-1.24541
39166039	rs4821818	3.17284e-11	-1.90906	-1.2224	3.40975e-08	-1.85948	-1.21188	1.13754e-05	-1.90936	-1.22714
39166261	rs117584534	1.13382e-10	-1.85791	-2.05839e-10	1.10442e-07	-1.89609	-2.05839e-10	3.88855e-05	-1.90733	-2.05839e-10
39166352	rs9611024	1.00593e-10	-0.725584	-1.252	1.3109e-07	-0.51711	-1.20758	2.09136e-05	-1.27594	-1.25162
39166969	rs4821819	3.19491e-11	-1.90483	-1.21969	3.3967e-08	-1.86643	-1.20876	1.14061e-05	-1.90916	-1.22465
39167166	rs139730315	4.25005e-11	-1.63185	-1.2073	4.74795e-08	-1.50867	-1.23162	1.80748e-05	-1.4674	-1.20603
39168258	rs4821820	3.17494e-11	-1.90768	-1.22311	3.35029e-08	-1.87624	-1.21271	1.13649e-05	-1.90962	-1.2278
39168596	rs12329952	3.80645e-10	-0.646803	-2.05839e-10	5.28895e-07	-0.329791	-2.05839e-10	0.00013678	-0.64958	-2.05839e-10
39168652	rs117903555	1.59e-09	-1.74147e-10	0.782821	1.64709e-06	-1.74147e-10	0.806186	0.000567469	-1.74147e-10	0.773234
39168987	rs5757279	3.17732e-11	-1.9046	-1.22545	3.37651e-08	-1.86572	-1.21543	1.13467e-05	-1.90908	-1.22995
39169721	rs78397383	4.93349e-11	-1.891	-0.799036	7.863e-08	-1.1726	-1.06322	1.84256e-05	-1.84264	-0.811578
39170066	rs4820347	3.16624e-11	-1.90733	-1.22621	3.34296e-08	-1.87482	-1.21632	1.13325e-05	-1.90963	-1.23064
39170393	rs146123740	2.26762e-10	-1.74147e-10	-1.16477	2.29727e-07	-1.74147e-10	-1.16369	8.37984e-05	-1.74147e-10	-1.13954
39170961	rs74694146	9.87593e-11	-0.769648	-1.22634	5.85186e-08	-1.29615	-1.23508	2.42486e-05	-1.15234	-1.22725
39171389	rs4821821	3.26526e-11	-1.90143	-1.20131	3.50069e-08	-1.85713	-1.18791	1.16191e-05	-1.90777	-1.20753
39171631	rs142507538	1.44653e-10	-1.61434	-2.05839e-10	2.06858e-07	-1.26855	-2.05839e-10	7.20645e-05	-1.29039	-2.05839e-10
39171812	rs191717190	3.67876e-10	-1.74147e-10	-0.680925	3.61175e-07	-1.74147e-10	-0.71122	0.000135381	-1.74147e-10	-0.659862
39171895	rs11913047	6.30747e-11	-1.77255	-0.671797	5.51371e-08	-1.9036	-0.68716	2.13085e-05	-1.82291	-0.68594
39172062	rs5757280	3.20682e-11	-1.89299	-1.22782	3.26693e-08	-1.90952	-1.20463	1.17742e-05	-1.87069	-1.23135
39172111	rs4821822	3.63521e-11	-1.74206	-1.25335	3.1449e-08	-1.90217	-1.25005	1.26106e-05	-1.78032	-1.25309
39172259	rs116851115	1.47474e-10	-1.59502	-2.05839e-10	1.23184e-07	-1.7869	-2.05839e-10	4.75029e-05	-1.70716	-2.05839e-10
39172286	rs4821823	3.12174e-11	-1.89549	-1.2522	3.84233e-08	-1.69923	-1.25269	1.21641e-05	-1.81829	-1.25118
39172340	rs4821824	7.75288e-11	-1.58751	-0.650511	5.55667e-08	-1.87623	-0.706764	2.51509e-05	-1.71246	-0.630601
39172588	rs11089898	3.71046e-11	-1.80433	-1.1706	3.68811e-08	-1.83316	-1.15972	1.38993e-05	-1.76199	-1.17413
39172716	rs190704159	3.43875e-10	-1.74147e-10	-0.748393	3.51897e-07	-1.74147e-10	-0.737243	0.000132138	-1.74147e-10	-0.684108
39173869	rs138172368	2.17856e-10	-1.74147e-10	-1.20484	2.15415e-07	-1.74147e-10	-1.22802	7.78274e-05	-1.74147e-10	-1.21346
39174079	rs138979923	5.64294e-10	-1.74147e-10	-0.253096	5.43444e-07	-1.74147e-10	-0.302655	0.000206523	-1.74147e-10	-0.237543
39174247	rs117224578	3.20114e-10	-0.819993	-2.05839e-10	3.28141e-07	-0.807137	-2.05839e-10	8.40276e-05	-1.13681	-2.05839e-10
39175267	rs14040	4.1721e-11	-1.73156	-1.1261	4.067e-08	-1.77615	-1.11894	1.51306e-05	-1.71905	-1.13218
39176065	rs7290009	1.51881e-10	-1.56558	-2.05839e-10	1.65576e-07	-1.49115	-2.05839e-10	7.20887e-05	-1.29005	-2.05839e-10
39176125	rs5757282	3.44978e-11	-1.897	-1.15078	3.48377e-08	-1.90555	-1.14434	1.25215e-05	-1.88428	-1.15623
39177325	rs112957960	1.94696e-10	-1.31723	-2.05839e-10	4.98946e-07	-0.388083	-2.05839e-10	8.03928e-05	-1.18103	-2.05839e-10
39177570	rs111712923	1.03055e-08	2.65176	-2.05839e-10	2.45e-06	1.20326	-2.05839e-10	0.00125265	1.56506	-2.05839e-10
39178224	rs74381896	1.85176e-10	-1.36736	-2.05839e-10	4.60121e-07	-0.469092	-2.05839e-10	7.60361e-05	-1.23674	-2.05839e-10
39178375	rs738144	3.71079e-11	-1.7844	-1.19044	3.411e-08	-1.88562	-1.18537	1.38129e-05	-1.74766	-1.19469
39178393	rs738145	7.01308e-11	-1.45874	-0.879573	7.02232e-08	-1.23217	-1.11673	1.83562e-05	-1.75551	-0.90247
39178701	rs760482	2.41473e-10	-0.463141	-0.638771	2.5487e-07	-0.0704884	-0.989341	5.01753e-05	-0.950554	-0.701875
39178817	rs149945094	1.15844e-10	-1.83643	-2.05839e-10	1.38376e-07	-1.67061	-2.05839e-10	4.2711e-05	-1.8135	-2.05839e-10
39179242	rs376360408	3.06029e-10	-1.74147e-10	-0.864991	3.10133e-07	-1.74147e-10	-0.86358	0.000115227	-1.74147e-10	-0.821049
39179410	rs146570122	8.94748e-11	-1.7005	-0.394215	4.93457e-08	-1.88046	-0.821272	6.75522e-05	-0.918997	-0.436055
39179767	rs117810641	2.08801e-10	-1.74147e-10	-1.24729	2.10598e-07	-1.74147e-10	-1.25063	7.53215e-05	-1.74147e-10	-1.24619
39180183	rs7292827	1.78877e-10	-1.40197	-2.05839e-10	4.34728e-07	-0.52586	-2.05839e-10	7.31557e-05	-1.27536	-2.05839e-10
39180472	rs17827494	1.03187e-10	-1.10628	-0.845851	1.11875e-07	-0.787139	-1.09606	2.49182e-05	-1.48258	-0.869775
39180641	rs7293075	1.87238e-10	-1.35629	-2.05839e-10	4.36838e-07	-0.521019	-2.05839e-10	7.71095e-05	-1.22273	-2.05839e-10
39181596	rs12484954	2.17992e-10	0.0135615	-1.21777	1.2303e-07	-0.575326	-1.21283	0.000110796	0.357479	-1.21774
39181688	rs74424811	1.6142e-10	-1.50466	-2.05839e-10	1.41723e-07	-1.6467	-2.05839e-10	5.09514e-05	-1.63708	-2.05839e-10
39181715	rs117946804	2.98178e-10	-1.74147e-10	-0.890981	2.76563e-07	-1.74147e-10	-0.978142	0.00010613	-1.74147e-10	-0.903284
39181795	rs117102707	1.21961e-10	-1.78497	-2.05839e-10	1.55893e-07	-1.55141	-2.05839e-10	5.00431e-05	-1.65507	-2.05839e-10
39183103	rs78255873	1.6637e-10	-1.47446	-2.05839e-10	3.84995e-07	-0.647352	-2.05839e-10	6.744e-05	-1.35671	-2.05839e-10
39183156	rs376244464	5.78012e-09	-1.74147e-10	2.07351	5.03186e-06	-1.74147e-10	1.92296	0.00176507	-1.74147e-10	1.90799
39183883	rs7290947	1.11671e-10	-1.10628	-0.766831	1.17661e-07	-0.787139	-1.04564	2.69065e-05	-1.48258	-0.793006
39184639	rs6001225	4.36785e-11	-1.69263	-1.11919	4.23752e-08	-1.74218	-1.11184	1.58581e-05	-1.67884	-1.12543
39185188	rs4638897	3.61395e-11	-1.85772	-1.14356	3.49632e-08	-1.90938	-1.1369	1.29408e-05	-1.85836	-1.14921
39186080	rs117126159	2.16747e-10	-1.74147e-10	-1.20994	2.1674e-07	-1.74147e-10	-1.22188	7.90651e-05	-1.74147e-10	-1.19768
39186358	rs55952902	1.08296e-10	-1.65741	-0.246395	5.25954e-08	-1.90793	-0.730024	9.58228e-05	-0.713868	-0.291584
39186414	rs78353577	1.67394e-10	-1.46832	-2.05839e-10	3.89037e-07	-0.636908	-2.05839e-10	6.79083e-05	-1.34979	-2.05839e-10
39187956	rs5757285	3.57418e-11	-1.85487	-1.15748	3.44731e-08	-1.90915	-1.15125	1.2803e-05	-1.85552	-1.16275
39188173	rs7288299	1.22416e-10	-1.06493	-0.71631	1.28229e-07	-0.738356	-1.0084	2.93959e-05	-1.45229	-0.734807
39188867	rs7289344	1.15108e-10	-1.8428	-2.05839e-10	0.00202608	7.92103	-2.05839e-10	3.89758e-05	-1.90501	-2.05839e-10
39189032	rs9607572	1.09365e-10	-1.89398	-2.05839e-10	1.12919e-07	-1.87391	-2.05839e-10	3.99781e-05	-1.87962	-2.05839e-10
39190096	rs2294180	7.30655e-11	-1.13986	-1.15746	6.35211e-08	-1.27455	-1.17466	1.62277e-05	-1.61981	-1.16142
39190465	rs3761456	3.50425e-11	-1.87015	-1.16196	3.4327e-08	-1.90877	-1.15588	1.25362e-05	-1.87223	-1.1671
39190476	rs74595161	1.73696e-10	-1.43136	-2.05839e-10	4.14019e-07	-0.57467	-2.05839e-10	7.07878e-05	-1.30827	-2.05839e-10
39190824	rs4821825	1.23734e-10	-1.63181	-0.138728	5.68202e-08	-1.90905	-0.651643	0.00010699	-0.708916	-0.186299
39191082	rs73159306	7.41616e-10	0.0201604	-2.05839e-10	2.31068e-07	-1.15787	-2.05839e-10	9.38882e-05	-1.02585	-2.05839e-10
39191169	rs9611026	1.19318e-10	-1.80688	-2.05839e-10	1.18618e-07	-1.82467	-2.05839e-10	4.30168e-05	-1.80636	-2.05839e-10
39191225	rs150620926	4.15564e-10	-1.74147e-10	-0.559033	3.74241e-07	-1.74147e-10	-0.675682	0.000149589	-1.74147e-10	-0.560064
39192226	rs926215	1.35711e-10	-1.04966	-0.62848	1.38096e-07	-0.720389	-0.95224	3.20957e-05	-1.44104	-0.658192
39192995	rs4821826	3.47028e-11	-1.86643	-1.17542	3.38853e-08	-1.90903	-1.16856	1.2566e-05	-1.85577	-1.18119
39193066	rs738141	3.49313e-11	-1.86765	-1.16763	3.42077e-08	-1.90837	-1.15976	1.24831e-05	-1.8698	-1.17378
39193928	rs6001228	4.44802e-10	-0.0731574	-0.417885	4.60369e-07	0.284102	-0.752655	8.27542e-05	-0.695165	-0.456914
39194068	rs9619765	2.37911e-10	-1.11677	-2.05839e-10	2.89477e-07	-0.932506	-2.05839e-10	8.25415e-05	-1.15465	-2.05839e-10
39195562	rs4821827	1.37298e-10	-0.911294	-0.755226	1.49324e-07	-0.557931	-1.03653	2.95393e-05	-1.40424	-0.777996
39195645	rs78684519	1.20493e-10	-1.79708	-2.05839e-10	1.09976e-07	-1.90032	-2.05839e-10	4.0706e-05	-1.86158	-2.05839e-10
39196937	rs738142	3.72382e-11	-1.88595	-1.08538	3.74892e-08	-1.90387	-1.07265	1.34488e-05	-1.87524	-1.09382
39197091	rs78655041	1.51637e-10	-1.56718	-2.05839e-10	3.27473e-07	-0.809176	-2.05839e-10	6.07042e-05	-1.46194	-2.05839e-10
39197230	rs2013157	1.4727e-10	-0.899643	-0.696759	1.7113e-07	-0.460938	-0.997223	3.29092e-05	-1.34681	-0.727394
39197769	rs5757288	5.90691e-10	0.128848	-0.336226	6.48879e-07	0.559985	-0.68532	0.000109532	-0.494547	-0.377191
39197939	rs713863	1.52018e-10	-0.850809	-0.713866	1.79815e-07	-0.402565	-1.00609	3.37427e-05	-1.3102	-0.738983
39198103	rs77727388	1.74746e-10	-1.42534	-2.05839e-10	4.18202e-07	-0.564618	-2.05839e-10	7.12674e-05	-1.30151	-2.05839e-10
39198240	rs5757289	2.90742e-10	-0.574792	-0.341442	2.27927e-07	-0.480264	-0.691294	5.96135e-05	-1.09676	-0.383315
39198549	rs11704881	2.65451e-09	2.06634	-0.771001	6.36929e-07	0.625542	-0.769465	0.000548739	1.51474	-0.775066
39199061	rs7293155	1.79834e-10	-1.39664	-2.05839e-10	4.38571e-07	-0.51706	-2.05839e-10	7.35932e-05	-1.2694	-2.05839e-10
39199488	rs376382547	2.08465e-10	-1.74147e-10	-1.2489	2.10527e-07	-1.74147e-10	-1.25097	7.51838e-05	-1.74147e-10	-1.24802
39199936	rs5757290	5.49512e-10	0.00429396	-0.283935	5.88347e-07	0.422693	-0.645958	0.000103838	-0.597995	-0.327123
39199952	rs58346781	1.61829e-10	-1.50213	-2.05839e-10	3.67156e-07	-0.694795	-2.05839e-10	6.53654e-05	-1.38796	-2.05839e-10
39200643	rs4821828	3.80428e-11	-1.88609	-1.06387	3.83055e-08	-1.90462	-1.05036	1.36979e-05	-1.87787	-1.07284
39200963	rs5757291	3.8039e-11	-1.88408	-1.06598	3.81886e-08	-1.90549	-1.05255	1.37015e-05	-1.87554	-1.0749
39201015	rs9968015	5.4542e-10	0.00429396	-0.291408	5.84879e-07	0.422693	-0.65187	0.000103082	-0.597995	-0.334428
39202017	rs56187235	1.2359e-10	-1.5068	-0.264907	4.64765e-08	-1.90671	-0.854926	0.000124393	-0.482238	-0.262268
39204683	rs111672077	1.80238e-10	-1.39439	-2.05839e-10	6.29456e-07	-0.155725	-2.05839e-10	7.15512e-05	-1.29754	-2.05839e-10
39204750	rs2179035	2.08547e-10	-0.487133	-0.761374	3.70416e-07	0.383682	-1.06964	4.49361e-05	-0.99456	-0.768152
39204970	rs11089900	1.33024e-10	-0.945932	-0.752209	1.49527e-07	-0.529087	-1.06402	3.10955e-05	-1.37184	-0.75905
39205717	rs4821833	2.10467e-10	-0.487133	-0.752209	3.72503e-07	0.383682	-1.06402	4.5347e-05	-0.99456	-0.75905
39206934	rs116927291	3.05876e-10	-1.74147e-10	-0.865491	2.99031e-07	-1.74147e-10	-0.900032	0.00010974	-1.74147e-10	-0.869841
39208655	rs73159314	2.52871e-10	-1.05579	-2.05839e-10	1.6949e-07	-1.46779	-2.05839e-10	5.64211e-05	-1.53511	-2.05839e-10
39208824	rs11912111	1.66283e-10	-0.962111	-0.512871	1.7848e-07	-0.548464	-0.86764	3.81743e-05	-1.38391	-0.541884
39209839	rs4443097	1.68206e-10	-0.962111	-0.50137	1.7997e-07	-0.548464	-0.859327	3.86071e-05	-1.38391	-0.530609
39210006	rs6001242	6.11958e-10	-0.030622	-0.141385	6.30826e-07	0.378552	-0.532103	0.000115957	-0.627055	-0.187675
39210106	rs4821836	2.80998e-10	0.261095	-1.21142	1.69319e-07	-0.263262	-1.20554	0.000145326	0.63107	-1.22004
39210816	rs5757295	5.74458e-10	-0.047218	-0.188026	6.21399e-07	0.400961	-0.569569	0.000113468	-0.603112	-0.233324
39210829	rs4821837	1.61901e-10	-0.988817	-0.512871	1.7759e-07	-0.553465	-0.86764	3.8259e-05	-1.38169	-0.541884
39210834	rs75205414	1.89977e-10	-1.34177	-2.05839e-10	4.79634e-07	-0.427558	-2.05839e-10	7.82327e-05	-1.20826	-2.05839e-10
39211565	rs7291295	1.80283e-10	-1.39414	-2.05839e-10	4.40376e-07	-0.512953	-2.05839e-10	7.37985e-05	-1.26661	-2.05839e-10
39211631	rs7291068	1.80283e-10	-1.39414	-2.05839e-10	4.40376e-07	-0.512953	-2.05839e-10	7.37985e-05	-1.26661	-2.05839e-10
39211684	rs147635019	1.22922e-10	-1.77712	-2.05839e-10	1.53051e-07	-1.56981	-2.05839e-10	4.99676e-05	-1.65658	-2.05839e-10
39211773	rs2092022	1.64739e-10	-0.98645	-0.497857	1.7378e-07	-0.582357	-0.860437	3.80652e-05	-1.40142	-0.527236
39211789	rs2092023	3.72299e-11	-1.9072	-1.06436	3.82184e-08	-1.90527	-1.05199	1.35995e-05	-1.88344	-1.07448
39212470	rs2142506	3.46604e-11	-1.89781	-1.14526	3.5229e-08	-1.90285	-1.13587	1.25924e-05	-1.88197	-1.15288
39213196	rs111858413	1.85127e-10	-1.36763	-2.05839e-10	4.59921e-07	-0.469526	-2.05839e-10	7.60135e-05	-1.23704	-2.05839e-10
39213267	rs117532450	1.2444e-10	-1.76485	-2.05839e-10	1.09246e-07	-1.90698	-2.05839e-10	3.99913e-05	-1.87929	-2.05839e-10
39213327	rs73159315	1.55655e-10	-1.54103	-2.05839e-10	1.55305e-07	-1.55519	-2.05839e-10	7.34802e-05	-1.27094	-2.05839e-10
39213489	rs760484	1.1199e-10	-0.667979	-1.20228	1.75349e-07	-0.192681	-1.24112	2.39756e-05	-1.17621	-1.2147
39213517	rs760485	3.57691e-11	-1.88936	-1.12223	3.5913e-08	-1.90811	-1.11137	1.30736e-05	-1.86451	-1.13284
39214146	rs5750683	3.55703e-11	-1.88828	-1.12888	3.56732e-08	-1.90789	-1.1183	1.29786e-05	-1.86544	-1.13922
39214774	rs7288826	3.62358e-11	-1.90691	-1.09171	3.70874e-08	-1.90763	-1.07968	1.33268e-05	-1.87465	-1.10352
39215233	rs11704200	2.32248e-10	-1.14087	-2.05839e-10	1.58434e-07	-1.53524	-2.05839e-10	5.30417e-05	-1.59687	-2.05839e-10
39216301	rs741977	2.52877e-10	0.186608	-1.24238	4.58041e-07	0.72886	-1.20248	5.15081e-05	-0.38121	-1.245
39216357	rs11705123	1.19979e-10	-1.80135	-2.05839e-10	1.19357e-07	-1.81846	-2.05839e-10	3.99252e-05	-1.88094	-2.05839e-10
39216624	rs16999448	5.77476e-10	-1.74147e-10	-0.230004	5.71459e-07	-1.74147e-10	-0.252389	0.000192655	-1.74147e-10	-0.30705
39216667	rs2235135	1.52447e-09	1.83001	-1.08928	3.12512e-05	4.99698	-1.24775	0.000646808	2.00586	-1.10176
39217167	rs144206642	1.77841e-10	-1.40778	-2.05839e-10	4.84104e-07	-0.418282	-2.05839e-10	7.58875e-05	-1.2387	-2.05839e-10
39217613	rs77601830	6.69193e-09	2.21999	-2.05839e-10	8.4314e-06	2.43914	-2.05839e-10	0.00839934	3.46796	-2.05839e-10
39218001	rs8140217	5.32437e-11	-1.90931	-0.704477	5.67108e-08	-1.90503	-0.657584	1.95326e-05	-1.88303	-0.712834
39218022	rs138908300	2.07652e-10	-1.74147e-10	-1.2528	2.10406e-07	-1.74147e-10	-1.25154	7.47844e-05	-1.74147e-10	-1.25334
39219069	rs117170777	5.38084e-09	2.00193	-2.05839e-10	8.75706e-06	2.47703	-2.05839e-10	0.00893936	3.53027	-2.05839e-10
39219547	rs75538144	1.76751e-10	-1.41393	-2.05839e-10	4.78992e-07	-0.428897	-2.05839e-10	7.53495e-05	-1.24582	-2.05839e-10
39219932	rs2252528	2.98346e-10	0.300306	-1.19072	1.41552e-07	-0.484933	-1.16298	0.00010783	0.311223	-1.19862
39219953	rs2280974	9.30944e-10	1.49845	-1.25093	7.65624e-06	3.45091	-1.10821	0.000360737	1.56958	-1.24938
39220360	rs1569409	6.48308e-11	-1.80817	-0.608723	6.67684e-08	-1.84137	-0.557985	2.48446e-05	-1.73753	-0.617782
39220560	rs77400816	2.19294e-10	-1.19826	-2.05839e-10	6.01781e-07	-0.200687	-2.05839e-10	9.16775e-05	-1.04968	-2.05839e-10
39220848	rs75283887	6.97475e-09	2.26138	-2.05839e-10	8.79724e-06	2.48161	-2.05839e-10	0.00880548	3.51518	-2.05839e-10
39220908	rs4140576	5.45824e-10	0.944411	-1.23078	3.77611e-06	2.63505	-0.999184	0.000215313	1.03404	-1.2299
39221809	rs149133487	1.91549e-10	-1.33353	-2.05839e-10	2.89992e-07	-0.930728	-2.05839e-10	9.58409e-05	-1.00526	-2.05839e-10
39222099	rs5757297	4.09642e-10	0.637048	-1.21043	4.61087e-06	2.76842	-0.932825	0.000190438	0.884881	-1.2035
39222598	rs56034166	9.3896e-11	-0.797564	-1.24892	1.3381e-07	-0.452204	-1.25196	3.72172e-05	-0.701899	-1.24928
39222652	rs5757299	4.3298e-10	0.66179	-1.17977	5.14801e-06	2.80193	-0.856145	0.00020194	0.910796	-1.17078
39222771	rs117666549	1.12783e-10	-1.8632	-2.05839e-10	1.12179e-07	-1.88049	-2.05839e-10	3.88002e-05	-1.90953	-2.05839e-10
39223572	rs2235137	4.28955e-10	0.650558	-1.17788	4.50443e-06	2.664	-0.851766	0.000205202	0.924818	-1.16877
39224123	rs9611033	4.81289e-11	-1.70959	-1.0052	1.63157e-07	-0.528711	-0.97716	1.97201e-05	-1.59959	-0.986724
39224248	rs5757300	2.09471e-10	0.0087744	-1.25286	1.21233e-06	1.63211	-1.1324	6.30955e-05	-0.17014	-1.25316
39224770	rs6519140	1.26649e-10	-0.508572	-1.23868	7.31787e-08	-1.08374	-1.22393	4.52407e-05	-0.514846	-1.24111
39224905	rs8136346	3.28727e-10	0.404921	-1.19836	3.43012e-06	2.43383	-0.894065	0.000148928	0.624397	-1.18889
39225341	rs5757301	3.84022e-10	0.557244	-1.19521	3.60653e-06	2.476	-0.886082	0.000175131	0.783065	-1.18548
39225361	rs148090603	1.11513e-10	-1.87453	-2.05839e-10	1.49002e-07	-1.59662	-2.05839e-10	4.68531e-05	-1.72094	-2.05839e-10
39225362	rs140055680	1.11075e-10	-1.87847	-2.05839e-10	1.47225e-07	-1.60862	-2.05839e-10	4.64197e-05	-1.73023	-2.05839e-10
39225382	rs28441021	5.63481e-11	-1.80217	-0.754955	6.1445e-08	-1.7669	-0.715536	2.4331e-05	-1.64728	-0.728915
39225448	rs75681967	3.3392e-10	-1.74147e-10	-0.777769	3.46214e-07	-1.74147e-10	-0.753523	0.000115406	-1.74147e-10	-0.819494
39225589	rs2294181	1.42015e-10	-0.440081	-1.19265	6.79943e-08	-1.21714	-1.16402	4.04473e-05	-0.67063	-1.19732
39226589	rs117773903	8.6921e-11	-0.883647	-1.24002	0.00213333	8.83297	-0.860354	2.21618e-05	-1.23111	-1.23847
39226996	rs9607577	5.37954e-11	-1.80543	-0.798048	5.90534e-08	-1.7618	-0.760339	2.34233e-05	-1.64108	-0.773145
39227419	rs148745126	3.29217e-10	-0.791954	-2.05839e-10	4.34365e-07	-0.526697	-2.05839e-10	0.000143786	-0.599628	-2.05839e-10
39227793	rs4821839	9.94724e-11	-0.74996	-1.23883	0.00327884	9.2564	-0.853985	2.47571e-05	-1.12163	-1.23721
39227812	rs118190879	1.29459e-10	-1.7253	-2.05839e-10	1.09024e-07	-1.90902	-2.05839e-10	3.90275e-05	-1.90369	-2.05839e-10
39227834	rs2235138	3.90887e-10	0.628288	-1.24854	2.4834e-06	2.40217	-1.18537	0.000140045	0.625047	-1.25103
39227875	rs28492938	4.32158e-11	-1.90883	-0.91363	4.51516e-08	-1.9096	-0.880955	1.65326e-05	-1.87055	-0.892074
39228045	rs713726	1.81127e-10	-0.406299	-0.983175	9.03019e-08	-1.18616	-0.911261	5.15344e-05	-0.629837	-0.995866
39228255	rs114837282	8.14411e-11	-0.959455	-1.22934	0.00193094	8.58442	-0.711479	2.09524e-05	-1.29249	-1.23321
39228312	rs9607579	1.17951e-10	-1.8184	-2.05839e-10	1.20249e-07	-1.81102	-2.05839e-10	4.19275e-05	-1.83201	-2.05839e-10
39228494	rs5757302	1.49279e-10	-0.444567	-1.13829	7.27029e-08	-1.21263	-1.10157	4.28429e-05	-0.665127	-1.14529
39228572	rs118016777	1.16424e-10	-1.83143	-2.05839e-10	1.1939e-07	-1.81819	-2.05839e-10	4.09212e-05	-1.8563	-2.05839e-10
39228601	rs5750685	1.88246e-10	-0.385045	-0.965874	9.34438e-08	-1.17139	-0.891827	5.34508e-05	-0.610221	-0.97897
39228774	rs116450188	8.41293e-11	-0.92193	-1.23439	0.00193752	8.70828	-0.831938	2.16117e-05	-1.26218	-1.23254
39229593	rs737776	3.81585e-10	0.603698	-1.24804	2.40061e-06	2.3701	-1.1872	0.000136694	0.600473	-1.25068
39229741	rs1807736	2.59418e-10	0.210303	-1.24053	1.1537e-07	-0.625362	-1.22707	0.00011353	0.408128	-1.24401
39229942	rs1961935	1.8009e-10	-0.444567	-0.950646	9.12108e-08	-1.21263	-0.874774	5.13537e-05	-0.665127	-0.964088
39230064	rs10483198	7.91221e-11	-0.995634	-1.22204	0.00159832	8.46337	-0.77948	2.06288e-05	-1.32158	-1.21968
39230132	rs117103224	4.38825e-11	-1.71252	-1.09464	2.15371e-06	1.57862	-0.50426	1.93596e-05	-1.50732	-1.09744
39230707	rs78110441	3.51085e-10	0.520392	-1.24804	2.05123e-06	2.21282	-1.1872	0.000120347	0.473108	-1.25068
39230740	rs1076612	2.55602e-10	0.182971	-1.22802	1.11585e-07	-0.675004	-1.21079	0.000106832	0.337266	-1.23396
39230884	rs9611034	5.62495e-11	-1.80751	-0.751367	6.1291e-08	-1.76937	-0.715573	2.4438e-05	-1.65003	-0.721786
39231066	rs117388559	1.31456e-10	-1.71	-2.05839e-10	1.52004e-07	-1.57667	-2.05839e-10	4.41097e-05	-1.78127	-2.05839e-10
39231168	rs3817727	9.40742e-11	-0.810864	-1.23372	0.00277854	9.06569	-0.828839	2.36749e-05	-1.17169	-1.23184
39231393	rs112837182	7.84169e-11	-0.990248	-1.23638	0.00233175	8.90311	-0.841562	2.02078e-05	-1.32725	-1.23463
39231538	rs11703122	2.08895e-10	-0.0228453	-1.22399	9.58813e-08	-0.831859	-1.20561	8.66035e-05	0.123804	-1.23042
39231847	rs118189633	1.25038e-10	-1.76005	-2.05839e-10	2.44726e-07	-1.10044	-2.05839e-10	4.96884e-05	-1.66218	-2.05839e-10
39232459	rs2103514	2.63963e-10	-0.12022	-0.89264	1.50073e-07	-0.779255	-0.810205	7.72525e-05	-0.313545	-0.907328
39232506	rs113002198	7.25273e-11	-1.05452	-1.25019	0.00127081	8.26267	-0.808089	1.90701e-05	-1.36862	-1.25121
39232723	rs11912863	1.44099e-10	-1.61817	-2.05839e-10	4.5824e-07	-0.473187	-2.05839e-10	5.76053e-05	-1.51434	-2.05839e-10
39232763	rs6001251	3.55948e-10	0.250577	-0.964463	1.44423e-06	1.89561	-1.22086	8.4208e-05	-0.1665	-0.968163
39232908	rs6001253	3.4787e-10	0.227621	-0.964463	1.40086e-06	1.86512	-1.22086	8.24899e-05	-0.187114	-0.968163
39232923	rs113975274	1.08975e-10	-1.89756	-2.05839e-10	1.42259e-07	-1.64293	-2.05839e-10	4.52209e-05	-1.75639	-2.05839e-10
39233120	rs10427848	2.95988e-10	0.345832	-1.24418	1.41305e-06	1.85136	-1.19843	0.000102527	0.309971	-1.2478
39233555	rs5757305	2.90725e-10	0.32649	-1.24278	1.5686e-06	1.95904	-1.20169	9.97232e-05	0.28114	-1.24669
39233584	rs5757306	2.97556e-10	0.349713	-1.24278	1.61722e-06	1.98957	-1.20169	0.000102042	0.304127	-1.24669
39235582	rs5757307	2.88132e-10	-0.107721	-0.817532	1.3799e-07	-0.947291	-0.72611	7.60624e-05	-0.402174	-0.834225
39235832	rs5757308	2.93958e-10	0.347455	-1.25269	1.06371e-06	1.52306	-1.15413	9.50954e-05	0.237662	-1.25073
39236170	rs111444671	7.89045e-11	-0.973332	-1.2471	0.0017266	8.53818	-0.777095	2.04036e-05	-1.30367	-1.24858
39236278	rs5750686	2.88443e-10	0.328997	-1.25317	1.11665e-06	1.57989	-1.16238	9.70726e-05	0.25935	-1.25184
39236642	rs5750687	3.02027e-10	0.375098	-1.25325	1.18022e-06	1.63739	-1.16451	0.000101553	0.304732	-1.25211
39237025	rs73884565	1.6419e-10	-1.48765	-2.05839e-10	4.20782e-07	-0.558466	-2.05839e-10	6.91559e-05	-1.33159	-2.05839e-10
39237158	rs111241431	7.90148e-11	-0.973332	-1.2457	0.00174682	8.53818	-0.765455	2.04287e-05	-1.30367	-1.24735
39237796	rs117313348	1.30445e-10	-1.71772	-2.05839e-10	2.69107e-07	-1.00547	-2.05839e-10	5.24293e-05	-1.60849	-2.05839e-10
39237837	rs1076116	1.6667e-10	-0.637582	-0.835072	8.11763e-08	-1.45596	-0.748001	4.54182e-05	-0.900319	-0.851721
39237910	rs2049906	7.73665e-11	-0.99595	-1.24417	0.00163837	8.4623	-0.753668	2.00884e-05	-1.32183	-1.24598
39238385	rs2280975	2.81188e-10	0.302502	-1.25215	1.27135e-06	1.69568	-1.14843	9.70493e-05	0.257007	-1.24974
39238455	rs116620085	7.70978e-11	-1.00066	-1.24293	0.00162688	8.44641	-0.74481	2.00348e-05	-1.32561	-1.24487
39238459	rs77812503	3.23037e-10	-0.810903	-2.05839e-10	3.78963e-07	-0.663142	-2.05839e-10	0.000109754	-0.869708	-2.05839e-10
39238700	rs79259527	7.22245e-11	-1.05944	-1.24945	0.00199753	8.68716	-0.780319	1.94337e-05	-1.35003	-1.25091
39239086	rs112765159	7.22834e-11	-1.05944	-1.24864	0.00201476	8.68716	-0.771732	1.94463e-05	-1.35003	-1.25026
39239164	rs7289235	1.5987e-10	-1.51431	-2.05839e-10	4.01038e-07	-0.606525	-2.05839e-10	6.7026e-05	-1.36287	-2.05839e-10
39239172	rs3747176	1.62523e-10	-0.677873	-0.81998	8.02098e-08	-1.49241	-0.723522	4.38354e-05	-0.959171	-0.828339
39240134	rs9607580	5.06658e-11	-1.79413	-0.869287	3.4543e-07	-0.550927	-0.204864	1.98966e-05	-1.72724	-0.850159
39240207	rs189918323	3.51226e-10	-1.74147e-10	-0.727242	3.14903e-07	-1.74147e-10	-0.848317	0.000122638	-1.74147e-10	-0.758716
39240485	rs116942161	3.87574e-10	-1.74147e-10	-0.628764	3.50009e-07	-1.74147e-10	-0.742623	0.000143306	-1.74147e-10	-0.602967
39240717	rs12628473	8.89197e-11	-0.849365	-1.25157	0.00394487	9.39949	-0.812144	2.30592e-05	-1.17742	-1.25247
39240720	rs12628497	7.73717e-11	-0.993269	-1.24678	0.00258143	8.91762	-0.754352	2.05551e-05	-1.29612	-1.24873
39241219	rs74925227	1.58002e-10	-0.449541	-1.07652	1.50497e-07	-0.486413	-1.10023	6.11906e-05	-0.375094	-1.07886
39241262	rs111577133	7.67693e-11	-1.00214	-1.24573	0.00252608	8.88709	-0.745493	2.04247e-05	-1.30337	-1.24784
39241294	rs12628179	6.94573e-11	-1.10261	-1.24535	0.00177884	8.53332	-0.742431	1.88307e-05	-1.38495	-1.24752
39241509	rs9607581	5.78869e-11	-1.57518	-0.954998	7.30815e-07	0.359501	-0.365922	2.42361e-05	-1.43546	-0.944648
39241583	rs115977615	8.65952e-11	-0.878247	-1.24918	0.00371526	9.30471	-0.777331	2.25531e-05	-1.20138	-1.25069
39241656	rs9607582	4.47201e-11	-1.9018	-0.88645	4.20019e-08	-1.90958	-0.953289	1.76129e-05	-1.84741	-0.851918
39243035	rs76157105	1.42171e-10	-1.63164	-2.05839e-10	3.21383e-07	-0.827948	-2.05839e-10	5.82813e-05	-1.50267	-2.05839e-10
39243330	rs9611036	4.53159e-11	-1.90894	-0.866076	4.28135e-08	-1.90889	-0.934838	1.75355e-05	-1.87311	-0.830619
39243503	rs76306624	1.17267e-10	-1.82422	-2.05839e-10	1.12111e-07	-1.88109	-2.05839e-10	4.14321e-05	-1.8439	-2.05839e-10
39243709	rs11705574	5.15681e-11	-1.88534	-0.760424	5.42187e-08	-1.88806	-0.719496	1.7809e-05	-1.90883	-0.779426
39243971	rs11703373	5.28148e-11	-1.88166	-0.740218	5.55633e-08	-1.88458	-0.698476	1.8156e-05	-1.90934	-0.759609
39244092	rs141413175	1.28069e-10	-1.7361	-2.05839e-10	2.30601e-07	-1.15989	-2.05839e-10	4.95137e-05	-1.6657	-2.05839e-10
39244118	rs35749963	4.34038e-11	-1.90334	-0.914786	4.09435e-08	-1.90953	-0.97886	1.69961e-05	-1.85339	-0.881583
39244963	rs60454768	1.59379e-10	-1.51739	-2.05839e-10	3.98803e-07	-0.612114	-2.05839e-10	6.67839e-05	-1.36649	-2.05839e-10
39245556	rs74703065	1.10409e-10	-0.639607	-1.24487	0.00797272	10.0631	-0.772153	2.76349e-05	-1.0015	-1.24737
39245583	rs6001258	5.41811e-11	-1.59836	-0.997983	6.74754e-07	0.371559	-0.457793	2.32004e-05	-1.44142	-0.982359
39245618	rs13053505	4.24716e-11	-1.90941	-0.930426	4.09483e-08	-1.908	-0.980273	1.65207e-05	-1.8724	-0.890932
39245640	rs13053206	3.9828e-11	-1.80178	-1.10232	3.98289e-08	-1.76321	-1.15278	1.73856e-05	-1.63541	-1.0769
39245673	rs12168402	3.25622e-11	-1.85674	-1.24878	3.24602e-08	-1.86822	-1.25235	1.53932e-05	-1.58979	-1.24424
39246355	rs58859115	3.49542e-11	-1.81982	-1.21481	0.0521819	11.7349	-0.565254	1.21732e-05	-1.84555	-1.22317
39246716	rs76535024	3.47707e-11	-1.82018	-1.21971	0.0505807	11.7304	-0.591915	1.2112e-05	-1.84586	-1.2279
39247007	rs73884568	4.94543e-11	-1.46182	-1.22581	0.0725895	12.1144	-0.614667	1.8387e-05	-1.42352	-1.23279
39247482	rs9611038	4.49137e-11	-1.90962	-0.874306	4.26832e-08	-1.90618	-0.940599	1.7316e-05	-1.87915	-0.837167
39247750	rs6001259	4.06903e-11	-1.6538	-1.22888	0.233996	13.3001	-0.629821	1.39266e-05	-1.69872	-1.23543
39248391	rs732588	5.47041e-11	-1.35074	-1.23599	0.124544	12.7077	-0.668152	2.046e-05	-1.30806	-1.24143
39248549	rs12628185	3.92597e-11	-1.6821	-1.23637	0.17964	13.0763	-0.670399	1.3489e-05	-1.72434	-1.24175
39248667	rs9607583	4.39105e-11	-1.90919	-0.897329	4.22581e-08	-1.90846	-0.948328	1.72071e-05	-1.87001	-0.852624
39249208	rs79511420	1.09651e-10	-0.645195	-1.24617	1.59466e-07	-0.27848	-1.25027	4.37283e-05	-0.543318	-1.24664
39250780	rs147849341	1.11591e-10	-1.87383	-2.05839e-10	1.09937e-07	-1.90068	-2.05839e-10	4.05647e-05	-1.86505	-2.05839e-10
39251353	rs145242166	5.29032e-10	-1.74147e-10	-0.317621	5.9113e-07	-1.74147e-10	-0.218546	0.000198999	-1.74147e-10	-0.274652
39252273	rs117336852	3.50118e-11	-1.81764	-1.21534	0.0285313	11.219	-0.653052	1.27073e-05	-1.80422	-1.22155
39254423	rs138413419	2.99126e-10	-1.74147e-10	-0.887807	3.20579e-07	-1.74147e-10	-0.830452	0.000105134	-1.74147e-10	-0.912717
39254437	rs6519141	4.20491e-11	-1.90864	-0.941193	1.08339e-07	-1.48822	-0.427098	1.54174e-05	-1.90938	-0.92308
39254513	rs79169291	3.71095e-11	-1.76219	-1.21261	0.0672184	12.1008	-0.677953	1.30181e-05	-1.78787	-1.21374
39254556	rs2075915	4.10179e-11	-1.9086	-0.966059	1.01614e-07	-1.48898	-0.490417	1.50679e-05	-1.90936	-0.946026
39254841	rs6001271	3.75514e-11	-1.73882	-1.22414	0.0270132	11.232	-0.720725	1.32918e-05	-1.7543	-1.22651
39255591	rs5757312	9.93139e-11	-0.739428	-1.25096	1.7739e-07	-0.268082	-1.15415	2.7697e-05	-0.998481	-1.24815
39255720	rs5750688	1.18279e-10	-0.564667	-1.25096	2.09737e-07	-0.100583	-1.15415	3.35851e-05	-0.805723	-1.24815
39255874	rs80060883	2.4532e-10	-1.08611	-2.05839e-10	3.37375e-07	-0.779387	-2.05839e-10	9.14192e-05	-1.0525	-2.05839e-10
39255893	rs4821841	4.40614e-11	-1.88309	-0.919993	4.96359e-08	-1.73202	-0.963851	1.62334e-05	-1.8908	-0.890078
39255957	rs78145519	7.40159e-10	0.0181937	-2.05839e-10	1.10347e-06	0.40563	-2.05839e-10	0.000301139	0.13962	-2.05839e-10
39256106	rs4821842	1.12836e-10	-0.611775	-1.25096	2.35737e-07	0.0162807	-1.15415	3.3805e-05	-0.799197	-1.24815
39257397	rs8141420	4.21974e-11	-1.90296	-0.943355	1.04172e-07	-1.50388	-0.450649	1.55278e-05	-1.90319	-0.922126
39257603	rs5757313	2.08384e-10	-1.74147e-10	-1.24929	2.12538e-07	-1.74147e-10	-1.24146	7.53716e-05	-1.74147e-10	-1.24552
39257673	rs1053197	3.43038e-11	-1.82479	-1.22862	0.0317182	11.4154	-0.74363	1.21154e-05	-1.84398	-1.2295
39258078	rs733107	5.09727e-11	-1.81487	-0.842505	6.46458e-08	-1.54029	-0.891365	1.88592e-05	-1.82159	-0.809366
39258743	rs74653710	3.35813e-11	-1.83455	-1.24016	0.0263771	11.2898	-0.802343	1.18774e-05	-1.85252	-1.2408
39258795	rs5757314	8.52891e-11	-0.889281	-1.25334	1.0678e-07	-0.709908	-1.2199	2.95287e-05	-0.929237	-1.25335
39259626	rs12628941	3.47322e-11	-1.79519	-1.24581	0.0174704	10.925	-0.849561	1.21207e-05	-1.82672	-1.24631
39259787	rs143661367	1.78338e-10	-1.40499	-2.05839e-10	1.60017e-07	-1.5253	-2.05839e-10	5.40913e-05	-1.57728	-2.05839e-10
39260001	rs735305	4.98469e-11	-1.59171	-1.088	5.66561e-08	-1.4323	-1.13129	1.54858e-05	-1.74556	-1.08247
39260032	rs735306	5.42977e-11	-1.37826	-1.21593	8.00245e-08	-0.964939	-1.25331	1.82383e-05	-1.44631	-1.21812
39260794	rs41280841	1.09665e-10	-1.89124	-2.05839e-10	1.09116e-07	-1.90817	-2.05839e-10	3.89079e-05	-1.90676	-2.05839e-10
39261135	rs2235140	8.16308e-11	-1.65064	-0.535823	8.70748e-08	-1.50676	-0.62705	2.67035e-05	-1.75928	-0.523881
39263925	rs73884573	2.00205e-10	-1.28933	-2.05839e-10	5.90074e-07	-0.220334	-2.05839e-10	9.20059e-05	-1.0461	-2.05839e-10
39264425	rs738143	7.95401e-11	-1.6064	-0.606008	7.10862e-08	-1.64419	-0.692502	2.50159e-05	-1.75378	-0.594662
39264730	rs73419431	1.17686e-10	-1.82065	-2.05839e-10	2.10139e-07	-1.25281	-2.05839e-10	4.70825e-05	-1.71605	-2.05839e-10
39265008	rs73159327	4.742e-10	-0.427042	-2.05839e-10	2.95665e-06	1.39123	-2.05839e-10	0.000499312	0.645279	-2.05839e-10
39265072	rs9611041	7.78091e-11	-1.76843	-0.465982	6.49867e-08	-1.86471	-0.561693	2.53649e-05	-1.88111	-0.453474
39265385	rs117326730	2.74884e-10	-0.972323	-2.05839e-10	2.3714e-07	-1.13193	-2.05839e-10	8.23317e-05	-1.1572	-2.05839e-10
39265409	rs77047462	9.40048e-09	2.55984	-2.05839e-10	1.37073e-05	2.9251	-2.05839e-10	0.0132681	3.92517	-2.05839e-10
39265452	rs6001278	1.19067e-10	-1.80899	-2.05839e-10	2.16769e-07	-1.22175	-2.05839e-10	4.7891e-05	-1.69902	-2.05839e-10
39265603	rs73159329	4.1983e-10	-0.548821	-2.05839e-10	2.46222e-06	1.20824	-2.05839e-10	0.000425196	0.484598	-2.05839e-10
39266451	rs7292074	5.35002e-11	-1.59804	-1.01094	2.00072e-07	-0.186799	-1.11511	1.87123e-05	-1.62351	-1.01526
39267312	rs1122771	8.48549e-11	-1.53834	-0.609391	7.3395e-08	-1.61182	-0.692903	2.57102e-05	-1.72633	-0.594736
39267378	rs117477006	1.29765e-10	-1.72295	-2.05839e-10	1.13337e-07	-1.87022	-2.05839e-10	4.01041e-05	-1.87647	-2.05839e-10
39268785	rs760481	8.70577e-11	-1.53834	-0.583763	7.49616e-08	-1.61182	-0.671783	2.62956e-05	-1.72633	-0.572224
39269721	rs2899306	1.51317e-10	-1.5693	-2.05839e-10	3.6181e-07	-0.709463	-2.05839e-10	6.56297e-05	-1.38392	-2.05839e-10
39271194	rs73159330	5.74447e-10	0.69127	-0.926534	2.54477e-06	2.24329	-1.00208	0.000330785	1.20126	-0.967744
39271215	rs2899307	1.57984e-10	-0.696705	-0.829475	8.50707e-08	-1.40725	-0.74985	5.02707e-05	-0.810197	-0.840333
39271237	rs76276354	1.61027e-10	-1.5071	-2.05839e-10	1.31336e-07	-1.72282	-2.05839e-10	4.42602e-05	-1.77787	-2.05839e-10
39271617	rs2013837	1.3914e-09	0.591655	0.0577414	2.27578e-06	1.2849	-0.155404	0.000397316	0.408719	0.00806104
39272641	rs12159761	1.27998e-10	-1.73666	-2.05839e-10	2.57806e-07	-1.04837	-2.05839e-10	5.29427e-05	-1.59874	-2.05839e-10
39273036	rs191808785	5.55919e-10	-1.74147e-10	-0.268048	5.23199e-07	-1.74147e-10	-0.340618	0.000206165	-1.74147e-10	-0.239274
39274904	rs80039279	6.17371e-10	-1.74147e-10	-0.1632	5.09473e-07	-1.74147e-10	-0.367204	0.000205208	-1.74147e-10	-0.24393
39275263	rs909465	1.94019e-10	-1.32071	-2.05839e-10	2.84979e-07	-0.948166	-2.05839e-10	7.02259e-05	-1.31624	-2.05839e-10
39275405	rs909466	1.94019e-10	-1.32071	-2.05839e-10	2.84979e-07	-0.948166	-2.05839e-10	7.02259e-05	-1.31624	-2.05839e-10
39275656	rs5757318	1.45189e-10	-0.561462	-1.04917	1.59736e-07	-0.668657	-0.858404	6.49568e-05	-0.329933	-1.0643
39276000	rs11913682	5.51437e-10	0.671782	-0.947925	2.43682e-06	2.21866	-1.02079	0.000317405	1.17994	-0.987717
39276060	rs80350486	3.98411e-11	-1.8253	-1.07847	3.84701e-08	-1.90306	-1.04764	1.42676e-05	-1.83439	-1.07557
39276470	rs765080	1.35861e-10	-0.847311	-0.829729	7.73281e-08	-1.5024	-0.750126	4.3555e-05	-0.953346	-0.840583
39276845	rs11705118	1.53721e-10	-1.55353	-2.05839e-10	1.65336e-07	-1.4926	-2.05839e-10	5.86354e-05	-1.49661	-2.05839e-10
39277703	rs16999835	1.82817e-10	-1.38018	-2.05839e-10	2.64011e-07	-1.02459	-2.05839e-10	6.6156e-05	-1.37594	-2.05839e-10
39277781	rs16999836	1.52183e-10	-1.56359	-2.05839e-10	2.07094e-07	-1.26741	-2.05839e-10	5.50256e-05	-1.56015	-2.05839e-10
39279064	rs5750690	8.56121e-11	-1.67377	-0.465077	7.41156e-08	-1.73411	-0.560844	2.69971e-05	-1.81966	-0.452562
39280677	rs469986	1.61018e-10	-1.02636	-0.480791	9.9606e-08	-1.6086	-0.390762	4.78062e-05	-1.19935	-0.501445
39280742	rs132498	1.64532e-10	-1.00033	-0.48524	1.02844e-07	-1.5719	-0.395463	5.03152e-05	-1.14381	-0.505834
39280946	rs118862	1.55217e-10	-1.06025	-0.483602	9.94579e-08	-1.60802	-0.392825	4.77084e-05	-1.19872	-0.504129
39281295	rs151136006	1.32618e-10	-1.70119	-2.05839e-10	2.22079e-07	-1.19755	-2.05839e-10	7.53787e-05	-1.24543	-2.05839e-10
39281312	rs3950187	1.72938e-10	-1.00033	-0.435412	1.08501e-07	-1.5719	-0.341915	5.28557e-05	-1.14381	-0.456576
39281348	rs149953599	4.1207e-10	-0.567478	-2.05839e-10	5.39858e-07	-0.309274	-2.05839e-10	0.000155031	-0.524328	-2.05839e-10
39281636	rs4361209	5.53291e-11	-1.38163	-1.19374	2.93036e-07	0.318898	-1.23918	2.17078e-05	-1.2913	-1.19898
39281774	rs5750691	5.61922e-11	-1.3528	-1.20709	3.08909e-07	0.377725	-1.24526	2.21121e-05	-1.26013	-1.2117
39282018	rs6519142	5.56314e-11	-1.36283	-1.20709	3.02679e-07	0.357352	-1.24526	2.18738e-05	-1.27097	-1.2117
39282191	rs5757322	1.25163e-10	-1.1873	-0.571753	8.92786e-08	-1.62264	-0.486183	4.04072e-05	-1.27788	-0.591061
39282244	rs148289362	2.25362e-10	-1.17096	-2.05839e-10	1.48749e-07	-1.59832	-2.05839e-10	5.90096e-05	-1.49025	-2.05839e-10
39282343	rs132499	1.87959e-10	-1.00033	-0.352121	1.18881e-07	-1.5719	-0.250554	5.74989e-05	-1.14381	-0.372376
39282645	rs132500	1.86195e-10	-1.01513	-0.346752	1.18486e-07	-1.5809	-0.244891	5.70254e-05	-1.15739	-0.367068
39283005	rs713950	1.68745e-10	-1.10281	-0.357474	1.11187e-07	-1.63316	-0.256201	5.20744e-05	-1.23761	-0.377668
39283019	rs132501	1.73581e-10	-1.07455	-0.357474	1.13053e-07	-1.61652	-0.256201	5.34359e-05	-1.2118	-0.377668
39283094	rs713836	1.36539e-10	-1.2005	-0.471567	9.87771e-08	-1.63093	-0.376784	4.41374e-05	-1.29022	-0.490424
39283187	rs713874	1.78641e-10	-1.04582	-0.357474	1.15006e-07	-1.5994	-0.256201	5.48594e-05	-1.18551	-0.377668
39283206	rs4820354	1.78641e-10	-1.04582	-0.357474	1.15006e-07	-1.5994	-0.256201	5.48594e-05	-1.18551	-0.377668
39283360	rs4820355	1.40886e-10	-1.14699	-0.493729	9.98128e-08	-1.59702	-0.40026	4.5399e-05	-1.24015	-0.512316
39284451	rs5995632	1.82499e-10	-1.02981	-0.352121	1.16775e-07	-1.58977	-0.250554	5.59652e-05	-1.17085	-0.372376
39284946	rs5757325	1.80938e-10	-1.03305	-0.357474	1.19165e-07	-1.56387	-0.256201	5.76246e-05	-1.13634	-0.377668
39284956	rs5757326	1.81909e-10	-1.03305	-0.352121	1.1984e-07	-1.56387	-0.250554	5.79303e-05	-1.13634	-0.372376
39285279	rs5750692	1.82499e-10	-1.02981	-0.352121	1.16775e-07	-1.58977	-0.250554	5.59652e-05	-1.17085	-0.372376
39285410	rs5757327	1.72749e-10	-1.07455	-0.362277	1.12482e-07	-1.61652	-0.261269	5.31828e-05	-1.2118	-0.382417
39285482	rs5750693	1.83527e-10	-1.02419	-0.352121	1.16186e-07	-1.59484	-0.250554	5.50669e-05	-1.18703	-0.372376
39285543	rs8140019	8.12013e-11	-1.66835	-0.523394	7.3191e-08	-1.68878	-0.618729	2.55795e-05	-1.82008	-0.506079
39285969	rs5757328	1.78641e-10	-1.04582	-0.357474	1.15006e-07	-1.5994	-0.256201	5.48594e-05	-1.18551	-0.377668
39286080	rs5757329	1.77785e-10	-1.04582	-0.362277	1.14424e-07	-1.5994	-0.261269	5.45995e-05	-1.18551	-0.382417
39286399	rs132503	8.30423e-11	-1.64898	-0.520339	7.49842e-08	-1.67024	-0.613066	2.60034e-05	-1.80814	-0.501587
39286552	rs132505	1.72054e-10	-1.08874	-0.352121	1.12744e-07	-1.6249	-0.250554	5.30275e-05	-1.22477	-0.372376
39286707	rs5750694	1.76082e-10	-1.06025	-0.357474	1.14018e-07	-1.60802	-0.256201	5.41397e-05	-1.19872	-0.377668
39287119	rs2142836	1.04257e-10	-1.57327	-0.368545	1.07628e-07	-1.43783	-0.484069	3.53607e-05	-1.65148	-0.350871
39287159	rs132506	1.37666e-10	-1.1873	-0.47654	9.90768e-08	-1.62264	-0.38205	4.44664e-05	-1.27788	-0.495337
39287355	rs469987	1.72749e-10	-1.07455	-0.362277	1.12482e-07	-1.61652	-0.261269	5.31828e-05	-1.2118	-0.382417
39287435	rs132507	1.71832e-10	-1.07455	-0.367598	1.11852e-07	-1.61652	-0.266884	5.29037e-05	-1.2118	-0.387678
39287468	rs77065598	3.3907e-10	-1.74147e-10	-0.762466	3.00485e-07	-1.74147e-10	-0.895185	0.000115575	-1.74147e-10	-0.818036
39287700	rs142375166	1.15724e-10	-1.83746	-2.05839e-10	1.21772e-07	-1.79843	-2.05839e-10	4.09649e-05	-1.85524	-2.05839e-10
39287910	rs132508	1.68604e-10	-1.08874	-0.372373	1.10361e-07	-1.6249	-0.271924	5.19763e-05	-1.22477	-0.392399
39288159	rs132509	1.71531e-10	-1.07455	-0.369354	1.11537e-07	-1.61652	-0.269703	5.28071e-05	-1.2118	-0.389506
39288214	rs75180976	1.06967e-09	0.386434	-2.05839e-10	1.64949e-06	0.807638	-2.05839e-10	0.000439982	0.518781	-2.05839e-10
39288830	rs5757331	1.68604e-10	-1.08874	-0.372373	1.10361e-07	-1.6249	-0.271924	5.19763e-05	-1.22477	-0.392399
39288854	rs79887800	5.32702e-10	-0.310709	-2.05839e-10	7.44465e-07	0.012084	-2.05839e-10	0.00018243	-0.361585	-2.05839e-10
39288981	rs113286151	4.65362e-10	-0.445855	-2.05839e-10	3.00985e-07	-0.893521	-2.05839e-10	0.000130481	-0.696724	-2.05839e-10
39289002	rs5757333	1.6829e-10	-1.07455	-0.388431	1.0912e-07	-1.61652	-0.291609	5.18465e-05	-1.2118	-0.407863
39289014	rs143743568	1.2285e-10	-0.553273	-1.22444	1.2348e-07	-0.652465	-1.13204	4.68439e-05	-0.491739	-1.22939
39289158	rs148009193	2.4005e-10	-1.74147e-10	-1.10782	2.29379e-07	-1.74147e-10	-1.16521	8.61041e-05	-1.74147e-10	-1.1124
39289186	rs6001290	1.30326e-10	-1.21357	-0.50506	9.45571e-08	-1.63911	-0.412271	4.21827e-05	-1.30244	-0.523506
39289215	rs5995633	1.66045e-10	-1.08874	-0.387669	1.08593e-07	-1.6249	-0.288072	5.11964e-05	-1.22477	-0.407519
39289365	rs4296521	1.66833e-10	-1.08874	-0.382937	1.09137e-07	-1.6249	-0.283075	5.14364e-05	-1.22477	-0.402841
39289651	rs73159334	3.68965e-11	-1.73212	-1.24844	9.48595e-08	-1.02147	-1.02672	1.25872e-05	-1.78804	-1.24723
39289802	rs4522710	1.69952e-10	-1.06025	-0.392911	1.09832e-07	-1.60802	-0.293608	5.22759e-05	-1.19872	-0.4127
39289883	rs4308202	1.69952e-10	-1.06025	-0.392911	1.09832e-07	-1.60802	-0.293608	5.22759e-05	-1.19872	-0.4127
39289946	rs2413548	1.71655e-10	-1.06025	-0.382937	1.10995e-07	-1.60802	-0.283075	5.27939e-05	-1.19872	-0.402841
39290138	rs2015363	1.7798e-10	-1.06025	-0.346752	1.15315e-07	-1.60802	-0.244891	5.47167e-05	-1.19872	-0.367068
39290495	rs738307	1.8079e-10	-1.06025	-0.331088	1.17236e-07	-1.60802	-0.228374	5.55708e-05	-1.19872	-0.351579
39290560	rs132510	1.78845e-10	-1.06025	-0.341905	1.15906e-07	-1.60802	-0.23978	5.49795e-05	-1.19872	-0.362276
39290736	rs12484129	2.29729e-10	-1.15177	-2.05839e-10	1.33164e-07	-1.709	-2.05839e-10	5.71054e-05	-1.52305	-2.05839e-10
39290746	rs4998751	1.82427e-10	-1.04582	-0.336505	1.17577e-07	-1.5994	-0.234085	5.60086e-05	-1.18551	-0.356936
39290795	rs4998750	1.85371e-10	-1.02981	-0.336505	1.18714e-07	-1.58977	-0.234085	5.6836e-05	-1.17085	-0.356936
39290830	rs4998749	1.85371e-10	-1.02981	-0.336505	1.18714e-07	-1.58977	-0.234085	5.6836e-05	-1.17085	-0.356936
39290852	rs4998748	1.85371e-10	-1.02981	-0.336505	1.18714e-07	-1.58977	-0.234085	5.6836e-05	-1.17085	-0.356936
39290954	rs6001291	1.82427e-10	-1.04582	-0.336505	1.17577e-07	-1.5994	-0.234085	5.60086e-05	-1.18551	-0.356936
39291027	rs6001293	1.80584e-10	-1.05597	-0.336505	1.16834e-07	-1.60574	-0.234085	5.47749e-05	-1.20779	-0.356936
39291077	rs6001294	1.85371e-10	-1.02981	-0.336505	1.18714e-07	-1.58977	-0.234085	5.6836e-05	-1.17085	-0.356936
39291257	rs5750695	1.80154e-10	-1.05651	-0.338353	1.16668e-07	-1.61236	-0.22889	5.50617e-05	-1.20148	-0.358019
39291293	rs5757334	1.77259e-10	-1.07455	-0.336505	1.15581e-07	-1.61652	-0.234085	5.45554e-05	-1.2118	-0.356936
39291365	rs5750696	1.79814e-10	-1.06025	-0.336505	1.16568e-07	-1.60802	-0.234085	5.52739e-05	-1.19872	-0.356936
39291522	rs132511	1.8079e-10	-1.06025	-0.331088	1.17236e-07	-1.60802	-0.228374	5.55708e-05	-1.19872	-0.351579
39291626	rs132513	1.79786e-10	-1.05918	-0.337726	1.1993e-07	-1.58187	-0.231799	5.72369e-05	-1.16328	-0.357478
39291858	rs132514	1.78845e-10	-1.06025	-0.341905	1.15906e-07	-1.60802	-0.23978	5.49795e-05	-1.19872	-0.362276
39292056	rs5757336	1.81852e-10	-1.08062	-0.304856	1.18043e-07	-1.62881	-0.20073	5.51368e-05	-1.2325	-0.325638
39292075	rs188020028	1.29463e-10	-1.72528	-2.05839e-10	1.52419e-07	-1.57395	-2.05839e-10	5.28329e-05	-1.60082	-2.05839e-10
39292090	rs5757337	1.81555e-10	-1.06636	-0.32075	1.17052e-07	-1.62048	-0.217477	5.49811e-05	-1.21961	-0.341357
39292356	rs6001295	1.80518e-10	-1.07455	-0.318285	1.17822e-07	-1.61652	-0.214879	5.55472e-05	-1.2118	-0.338919
39292496	rs6001296	1.74957e-10	-1.07455	-0.349579	1.13999e-07	-1.61652	-0.247873	5.38546e-05	-1.2118	-0.369863
39292540	rs5995635	1.81024e-10	-1.04582	-0.344223	1.16624e-07	-1.5994	-0.242224	5.55828e-05	-1.18551	-0.364567
39293075	rs5000627	1.752e-10	-1.08874	-0.334001	1.1492e-07	-1.6249	-0.231445	5.39861e-05	-1.22477	-0.35446
39293185	rs132515	1.704e-10	-1.09614	-0.354386	1.11126e-07	-1.63697	-0.252943	5.17569e-05	-1.24678	-0.374615
39293205	rs5757344	1.704e-10	-1.09614	-0.354386	1.11126e-07	-1.63697	-0.252943	5.17569e-05	-1.24678	-0.374615
39293223	rs5750697	1.6803e-10	-1.11014	-0.354386	1.10231e-07	-1.64506	-0.252943	5.1107e-05	-1.25942	-0.374615
39293507	rs5757345	1.71823e-10	-1.07242	-0.369784	1.11755e-07	-1.61508	-0.26919	5.24238e-05	-1.21875	-0.389838
39293721	rs118181868	2.07287e-10	-1.25457	-2.05839e-10	1.4482e-07	-1.62509	-2.05839e-10	5.55915e-05	-1.54992	-2.05839e-10
39293772	rs132518	1.75286e-10	-1.07803	-0.344223	1.15171e-07	-1.61194	-0.242224	5.39129e-05	-1.21602	-0.364567
39294018	rs6001298	1.82157e-10	-1.04365	-0.340152	1.16881e-07	-1.59792	-0.241505	5.52205e-05	-1.19259	-0.364025
39294974	rs185946621	1.2254e-10	-1.78023	-2.05839e-10	1.41164e-07	-1.65066	-2.05839e-10	4.82369e-05	-1.69183	-2.05839e-10
39298430	rs4619721	1.65705e-10	-0.392612	-1.08585	1.10831e-06	1.56168	-1.15168	0.000119682	0.341838	-1.12495
39298730	rs5750698	2.11967e-10	-0.562099	-0.670142	1.12688e-07	-1.28805	-0.587907	6.30187e-05	-0.738108	-0.686414
39298776	rs7286632	3.8519e-11	-1.69662	-1.2409	8.21148e-08	-1.12796	-1.0645	1.31666e-05	-1.75125	-1.23902
39298787	rs117420195	4.59805e-10	-1.74147e-10	-0.457869	3.92056e-07	-1.74147e-10	-0.629177	0.000154484	-1.74147e-10	-0.527863
39299026	rs4643638	1.92138e-10	-1.01513	-0.315331	1.22034e-07	-1.5809	-0.215381	5.88279e-05	-1.15739	-0.335948
39299036	rs4561752	1.92041e-10	-1.01513	-0.315834	1.22411e-07	-1.5809	-0.212296	5.87957e-05	-1.15739	-0.336495
39299216	rs4532056	1.99038e-10	-0.985405	-0.309771	1.25006e-07	-1.56279	-0.209436	6.07751e-05	-1.13011	-0.330659
39299248	rs7511336	1.92041e-10	-1.01513	-0.315834	1.22411e-07	-1.5809	-0.212296	5.87957e-05	-1.15739	-0.336495
39299472	rs2205966	1.82629e-10	-1.07768	-0.303536	1.21606e-07	-1.5851	-0.214699	5.7329e-05	-1.18853	-0.33062
39299495	rs2205967	1.88563e-10	-1.07768	-0.271561	1.25739e-07	-1.5851	-0.181274	5.91648e-05	-1.18853	-0.2991
39299765	rs78808155	2.87528e-10	-0.92735	-2.05839e-10	3.54632e-07	-0.729502	-2.05839e-10	9.38743e-05	-1.026	-2.05839e-10
39299813	rs4494857	1.87388e-10	-1.06159	-0.293904	1.19779e-07	-1.62218	-0.192751	5.62475e-05	-1.22322	-0.314968
39299814	rs4308199	1.87388e-10	-1.06159	-0.293904	1.19779e-07	-1.62218	-0.192751	5.62475e-05	-1.22322	-0.314968
39299836	rs4420791	1.87388e-10	-1.06159	-0.293904	1.19779e-07	-1.62218	-0.192751	5.62475e-05	-1.22322	-0.314968
39299976	rs132525	1.90246e-10	-1.04582	-0.294534	1.22894e-07	-1.5994	-0.189858	5.83822e-05	-1.18551	-0.31543
39300107	rs4306795	1.89206e-10	-1.04582	-0.300019	1.22186e-07	-1.5994	-0.195635	5.80664e-05	-1.18551	-0.320855
39300155	rs4434085	1.90246e-10	-1.04582	-0.294534	1.22894e-07	-1.5994	-0.189858	5.83822e-05	-1.18551	-0.31543
39300233	rs5750701	1.94087e-10	-1.02583	-0.294534	1.25549e-07	-1.57802	-0.189858	6.05828e-05	-1.14851	-0.31543
39300265	rs5757355	4.7898e-11	-1.47007	-1.24953	2.46383e-07	0.155651	-1.24935	1.95341e-05	-1.34487	-1.25092
39300408	rs6001306	1.90684e-10	-1.04352	-0.294534	1.23064e-07	-1.59802	-0.189858	5.85051e-05	-1.18341	-0.31543
39300480	rs6001307	1.90684e-10	-1.04352	-0.294534	1.23064e-07	-1.59802	-0.189858	5.85051e-05	-1.18341	-0.31543
39300599	rs6001309	2.10793e-10	-0.94876	-0.289033	1.24544e-07	-1.59186	-0.184065	6.53272e-05	-1.07855	-0.309989
39300637	rs9622868	2.10793e-10	-0.94876	-0.289033	1.24544e-07	-1.59186	-0.184065	6.53272e-05	-1.07855	-0.309989
39300720	rs5757356	1.96363e-10	-0.988273	-0.320434	1.18037e-07	-1.62098	-0.208606	6.05863e-05	-1.12447	-0.339412
39300733	rs5757357	1.9608e-10	-0.988273	-0.321876	1.18281e-07	-1.62098	-0.20654	6.05537e-05	-1.12447	-0.339951
39300777	rs5757358	1.8108e-10	-1.08484	-0.304892	1.18833e-07	-1.62334	-0.199518	5.56829e-05	-1.22142	-0.326855
39300790	rs4589863	1.77762e-10	-1.09783	-0.310396	1.15982e-07	-1.64058	-0.206567	5.36735e-05	-1.25392	-0.331118
39300806	rs2413550	1.7783e-10	-1.09201	-0.315834	1.17167e-07	-1.62468	-0.212296	5.48195e-05	-1.22741	-0.336495
39300909	rs2413551	1.83157e-10	-1.07339	-0.304942	1.19573e-07	-1.61583	-0.200821	5.63451e-05	-1.21073	-0.325724
39300936	rs2413552	1.83157e-10	-1.07339	-0.304942	1.19573e-07	-1.61583	-0.200821	5.63451e-05	-1.21073	-0.325724
39301118	rs2413553	1.79318e-10	-1.07339	-0.326121	1.16934e-07	-1.61583	-0.223138	5.51772e-05	-1.21073	-0.346668
39301625	rs13057840	1.82875e-10	-1.04352	-0.336349	1.17759e-07	-1.59802	-0.233921	5.61351e-05	-1.18341	-0.356782
39301653	rs13058012	1.85756e-10	-1.04352	-0.320714	1.19716e-07	-1.59802	-0.217439	5.70098e-05	-1.18341	-0.341321
39301963	rs5995636	1.87159e-10	-1.03245	-0.324261	1.19782e-07	-1.59652	-0.218394	5.64123e-05	-1.19668	-0.338582
39302084	rs713858	1.88036e-10	-1.03918	-0.312856	1.21844e-07	-1.58868	-0.209158	5.76156e-05	-1.18061	-0.33355
39302174	rs713859	1.86002e-10	-1.02474	-0.338171	1.19914e-07	-1.57989	-0.233916	5.70625e-05	-1.16739	-0.356416
39302194	rs7287898	5.52624e-11	-1.61208	-0.964496	6.72747e-08	-1.24007	-1.15173	1.84666e-05	-1.68604	-0.965951
39302394	rs139088622	6.6617e-10	-1.74147e-10	-0.0871251	7.31649e-07	-1.74147e-10	-0.00527977	0.000264029	-1.74147e-10	0.00810775
39302783	rs132526	5.12746e-11	-1.80218	-0.849299	4.76281e-08	-1.82018	-0.916982	1.70532e-05	-1.89404	-0.837571
39304509	rs111625890	4.98434e-11	-1.43145	-1.24833	2.88078e-07	0.312858	-1.25021	2.03906e-05	-1.30307	-1.24981
39304924	rs6001315	1.62446e-10	-1.29887	-0.199453	1.12676e-07	-1.74393	-0.13213	5.14166e-05	-1.42231	-0.205684
39305212	rs5757361	3.96179e-10	-0.365675	-0.241129	7.58765e-07	0.511399	-0.480288	0.000144881	-0.313195	-0.278846
39305358	rs6519155	1.52714e-10	-1.41288	-0.147227	1.15813e-07	-1.75743	-0.0911747	5.23812e-05	-1.4339	-0.175509
39306061	rs149741111	1.88453e-10	-1.34982	-2.05839e-10	3.37947e-07	-0.777691	-2.05839e-10	8.64441e-05	-1.10846	-2.05839e-10
39306080	rs5757362	1.87779e-10	-1.40111	0.0477028	1.43342e-07	-1.7557	0.120353	6.30074e-05	-1.44363	0.0189291
39306269	rs5757363	1.91227e-09	1.24433	-0.276952	1.37189e-05	3.39172	-0.46577	0.0010269	1.66475	-0.298401
39306630	rs4820357	7.19679e-11	-1.49313	-0.819322	6.80046e-08	-1.57176	-0.809243	1.98379e-05	-1.71634	-0.864018
39306784	rs5757366	1.53629e-10	-1.9085	0.354368	1.61938e-07	-1.73595	0.222582	5.43133e-05	-1.82003	0.246851
39307080	rs116974142	2.44856e-10	-1.74147e-10	-1.088	2.38122e-07	-1.74147e-10	-1.1278	8.61822e-05	-1.74147e-10	-1.11149
39307894	rs181225505	6.96538e-11	-1.58628	-0.758854	9.25491e-08	-1.2827	-0.790138	3.33569e-05	-1.28749	-0.773196
39308053	rs146347544	1.93763e-10	-1.32204	-2.05839e-10	1.18246e-07	-1.82782	-2.05839e-10	7.41255e-05	-1.26219	-2.05839e-10
39310254	rs147606314	1.70542e-10	-1.44969	-2.05839e-10	2.5712e-07	-1.05104	-2.05839e-10	0.000112847	-0.84192	-2.05839e-10
39310797	rs75668643	6.61327e-11	-1.76061	-0.636399	1.00924e-07	-1.40154	-0.584677	2.41949e-05	-1.66827	-0.713541
39312542	rs150535357	2.28402e-10	-1.15756	-2.05839e-10	2.81113e-07	-0.961825	-2.05839e-10	0.000110213	-0.865535	-2.05839e-10
39312811	rs34207265	1.11403e-10	-1.87552	-2.05839e-10	1.1121e-07	-1.88916	-2.05839e-10	3.8841e-05	-1.90848	-2.05839e-10
39312898	rs116864692	2.23817e-10	-1.74147e-10	-1.17784	2.23942e-07	-1.74147e-10	-1.18919	7.98443e-05	-1.74147e-10	-1.18787
39314195	rs11703189	3.81949e-11	-1.76133	-1.18464	3.4823e-08	-1.87435	-1.17595	1.2592e-05	-1.86584	-1.16905
39314326	rs8136819	3.78449e-11	-1.72206	-1.23312	3.36233e-08	-1.85708	-1.22829	1.22035e-05	-1.84193	-1.22429
39314793	rs62228836	1.13446e-10	-1.85734	-2.05839e-10	1.10292e-07	-1.89745	-2.05839e-10	3.88296e-05	-1.90877	-2.05839e-10
39316732	rs729809	5.01634e-11	-1.90144	-0.771945	5.6975e-08	-1.79211	-0.765855	1.98401e-05	-1.88173	-0.698523
39316805	rs2010263	6.20681e-11	-1.62829	-0.832152	4.65035e-08	-1.89843	-0.862625	1.78537e-05	-1.86494	-0.820801
39317104	rs5750702	4.66529e-11	-1.64853	-1.0974	4.00355e-08	-1.81998	-1.09083	1.55342e-05	-1.75813	-1.06677
39318516	rs112542119	2.16822e-10	-1.20959	-2.05839e-10	2.4333e-07	-1.10616	-2.05839e-10	6.08244e-05	-1.45996	-2.05839e-10
39318565	rs9622881	3.44913e-11	-1.8215	-1.22646	6.24564e-08	-1.24049	-1.22562	1.53743e-05	-1.62838	-1.20687
39319033	rs62228837	1.14932e-10	-1.84433	-2.05839e-10	1.10207e-07	-1.89822	-2.05839e-10	4.08678e-05	-1.85761	-2.05839e-10
39319860	rs12168809	3.68851e-11	-1.80495	-1.17592	6.59742e-08	-1.2367	-1.17462	1.63127e-05	-1.63291	-1.1431
39319986	rs6519156	5.8781e-11	-1.51031	-1.00455	5.31599e-08	-1.59198	-1.03529	2.08406e-05	-1.53118	-0.999869
39320054	rs5757370	3.48099e-11	-1.8577	-1.18107	5.85061e-08	-1.35164	-1.17981	1.52481e-05	-1.69424	-1.14926
39320602	rs5757372	3.75218e-11	-1.81254	-1.15121	7.17712e-08	-1.17739	-1.14971	1.75263e-05	-1.59031	-1.11394
39320828	rs5757373	3.67607e-11	-1.8201	-1.16415	6.93686e-08	-1.1984	-1.16275	1.70251e-05	-1.60413	-1.12913
39321323	rs9622882	5.53694e-11	-1.58404	-0.990609	4.50853e-08	-1.80981	-0.982214	1.79423e-05	-1.73179	-0.948996
39322264	rs9306330	3.64811e-11	-1.82619	-1.16568	6.77641e-08	-1.22025	-1.1643	1.67073e-05	-1.62116	-1.13095
39322418	rs140544730	1.35766e-10	-1.67773	-2.05839e-10	1.0943e-07	-1.90529	-2.05839e-10	3.90543e-05	-1.903	-2.05839e-10
39322539	rs11089909	3.70256e-11	-1.81462	-1.16244	7.01473e-08	-1.18896	-1.16103	1.71472e-05	-1.599	-1.12712
39322760	rs62228838	3.7289e-11	-1.80991	-1.16007	7.32663e-08	-1.14784	-1.15864	1.77296e-05	-1.56839	-1.12433
39323164	rs73159372	7.55696e-11	-1.18684	-1.07678	2.25341e-07	-0.121433	-1.06153	3.90849e-05	-0.782313	-1.1199
39323255	rs8137778	5.28831e-11	-1.6375	-0.983086	4.48178e-08	-1.8234	-0.974573	1.77664e-05	-1.74974	-0.940904
39323262	rs8137780	3.76228e-11	-1.80336	-1.1577	7.02849e-08	-1.19177	-1.15626	1.72204e-05	-1.60031	-1.12155
39323914	rs6001327	3.63298e-11	-1.83285	-1.16318	6.89968e-08	-1.20474	-1.16178	1.70057e-05	-1.60641	-1.128
39324001	rs5757374	3.66326e-11	-1.80376	-1.18398	7.32215e-08	-1.12435	-1.18274	1.75629e-05	-1.54941	-1.15276
39324201	rs55837646	7.04844e-11	-1.20373	-1.12955	2.0698e-07	-0.15122	-1.11674	3.65196e-05	-0.804929	-1.16517
39324344	rs5750703	6.01263e-11	-1.47007	-1.02215	4.8421e-08	-1.70638	-1.01427	1.97607e-05	-1.60124	-0.983022
39327436	rs9622884	5.82284e-11	-1.52114	-1.00316	4.81197e-08	-1.73193	-0.994964	1.95003e-05	-1.63501	-0.962514
39328567	rs5750706	3.3795e-11	-1.88454	-1.18382	3.70884e-08	-1.80469	-1.18258	1.22578e-05	-1.90922	-1.15256
39328577	rs5757376	3.314e-11	-1.90142	-1.18651	3.91445e-08	-1.74802	-1.1853	1.2327e-05	-1.90035	-1.15581
39328718	rs5757378	1.58949e-10	-0.50468	-1.01541	1.16113e-07	-0.838603	-1.00741	5.66063e-05	-0.556101	-0.975732
39328823	rs5750707	3.37326e-11	-1.89193	-1.17827	3.79387e-08	-1.78762	-1.17699	1.23603e-05	-1.90755	-1.14591
39329002	rs142518660	2.07656e-10	-1.74147e-10	-1.25279	2.15983e-07	-1.74147e-10	-1.22538	7.50526e-05	-1.74147e-10	-1.24976
39329780	rs5757380	1.3046e-10	-0.679202	-1.0384	9.89129e-08	-0.975537	-1.03081	4.72943e-05	-0.710942	-1.00062
39329878	rs5757381	1.32183e-10	-0.668333	-1.03615	1.00084e-07	-0.966063	-1.02851	4.79214e-05	-0.700214	-0.998177
39329966	rs5757382	3.4321e-11	-1.88651	-1.1664	3.79023e-08	-1.80055	-1.16502	1.25188e-05	-1.90893	-1.1318
39330025	rs5757383	3.34595e-11	-1.9045	-1.17383	4.02733e-08	-1.73238	-1.17251	1.25663e-05	-1.89632	-1.14061
39330073	rs5757384	1.30613e-10	-0.696071	-1.02036	9.92758e-08	-0.990227	-1.01245	4.74309e-05	-0.727591	-0.981087
39331346	rs17000526	1.45573e-10	-0.424645	-1.18335	7.24579e-08	-1.12665	-1.19093	3.3175e-05	-0.888843	-1.17731
39331598	rs138275693	3.07622e-10	-0.859798	-2.05839e-10	2.2557e-07	-1.18195	-2.05839e-10	8.94709e-05	-1.07404	-2.05839e-10
39332123	rs17000529	6.45522e-11	-1.25703	-1.16416	1.83348e-07	-0.235958	-1.15324	3.31862e-05	-0.871877	-1.19394
39332229	rs7288049	4.90329e-11	-1.45474	-1.24144	3.73581e-08	-1.74084	-1.23919	1.39406e-05	-1.69322	-1.23993
39332374	rs73159375	1.58492e-10	-1.52297	-2.05839e-10	2.16703e-07	-1.22206	-2.05839e-10	8.94716e-05	-1.07403	-2.05839e-10
39332623	rs1014971	1.38777e-10	-0.459001	-1.1968	7.2998e-08	-1.11112	-1.19903	3.36503e-05	-0.866397	-1.18553
39332809	rs1004748	1.42577e-10	-0.431706	-1.19708	7.49722e-08	-1.08108	-1.20238	3.49218e-05	-0.825008	-1.18983
39332907	rs28544250	1.13434e-10	-0.851115	-1.00634	9.10453e-08	-1.09103	-0.998195	4.35506e-05	-0.828088	-0.965942
39332920	rs13053348	1.43359e-10	-0.615084	-1.00824	1.13748e-07	-0.866473	-1.00013	5.61278e-05	-0.572329	-0.967993
39333340	rs5757387	3.21491e-11	-1.90835	-1.20993	4.68211e-08	-1.55126	-1.20298	1.33412e-05	-1.76522	-1.21188
39333655	rs55637210	8.54729e-11	-1.03931	-1.10116	3.01005e-07	0.193536	-1.08699	4.95823e-05	-0.523333	-1.14099
39333674	rs13053507	1.24854e-10	-0.78017	-0.981353	9.65059e-08	-1.06323	-0.967745	4.55084e-05	-0.810571	-0.939485
39333742	rs13054016	4.32203e-11	-1.59626	-1.2261	3.1996e-08	-1.90537	-1.2296	1.21045e-05	-1.86254	-1.21184
39333903	rs138336689	4.00844e-10	-1.74147e-10	-0.595099	4.4373e-07	-1.74147e-10	-0.505364	0.000147537	-1.74147e-10	-0.573871
39333920	rs9808865	1.36122e-10	-0.721124	-0.953997	1.04463e-07	-1.01202	-0.93973	4.96744e-05	-0.752315	-0.910148
39333935	rs9808866	1.35198e-10	-0.749657	-0.932277	1.04197e-07	-1.03679	-0.917508	4.94304e-05	-0.780469	-0.886919
39333937	rs9808867	1.44279e-10	-0.679202	-0.937719	1.10164e-07	-0.975537	-0.923074	5.26821e-05	-0.710942	-0.892735
39334111	rs13053569	4.21246e-11	-1.63103	-1.21701	3.22952e-08	-1.90407	-1.2216	1.21842e-05	-1.86686	-1.20095
39334524	rs146273414	2.68812e-10	-1.74147e-10	-0.994659	2.77641e-07	-1.74147e-10	-0.974252	9.87146e-05	-1.74147e-10	-0.97572
39334532	rs77986386	1.51291e-10	-1.56946	-2.05839e-10	1.88551e-07	-1.36121	-2.05839e-10	6.88541e-05	-1.33596	-2.05839e-10
39335475	rs34735194	3.86508e-11	-1.75956	-1.17455	3.45134e-08	-1.88034	-1.17889	1.25283e-05	-1.88752	-1.15244
39335697	rs5750708	3.46017e-11	-1.79157	-1.25319	3.14976e-08	-1.89732	-1.25335	1.15265e-05	-1.87001	-1.25329
39335960	rs5757388	1.59029e-10	-0.549819	-0.969764	1.30412e-07	-0.770755	-0.959126	6.34288e-05	-0.489283	-0.928752
39336349	rs5757390	1.67595e-10	-0.515592	-0.951529	1.37086e-07	-0.739414	-0.940558	6.69793e-05	-0.454306	-0.909263
39336938	rs5750709	1.24441e-10	-0.83555	-0.929293	9.84522e-08	-1.09308	-0.917928	4.71656e-05	-0.82874	-0.885547
39337035	rs76103089	3.00952e-10	-0.881718	-2.05839e-10	1.09804e-07	-1.90188	-2.05839e-10	0.000108595	-0.880324	-2.05839e-10
39337389	rs56251156	9.93043e-11	-0.886266	-1.10422	3.39033e-07	0.310066	-1.08455	5.43216e-05	-0.432121	-1.14091
39337405	rs74986034	2.99809e-10	-0.885525	-2.05839e-10	1.09496e-07	-1.90469	-2.05839e-10	0.000108537	-0.880865	-2.05839e-10
39337500	rs17000544	1.05226e-10	-1.00327	-0.929293	8.15796e-08	-1.28107	-0.917928	3.74554e-05	-1.05925	-0.885547
39338141	rs5757391	3.50836e-11	-1.77934	-1.2516	6.78877e-08	-1.13239	-1.25033	1.68365e-05	-1.49211	-1.25229
39338337	rs17298311	3.93168e-11	-1.84717	-1.06984	4.15565e-08	-1.79905	-1.07448	1.37962e-05	-1.90931	-1.03425
39338664	rs7292374	3.58507e-11	-1.75748	-1.25183	7.07546e-08	-1.09059	-1.25077	1.71594e-05	-1.47292	-1.25249
39338731	rs7293205	1.54869e-10	-0.595163	-0.950928	1.27538e-07	-0.812219	-0.939945	6.17874e-05	-0.535633	-0.908621
39339780	rs17000548	1.17396e-10	-0.897373	-0.925747	9.36338e-08	-1.14687	-0.914321	4.44969e-05	-0.890762	-0.881771
39340088	rs55819331	1.00307e-10	-0.912854	-1.06758	3.40823e-07	0.276482	-1.0457	5.60676e-05	-0.432563	-1.10883
39340210	rs56363236	1.15555e-10	-0.912854	-0.92607	3.95374e-07	0.276482	-0.89723	6.36702e-05	-0.432563	-0.981674
39340220	rs8135342	4.17521e-11	-1.62005	-1.23687	3.47313e-08	-1.82207	-1.23087	1.55232e-05	-1.5848	-1.24082
39340637	rs4821843	3.07762e-11	-1.90857	-1.25335	3.11736e-08	-1.90766	-1.25335	1.10922e-05	-1.90836	-1.25335
39340640	rs5757393	4.2066e-11	-1.90808	-0.941346	5.53668e-08	-1.6316	-0.955004	1.67723e-05	-1.85231	-0.895911
39340670	rs67536239	1.11347e-10	-0.972964	-0.903055	4.01882e-07	0.268816	-0.873239	6.57179e-05	-0.421912	-0.96067
39340752	rs5750710	1.45558e-10	-0.848248	-0.759846	1.29037e-07	-1.00009	-0.740392	6.36314e-05	-0.715553	-0.699294
39341155	rs73159386	3.05473e-10	-0.86681	-2.05839e-10	1.03795e-06	0.344421	-2.05839e-10	0.000179707	-0.376625	-2.05839e-10
39341548	rs117292221	3.22362e-10	-0.812995	-2.05839e-10	1.00319e-06	0.310356	-2.05839e-10	0.000175055	-0.402851	-2.05839e-10
39341663	rs5757394	1.12211e-10	-1.41405	-0.45424	9.53555e-08	-1.54785	-0.495123	5.06461e-05	-1.2614	-0.381687
39341957	rs5750711	4.79331e-11	-1.89092	-0.827943	5.28848e-08	-1.80729	-0.825179	1.76828e-05	-1.89807	-0.797288
39342141	rs5750712	1.75079e-10	-0.754609	-0.668822	1.42369e-07	-1.0046	-0.637559	6.91501e-05	-0.730405	-0.601267
39342326	rs5750713	9.31784e-11	-1.30661	-0.74754	7.45024e-08	-1.53912	-0.750634	3.99382e-05	-1.17351	-0.707114
39342373	rs56046055	1.1263e-10	-1.86456	-2.05839e-10	1.08957e-07	-1.90963	-2.05839e-10	3.8932e-05	-1.90614	-2.05839e-10
39342409	rs5750714	9.05999e-11	-1.33037	-0.751853	7.28182e-08	-1.55768	-0.754933	3.87288e-05	-1.19977	-0.711596
39343083	rs7289653	1.69181e-10	-0.833899	-0.623803	1.42873e-07	-1.05166	-0.586967	6.90303e-05	-0.784288	-0.549118
39343188	rs7289804	4.94396e-11	-1.89246	-0.795456	5.74225e-08	-1.77504	-0.775102	1.85402e-05	-1.89371	-0.754299
39343292	rs5757395	1.11011e-10	-1.08833	-0.790708	8.81506e-08	-1.32992	-0.791619	5.07225e-05	-0.889157	-0.752427
39343473	rs11914037	3.71501e-10	-0.671118	-2.05839e-10	1.1344e-06	0.433278	-2.05839e-10	0.000194217	-0.298975	-2.05839e-10
39343916	rs5750715	5.06135e-11	-1.41936	-1.24509	3.40839e-08	-1.82395	-1.24781	2.07102e-05	-1.29194	-1.24539
39343945	rs73159391	4.29254e-11	-1.71473	-1.11448	5.09657e-08	-1.54725	-1.12218	1.85109e-05	-1.56253	-1.08707
39344499	rs5757396	1.08127e-10	-1.18051	-0.724855	8.40544e-08	-1.44329	-0.725827	4.72519e-05	-1.02847	-0.683991
39344514	rs73887517	1.06946e-10	-0.783317	-1.13303	3.55666e-08	-1.88986	-1.13932	5.24095e-05	-0.485604	-1.12326
39344716	rs12157800	1.51512e-10	-0.897054	-0.67095	1.32485e-07	-1.08024	-0.633874	6.4478e-05	-0.800412	-0.601217
39344919	rs9622888	1.56023e-10	-0.887015	-0.651651	1.36381e-07	-1.07115	-0.613975	6.65027e-05	-0.789905	-0.580805
39345199	rs6001333	1.48585e-10	-0.908708	-0.678807	1.30037e-07	-1.09078	-0.641978	6.31687e-05	-0.81261	-0.609534
39345203	rs6001334	1.53028e-10	-0.898796	-0.659256	1.33881e-07	-1.08182	-0.621815	6.51617e-05	-0.802234	-0.588846
39345540	rs10854710	1.53428e-10	-0.88825	-0.66719	1.33429e-07	-1.07702	-0.629996	6.51045e-05	-0.794721	-0.597239
39345966	rs6001335	5.03609e-11	-1.43174	-1.23771	3.37749e-08	-1.83799	-1.24287	2.04806e-05	-1.30958	-1.23889
39346066	rs5757397	1.8461e-10	-0.725886	-0.644539	1.59054e-07	-0.924693	-0.606645	7.92885e-05	-0.621572	-0.573288
39346168	rs5757398	1.66737e-10	-0.808381	-0.663875	1.44632e-07	-0.999812	-0.626578	7.12739e-05	-0.70769	-0.593732
39346679	rs9619782	1.62414e-10	-0.8393	-0.659224	1.40534e-07	-1.02789	-0.627234	6.95475e-05	-0.740001	-0.585942
39346720	rs191441407	5.1687e-10	-0.340878	-2.05839e-10	4.34477e-07	-0.526437	-2.05839e-10	0.000148182	-0.569512	-2.05839e-10
39346761	rs62230475	1.08742e-10	-1.8997	-2.05839e-10	1.1803e-07	-1.82964	-2.05839e-10	4.00428e-05	-1.878	-2.05839e-10
39346801	rs75775983	2.10044e-10	-1.74147e-10	-1.24135	2.13096e-07	-1.74147e-10	-1.23884	7.54464e-05	-1.74147e-10	-1.24453
39347093	rs2076098	1.18458e-10	-0.560789	-1.25333	1.93948e-07	-0.0796398	-1.25335	4.27707e-05	-0.558898	-1.2532
39347110	rs9607592	7.06837e-11	-1.11586	-1.21459	8.66409e-08	-0.915827	-1.22298	3.65282e-05	-0.751338	-1.21853
39347112	rs2076099	1.29192e-10	-0.966174	-0.761197	1.12555e-07	-1.14268	-0.734458	5.45301e-05	-0.872812	-0.696388
39347778	rs5757399	1.29489e-10	-1.03192	-0.69316	1.14102e-07	-1.20184	-0.661648	5.47447e-05	-0.941786	-0.623486
39347902	rs142858674	1.78148e-10	-1.40605	-2.05839e-10	1.27287e-07	-1.75414	-2.05839e-10	4.59789e-05	-1.73977	-2.05839e-10
39348245	rs5757400	1.87613e-10	-0.7401	-0.614187	1.68321e-07	-0.886642	-0.588065	8.31896e-05	-0.607576	-0.539255
39349322	rs79259253	1.09637e-10	-1.89149	-2.05839e-10	1.27355e-07	-1.7536	-2.05839e-10	4.07841e-05	-1.85966	-2.05839e-10
39349617	rs5995640	1.46673e-10	-1.06165	-0.538814	1.3324e-07	-1.20515	-0.503281	6.44686e-05	-0.941386	-0.460388
39349776	rs6001338	1.49525e-10	-1.07207	-0.509131	1.41204e-07	-1.1775	-0.472876	6.9036e-05	-0.904189	-0.429135
39350072	rs5757402	8.59811e-11	-1.83859	-0.295955	8.92713e-08	-1.90922	-0.199684	2.99568e-05	-1.83198	-0.336212
39350187	rs191916491	4.31634e-10	-1.74147e-10	-0.521093	4.47489e-07	-1.74147e-10	-0.496928	0.000158858	-1.74147e-10	-0.499943
39350222	rs17370615	7.94541e-11	-1.3174	-0.896094	7.36128e-08	-1.43912	-0.862639	3.8997e-05	-0.986986	-0.917482
39350684	rs56297045	3.58111e-11	-1.84817	-1.16224	3.93965e-08	-1.74699	-1.17992	1.29781e-05	-1.86791	-1.13678
39350950	rs5995641	3.7372e-10	-0.234708	-0.430456	3.82557e-07	-0.265447	-0.388257	0.000213876	0.157066	-0.359622
39351037	rs5995642	1.86987e-10	-0.391236	-0.966394	2.45926e-07	-0.171596	-0.923953	0.000122694	0.174259	-0.932516
39351466	rs17298479	8.55038e-10	0.798695	-0.636219	2.08594e-07	-0.658879	-0.601312	0.000904268	1.83588	-0.596706
39352175	rs55935155	1.19723e-10	-1.80349	-2.05839e-10	1.47271e-07	-1.60831	-2.05839e-10	5.3441e-05	-1.58938	-2.05839e-10
39352312	rs117767209	1.10503e-10	-1.88363	-2.05839e-10	1.26268e-07	-1.76218	-2.05839e-10	4.53781e-05	-1.75292	-2.05839e-10
39352363	rs144293069	1.24359e-10	-1.7655	-2.05839e-10	1.40389e-07	-1.65616	-2.05839e-10	5.11654e-05	-1.63289	-2.05839e-10
39352654	rs117604034	1.81203e-10	-1.38905	-2.05839e-10	1.99918e-07	-1.30267	-2.05839e-10	8.35155e-05	-1.14292	-2.05839e-10
39353172	rs12157810	3.83996e-11	-1.81602	-1.1246	4.79277e-08	-1.59156	-1.13933	1.46921e-05	-1.78803	-1.09261
39353184	rs78997815	4.73625e-11	-1.90204	-0.828799	5.06078e-08	-1.81803	-0.858443	1.83668e-05	-1.84191	-0.815495
39354742	rs7292690	3.95689e-11	-1.82157	-1.08906	4.89327e-08	-1.60617	-1.10397	1.5093e-05	-1.80178	-1.05194
39355109	rs4365560	3.96332e-11	-1.80569	-1.10331	4.96368e-08	-1.57725	-1.1186	1.50962e-05	-1.78428	-1.06923
39355110	rs1977068	3.66804e-11	-1.73311	-1.25332	3.29884e-08	-1.85259	-1.25183	1.45365e-05	-1.63839	-1.2529
39355415	rs1977069	3.37319e-11	-1.81713	-1.25309	3.21191e-08	-1.88171	-1.24942	1.33559e-05	-1.72265	-1.25335
39355717	rs5750717	5.80299e-11	-1.82836	-0.699356	5.78412e-08	-1.89678	-0.646104	2.12239e-05	-1.77241	-0.740413
39357581	rs35994173	2.07698e-10	-0.246216	-1.00637	2.4286e-07	-0.116692	-0.991403	0.000132023	0.314043	-0.999019
39358037	rs12628403	1.57658e-10	-1.44444	-0.0838	1.60863e-07	-1.38354	-0.13649	7.27693e-05	-1.22559	-0.0550728
39358631	rs9754448	2.15107e-10	-1.74147e-10	-1.21753	2.16412e-07	-1.74147e-10	-1.2234	7.79906e-05	-1.74147e-10	-1.21136
39358780	rs7286317	3.51343e-11	-1.82673	-1.20277	3.58944e-08	-1.80173	-1.21827	1.44172e-05	-1.7012	-1.19833
39359099	rs7290153	2.14601e-10	-1.74147e-10	-1.21989	2.14371e-07	-1.74147e-10	-1.23287	7.75739e-05	-1.74147e-10	-1.21672
39359406	rs192684980	1.20034e-10	-1.8009	-2.05839e-10	1.24076e-07	-1.77969	-2.05839e-10	4.11025e-05	-1.85188	-2.05839e-10
39359915	rs2014809	2.70486e-10	-1.15733	0.16888	4.46381e-07	-0.723106	0.223699	0.000125638	-0.879468	0.144917
39360018	rs112907096	1.47192e-09	-1.50078	2.20644	1.04669e-06	-1.64411	1.99691	0.000483801	-1.57131	2.18503
39360415	rs117233665	1.24038e-10	-1.76809	-2.05839e-10	1.69874e-07	-1.46552	-2.05839e-10	5.75902e-05	-1.5146	-2.05839e-10
39361257	rs75162768	1.1195e-10	-1.87062	-2.05839e-10	1.11047e-07	-1.89063	-2.05839e-10	4.61429e-05	-1.73621	-2.05839e-10
39363004	rs180957430	4.96242e-10	-0.381607	-2.05839e-10	1.31579e-06	0.581612	-2.05839e-10	0.000360838	0.320477	-2.05839e-10
39363748	rs76259257	1.83312e-10	-1.37748	-2.05839e-10	1.70509e-07	-1.46179	-2.05839e-10	7.67066e-05	-1.22796	-2.05839e-10
39363830	rs6001344	3.13623e-11	-1.9055	-1.23757	3.37947e-08	-1.84825	-1.23203	1.39117e-05	-1.69461	-1.24061
39364343	rs73161508	1.32654e-10	-1.70093	-2.05839e-10	1.39653e-07	-1.66142	-2.05839e-10	4.67918e-05	-1.72224	-2.05839e-10
39364411	rs9619784	3.93727e-11	-1.67183	-1.24377	3.36179e-08	-1.83994	-1.24558	1.14798e-05	-1.88716	-1.2402
39364466	rs117101462	1.67495e-10	-1.46772	-2.05839e-10	2.04233e-07	-1.28132	-2.05839e-10	8.74213e-05	-1.09721	-2.05839e-10
39364969	rs7284696	2.97335e-10	-0.361825	-0.531987	3.81804e-07	-0.1869	-0.468773	0.000103838	-0.345871	-0.579248
39365776	rs17000581	4.07845e-11	-1.73695	-1.14342	6.185e-08	-1.34915	-1.12672	2.55344e-05	-1.16718	-1.16075
39366962	rs7285518	4.31871e-11	-1.57161	-1.25152	3.55137e-08	-1.78151	-1.24915	1.16355e-05	-1.86081	-1.25308
39367539	rs2267397	3.12612e-11	-1.89895	-1.24734	3.28408e-08	-1.86697	-1.24194	1.3292e-05	-1.73248	-1.24832
39368384	rs139077482	1.26869e-10	-1.74552	-2.05839e-10	1.32992e-07	-1.71029	-2.05839e-10	4.48623e-05	-1.76436	-2.05839e-10
39368919	rs148694219	1.25888e-10	-1.75328	-2.05839e-10	1.09108e-07	-1.90824	-2.05839e-10	3.89538e-05	-1.90558	-2.05839e-10
39370387	rs118078312	1.27921e-10	-1.73726	-2.05839e-10	1.17955e-07	-1.83027	-2.05839e-10	4.34739e-05	-1.79579	-2.05839e-10
39371816	rs76255828	1.69789e-10	-1.45411	-2.05839e-10	2.735e-07	-0.98928	-2.05839e-10	7.61798e-05	-1.23486	-2.05839e-10
39373136	rs138867763	1.18071e-10	-1.81738	-2.05839e-10	1.17063e-07	-1.83787	-2.05839e-10	4.51264e-05	-1.75848	-2.05839e-10
39373257	rs5995647	6.66119e-11	-1.24238	-1.14741	6.58327e-08	-1.28574	-1.12772	3.41396e-05	-0.886335	-1.15116
39374672	rs6001349	3.95608e-11	-1.75336	-1.15747	4.67602e-08	-1.62056	-1.13499	1.32646e-05	-1.82286	-1.16
39374937	rs144425271	1.09844e-10	-1.88961	-2.05839e-10	1.09048e-07	-1.90879	-2.05839e-10	3.88403e-05	-1.90849	-2.05839e-10
39375623	rs9611061	2.33655e-10	-1.13483	-2.05839e-10	2.15224e-07	-1.2289	-2.05839e-10	0.000100735	-0.955462	-2.05839e-10
39375940	rs117048280	2.18603e-10	-1.74147e-10	-1.20142	2.20763e-07	-1.74147e-10	-1.20349	7.90829e-05	-1.74147e-10	-1.19746
39377316	rs138603286	2.32557e-10	-1.74147e-10	-1.13954	2.39918e-07	-1.74147e-10	-1.12029	8.44298e-05	-1.74147e-10	-1.13203
39377482	rs8142462	4.58748e-10	0.458673	-0.918843	4.30906e-07	0.37667	-0.911363	0.000161966	0.449482	-0.930046
39377791	rs150305236	6.48258e-10	-0.114382	-2.05839e-10	4.31493e-07	-0.533331	-2.05839e-10	0.000196159	-0.289028	-2.05839e-10
39377843	rs2267398	3.44477e-11	-1.8515	-1.19773	3.3584e-08	-1.90511	-1.18142	1.20711e-05	-1.8668	-1.21034
39379064	rs28401571	3.54996e-11	-1.813	-1.20615	4.80749e-08	-1.53809	-1.18973	1.27468e-05	-1.81492	-1.20775
39381826	rs2076109	4.11504e-11	-1.74046	-1.13098	5.2692e-08	-1.53988	-1.09623	1.4203e-05	-1.78098	-1.13352
39381935	rs2076110	3.52798e-10	0.389261	-1.11203	3.20998e-07	0.286795	-1.11594	0.000142122	0.500949	-1.11221
39382068	rs138029608	2.66644e-10	-1.74147e-10	-1.00276	2.79249e-07	-1.74147e-10	-0.968476	9.68442e-05	-1.74147e-10	-0.994849
39382079	rs5995649	1.03782e-10	-1.87423	-0.0721507	1.08255e-07	-1.90281	-0.0132836	3.88455e-05	-1.8978	-0.0105622
39383555	rs11703312	2.26431e-09	1.13635	-2.05839e-10	1.69081e-07	-1.4702	-2.05839e-10	0.000539424	0.722549	-2.05839e-10
39383687	rs186119084	1.26938e-10	-1.74498	-2.05839e-10	1.23546e-07	-1.78397	-2.05839e-10	4.75785e-05	-1.70557	-2.05839e-10
39384352	rs12158968	2.71248e-10	-0.158305	-0.827333	2.63909e-07	-0.253718	-0.771259	0.000103684	-0.102102	-0.824507
39384636	rs12168423	1.66722e-10	-1.47234	-2.05839e-10	1.66643e-07	-1.48473	-2.05839e-10	5.39881e-05	-1.57919	-2.05839e-10
39384753	rs1807558	3.40556e-11	-1.86654	-1.19413	3.45033e-08	-1.87312	-1.18641	1.16625e-05	-1.90802	-1.20356
39385663	rs2072865	2.51638e-10	-0.220755	-0.839922	2.45059e-07	-0.314427	-0.784657	9.60875e-05	-0.165555	-0.837138
39386396	rs4820359	3.31863e-11	-1.84854	-1.23799	3.82587e-08	-1.72179	-1.23442	1.16366e-05	-1.87486	-1.23893
39387812	rs8141143	2.95495e-10	-0.078952	-0.821068	2.86726e-07	-0.176532	-0.765522	0.000113246	-0.0214989	-0.81689
39389456	rs117025800	2.1515e-10	-1.74147e-10	-1.21734	2.19327e-07	-1.74147e-10	-1.21002	7.81719e-05	-1.74147e-10	-1.20904
39389663	rs9607599	3.68493e-11	-1.8821	-1.09974	4.72034e-08	-1.63277	-1.11335	1.38845e-05	-1.84844	-1.08874
39389952	rs6001359	3.68271e-11	-1.8827	-1.09974	4.71128e-08	-1.63469	-1.11335	1.3872e-05	-1.84934	-1.08874
39390231	rs61463331	4.26494e-11	-1.82259	-1.01307	7.04802e-08	-1.34286	-1.00239	2.16819e-05	-1.5093	-0.98217
39390655	rs139318757	2.66302e-10	-1.00404	-2.05839e-10	3.06415e-07	-0.875641	-2.05839e-10	9.14564e-05	-1.05209	-2.05839e-10
39390661	rs6001360	3.64018e-11	-1.87768	-1.11637	4.68897e-08	-1.62358	-1.12921	1.37884e-05	-1.83814	-1.10598
39390876	rs9611067	3.65016e-11	-1.88038	-1.11093	4.67484e-08	-1.63177	-1.12403	1.38101e-05	-1.84221	-1.10034
39390968	rs8142907	3.65928e-11	-1.89166	-1.09716	5.04311e-08	-1.56909	-1.11089	1.42912e-05	-1.82223	-1.08607
39392196	rs738308	6.34464e-10	-0.13589	-2.05839e-10	5.68823e-07	-0.257011	-2.05839e-10	0.000220167	-0.173565	-2.05839e-10
39392250	rs11089916	3.22653e-11	-1.87133	-1.24335	3.39008e-08	-1.84427	-1.23287	1.37714e-05	-1.7073	-1.23806
39392296	rs2142833	3.65765e-11	-1.88953	-1.09973	5.07657e-08	-1.56002	-1.11335	1.43193e-05	-1.81761	-1.08874
39392480	rs6001363	3.65765e-11	-1.88953	-1.09973	5.07657e-08	-1.56002	-1.11335	1.43193e-05	-1.81761	-1.08874
39392808	rs111468681	3.20245e-11	-1.87133	-1.25084	3.35036e-08	-1.84427	-1.24466	1.36365e-05	-1.7073	-1.24791
39392819	rs139385065	1.1009e-10	-1.88737	-2.05839e-10	1.19572e-07	-1.81666	-2.05839e-10	4.88809e-05	-1.67857	-2.05839e-10
39393332	rs6001364	4.23639e-11	-1.81844	-1.02394	7.06259e-08	-1.33235	-1.01083	2.1666e-05	-1.50047	-0.99174
39393434	rs9622902	3.21562e-11	-1.86878	-1.24929	3.37067e-08	-1.84095	-1.24194	1.37461e-05	-1.70148	-1.24571
39394421	rs77031627	3.24047e-11	-1.86474	-1.24563	3.44578e-08	-1.82465	-1.23619	1.40471e-05	-1.68463	-1.24091
39394655	rs35043274	3.48798e-11	-1.8441	-1.19267	3.32798e-08	-1.89937	-1.19626	1.20583e-05	-1.90478	-1.17341
39395386	rs73161526	4.09286e-11	-1.62541	-1.25143	4.25627e-08	-1.60381	-1.24579	1.88552e-05	-1.38237	-1.2488
39395418	rs9607600	3.81228e-11	-1.89277	-1.05509	4.28483e-08	-1.77232	-1.0706	1.37765e-05	-1.90236	-1.04262
39395518	rs116896257	2.16966e-10	-1.74147e-10	-1.20893	2.21306e-07	-1.74147e-10	-1.20104	7.89456e-05	-1.74147e-10	-1.19919
39395612	rs9611069	6.0548e-11	-1.57967	-0.905566	1.2816e-07	-0.85783	-0.889472	3.42277e-05	-1.16875	-0.866169
39395707	rs9611070	3.82838e-11	-1.88856	-1.05509	4.23744e-08	-1.78344	-1.0706	1.37438e-05	-1.90474	-1.04262
39397193	rs9611072	3.87545e-11	-1.88281	-1.04861	4.20937e-08	-1.7963	-1.06438	1.38047e-05	-1.907	-1.03595
39397600	rs146036121	4.42504e-10	-0.496222	-2.05839e-10	1.07798e-06	0.382267	-2.05839e-10	0.000328239	0.22579	-2.05839e-10
39397601	rs112841497	1.07951e-10	-1.90699	-2.05839e-10	1.16497e-07	-1.84272	-2.05839e-10	3.97653e-05	-1.88496	-2.05839e-10
39398051	rs76420074	2.23219e-10	-1.18052	-2.05839e-10	1.56879e-07	-1.5451	-2.05839e-10	4.68036e-05	-1.72199	-2.05839e-10
39399079	rs28407607	3.59427e-11	-1.86336	-1.14339	3.53766e-08	-1.88531	-1.14922	1.26821e-05	-1.90879	-1.11896
39399438	rs9607601	4.89088e-11	-1.81608	-0.882635	8.50885e-08	-1.29199	-0.864904	2.55856e-05	-1.48437	-0.841557
39399738	rs4315626	5.18923e-11	-1.86367	-0.775831	5.38329e-08	-1.82099	-0.793704	1.82733e-05	-1.90949	-0.753018
39399941	rs6001366	7.32921e-11	-1.33782	-0.956394	1.09858e-07	-0.995723	-0.905667	3.93016e-05	-0.942693	-0.953994
39400343	rs9611074	3.92076e-11	-1.83995	-1.07985	3.72711e-08	-1.89276	-1.08961	1.36047e-05	-1.90733	-1.0502
39400527	rs6001367	5.08031e-11	-1.82032	-0.840394	8.78762e-08	-1.30296	-0.821691	2.65065e-05	-1.49347	-0.797098
39400832	rs6001368	5.08153e-11	-1.82446	-0.836009	8.73159e-08	-1.31384	-0.817208	2.63903e-05	-1.50247	-0.79249
39400858	rs118047897	2.12997e-10	-1.74147e-10	-1.22739	2.15163e-07	-1.74147e-10	-1.22919	7.59615e-05	-1.74147e-10	-1.23773
39400966	rs78554731	1.30159e-10	-1.71992	-2.05839e-10	1.18707e-07	-1.82392	-2.05839e-10	5.37069e-05	-1.58441	-2.05839e-10
39401000	rs6001369	1.34118e-10	-1.68995	-2.05839e-10	1.2607e-07	-1.76375	-2.05839e-10	4.05732e-05	-1.86484	-2.05839e-10
39401704	rs117772891	3.30038e-10	-1.74147e-10	-0.789464	3.29247e-07	-1.74147e-10	-0.803773	0.000123957	-1.74147e-10	-0.748016
39402048	rs149231393	2.24502e-10	-1.74147e-10	-1.17479	2.31052e-07	-1.74147e-10	-1.15794	7.94027e-05	-1.74147e-10	-1.19342
39402450	rs6519161	5.12355e-11	-1.82737	-0.82487	8.79772e-08	-1.32156	-0.801939	2.65842e-05	-1.50885	-0.778785
39402505	rs9611075	3.90634e-11	-1.81971	-1.10377	3.62522e-08	-1.90079	-1.10929	1.33534e-05	-1.9026	-1.07358
39403295	rs111861840	1.08387e-10	-1.90296	-2.05839e-10	1.27029e-07	-1.75617	-2.05839e-10	4.22036e-05	-1.82545	-2.05839e-10
39404155	rs5995652	6.09497e-11	-1.79927	-0.679352	5.63104e-08	-1.87074	-0.698963	2.03397e-05	-1.90101	-0.654366
39404249	rs5995653	5.19157e-11	-1.84473	-0.79432	1.01055e-07	-1.21432	-0.770596	2.91272e-05	-1.44962	-0.746662
39404635	rs6001370	4.95252e-11	-1.8429	-0.843294	8.27712e-08	-1.36444	-0.820066	2.52703e-05	-1.5441	-0.794222
39404822	rs4821853	5.34631e-11	-1.39856	-1.21112	5.26509e-08	-1.41036	-1.22653	2.49735e-05	-1.13025	-1.21989
39404919	rs9611076	3.31336e-10	-0.785537	-2.05839e-10	2.84026e-07	-0.951516	-2.05839e-10	0.000138168	-0.639486	-2.05839e-10
39405511	rs5995654	4.51099e-11	-1.82819	-0.95138	7.38224e-08	-1.38504	-0.913875	2.2058e-05	-1.55131	-0.922965
39405694	rs113583423	1.07668e-10	-1.90962	-2.05839e-10	1.19646e-07	-1.81604	-2.05839e-10	4.04501e-05	-1.86788	-2.05839e-10
39405707	rs6001371	5.90751e-11	-1.77683	-0.733032	5.27552e-08	-1.90927	-0.725651	1.99794e-05	-1.8411	-0.732149
39405806	rs56192335	1.11898e-10	-1.87109	-2.05839e-10	1.20338e-07	-1.81027	-2.05839e-10	3.89583e-05	-1.90546	-2.05839e-10
39405942	rs6001372	3.81473e-11	-1.84622	-1.101	5.59149e-08	-1.48261	-1.09414	1.82389e-05	-1.56514	-1.09926
39406044	rs138820601	1.11478e-10	-1.87484	-2.05839e-10	1.32875e-07	-1.71117	-2.05839e-10	4.39626e-05	-1.78461	-2.05839e-10
39406058	rs149287621	2.75378e-10	-1.74147e-10	-0.970526	2.65297e-07	-1.74147e-10	-1.01973	9.59609e-05	-1.74147e-10	-1.00401
39406143	rs6001373	3.95247e-11	-1.8397	-1.07205	5.78696e-08	-1.47403	-1.06836	1.89361e-05	-1.55521	-1.07167
39406711	rs2413562	3.78076e-11	-1.8567	-1.09946	5.44591e-08	-1.51056	-1.09257	1.7815e-05	-1.5902	-1.09771
39406937	rs60069154	3.25704e-11	-1.88786	-1.2174	3.31952e-08	-1.8974	-1.20078	1.24986e-05	-1.84936	-1.19297
39407116	rs6001375	3.7446e-11	-1.90734	-1.05843	4.89797e-08	-1.67255	-1.03663	1.55931e-05	-1.78542	-1.0357
39407399	rs6001376	3.61988e-11	-1.90032	-1.09933	4.92212e-08	-1.60897	-1.09529	1.61869e-05	-1.68244	-1.10131
39407410	rs5995656	5.81443e-11	-1.44326	-1.08248	8.21988e-08	-1.14483	-1.04661	2.98364e-05	-1.09303	-1.07919
39407546	rs4256060	3.84522e-11	-1.8765	-1.06276	6.02284e-08	-1.44851	-1.05393	1.90267e-05	-1.56036	-1.06175
39407685	rs4299420	4.4863e-11	-1.88573	-0.899329	6.65579e-08	-1.54223	-0.860282	2.03494e-05	-1.6941	-0.860804
39407829	rs55762905	3.36856e-11	-1.85822	-1.21339	3.41027e-08	-1.87526	-1.19594	1.31351e-05	-1.80487	-1.1878
39408307	rs6001379	4.70441e-11	-1.89715	-0.840434	6.52005e-08	-1.61386	-0.809253	2.03423e-05	-1.7498	-0.805444
39408321	rs56050932	3.3463e-11	-1.87565	-1.20258	3.42453e-08	-1.88081	-1.18623	1.31576e-05	-1.81317	-1.17778
39408841	rs4443098	4.12385e-11	-1.78873	-1.08057	6.26817e-08	-1.38687	-1.07564	2.05347e-05	-1.46759	-1.07824
39408940	rs67423253	3.15254e-11	-1.9019	-1.23598	3.21168e-08	-1.90726	-1.22394	1.19285e-05	-1.87099	-1.21803
39409378	rs73161533	1.41748e-10	-1.63462	-2.05839e-10	1.40067e-07	-1.65846	-2.05839e-10	4.49082e-05	-1.76333	-2.05839e-10
39409379	rs56352040	1.43051e-10	-1.62547	-2.05839e-10	1.43995e-07	-1.63081	-2.05839e-10	5.54525e-05	-1.55243	-2.05839e-10
39409445	rs5750721	5.01842e-11	-1.4211	-1.25187	3.38491e-08	-1.82581	-1.25286	1.46203e-05	-1.63349	-1.25206
39410500	rs2244104	3.69009e-11	-1.88124	-1.09919	3.85237e-08	-1.86693	-1.08237	1.33822e-05	-1.90611	-1.06792
39411865	rs2012735	4.48667e-11	-1.84225	-0.942723	4.67544e-08	-1.90937	-0.846304	1.6858e-05	-1.85824	-0.884887
39411981	rs2012742	4.52198e-11	-1.84225	-0.934885	4.71755e-08	-1.90937	-0.837339	1.70025e-05	-1.85824	-0.876355
39412929	rs1883277	5.08236e-11	-1.83016	-0.83015	5.33771e-08	-1.90814	-0.715058	1.93073e-05	-1.84761	-0.759853
39413103	rs113545523	1.10049e-10	-1.88774	-2.05839e-10	1.13649e-07	-1.86746	-2.05839e-10	3.89862e-05	-1.90475	-2.05839e-10
39413210	rs9611078	6.06743e-11	-1.40505	-1.0781	4.95162e-08	-1.68619	-1.01209	2.69535e-05	-1.22643	-1.04741
39413365	rs1534916	5.31977e-11	-1.81795	-0.7967	5.52766e-08	-1.90548	-0.682747	2.02848e-05	-1.8344	-0.723679
39413566	rs1969642	5.80406e-11	-1.46373	-1.0638	4.829e-08	-1.72799	-0.995366	2.53671e-05	-1.30256	-1.03194
39413668	rs1969643	5.97493e-11	-1.45376	-1.04476	4.96874e-08	-1.72161	-0.973221	2.61964e-05	-1.29094	-1.01139
39414166	rs4820361	4.55402e-11	-1.86123	-0.908848	4.8448e-08	-1.9093	-0.810793	1.72844e-05	-1.87296	-0.845194
39414224	rs4821854	4.51955e-11	-1.86123	-0.916445	4.80324e-08	-1.9093	-0.819409	1.7142e-05	-1.87296	-0.853467
39414240	rs9306332	6.94993e-11	-1.12148	-1.22588	3.68287e-08	-1.7709	-1.2234	2.81376e-05	-1.01778	-1.21307
39414439	rs181625970	3.63946e-10	-0.691666	-2.05839e-10	2.25293e-07	-1.18318	-2.05839e-10	6.05815e-05	-1.46396	-2.05839e-10
39414523	rs113417884	1.2727e-10	-1.74236	-2.05839e-10	1.54948e-07	-1.55749	-2.05839e-10	4.93666e-05	-1.66868	-2.05839e-10
39414699	rs7584	4.51285e-11	-1.87061	-0.90855	4.85289e-08	-1.90797	-0.810455	1.71505e-05	-1.88105	-0.844869
39414766	rs1139721	9.46366e-11	-1.32188	-0.716742	7.69141e-08	-1.64319	-0.614704	4.19759e-05	-1.1545	-0.676354
39414904	rs5757423	4.89292e-11	-1.90725	-0.791045	5.66743e-08	-1.86668	-0.696579	1.88632e-05	-1.90886	-0.721877
39414934	rs9611079	3.98637e-10	-0.600619	-2.05839e-10	4.09119e-07	-0.586575	-2.05839e-10	0.000198328	-0.278029	-2.05839e-10
39415780	rs5757424	4.47063e-11	-1.90885	-0.879707	5.3913e-08	-1.82888	-0.784328	1.72962e-05	-1.89872	-0.81875
39418572	rs142495472	3.57638e-10	-0.70915	-2.05839e-10	6.5694e-07	-0.112989	-2.05839e-10	0.000198086	-0.279252	-2.05839e-10
39418613	rs2142834	3.26854e-11	-1.909	-1.19274	3.4822e-08	-1.88935	-1.16099	1.20632e-05	-1.90617	-1.17162
39418736	rs2179234	3.97873e-11	-1.88597	-1.01915	4.57838e-08	-1.82152	-0.95513	1.49091e-05	-1.90155	-0.964433
39419483	rs5757425	8.68101e-11	-0.954102	-1.17085	4.04136e-08	-1.73646	-1.16496	3.60956e-05	-0.827301	-1.15448
39419544	rs11704329	1.41849e-10	-1.63391	-2.05839e-10	1.11988e-07	-1.88219	-2.05839e-10	4.60981e-05	-1.73718	-2.05839e-10
39419608	rs6519162	9.2074e-11	-0.927801	-1.13828	4.16195e-08	-1.74067	-1.13134	3.7685e-05	-0.819605	-1.11908
39419969	rs79490788	1.45001e-10	-1.61193	-2.05839e-10	1.63001e-07	-1.50682	-2.05839e-10	5.35894e-05	-1.5866	-2.05839e-10
39420093	rs3884935	4.33156e-11	-1.80604	-1.01412	4.86712e-08	-1.77625	-0.93924	1.54647e-05	-1.86907	-0.960325
39420179	rs79202937	4.78885e-10	-1.74147e-10	-0.417211	5.24908e-07	-1.74147e-10	-0.337357	0.000181378	-1.74147e-10	-0.367369
39420601	rs34074269	1.64738e-10	-0.291825	-1.19249	6.60415e-08	-1.24661	-1.16369	6.17633e-05	-0.269668	-1.17497
39420612	rs7289668	1.88035e-10	-0.157912	-1.19413	7.18785e-08	-1.15992	-1.16568	7.05455e-05	-0.134858	-1.17684
39421962	rs2006973	1.04324e-10	-0.798346	-1.14282	8.12652e-08	-1.08586	-1.117	8.91104e-05	0.0523102	-1.13039
39422220	rs4586739	1.27156e-10	-0.661735	-1.08152	9.91158e-08	-0.959848	-1.04444	0.000111509	0.208992	-1.06284
39422272	rs4634033	1.20852e-10	-0.73367	-1.06043	9.89633e-08	-0.980733	-1.0251	0.000110418	0.176996	-1.04067
39422839	rs542087541	1.37494e-10	-1.66509	-2.05839e-10	1.54329e-07	-1.56149	-2.05839e-10	8.22635e-05	-1.15803	-2.05839e-10
39423302	rs5757428	1.49178e-10	-0.543139	-1.04039	1.18853e-07	-0.818584	-1.00411	0.0001406	0.404056	-1.02609
39423814	rs118081816	2.4558e-10	-1.74147e-10	-1.08505	2.49921e-07	-1.74147e-10	-1.07944	9.13674e-05	-1.74147e-10	-1.05306
39424076	rs117922059	1.16171e-10	-1.83361	-2.05839e-10	1.16823e-07	-1.83992	-2.05839e-10	3.9876e-05	-1.88218	-2.05839e-10
39424124	rs5757429	9.88729e-09	3.83104	-1.22071	8.49034e-06	3.66422	-1.21812	0.157488	7.59778	-1.19863
39424931	rs144679688	2.2674e-10	-1.16487	-2.05839e-10	2.49414e-07	-1.08147	-2.05839e-10	6.78089e-05	-1.35126	-2.05839e-10
39425328	rs117814205	4.46456e-10	-0.48733	-2.05839e-10	2.92473e-07	-0.922207	-2.05839e-10	9.43602e-05	-1.02083	-2.05839e-10
39425908	rs139570103	1.14731e-10	-1.84608	-2.05839e-10	1.08962e-07	-1.90959	-2.05839e-10	3.90357e-05	-1.90348	-2.05839e-10
39426747	rs4821858	1.36433e-10	-0.494606	-1.17823	1.00688e-07	-0.847455	-1.1411	0.000121181	0.397814	-1.16848
39427150	rs5757431	1.44278e-10	-0.384201	-1.23273	1.08875e-07	-0.704295	-1.20608	0.00014104	0.605717	-1.22463
39428152	rs145284830	3.6182e-10	-1.74147e-10	-0.697523	3.64e-07	-1.74147e-10	-0.703427	0.00013318	-1.74147e-10	-0.67625
39428396	rs9611081	3.25005e-11	-1.85415	-1.25326	3.83358e-08	-1.70243	-1.25176	1.62418e-05	-1.52729	-1.25307
39428676	rs118079666	1.31294e-10	-1.71123	-2.05839e-10	1.13756e-07	-1.86652	-2.05839e-10	4.23793e-05	-1.82129	-2.05839e-10
39428919	rs5757432	2.31013e-10	0.0944022	-1.2406	1.65167e-07	-0.278175	-1.21545	0.000254706	1.20461	-1.23246
39429067	rs5995659	1.26774e-10	-1.74626	-2.05839e-10	1.67126e-07	-1.48183	-2.05839e-10	4.27796e-05	-1.81189	-2.05839e-10
39429209	rs8139110	2.09255e-10	-0.00684402	-1.23827	1.47305e-07	-0.396096	-1.21198	0.000219477	1.05268	-1.22938
39429663	rs5750723	2.10068e-10	-0.00684402	-1.2344	1.48059e-07	-0.396096	-1.20688	0.000220543	1.05268	-1.22453
39430267	rs9622909	2.11083e-10	-0.00910305	-1.22732	1.47478e-07	-0.411657	-1.19524	0.000220195	1.04123	-1.21467
39430410	rs140641456	1.16648e-10	-1.82951	-2.05839e-10	1.60675e-07	-1.5212	-2.05839e-10	6.91206e-05	-1.3321	-2.05839e-10
39430740	rs145864468	1.23815e-10	-1.76988	-2.05839e-10	1.15635e-07	-1.85014	-2.05839e-10	4.42102e-05	-1.779	-2.05839e-10
39431682	rs4820362	2.03536e-10	-0.10968	-1.16315	1.46152e-07	-0.505348	-1.11059	0.000208471	0.914922	-1.14308
39432156	rs9611083	5.31464e-11	-1.706	-0.909616	1.28346e-07	-0.859459	-0.886389	2.05517e-05	-1.63734	-0.907666
39432215	rs8137724	2.92296e-10	-0.910904	-2.05839e-10	3.54695e-07	-0.729322	-2.05839e-10	0.000153496	-0.534278	-2.05839e-10
39433623	rs4821860	3.07476e-11	-1.90953	-1.25333	3.18112e-08	-1.89548	-1.24528	1.11626e-05	-1.90944	-1.24595
39433745	rs9941940	2.90006e-10	-0.808309	-0.110461	1.13596e-07	-1.76836	-0.0995655	8.28113e-05	-1.06472	-0.0866664
39433914	rs5757438	2.08577e-10	-0.0358022	-1.21256	1.53793e-07	-0.388015	-1.17696	0.000223312	1.03946	-1.19884
39434112	rs6001395	2.10521e-10	-1.74147e-10	-1.23909	2.10986e-07	-1.74147e-10	-1.24879	7.62354e-05	-1.74147e-10	-1.23413
39434907	rs5750726	1.85852e-10	-0.152642	-1.21108	1.3646e-07	-0.509615	-1.17494	0.00019532	0.903825	-1.19714
39435855	rs5757441	1.91283e-10	-0.130953	-1.20396	1.40802e-07	-0.490247	-1.16298	0.000202921	0.931253	-1.18639
39436046	rs5757442	1.59254e-10	-0.316078	-1.20209	1.16851e-07	-0.679222	-1.16046	0.000156955	0.672222	-1.18421
39436324	rs139538209	2.73026e-10	-1.74147e-10	-0.979102	2.80589e-07	-1.74147e-10	-0.96369	0.000101173	-1.74147e-10	-0.951124
39437410	rs5750727	1.80439e-10	-0.200407	-1.19287	1.23879e-07	-0.630452	-1.15082	0.000168798	0.733574	-1.17283
39437591	rs9611084	3.15423e-11	-1.88399	-1.25335	3.52054e-08	-1.78812	-1.25126	1.43828e-05	-1.64863	-1.25329
39437736	rs117464811	1.08604e-10	-1.90097	-2.05839e-10	1.09153e-07	-1.90783	-2.05839e-10	3.87973e-05	-1.9096	-2.05839e-10
39438319	rs201739337	2.08747e-10	-1.74147e-10	-1.24755	2.10234e-07	-1.74147e-10	-1.25236	7.48309e-05	-1.74147e-10	-1.25272
39438512	rs2413564	1.75296e-10	-0.234811	-1.18738	1.27985e-07	-0.60769	-1.14098	0.000176983	0.775389	-1.16729
39438659	rs2413565	1.64378e-10	-0.295436	-1.19106	1.20748e-07	-0.661076	-1.1458	0.000163193	0.698479	-1.1715
39439978	rs182334526	2.4743e-10	-1.74147e-10	-1.07754	2.41332e-07	-1.74147e-10	-1.11441	9.09062e-05	-1.74147e-10	-1.05813
39440149	rs5750728	1.8941e-10	-0.147324	-1.19743	1.45175e-07	-0.468419	-1.15422	0.000206147	0.93946	-1.17882
39440199	rs76919915	1.39135e-10	-1.65323	-2.05839e-10	1.56525e-07	-1.54737	-2.05839e-10	8.39832e-05	-1.13734	-2.05839e-10
39440541	rs5757444	1.73706e-10	-0.248585	-1.18272	1.33431e-07	-0.584788	-1.12221	0.000181211	0.786135	-1.15443
39441203	rs4821862	1.89105e-10	-0.169301	-1.17707	1.43117e-07	-0.521578	-1.11534	0.000198959	0.872587	-1.14744
39441841	rs145600842	4.21914e-10	-0.543868	-2.05839e-10	5.49083e-07	-0.292332	-2.05839e-10	0.000169963	-0.432372	-2.05839e-10
39442310	rs117367307	1.21768e-09	-1.74147e-10	0.516036	1.23082e-06	-1.74147e-10	0.514857	0.000459398	-1.74147e-10	0.561965
39442381	rs4820364	1.30391e-10	-0.69612	-1.02201	9.55674e-08	-1.09991	-0.940839	8.34468e-05	-0.194909	-0.948833
39442480	rs34610137	1.10504e-10	-1.88362	-2.05839e-10	1.11656e-07	-1.88516	-2.05839e-10	3.89239e-05	-1.90634	-2.05839e-10
39443016	rs5757445	1.82508e-10	-0.200877	-1.181	1.3938e-07	-0.543505	-1.11987	0.000187902	0.820358	-1.15239
39443167	rs13057968	1.69637e-10	-0.279174	-1.17584	1.24372e-07	-0.663277	-1.11403	0.000163422	0.67477	-1.14639
39443199	rs117163502	1.37407e-10	-1.66572	-2.05839e-10	1.16975e-07	-1.83862	-2.05839e-10	4.47445e-05	-1.76698	-2.05839e-10
39444189	rs5757447	1.18349e-10	-0.645958	-1.16908	8.71442e-08	-0.935679	-1.19734	7.65005e-05	-0.0349138	-1.19574
39444530	rs5750730	1.72941e-10	-0.259628	-1.17609	1.29901e-07	-0.620583	-1.11323	0.000171293	0.722028	-1.1466
39445161	rs2076100	1.69487e-10	-0.280741	-1.17516	1.27661e-07	-0.639236	-1.11197	0.000166966	0.695347	-1.14551
39445380	rs2014881	1.7901e-10	-0.220227	-1.181	1.36991e-07	-0.5608	-1.11987	0.000183359	0.795887	-1.15239
39445436	rs33913356	2.16844e-10	-1.74147e-10	-1.20949	2.15395e-07	-1.74147e-10	-1.22811	7.66884e-05	-1.74147e-10	-1.2282
39445554	rs2076101	1.82835e-10	-0.200877	-1.17921	1.39719e-07	-0.543505	-1.11744	0.000188299	0.820358	-1.15028
39446283	rs374384816	2.10979e-10	-1.74147e-10	-1.23691	2.12794e-07	-1.74147e-10	-1.24026	7.6069e-05	-1.74147e-10	-1.23631
39446837	rs187598201	1.36695e-10	-1.67092	-2.05839e-10	1.53259e-07	-1.56845	-2.05839e-10	8.14249e-05	-1.16827	-2.05839e-10
39447269	rs4821863	1.6427e-10	-1.48716	-2.05839e-10	2.22655e-07	-1.19496	-2.05839e-10	5.3652e-05	-1.58543	-2.05839e-10
39447418	rs33968924	1.64925e-10	-0.30487	-1.17831	1.27344e-07	-0.636316	-1.11737	0.000165066	0.688482	-1.15009
39447786	rs5757450	1.55975e-10	-0.36381	-1.17517	1.18505e-07	-0.71247	-1.11315	0.000150138	0.59001	-1.14641
39448465	rs35860424	1.20175e-10	-1.79972	-2.05839e-10	1.1224e-07	-1.87994	-2.05839e-10	4.21601e-05	-1.82648	-2.05839e-10
39448711	rs6001402	1.67342e-10	-0.283917	-1.18471	1.28323e-07	-0.617644	-1.12839	0.000168035	0.715125	-1.15891
39448750	rs5757451	1.69106e-10	-0.283917	-1.17423	1.30457e-07	-0.617644	-1.1119	0.000170335	0.715125	-1.14531
39448875	rs5757452	1.6665e-10	-0.30487	-1.1679	1.29125e-07	-0.636316	-1.10348	0.000167084	0.688482	-1.13794
39449014	rs5757454	1.44119e-09	1.85088	-1.16632	9.24372e-07	1.37869	-1.15016	0.00477461	4.0867	-1.18358
39449256	rs184045957	2.24805e-10	-1.74147e-10	-1.17344	2.22354e-07	-1.74147e-10	-1.19631	7.99656e-05	-1.74147e-10	-1.18636
39449503	rs5750734	1.37296e-10	-0.501921	-1.16461	1.06466e-07	-0.833624	-1.09913	0.000127401	0.413507	-1.13412
39449655	rs5750735	1.68417e-10	-0.283917	-1.17831	1.29744e-07	-0.617644	-1.11737	0.000169523	0.715125	-1.15009
39450433	rs143412848	1.57045e-10	-1.53214	-2.05839e-10	1.93896e-07	-1.33326	-2.05839e-10	6.47949e-05	-1.39673	-2.05839e-10
39450528	rs1985760	1.81784e-10	-0.262825	-1.12303	1.40195e-07	-0.598834	-1.05871	0.000184259	0.741907	-1.09352
39450607	rs12152196	5.10866e-11	-1.61489	-1.04026	1.4286e-07	-0.614164	-1.02455	1.96333e-05	-1.54581	-1.04492
39450678	rs2016407	1.71128e-10	-0.2953	-1.15096	1.32305e-07	-0.62779	-1.08768	0.000172581	0.700655	-1.11774
39451084	rs36012794	1.08365e-10	-1.90316	-2.05839e-10	1.09841e-07	-1.90155	-2.05839e-10	4.06085e-05	-1.86398	-2.05839e-10
39451901	rs74838578	1.08288e-10	-1.90387	-2.05839e-10	1.26497e-07	-1.76036	-2.05839e-10	4.14523e-05	-1.84341	-2.05839e-10
39452591	rs138894229	1.38832e-09	0.64718	-2.05839e-10	2.13421e-06	1.06527	-2.05839e-10	0.00171836	1.88117	-2.05839e-10
39452955	rs5757455	1.68382e-10	-0.315943	-1.14649	1.30634e-07	-0.646178	-1.08201	0.000168972	0.674388	-1.1126
39453080	rs111276292	1.08384e-10	-1.90299	-2.05839e-10	1.10572e-07	-1.89491	-2.05839e-10	3.89593e-05	-1.90543	-2.05839e-10
39453534	rs139150689	2.29519e-10	-1.74147e-10	-1.15268	2.33814e-07	-1.74147e-10	-1.14605	8.47971e-05	-1.74147e-10	-1.12769
39455105	rs5757456	4.16593e-10	0.546413	-1.10297	2.69474e-07	0.0838418	-1.08795	0.000836225	2.28239	-1.12144
39456206	rs146605649	1.30797e-10	-1.71503	-2.05839e-10	1.39175e-07	-1.66485	-2.05839e-10	5.18505e-05	-1.61959	-2.05839e-10
39458049	rs113688706	3.49573e-11	-1.90636	-1.12818	3.85477e-08	-1.83202	-1.11667	1.25916e-05	-1.89007	-1.14485
39458165	rs5750736	1.59657e-10	-0.404818	-1.11082	1.22319e-07	-0.752385	-1.04156	0.00016229	0.597833	-1.0764
39458503	rs5757457	1.25985e-10	-0.590869	-1.16164	9.56892e-08	-0.936334	-1.10314	0.000118104	0.333896	-1.13028
39459485	rs140136367	1.9623e-10	-1.30938	-2.05839e-10	2.59921e-07	-1.04021	-2.05839e-10	8.22309e-05	-1.15842	-2.05839e-10
39459835	rs5750737	2.2423e-10	-1.74147e-10	-1.176	2.29645e-07	-1.74147e-10	-1.16405	8.05142e-05	-1.74147e-10	-1.17952
39462055	rs140169428	3.78375e-10	-0.652786	-2.05839e-10	6.19692e-07	-0.171359	-2.05839e-10	0.000191882	-0.31107	-2.05839e-10
39464596	rs148564265	1.28747e-10	-1.73082	-2.05839e-10	1.36726e-07	-1.68261	-2.05839e-10	5.08566e-05	-1.63894	-2.05839e-10
39466106	rs5757458	1.40047e-10	-1.64669	-2.05839e-10	2.04339e-07	-1.2808	-2.05839e-10	4.41147e-05	-1.78116	-2.05839e-10
39466203	rs9607606	4.02056e-11	-1.89242	-1.00225	4.24646e-08	-1.88909	-0.96282	1.64446e-05	-1.78062	-0.987336
39467322	rs4456800	1.63413e-10	-0.240099	-1.25229	1.11117e-07	-0.644619	-1.24538	0.000110816	0.387155	-1.24724
39467803	rs5757459	2.11259e-10	-1.74147e-10	-1.23558	2.13802e-07	-1.74147e-10	-1.23553	7.57749e-05	-1.74147e-10	-1.24019
39468772	rs5757460	1.48671e-10	-0.564608	-1.02233	1.31621e-07	-0.768985	-0.951669	0.000161963	0.499318	-0.979901
39468915	rs4820365	4.06586e-11	-1.89955	-0.983907	4.28188e-08	-1.89684	-0.946762	1.64831e-05	-1.79728	-0.968335
39469262	rs7285674	1.32831e-10	-0.748705	-0.950884	1.23906e-07	-0.905554	-0.875501	0.000141341	0.287937	-0.904715
39469564	rs146808116	1.34777e-10	-1.68505	-2.05839e-10	1.6239e-07	-1.51058	-2.05839e-10	5.319e-05	-1.59408	-2.05839e-10
39470327	rs6001414	3.1009e-11	-1.9092	-1.2452	3.20912e-08	-1.90246	-1.22954	1.14103e-05	-1.88958	-1.24385
39471551	rs6001416	3.08865e-11	-1.90627	-1.25208	3.2549e-08	-1.87441	-1.24343	1.11161e-05	-1.90803	-1.25152
39471914	rs6519165	3.54158e-11	-1.77277	-1.24874	3.78952e-08	-1.71425	-1.25151	1.49684e-05	-1.61078	-1.25123
39472174	rs7291971	3.58414e-11	-1.76083	-1.24874	3.84381e-08	-1.70003	-1.25151	1.52332e-05	-1.59325	-1.25123
39472177	rs6519166	3.17406e-11	-1.89977	-1.2313	3.21449e-08	-1.89893	-1.2314	1.24557e-05	-1.80901	-1.23676
39472248	rs17496004	1.69159e-10	-1.45783	-2.05839e-10	1.3183e-07	-1.71907	-2.05839e-10	5.25629e-05	-1.60594	-2.05839e-10
39472543	rs5757462	1.36065e-10	-1.67554	-2.05839e-10	1.98837e-07	-1.3081	-2.05839e-10	4.32138e-05	-1.80179	-2.05839e-10
39473847	rs12160242	3.50907e-11	-1.79144	-1.23929	3.93186e-08	-1.70887	-1.22001	1.1791e-05	-1.86308	-1.23754
39473992	rs9607609	3.33496e-11	-1.90561	-1.17602	3.36553e-08	-1.90731	-1.1771	1.24455e-05	-1.87307	-1.17352
39474635	rs76924887	1.88507e-10	-1.34954	-2.05839e-10	2.59352e-07	-1.04239	-2.05839e-10	0.000111892	-0.850416	-2.05839e-10
39474804	rs142875198	2.11633e-10	-1.74147e-10	-1.23382	2.16635e-07	-1.74147e-10	-1.22237	7.65677e-05	-1.74147e-10	-1.22978
39475187	rs17496011	1.09265e-10	-1.8949	-2.05839e-10	1.09641e-07	-1.90337	-2.05839e-10	3.87987e-05	-1.90956	-2.05839e-10
39475386	rs141846968	1.07942e-10	-1.90707	-2.05839e-10	1.09192e-07	-1.90747	-2.05839e-10	3.88604e-05	-1.90798	-2.05839e-10
39475661	rs192041784	2.4965e-10	-1.74147e-10	-1.06861	2.53252e-07	-1.74147e-10	-1.0662	8.97015e-05	-1.74147e-10	-1.07147
39475759	rs12158580	3.3016e-11	-1.84559	-1.24609	3.68314e-08	-1.76316	-1.23108	1.14449e-05	-1.8856	-1.24481
39475864	rs111798032	9.40973e-10	0.258244	-2.05839e-10	4.06356e-07	-0.593352	-2.05839e-10	0.000219861	-0.174959	-2.05839e-10
39475964	rs5757464	3.55195e-11	-1.76686	-1.25173	3.80999e-08	-1.7072	-1.25317	1.50719e-05	-1.60208	-1.25304
39477123	rs5757465	4.23902e-11	-1.6625	-1.17926	3.82731e-08	-1.80571	-1.15012	1.445e-05	-1.72933	-1.16793
39477377	rs6001417	7.25024e-11	-1.79227	-0.512782	6.81735e-08	-1.89145	-0.487071	2.59739e-05	-1.80333	-0.507529
39477391	rs3736685	7.14528e-11	-1.78853	-0.531106	6.70142e-08	-1.88996	-0.505714	2.55916e-05	-1.79977	-0.525919
39477566	rs8177832	7.14528e-11	-1.78853	-0.531106	6.70142e-08	-1.88996	-0.505714	2.55916e-05	-1.79977	-0.525919
39477658	rs17496018	3.19646e-11	-1.87422	-1.24983	3.49477e-08	-1.8086	-1.23813	1.12181e-05	-1.9015	-1.24892
39477972	rs10427620	7.19659e-11	-1.79227	-0.520209	6.76604e-08	-1.89145	-0.494627	2.5781e-05	-1.80333	-0.514982
39478235	rs17537554	1.13461e-10	-1.85722	-2.05839e-10	1.10901e-07	-1.89194	-2.05839e-10	3.89748e-05	-1.90504	-2.05839e-10
39478236	rs17537561	1.12078e-10	-1.86948	-2.05839e-10	1.11838e-07	-1.88353	-2.05839e-10	3.91579e-05	-1.90035	-2.05839e-10
39478398	rs17537568	5.19172e-11	-1.60623	-1.03279	1.203e-07	-0.75629	-1.0543	1.94931e-05	-1.5649	-1.03299
39478427	rs6001418	9.52991e-11	-1.78959	-0.242058	8.91184e-08	-1.89857	-0.212051	3.3837e-05	-1.81048	-0.235921
39478839	rs149711622	2.5399e-10	-1.74147e-10	-1.05138	2.64294e-07	-1.74147e-10	-1.02352	8.98126e-05	-1.74147e-10	-1.07023
39479105	rs17496025	3.27402e-11	-1.8496	-1.25046	3.63008e-08	-1.76925	-1.23949	1.13621e-05	-1.88803	-1.24964
39479352	rs12158985	3.26584e-11	-1.85156	-1.25101	3.61477e-08	-1.77226	-1.24071	1.13418e-05	-1.8892	-1.25026
39479353	rs2294366	3.39192e-11	-1.86266	-1.20203	3.48303e-08	-1.84283	-1.20726	1.4252e-05	-1.6987	-1.21236
39479574	rs2294367	4.90136e-11	-1.57244	-1.12414	5.23908e-08	-1.54859	-1.09326	2.30363e-05	-1.3255	-1.10538
39479617	rs17496032	8.80863e-10	0.192232	-2.05839e-10	3.86026e-07	-0.644676	-2.05839e-10	0.000207265	-0.233954	-2.05839e-10
39480215	rs74902756	3.1925e-11	-1.87268	-1.2526	3.47983e-08	-1.80602	-1.24499	1.11902e-05	-1.90076	-1.25216
39480245	rs3091374	4.86997e-11	-1.5791	-1.1239	5.25251e-08	-1.54561	-1.09368	2.31809e-05	-1.31991	-1.10472
39480259	rs5757467	3.2859e-11	-1.87534	-1.22111	3.41179e-08	-1.84584	-1.22492	1.38599e-05	-1.70958	-1.22937
39480260	rs5757468	3.30559e-11	-1.86815	-1.22232	3.41037e-08	-1.84512	-1.22605	1.39563e-05	-1.70161	-1.23041
39480261	rs141060516	3.33714e-11	-1.82858	-1.25239	3.80462e-08	-1.71746	-1.24432	1.15769e-05	-1.86704	-1.25189
39480501	rs150241378	1.09888e-10	-1.88921	-2.05839e-10	1.33808e-07	-1.70417	-2.05839e-10	4.50293e-05	-1.76064	-2.05839e-10
39480663	rs2011861	4.7799e-11	-1.591	-1.13067	5.09874e-08	-1.5678	-1.1012	2.23307e-05	-1.35002	-1.11197
39480697	rs2011869	3.40856e-11	-1.85666	-1.20314	3.46168e-08	-1.84833	-1.20792	1.41154e-05	-1.70709	-1.2136
39481012	rs34146529	1.31647e-10	-1.70854	-2.05839e-10	1.12833e-07	-1.87467	-2.05839e-10	4.07381e-05	-1.86079	-2.05839e-10
39481187	rs2413570	5.14153e-11	-1.53735	-1.11139	5.68375e-08	-1.48058	-1.07981	2.52229e-05	-1.24887	-1.09133
39481393	rs2413571	3.36169e-11	-1.85132	-1.22232	3.51732e-08	-1.81424	-1.22605	1.46066e-05	-1.65607	-1.23041
39481395	rs28537571	7.65282e-11	-1.79614	-0.454876	7.21998e-08	-1.89296	-0.428188	2.74268e-05	-1.80701	-0.449422
39481662	rs35954479	3.2666e-11	-1.85156	-1.25078	3.61668e-08	-1.77226	-1.24018	1.13448e-05	-1.8892	-1.25
39481860	rs5757470	3.2834e-11	-1.86207	-1.23513	3.42768e-08	-1.82815	-1.23796	1.41212e-05	-1.67908	-1.24119
39481895	rs2413572	3.2834e-11	-1.86207	-1.23513	3.42768e-08	-1.82815	-1.23796	1.41212e-05	-1.67908	-1.24119
39481977	rs73161557	4.96281e-11	-1.62402	-1.06009	1.14427e-07	-0.791237	-1.06941	1.86042e-05	-1.58389	-1.06068
39482023	rs2899313	3.32214e-11	-1.84856	-1.23692	3.36615e-08	-1.84567	-1.23855	1.44113e-05	-1.65816	-1.24178
39482028	rs35260874	3.28255e-11	-1.84761	-1.24985	3.64586e-08	-1.76622	-1.23818	1.13836e-05	-1.88683	-1.24895
39482267	rs17496039	3.23565e-11	-1.86104	-1.25082	3.5632e-08	-1.78706	-1.24027	1.12826e-05	-1.89465	-1.25004
39482371	rs17496046	3.23461e-11	-1.86104	-1.25114	3.56056e-08	-1.78706	-1.24102	1.12784e-05	-1.89465	-1.25041
39482627	rs17537574	3.25192e-11	-1.85925	-1.24759	3.5966e-08	-1.78422	-1.23378	1.13345e-05	-1.89365	-1.24645
39482809	rs17537581	8.55084e-11	-1.65533	-0.484722	9.11069e-08	-1.69047	-0.398077	2.87166e-05	-1.73733	-0.473144
39483987	rs139897105	1.07939e-10	-1.90711	-2.05839e-10	1.24153e-07	-1.77907	-2.05839e-10	4.97175e-05	-1.6616	-2.05839e-10
39484001	rs34894733	6.64883e-11	-1.88472	-0.506926	6.79003e-08	-1.90143	-0.481115	2.38154e-05	-1.89597	-0.501652
39484009	rs35535804	1.23398e-10	-1.77326	-2.05839e-10	1.08993e-07	-1.9093	-2.05839e-10	3.91192e-05	-1.90134	-2.05839e-10
39484178	rs3891126	8.25366e-11	-1.62236	-0.553067	8.71094e-08	-1.66316	-0.470259	2.75199e-05	-1.71103	-0.542014
39484325	rs35953525	3.1812e-11	-1.87801	-1.25081	3.45843e-08	-1.81691	-1.24027	1.11827e-05	-1.90354	-1.25004
39484905	rs76121268	6.66437e-11	-1.88125	-0.508057	6.76994e-08	-1.90324	-0.482266	2.38502e-05	-1.89337	-0.502787
39484920	rs6001423	6.96756e-11	-1.71429	-0.63053	7.25247e-08	-1.76435	-0.552305	2.3338e-05	-1.79777	-0.620104
39485103	rs77512015	3.23959e-11	-1.85741	-1.25323	3.54953e-08	-1.78346	-1.24772	1.1267e-05	-1.89306	-1.25302
39485126	rs5757473	1.07672e-10	-1.90958	-2.05839e-10	1.10215e-07	-1.89815	-2.05839e-10	3.88171e-05	-1.90909	-2.05839e-10
39485212	rs5995668	6.61298e-11	-1.71991	-0.677139	6.98714e-08	-1.75212	-0.601809	2.25844e-05	-1.78359	-0.667109
39485422	rs7287529	5.02635e-11	-1.6428	-1.02859	5.30947e-08	-1.63463	-0.993874	2.25768e-05	-1.44322	-1.00781
39485461	rs111871965	3.23927e-11	-1.85741	-1.25333	3.54191e-08	-1.78346	-1.24987	1.12633e-05	-1.89306	-1.25335
39485921	rs73161559	1.0956e-09	0.410382	-2.05839e-10	8.4425e-07	0.137868	-2.05839e-10	0.000818799	1.13989	-2.05839e-10
39486593	rs28583464	6.82145e-11	-1.65983	-0.706178	7.01715e-08	-1.71693	-0.632712	2.25516e-05	-1.75574	-0.696403
39487029	rs111381709	1.19488e-10	-1.80545	-2.05839e-10	1.41733e-07	-1.64664	-2.05839e-10	4.54729e-05	-1.75084	-2.05839e-10
39487258	rs139270	5.30877e-11	-1.77502	-0.841705	7.38132e-08	-1.50531	-0.793736	2.32977e-05	-1.60893	-0.810664
39487595	rs139271	5.94085e-11	-1.7124	-0.79183	8.42199e-08	-1.41038	-0.756767	2.5466e-05	-1.54621	-0.784398
39487665	rs139272	4.76538e-11	-1.78176	-0.942944	4.49649e-08	-1.90789	-0.886805	1.62875e-05	-1.83647	-0.941087
39487669	rs17000748	4.9623e-10	-1.74147e-10	-0.381632	5.3422e-07	-1.74147e-10	-0.319773	0.000179431	-1.74147e-10	-0.378162
39487719	rs139273	4.7615e-11	-1.78728	-0.938242	4.56202e-08	-1.90718	-0.873049	1.64227e-05	-1.84063	-0.928664
39487722	rs139274	3.33058e-11	-1.9004	-1.18254	3.68445e-08	-1.80981	-1.18406	1.20529e-05	-1.88869	-1.18996
39488393	rs1569649	2.94733e-10	-0.205967	-0.696634	2.99077e-07	-0.155352	-0.744528	0.000146874	0.148766	-0.72714
39488481	rs6001426	3.1101e-11	-1.89857	-1.25286	3.17488e-08	-1.88947	-1.25325	1.10947e-05	-1.90841	-1.25307
39488560	rs139275	6.09892e-10	-0.175389	-2.05839e-10	2.74504e-07	-0.985617	-2.05839e-10	0.000139345	-0.631001	-2.05839e-10
39488757	rs61997205	1.13191e-10	-1.85959	-2.05839e-10	1.13237e-07	-1.87109	-2.05839e-10	3.90987e-05	-1.90186	-2.05839e-10
39489351	rs112004487	3.96608e-11	-1.67192	-1.23638	4.18955e-08	-1.61696	-1.24844	1.31633e-05	-1.75291	-1.23761
39489749	rs184829133	2.72862e-10	-0.979704	-2.05839e-10	3.05497e-07	-0.87864	-2.05839e-10	9.41521e-05	-1.02304	-2.05839e-10
39490310	rs73161565	3.09181e-10	-0.221184	-0.633561	3.15282e-07	-0.170793	-0.67632	0.000155931	0.132036	-0.650577
39490754	rs68062411	2.94697e-10	-0.294518	-0.608205	2.99918e-07	-0.245226	-0.651845	0.000147481	0.0513139	-0.625567
39490921	rs67488873	3.24571e-10	-0.126371	-0.679796	3.31984e-07	-0.0745953	-0.7209	0.000165333	0.236167	-0.69616
39490968	rs61362448	3.97436e-11	-1.65291	-1.25332	4.27016e-08	-1.5959	-1.25044	1.31602e-05	-1.73741	-1.25335
39491061	rs67081644	2.93979e-10	-0.313604	-0.591558	2.98931e-07	-0.264602	-0.635768	0.000146802	0.0302775	-0.609145
39491133	rs17000751	2.8911e-10	-0.317313	-0.60455	2.94093e-07	-0.268368	-0.648316	0.000144341	0.026188	-0.621962
39491155	rs146121564	2.1109e-10	-1.74147e-10	-1.23639	2.13401e-07	-1.74147e-10	-1.23741	7.60236e-05	-1.74147e-10	-1.23691
39492133	rs68092956	3.06772e-10	-0.313604	-0.548962	3.11495e-07	-0.264602	-0.594596	0.000153105	0.0302775	-0.567109
39492570	rs73161568	3.16292e-10	-0.307482	-0.524523	3.20935e-07	-0.258387	-0.570955	0.000157905	0.0370262	-0.542984
39492651	rs75842619	4.23589e-11	-1.60097	-1.24153	4.2121e-08	-1.61	-1.25004	1.32126e-05	-1.74499	-1.24179
39492763	rs113023	5.73964e-11	-1.29862	-1.24007	8.56902e-08	-0.920663	-1.22918	2.74646e-05	-1.0206	-1.23446
39492887	rs112153951	3.37663e-10	-0.184733	-0.581889	3.439e-07	-0.133805	-0.626426	0.000170792	0.172099	-0.599605
39492899	rs59851917	3.03105e-10	-0.319733	-0.554859	2.87582e-07	-0.343433	-0.59564	0.000142147	-0.0397488	-0.571343
39492934	rs73161569	2.81563e-10	-0.392963	-0.555353	2.77705e-07	-0.373246	-0.600776	0.000150467	0.0192072	-0.573417
39492964	rs56695217	2.01765e-10	-0.746957	-0.534611	2.41966e-07	-0.531067	-0.580715	0.000105974	-0.351814	-0.552943
39493036	rs58817268	1.6766e-10	-0.891432	-0.575301	1.68731e-07	-0.852218	-0.62006	7.83712e-05	-0.613391	-0.593104
39493251	rs41281251	5.24668e-11	-1.90238	-0.726106	5.28761e-08	-1.90249	-0.730144	1.86681e-05	-1.89937	-0.741766
39493294	rs55989856	5.58397e-11	-1.902	-0.664187	5.62622e-08	-1.9021	-0.668456	1.98338e-05	-1.89982	-0.680749
39493356	rs60093835	5.17873e-11	-1.89359	-0.747931	5.21932e-08	-1.89374	-0.751885	1.81494e-05	-1.90606	-0.763262
39493541	rs60758775	1.52087e-10	-1.02688	-0.537342	1.52457e-07	-0.99034	-0.583358	6.9789e-05	-0.766836	-0.55564
39493555	rs56155393	1.3555e-10	-1.06222	-0.617114	1.36146e-07	-1.02641	-0.660446	6.1961e-05	-0.807093	-0.634355
39493597	rs67577561	1.45801e-10	-0.992368	-0.61406	1.46636e-07	-0.95513	-0.657499	6.72887e-05	-0.727616	-0.631344
39493802	rs66773314	1.45883e-10	-0.992368	-0.6135	1.46715e-07	-0.95513	-0.656958	6.73259e-05	-0.727616	-0.630791
39493898	rs67878612	1.47235e-10	-1.0023	-0.594346	1.47948e-07	-0.96526	-0.63846	6.78409e-05	-0.738893	-0.611895
39494084	rs139279	4.15923e-11	-1.90791	-0.952845	4.36812e-08	-1.87961	-0.944053	1.55981e-05	-1.89548	-0.925319
39494087	rs139280	3.38561e-11	-1.8187	-1.24785	3.82931e-08	-1.71168	-1.24363	1.35406e-05	-1.72039	-1.24186
39494238	rs6001429	3.98824e-11	-1.73959	-1.16314	3.98652e-08	-1.78262	-1.13245	1.26848e-05	-1.86304	-1.1645
39494311	rs139281	4.00488e-11	-1.81151	-1.08706	4.62516e-08	-1.70681	-1.05968	1.54819e-05	-1.76256	-1.06572
39494473	rs148774203	1.14712e-10	-1.84624	-2.05839e-10	1.11703e-07	-1.88474	-2.05839e-10	3.89986e-05	-1.90443	-2.05839e-10
39494881	rs67079788	1.56206e-10	-0.957691	-0.579801	1.57026e-07	-0.919763	-0.624408	7.23932e-05	-0.688295	-0.597544
39494920	rs139282	3.677e-11	-1.73078	-1.25321	4.4409e-08	-1.55501	-1.25213	1.56446e-05	-1.5665	-1.25133
39495115	rs6001430	3.2491e-11	-1.85814	-1.24957	3.32264e-08	-1.85574	-1.2415	1.11942e-05	-1.90271	-1.24984
39495213	rs6001431	3.22885e-11	-1.86589	-1.24807	3.36373e-08	-1.846	-1.23895	1.12272e-05	-1.90122	-1.2484
39495501	rs56187554	1.78232e-10	-0.933919	-0.471664	1.68285e-07	-0.955147	-0.519778	7.74905e-05	-0.727009	-0.490788
39495512	rs77582628	3.2365e-11	-1.86389	-1.2477	3.37387e-08	-1.84359	-1.23834	1.12412e-05	-1.90033	-1.24804
39495563	rs55676315	1.83328e-10	-0.913623	-0.463771	1.83757e-07	-0.874835	-0.512131	8.53291e-05	-0.638445	-0.482992
39495584	rs139283	4.67114e-11	-1.8028	-0.941883	5.50914e-08	-1.66905	-0.922539	1.76018e-05	-1.78675	-0.913202
39495670	rs139284	4.17399e-11	-1.89685	-0.960366	4.48348e-08	-1.84204	-0.95556	1.59132e-05	-1.86927	-0.931539
39495780	rs139285	4.66666e-11	-1.80328	-0.942363	5.51853e-08	-1.66848	-0.921406	1.75742e-05	-1.78801	-0.913512
39495800	rs139286	4.25801e-11	-1.89316	-0.944129	4.60552e-08	-1.83314	-0.9376	1.62834e-05	-1.86346	-0.914342
39495870	rs139287	4.28753e-11	-1.89504	-0.935337	4.61684e-08	-1.83796	-0.930331	1.63876e-05	-1.8661	-0.905332
39496016	rs139288	4.33043e-11	-1.88928	-0.931138	4.70778e-08	-1.82268	-0.926099	1.66481e-05	-1.85472	-0.90094
39496085	rs139289	3.75611e-11	-1.71606	-1.24665	4.49984e-08	-1.55111	-1.24285	1.57906e-05	-1.56876	-1.23978
39496134	rs139290	4.29954e-11	-1.8889	-0.938683	4.66887e-08	-1.825	-0.932083	1.65509e-05	-1.85588	-0.905634
39496199	rs139291	4.31395e-11	-1.8889	-0.935337	4.67705e-08	-1.825	-0.930331	1.65559e-05	-1.85588	-0.905332
39496412	rs139294	4.16372e-11	-1.82315	-1.03652	4.83593e-08	-1.70013	-1.02179	1.56356e-05	-1.80866	-1.00974
39496663	rs11913950	6.71002e-11	-1.86333	-0.519153	6.69359e-08	-1.87293	-0.52392	2.64222e-05	-1.75609	-0.537655
39496731	rs139295	4.55193e-11	-1.79633	-0.974205	5.40804e-08	-1.65268	-0.957426	1.71502e-05	-1.77848	-0.947464
39496744	rs11914001	6.54899e-11	-1.8656	-0.541176	6.53507e-08	-1.87494	-0.54587	2.57467e-05	-1.76025	-0.559396
39496828	rs11913991	3.26289e-11	-1.87806	-1.22541	3.42046e-08	-1.86089	-1.20734	1.14248e-05	-1.906	-1.22617
39496899	rs56408030	1.20779e-10	-1.28632	-0.508388	1.62835e-07	-0.952505	-0.55534	5.65644e-05	-1.00552	-0.527054
39497006	rs139296	3.70386e-11	-1.72537	-1.25134	4.34355e-08	-1.57973	-1.24958	1.52316e-05	-1.59755	-1.24703
39497142	rs370157569	8.72585e-10	-1.74147e-10	0.182789	1.00951e-06	-1.74147e-10	0.316638	0.000349071	-1.74147e-10	0.287321
39497181	rs9611092	3.69624e-11	-1.73185	-1.24691	4.33012e-08	-1.58843	-1.24397	1.52077e-05	-1.60601	-1.24014
39497404	rs139297	5.18969e-11	-1.75522	-0.884196	5.63124e-08	-1.70245	-0.867213	1.87902e-05	-1.7851	-0.849516
39497452	rs139298	5.28657e-11	-1.72281	-0.898103	5.59999e-08	-1.69379	-0.881438	1.89737e-05	-1.76083	-0.864067
39497454	rs139299	5.28657e-11	-1.72281	-0.898103	5.59999e-08	-1.69379	-0.881438	1.89737e-05	-1.76083	-0.864067
39497811	rs139301	5.29765e-11	-1.72814	-0.890686	5.8029e-08	-1.67126	-0.868378	1.90174e-05	-1.76067	-0.861928
39498038	rs139302	5.12801e-11	-1.72053	-0.93084	5.59172e-08	-1.66693	-0.909784	1.83043e-05	-1.75713	-0.903689
39498325	rs139303	3.78964e-11	-1.71204	-1.24177	4.48097e-08	-1.56198	-1.23618	1.57077e-05	-1.58028	-1.23352
39498677	rs139305	5.42413e-11	-1.71414	-0.881091	5.9551e-08	-1.65526	-0.858493	1.94535e-05	-1.74797	-0.851961
39498699	rs111264862	3.31113e-11	-1.85976	-1.22904	3.4754e-08	-1.83865	-1.21364	1.14641e-05	-1.89842	-1.23032
39498834	rs139306	5.47456e-11	-1.71414	-0.871837	6.01211e-08	-1.65526	-0.848965	1.96413e-05	-1.74797	-0.842355
39499072	rs139311	5.46146e-11	-1.7212	-0.867169	5.99254e-08	-1.66332	-0.844159	1.96104e-05	-1.75438	-0.83751
39499210	rs5750744	2.08378e-10	-0.00414033	-1.24518	1.21195e-07	-0.554696	-1.24848	8.94788e-05	0.16734	-1.24129
39499369	rs139312	5.42049e-11	-1.74816	-0.847736	5.9271e-08	-1.6943	-0.824163	1.95278e-05	-1.77876	-0.817354
39499575	rs139313	5.3261e-11	-1.73494	-0.878525	5.84021e-08	-1.67907	-0.85416	1.91721e-05	-1.76683	-0.847664
39499604	rs139314	3.79398e-11	-1.71204	-1.24063	4.48894e-08	-1.56198	-1.2344	1.57373e-05	-1.58028	-1.23164
39499653	rs139315	5.34001e-11	-1.74162	-0.869241	5.85132e-08	-1.68675	-0.844581	1.92418e-05	-1.77286	-0.838008
39499763	rs139316	5.4379e-11	-1.72814	-0.864558	5.97143e-08	-1.67126	-0.83975	1.95728e-05	-1.76067	-0.833138
39499902	rs139317	5.55437e-11	-1.70694	-0.864558	6.11771e-08	-1.64706	-0.83975	1.99533e-05	-1.74142	-0.833138
39500264	rs6001436	3.83776e-11	-1.70452	-1.23668	4.55653e-08	-1.55202	-1.22941	1.59738e-05	-1.57059	-1.22642
39500282	rs5995674	5.50447e-11	-1.71414	-0.866388	6.06189e-08	-1.65526	-0.840719	1.97975e-05	-1.74797	-0.83443
39500932	rs139318	5.5333e-11	-1.70178	-0.873522	6.02239e-08	-1.65351	-0.848997	1.96352e-05	-1.74817	-0.84246
39501044	rs139319	5.30676e-11	-1.72985	-0.887251	5.69607e-08	-1.69505	-0.863166	1.87692e-05	-1.77899	-0.856744
39501242	rs139321	5.60035e-11	-1.69437	-0.86889	6.1012e-08	-1.64529	-0.844219	1.98595e-05	-1.74163	-0.837643
39501285	rs139322	5.51864e-11	-1.70906	-0.86889	6.00246e-08	-1.66161	-0.844219	1.96038e-05	-1.75458	-0.837643
39501478	rs139323	5.5333e-11	-1.70178	-0.873522	6.02239e-08	-1.65351	-0.848997	1.96352e-05	-1.74817	-0.84246
39501819	rs62228281	1.94131e-10	-0.161812	-1.15833	9.6577e-08	-0.891386	-1.13885	8.46378e-05	0.0350234	-1.1646
39501823	rs139324	5.589e-11	-1.70178	-0.863506	6.03142e-08	-1.65351	-0.847499	1.97733e-05	-1.74817	-0.835448
39502135	rs139325	5.82019e-11	-1.65234	-0.872408	5.89121e-08	-1.66795	-0.856584	2.024e-05	-1.71562	-0.844667
39502142	rs149786157	1.06662e-09	0.383577	-2.05839e-10	1.46737e-06	0.690647	-2.05839e-10	0.00100165	1.34145	-2.05839e-10
39502172	rs139326	5.9406e-11	-1.63573	-0.868543	6.06352e-08	-1.65184	-0.843861	2.0687e-05	-1.70116	-0.837282
39502189	rs139327	5.9406e-11	-1.63573	-0.868543	6.06352e-08	-1.65184	-0.843861	2.0687e-05	-1.70116	-0.837282
39502485	rs185820189	1.09544e-10	-1.89234	-2.05839e-10	1.18626e-07	-1.82461	-2.05839e-10	4.44038e-05	-1.77463	-2.05839e-10
39502506	rs117199717	2.12812e-10	-1.74147e-10	-1.22826	2.11362e-07	-1.74147e-10	-1.24701	7.65785e-05	-1.74147e-10	-1.22964
39502695	rs139328	5.71726e-11	-1.67915	-0.863444	6.23972e-08	-1.62846	-0.838601	2.02431e-05	-1.72816	-0.83198
39503484	rs149712592	2.35615e-10	-1.74147e-10	-1.12647	2.44426e-07	-1.74147e-10	-1.10167	8.94544e-05	-1.74147e-10	-1.07422
39503849	rs139330	3.95858e-11	-1.82528	-1.08492	5.29576e-08	-1.58367	-1.04742	1.64432e-05	-1.69666	-1.07138
39503861	rs112015396	1.10072e-10	-1.88754	-2.05839e-10	1.09109e-07	-1.90823	-2.05839e-10	3.88541e-05	-1.90814	-2.05839e-10
39503968	rs9622935	3.79056e-11	-1.85479	-1.09878	3.69383e-08	-1.90611	-1.08522	1.28186e-05	-1.89494	-1.12211
39504405	rs139331	4.06604e-11	-1.65564	-1.22777	4.82493e-08	-1.505	-1.2192	1.68649e-05	-1.52719	-1.21552
39504602	rs139332	6.29363e-11	-1.64273	-0.803815	6.85551e-08	-1.5863	-0.786638	2.21802e-05	-1.69503	-0.773721
39505188	rs190307893	1.12477e-10	-1.86593	-2.05839e-10	1.11866e-07	-1.88328	-2.05839e-10	3.94788e-05	-1.89219	-2.05839e-10
39505222	rs139333	5.06045e-10	-0.362046	-2.05839e-10	2.33581e-07	-1.14705	-2.05839e-10	0.000114504	-0.827345	-2.05839e-10
39505232	rs139334	8.06769e-11	-1.57743	-0.620785	8.93295e-08	-1.51708	-0.591169	2.83632e-05	-1.63686	-0.586007
39505333	rs143508949	1.10277e-10	-1.88567	-2.05839e-10	1.23025e-07	-1.7882	-2.05839e-10	4.93705e-05	-1.6686	-2.05839e-10
39505393	rs139336	7.83163e-11	-1.59552	-0.632395	8.6554e-08	-1.53676	-0.603049	2.75719e-05	-1.65322	-0.597933
39505461	rs139337	7.31285e-11	-1.59552	-0.700931	8.06875e-08	-1.53676	-0.673233	2.56959e-05	-1.65322	-0.668401
39505472	rs139338	4.36433e-11	-1.64023	-1.17239	5.25209e-08	-1.48561	-1.15376	1.83145e-05	-1.50833	-1.15192
39505581	rs139339	7.41641e-11	-1.55884	-0.723546	8.20454e-08	-1.49689	-0.696414	2.5953e-05	-1.61999	-0.691679
39505609	rs139340	7.35802e-11	-1.57743	-0.712862	8.12914e-08	-1.51708	-0.68546	2.58011e-05	-1.63686	-0.680679
39505654	rs12170793	1.89947e-10	-1.34192	-2.05839e-10	1.69506e-07	-1.46769	-2.05839e-10	5.99891e-05	-1.47379	-2.05839e-10
39506202	rs59728386	6.77918e-11	-1.89672	-0.475513	6.52612e-08	-1.90963	-0.51255	2.37989e-05	-1.89112	-0.507193
39506582	rs2092409	7.14905e-11	-1.84435	-0.474751	8.09603e-08	-1.76728	-0.439338	2.68303e-05	-1.84289	-0.435532
39506976	rs6001442	3.83317e-11	-1.78372	-1.15867	3.48493e-08	-1.90587	-1.14368	1.26895e-05	-1.85113	-1.17604
39506995	rs144752465	1.13624e-10	-1.85578	-2.05839e-10	1.11092e-07	-1.89022	-2.05839e-10	3.97404e-05	-1.88559	-2.05839e-10
39507014	rs79477683	1.32979e-10	-1.69848	-2.05839e-10	1.16062e-07	-1.84646	-2.05839e-10	4.40928e-05	-1.78166	-2.05839e-10
39507337	rs76722179	1.50714e-10	-1.57329	-2.05839e-10	1.49326e-07	-1.59445	-2.05839e-10	4.86703e-05	-1.68288	-2.05839e-10
39507479	rs56105589	9.35822e-11	-1.75186	-0.297967	9.89598e-08	-1.67221	-0.333658	4.25802e-05	-1.48594	-0.330624
39507512	rs6001443	4.10501e-11	-1.73951	-1.13437	3.627e-08	-1.89196	-1.11763	1.34006e-05	-1.8187	-1.15395
39507556	rs117725632	1.08698e-10	-1.90009	-2.05839e-10	1.09574e-07	-1.90399	-2.05839e-10	3.88453e-05	-1.90837	-2.05839e-10
39507583	rs139341	4.82967e-11	-1.83353	-0.877774	7.48126e-08	-1.48062	-0.804974	2.0855e-05	-1.67174	-0.858622
39507654	rs139342	1.16917e-10	-1.90828	0.0810784	1.41919e-07	-1.81493	0.169606	4.24657e-05	-1.9074	0.0881481
39507685	rs139343	1.15946e-10	-1.90919	0.0736442	1.3952e-07	-1.8243	0.161929	4.20985e-05	-1.90863	0.0806942
39507733	rs139344	6.88209e-11	-1.83681	-0.520351	7.87349e-08	-1.74186	-0.492632	2.50482e-05	-1.85613	-0.491026
39507832	rs139346	7.02286e-11	-1.84105	-0.495862	8.06572e-08	-1.74833	-0.462039	2.57917e-05	-1.85975	-0.458147
39507863	rs5995682	4.02417e-11	-1.75162	-1.14215	3.58349e-08	-1.89571	-1.12595	1.31893e-05	-1.82749	-1.16105
39507887	rs139347	1.13326e-10	-1.90827	0.0498661	1.37878e-07	-1.81531	0.141094	4.11675e-05	-1.9073	0.056993
39507896	rs139348	1.11688e-10	-1.90827	0.0353096	1.35315e-07	-1.81531	0.12233	4.05653e-05	-1.9073	0.0422572
39507920	rs35764429	8.96615e-11	-1.76087	-0.33176	9.46783e-08	-1.68329	-0.366807	4.05826e-05	-1.50078	-0.363829
39508150	rs139352	5.07379e-11	-1.81321	-0.848785	8.08997e-08	-1.43402	-0.77335	2.22492e-05	-1.63673	-0.828916
39508208	rs139353	5.07379e-11	-1.81321	-0.848785	8.08997e-08	-1.43402	-0.77335	2.22492e-05	-1.63673	-0.828916
39508327	rs139354	5.20633e-11	-1.81747	-0.818742	8.27957e-08	-1.44353	-0.740675	2.27798e-05	-1.64392	-0.798158
39509159	rs8135095	1.29498e-10	-1.725	-2.05839e-10	1.36248e-07	-1.68611	-2.05839e-10	4.27696e-05	-1.81212	-2.05839e-10
39509351	rs151053606	1.07772e-10	-1.90865	-2.05839e-10	1.18413e-07	-1.8264	-2.05839e-10	3.91943e-05	-1.89942	-2.05839e-10
39509587	rs76500409	1.35124e-10	-1.68248	-2.05839e-10	1.45851e-07	-1.61799	-2.05839e-10	4.47381e-05	-1.76713	-2.05839e-10
39510861	rs1807586	1.3304e-10	-1.69802	-2.05839e-10	1.433e-07	-1.63564	-2.05839e-10	4.41934e-05	-1.77938	-2.05839e-10
39510995	rs738469	1.30653e-10	-1.71612	-2.05839e-10	1.45743e-07	-1.61874	-2.05839e-10	4.48236e-05	-1.76522	-2.05839e-10
39511785	rs9607614	1.58878e-10	-1.52053	-2.05839e-10	1.63488e-07	-1.50384	-2.05839e-10	4.9366e-05	-1.66869	-2.05839e-10
39512165	rs56277322	1.56544e-10	-1.53534	-2.05839e-10	1.47365e-07	-1.60767	-2.05839e-10	4.92867e-05	-1.6703	-2.05839e-10
39512205	rs78521561	1.57443e-10	-1.52961	-2.05839e-10	1.48125e-07	-1.60252	-2.05839e-10	4.95131e-05	-1.66572	-2.05839e-10
39512415	rs56347445	1.55657e-10	-1.54102	-2.05839e-10	1.46615e-07	-1.61277	-2.05839e-10	4.90634e-05	-1.67484	-2.05839e-10
39512475	rs139357	8.08547e-11	-1.79033	-0.405686	8.74093e-08	-1.74744	-0.382539	2.86504e-05	-1.83337	-0.379418
39512522	rs56135326	1.56544e-10	-1.53534	-2.05839e-10	1.47365e-07	-1.60767	-2.05839e-10	4.92867e-05	-1.6703	-2.05839e-10
39512571	rs56075836	1.53381e-10	-1.55574	-2.05839e-10	1.41303e-07	-1.64967	-2.05839e-10	4.76604e-05	-1.70385	-2.05839e-10
39512611	rs60597135	1.57443e-10	-1.52961	-2.05839e-10	1.48125e-07	-1.60252	-2.05839e-10	4.95131e-05	-1.66572	-2.05839e-10
39513123	rs8137055	1.64178e-10	-1.48772	-2.05839e-10	1.53827e-07	-1.56475	-2.05839e-10	5.12141e-05	-1.63194	-2.05839e-10
39513530	rs139358	5.56484e-11	-1.90689	-0.662731	5.71894e-08	-1.90717	-0.647043	2.05162e-05	-1.90711	-0.639622
39514163	rs117305379	1.51264e-10	-1.56964	-2.05839e-10	1.72568e-07	-1.44979	-2.05839e-10	7.36784e-05	-1.26824	-2.05839e-10
39514445	rs139232538	2.08324e-10	-1.74147e-10	-1.24957	2.11231e-07	-1.74147e-10	-1.24763	7.50472e-05	-1.74147e-10	-1.24984
39514688	rs139360	6.27832e-11	-1.82718	-0.621807	6.6631e-08	-1.80489	-0.596526	2.219e-05	-1.87093	-0.597383
39515798	rs139362	6.52278e-11	-1.80805	-0.602739	6.9616e-08	-1.77569	-0.581892	2.28883e-05	-1.85362	-0.583708
39516183	rs139363	5.6702e-11	-1.83609	-0.714772	5.97296e-08	-1.81496	-0.69579	1.99565e-05	-1.87695	-0.697444
39516243	rs17000762	3.68323e-11	-1.8276	-1.1547	5.30401e-08	-1.49529	-1.13424	1.44596e-05	-1.72459	-1.172
39516359	rs150933251	1.37897e-10	-1.66216	-2.05839e-10	1.40106e-07	-1.65818	-2.05839e-10	5.36829e-05	-1.58486	-2.05839e-10
39516515	rs139364	5.75481e-11	-1.8317	-0.704353	6.06672e-08	-1.80999	-0.68519	2.02284e-05	-1.874	-0.68686
39517175	rs117170204	3.46072e-10	-1.74147e-10	-0.742023	3.41307e-07	-1.74147e-10	-0.767797	0.00012063	-1.74147e-10	-0.775224
39518013	rs139365	6.24456e-11	-1.88442	-0.569954	6.6196e-08	-1.85443	-0.553535	2.28241e-05	-1.88436	-0.555778
39518315	rs139367	6.97174e-11	-1.86019	-0.484028	7.51832e-08	-1.81404	-0.466614	2.5599e-05	-1.85641	-0.468992
39518325	rs139368	7.13952e-11	-1.87017	-0.450268	7.67051e-08	-1.82813	-0.432478	2.62132e-05	-1.86678	-0.434907
39518377	rs117620225	2.69226e-10	-0.99312	-2.05839e-10	1.30287e-07	-1.73084	-2.05839e-10	6.16412e-05	-1.44662	-2.05839e-10
39518835	rs192260922	6.7966e-10	-1.74147e-10	-0.0670778	8.28183e-07	-1.74147e-10	0.118654	0.000274242	-1.74147e-10	0.0460596
39519050	rs139370	4.98576e-11	-1.89716	-0.782337	5.21354e-08	-1.86686	-0.779873	1.79545e-05	-1.90493	-0.775186
39519154	rs80051801	1.11158e-10	-1.87772	-2.05839e-10	1.35213e-07	-1.69373	-2.05839e-10	3.9865e-05	-1.88245	-2.05839e-10
39519196	rs139371	5.11643e-11	-1.90744	-0.746188	5.21964e-08	-1.89673	-0.748833	1.85053e-05	-1.90932	-0.740572
39519411	rs73161593	5.30227e-10	0.626837	-0.942203	1.36663e-06	1.59664	-0.977114	0.000677383	1.90269	-0.952403
39519780	rs139372	7.62204e-11	-1.5744	-0.680645	1.36284e-07	-1.03717	-0.648669	3.68108e-05	-1.28184	-0.680323
39520396	rs10427883	4.02542e-11	-1.79267	-1.10079	3.93606e-08	-1.83946	-1.08836	1.60966e-05	-1.69181	-1.09753
39520815	rs4821867	2.18679e-10	-0.0711661	-1.1299	1.68744e-07	-0.36418	-1.10802	0.000135194	0.450855	-1.1121
39521528	rs184306722	1.14458e-10	-1.84846	-2.05839e-10	1.47855e-07	-1.60435	-2.05839e-10	3.93143e-05	-1.89636	-2.05839e-10
39522488	rs139374	1.17413e-10	-1.29862	-0.524356	2.36808e-07	-0.663533	-0.469797	6.12491e-05	-0.947375	-0.505629
39522665	rs139375	6.5353e-11	-1.20699	-1.20188	4.03106e-08	-1.70264	-1.20133	3.01423e-05	-0.948823	-1.2132
39522940	rs79501	1.49037e-10	-1.51685	-0.06763	2.73769e-07	-0.977961	-0.0103373	6.74257e-05	-1.29841	-0.0585174
39523198	rs12485217	1.02932e-09	0.347985	-2.05839e-10	7.05573e-07	-0.041571	-2.05839e-10	0.000302147	0.142962	-2.05839e-10
39523902	rs5757490	1.58736e-09	1.24073	-0.459568	1.15158e-06	0.876103	-0.427791	0.00160233	2.23368	-0.422413
39524131	rs139376	4.39099e-11	-1.55602	-1.25051	3.21597e-08	-1.88081	-1.24905	1.61222e-05	-1.53681	-1.25095
39525791	rs139379	1.28504e-10	-1.39786	-0.334852	2.44001e-07	-0.837569	-0.265841	5.90044e-05	-1.1894	-0.300944
39525880	rs78188275	1.19799e-10	-1.80286	-2.05839e-10	1.16669e-07	-1.84124	-2.05839e-10	3.8875e-05	-1.9076	-2.05839e-10
39526063	rs6001449	1.08375e-10	-1.90307	-2.05839e-10	1.08959e-07	-1.90961	-2.05839e-10	3.96902e-05	-1.88685	-2.05839e-10
39526070	rs5757491	6.99558e-10	0.614641	-0.652863	3.81169e-07	-0.0353593	-0.621979	0.000465842	1.19844	-0.622546
39526174	rs139380	7.13939e-11	-1.08695	-1.23351	4.62444e-08	-1.53205	-1.23459	3.75778e-05	-0.701888	-1.23965
39526296	rs139381	7.23411e-11	-1.07377	-1.23351	4.666e-08	-1.52311	-1.23459	3.81822e-05	-0.68593	-1.23965
39526303	rs73161596	9.32584e-10	0.249288	-2.05839e-10	6.84703e-07	-0.0715962	-2.05839e-10	0.000619706	0.861292	-2.05839e-10
39526760	rs139382	2.41665e-10	-1.10112	-2.05839e-10	1.71324e-07	-1.45702	-2.05839e-10	7.67228e-05	-1.22775	-2.05839e-10
39527300	rs56205032	2.93558e-10	-0.906597	-2.05839e-10	1.55894e-07	-1.5514	-2.05839e-10	5.55502e-05	-1.55066	-2.05839e-10
39527583	rs79502	5.89079e-11	-1.3017	-1.211	4.1124e-08	-1.67091	-1.21308	3.19014e-05	-0.884256	-1.22105
39527790	rs710190	8.80377e-11	-1.82182	-0.289087	1.11355e-07	-1.62623	-0.261631	3.05393e-05	-1.85259	-0.296346
39527797	rs12166266	7.9516e-11	-1.06021	-1.1525	1.09212e-07	-0.722148	-1.18515	5.2633e-05	-0.415741	-1.18887
39527814	rs710191	8.75291e-11	-1.82059	-0.296107	1.10131e-07	-1.63016	-0.26875	3.03113e-05	-1.85309	-0.30334
39527884	rs34963492	1.13351e-10	-1.85818	-2.05839e-10	1.14527e-07	-1.85977	-2.05839e-10	4.42636e-05	-1.77779	-2.05839e-10
39527909	rs139383	9.13276e-11	-1.80656	-0.267659	1.1645e-07	-1.60454	-0.23858	3.15985e-05	-1.84166	-0.273186
39527935	rs139384	6.10806e-11	-1.26674	-1.20974	4.17129e-08	-1.65783	-1.21194	3.27934e-05	-0.858957	-1.21877
39528280	rs150208006	1.09017e-10	-1.89717	-2.05839e-10	1.19688e-07	-1.81569	-2.05839e-10	3.92077e-05	-1.89908	-2.05839e-10
39528440	rs79503	9.19854e-11	-1.81083	-0.256215	1.16655e-07	-1.61306	-0.228298	3.17882e-05	-1.84526	-0.263597
39528506	rs5750753	6.88345e-10	0.731538	-0.785918	5.48175e-07	0.46841	-0.762397	0.000548944	1.50016	-0.760116
39529029	rs713841	6.18591e-11	-1.26047	-1.20334	4.28998e-08	-1.63602	-1.2057	3.41349e-05	-0.824589	-1.21304
39529133	rs4820369	5.60375e-10	0.483796	-0.74386	4.52555e-07	0.233644	-0.719316	0.000432184	1.21784	-0.716938
39529429	rs11089928	8.14886e-11	-0.999673	-1.18853	1.13949e-07	-0.650755	-1.21408	5.54383e-05	-0.335791	-1.21689
39529651	rs12169578	6.44969e-10	0.712187	-0.831657	5.13541e-07	0.45005	-0.809301	0.00051234	1.47817	-0.807132
39529817	rs55779697	8.53414e-09	2.46316	-2.05839e-10	1.06993e-05	2.67735	-2.05839e-10	0.00329714	2.53286	-2.05839e-10
39530132	rs139385	8.80711e-11	-1.86147	-0.249054	1.05867e-07	-1.71736	-0.221038	3.07096e-05	-1.88691	-0.256463
39530859	rs139386	8.91283e-11	-1.84238	-0.256215	1.09015e-07	-1.6808	-0.228298	3.09092e-05	-1.8733	-0.263597
39531085	rs139387	6.38309e-11	-1.22767	-1.20476	4.30165e-08	-1.63316	-1.20584	3.46576e-05	-0.809174	-1.21326
39531195	rs192014338	1.1189e-10	-1.87115	-2.05839e-10	1.26957e-07	-1.75673	-2.05839e-10	4.01806e-05	-1.87457	-2.05839e-10
39531732	rs139388	9.92293e-11	-1.86933	-0.121907	1.22301e-07	-1.70192	-0.0921823	3.46625e-05	-1.89252	-0.129772
39531955	rs139389	6.30661e-11	-1.24082	-1.20367	4.26516e-08	-1.64151	-1.206	3.40907e-05	-0.825898	-1.21303
39532420	rs713909	9.34983e-11	-1.87247	-0.178258	1.14684e-07	-1.70912	-0.149278	3.27035e-05	-1.89455	-0.185924
39532518	rs67693995	7.82115e-11	-1.01561	-1.21365	1.0988e-07	-0.669509	-1.23169	5.33264e-05	-0.356768	-1.23475
39532554	rs714016	6.61914e-11	-1.17827	-1.21785	4.44128e-08	-1.58776	-1.2193	3.70729e-05	-0.729539	-1.22553
39532853	rs139390	6.16912e-11	-1.24082	-1.22571	4.17467e-08	-1.64151	-1.22745	3.34388e-05	-0.825898	-1.23234
39533272	rs714013	6.20923e-11	-1.24082	-1.21923	4.20315e-08	-1.64151	-1.22065	3.36262e-05	-0.825898	-1.22675
39535208	rs5757494	6.41882e-10	0.602194	-0.72646	5.25163e-07	0.368835	-0.705708	0.000509968	1.37113	-0.704736
39535595	rs12170696	6.77866e-11	-1.12136	-1.25094	9.26992e-08	-0.817922	-1.2533	4.46929e-05	-0.514996	-1.25314
39535792	rs5757495	5.63899e-10	0.520811	-0.774607	4.6272e-07	0.291357	-0.754817	0.000442345	1.27803	-0.753889
39536289	rs4821869	6.59989e-10	0.656853	-0.753301	5.38296e-07	0.420908	-0.73308	0.000528149	1.43356	-0.732132
39536676	rs143470886	2.82117e-10	-1.74147e-10	-0.94635	2.92606e-07	-1.74147e-10	-0.921754	0.000103104	-1.74147e-10	-0.93221
39537168	rs2076476	7.08769e-10	0.712118	-0.737258	5.76772e-07	0.473585	-0.716719	0.000571799	1.49659	-0.715755
39537872	rs9622960	6.83017e-11	-1.12853	-1.23621	9.51993e-08	-0.826357	-1.21825	4.59672e-05	-0.524532	-1.21549
39537932	rs139393	6.74161e-11	-1.13726	-1.24053	4.43103e-08	-1.56833	-1.24104	3.80349e-05	-0.684301	-1.24515
39537966	rs117125511	2.2785e-09	1.1426	-2.05839e-10	4.31896e-07	-0.532397	-2.05839e-10	0.000751613	1.05427	-2.05839e-10
39538214	rs139394	6.84446e-11	-1.1169	-1.24574	4.45374e-08	-1.55809	-1.24616	3.88554e-05	-0.659095	-1.24901
39538332	rs9611099	4.80349e-10	0.349232	-0.763389	3.79692e-07	0.0840668	-0.745288	0.000352108	1.03886	-0.742878
39538433	rs139395	7.16491e-11	-1.07811	-1.23878	4.43365e-08	-1.56849	-1.24029	4.07461e-05	-0.615887	-1.24471
39538485	rs139396	7.75667e-11	-1.89413	-0.343402	8.77e-08	-1.79779	-0.328868	2.68632e-05	-1.90946	-0.367732
39538579	rs144087740	2.11334e-10	-1.74147e-10	-1.23523	2.17226e-07	-1.74147e-10	-1.21964	7.73661e-05	-1.74147e-10	-1.2194
39539048	rs149131188	1.09484e-10	-1.89289	-2.05839e-10	1.21035e-07	-1.8045	-2.05839e-10	3.93633e-05	-1.89512	-2.05839e-10
39539268	rs5750754	6.0248e-10	0.56485	-0.752466	4.92596e-07	0.333275	-0.734167	0.000475637	1.32843	-0.73173
39539373	rs9622962	6.71167e-11	-1.15615	-1.22609	9.31833e-08	-0.858932	-1.20708	4.48281e-05	-0.5614	-1.20372
39539573	rs143408546	1.24123e-10	-1.7674	-2.05839e-10	1.79949e-07	-1.40791	-2.05839e-10	7.76374e-05	-1.2159	-2.05839e-10
39540178	rs147088117	1.09301e-10	-1.89456	-2.05839e-10	1.20522e-07	-1.80875	-2.05839e-10	3.93023e-05	-1.89667	-2.05839e-10
39540527	rs56383137	6.48559e-11	-1.16315	-1.25335	8.84967e-08	-0.867203	-1.25041	4.24194e-05	-0.570771	-1.24958
39540540	rs138442231	2.08944e-10	-1.74147e-10	-1.24661	2.11601e-07	-1.74147e-10	-1.24588	7.53736e-05	-1.74147e-10	-1.2455
39540645	rs2235685	1.09233e-10	-1.89518	-2.05839e-10	1.20327e-07	-1.81037	-2.05839e-10	3.92796e-05	-1.89725	-2.05839e-10
39540675	rs143537966	1.23441e-10	-1.7729	-2.05839e-10	1.13617e-07	-1.86775	-2.05839e-10	4.30678e-05	-1.80518	-2.05839e-10
39540803	rs62228283	2.2694e-10	-1.16398	-2.05839e-10	2.67952e-07	-1.00977	-2.05839e-10	7.59875e-05	-1.23738	-2.05839e-10
39541014	rs12165612	6.75449e-11	-1.15615	-1.21972	9.42355e-08	-0.858932	-1.19585	4.53413e-05	-0.5614	-1.19233
39541143	rs5750755	6.39094e-10	0.602194	-0.730813	5.21803e-07	0.368835	-0.712126	0.000507474	1.37113	-0.709638
39542292	rs877529	7.38793e-11	-1.89534	-0.390897	8.60667e-08	-1.76871	-0.376746	2.56889e-05	-1.90731	-0.414579
39542392	rs9622963	6.57917e-11	-1.14982	-1.25235	9.03343e-08	-0.85146	-1.2456	4.3412e-05	-0.552937	-1.24428
39542894	rs2281258	6.27249e-10	0.583486	-0.730813	5.12589e-07	0.351019	-0.712126	0.000496737	1.34975	-0.709638
39542989	rs79792977	2.17114e-10	-1.74147e-10	-1.20825	2.21825e-07	-1.74147e-10	-1.19869	8.02479e-05	-1.74147e-10	-1.18283
39543000	rs73884827	1.15e-10	-0.679524	-1.16421	3.3645e-07	0.40558	-1.18771	8.09359e-05	-0.00215171	-1.17214
39543135	rs2143365	4.57566e-10	0.262436	-0.725186	3.63856e-07	0.00257576	-0.706399	0.000331502	0.939578	-0.703898
39543371	rs139397	6.61763e-11	-1.15127	-1.24508	4.37041e-08	-1.57762	-1.24552	3.72436e-05	-0.701964	-1.24851
39544294	rs2235686	5.85523e-10	0.458176	-0.674341	4.8187e-07	0.231772	-0.654679	0.000455833	1.20624	-0.652062
39544970	rs139398	7.69096e-11	-1.8887	-0.357339	8.93793e-08	-1.77682	-0.33087	2.70113e-05	-1.90408	-0.367613
39545396	rs139400	7.44353e-11	-1.89311	-0.385626	8.55954e-08	-1.78834	-0.362611	2.61458e-05	-1.90623	-0.398036
39545592	rs77832508	1.11138e-10	-1.8779	-2.05839e-10	1.34401e-07	-1.69975	-2.05839e-10	3.88379e-05	-1.90855	-2.05839e-10
39546074	rs139401	7.55913e-11	-1.89719	-0.366143	8.77197e-08	-1.77464	-0.351792	2.63052e-05	-1.90802	-0.390165
39546145	rs139402	7.50101e-11	-1.89534	-0.375708	8.76609e-08	-1.76871	-0.358393	2.60804e-05	-1.90731	-0.399455
39547021	rs139403	7.22868e-11	-1.89097	-0.417056	8.36346e-08	-1.78264	-0.39148	2.53716e-05	-1.90522	-0.429101
39547201	rs139404	7.40504e-11	-1.8989	-0.38502	8.58272e-08	-1.78045	-0.367797	2.58088e-05	-1.9086	-0.408641
39547264	rs145895283	1.15116e-09	-1.74147e-10	0.459855	1.07482e-06	-1.74147e-10	0.37933	0.000393542	-1.74147e-10	0.407236
39547427	rs10439918	7.24577e-11	-1.08259	-1.22307	1.13362e-07	-0.669738	-1.20026	5.56804e-05	-0.351451	-1.19687
39547687	rs59851943	7.01262e-11	-1.1004	-1.23798	9.81507e-08	-0.79327	-1.22081	4.75915e-05	-0.487152	-1.21815
39547962	rs6001455	7.42584e-11	-1.8887	-0.39242	8.62532e-08	-1.77682	-0.366473	2.60294e-05	-1.90408	-0.404642
39548027	rs5995688	7.69793e-11	-1.89719	-0.347948	8.96197e-08	-1.77464	-0.330363	2.67855e-05	-1.90802	-0.372071
39549173	rs56806944	6.62992e-10	0.56485	-0.656757	5.40937e-07	0.333275	-0.640553	0.000525791	1.32843	-0.631481
39549333	rs56821694	6.62992e-10	0.56485	-0.656757	5.40937e-07	0.333275	-0.640553	0.000525791	1.32843	-0.631481
39549426	rs12158877	7.90297e-11	-1.8863	-0.33255	9.14496e-08	-1.77087	-0.313924	2.76862e-05	-1.90281	-0.344203
39549526	rs139405	7.92301e-11	-1.88376	-0.33255	9.20076e-08	-1.76479	-0.313924	2.7725e-05	-1.90141	-0.344203
39550348	rs77845566	2.2058e-10	-1.74147e-10	-1.19241	2.25699e-07	-1.74147e-10	-1.18138	8.18284e-05	-1.74147e-10	-1.16333
39550419	rs5757497	2.11139e-10	-1.74147e-10	-1.23615	2.13322e-07	-1.74147e-10	-1.23778	7.65802e-05	-1.74147e-10	-1.22961
39550439	rs144307977	2.58522e-10	-1.03369	-2.05839e-10	3.26267e-07	-0.812866	-2.05839e-10	0.000108271	-0.883312	-2.05839e-10
39551140	rs117926948	1.07941e-10	-1.90709	-2.05839e-10	1.11252e-07	-1.88879	-2.05839e-10	3.89331e-05	-1.90611	-2.05839e-10
39551438	rs118175636	1.08094e-10	-1.90567	-2.05839e-10	1.10869e-07	-1.89224	-2.05839e-10	3.8997e-05	-1.90447	-2.05839e-10
39551518	rs118148496	4.20426e-10	-1.74147e-10	-0.547401	4.04421e-07	-1.74147e-10	-0.598125	0.000155773	-1.74147e-10	-0.519552
39551555	rs79504	6.68467e-11	-1.14391	-1.24236	4.57753e-08	-1.534	-1.24283	4.0292e-05	-0.625202	-1.2466
39551567	rs79505	6.44517e-11	-1.1789	-1.24386	4.29688e-08	-1.59582	-1.24429	3.59919e-05	-0.736901	-1.24776
39551628	rs79506	1.1788e-10	-1.66987	-0.149135	2.00284e-07	-1.21117	-0.0896754	4.71906e-05	-1.5805	-0.133258
39551699	rs117144778	2.15364e-10	-1.74147e-10	-1.21634	2.24068e-07	-1.74147e-10	-1.18863	7.92485e-05	-1.74147e-10	-1.19536
39551798	rs139406	8.1291e-11	-1.8839	-0.306739	9.35164e-08	-1.77459	-0.287855	2.83757e-05	-1.90386	-0.318555
39551989	rs12169390	5.47524e-10	0.386089	-0.669353	4.09814e-07	0.068442	-0.65332	0.000377709	1.01051	-0.644343
39552075	rs139407	8.30212e-11	-1.8839	-0.285678	9.5704e-08	-1.77459	-0.264732	2.89872e-05	-1.90386	-0.297235
39552509	rs139408	6.76991e-11	-1.12717	-1.24643	4.37342e-08	-1.57676	-1.24569	3.72653e-05	-0.70121	-1.24868
39552597	rs139410	8.00994e-11	-1.88917	-0.316233	9.1612e-08	-1.78557	-0.297444	2.80444e-05	-1.90617	-0.32799
39552803	rs142569390	2.08006e-10	-1.74147e-10	-1.2511	2.12097e-07	-1.74147e-10	-1.24354	7.54959e-05	-1.74147e-10	-1.24387
39552888	rs139411	7.91689e-11	-1.88835	-0.328741	9.05091e-08	-1.78505	-0.310077	2.77067e-05	-1.90586	-0.340419
39553003	rs139412	6.79625e-11	-1.12312	-1.2466	4.44654e-08	-1.55891	-1.24696	3.85377e-05	-0.666508	-1.24981
39553330	rs113694472	8.77856e-11	-0.966065	-1.14771	2.23816e-07	-0.0218195	-1.16794	5.61945e-05	-0.383663	-1.15547
39553629	rs147985490	1.07795e-10	-1.90844	-2.05839e-10	1.14846e-07	-1.85699	-2.05839e-10	3.88216e-05	-1.90897	-2.05839e-10
39553772	rs139413	8.6637e-11	-1.89542	-0.231526	9.97609e-08	-1.77832	-0.219486	3.01247e-05	-1.9085	-0.254108
39553819	rs139414	8.12499e-11	-1.89061	-0.300528	9.27848e-08	-1.79063	-0.279673	2.8524e-05	-1.90678	-0.310431
39554439	rs6001457	1.08927e-10	-1.89799	-2.05839e-10	1.09783e-07	-1.90207	-2.05839e-10	3.93291e-05	-1.89599	-2.05839e-10
39554749	rs139416	7.80465e-11	-0.979654	-1.25171	4.95769e-08	-1.44468	-1.25237	4.68046e-05	-0.468767	-1.2532
39554807	rs139417	2.3552e-10	-1.12688	-2.05839e-10	2.23994e-07	-1.18896	-2.05839e-10	7.57735e-05	-1.2402	-2.05839e-10
39555231	rs149382131	1.60892e-10	-1.50794	-2.05839e-10	2.02199e-07	-1.29133	-2.05839e-10	7.69059e-05	-1.22537	-2.05839e-10
39556856	rs5757500	6.02453e-10	0.381366	-0.569028	4.96537e-07	0.158758	-0.55168	0.000465917	1.11803	-0.541975
39557162	rs139418	8.2757e-11	-1.88877	-0.283993	9.53079e-08	-1.76349	-0.279982	2.8713e-05	-1.90278	-0.307819
39557340	rs139419	8.42479e-11	-1.88364	-0.271263	9.78044e-08	-1.75039	-0.267225	2.91653e-05	-1.89973	-0.295246
39557414	rs139420	1.03159e-10	-1.44863	-0.503767	9.16774e-08	-1.49348	-0.588828	3.00114e-05	-1.63133	-0.53504
39557596	rs139421	8.24774e-11	-1.88877	-0.287377	9.49853e-08	-1.76349	-0.283373	2.86172e-05	-1.90278	-0.311162
39557612	rs139422	8.40002e-11	-1.90939	-0.248459	9.13299e-08	-1.83231	-0.253788	2.92692e-05	-1.90655	-0.284868
39557730	rs139423	8.62378e-11	-1.88364	-0.247918	1.00119e-07	-1.75039	-0.243833	2.98456e-05	-1.89973	-0.272186
39558015	rs148040733	1.08481e-10	-1.90209	-2.05839e-10	1.10235e-07	-1.89796	-2.05839e-10	3.91533e-05	-1.90047	-2.05839e-10
39558420	rs73422829	7.91363e-10	-1.74147e-10	0.0850865	7.83483e-07	-1.74147e-10	0.0631682	0.000287965	-1.74147e-10	0.0948868
39558714	rs77298284	2.14617e-10	-1.74147e-10	-1.21981	2.18999e-07	-1.74147e-10	-1.21151	7.90786e-05	-1.74147e-10	-1.19751
39558919	rs5757501	3.61729e-10	-0.0405363	-0.657239	3.13213e-07	-0.209981	-0.643715	0.000266794	0.660007	-0.641484
39559298	rs139424	6.42004e-11	-1.18969	-1.23697	4.28854e-08	-1.60287	-1.23918	3.57045e-05	-0.750585	-1.24209
39559377	rs146670832	1.07667e-10	-1.90962	-2.05839e-10	1.13316e-07	-1.8704	-2.05839e-10	3.87973e-05	-1.9096	-2.05839e-10
39559466	rs59329046	4.95391e-10	0.16373	-0.547052	4.2461e-07	-0.0207689	-0.528642	0.00036828	0.871256	-0.530364
39559742	rs139425	9.91506e-11	-1.88364	-0.108387	1.15142e-07	-1.75039	-0.104028	3.42584e-05	-1.89973	-0.134294
39559983	rs145943316	1.0899e-10	-1.89741	-2.05839e-10	1.09734e-07	-1.90252	-2.05839e-10	3.93536e-05	-1.89537	-2.05839e-10
39560312	rs116228991	1.09172e-10	-1.89574	-2.05839e-10	1.10889e-07	-1.89205	-2.05839e-10	3.89484e-05	-1.90572	-2.05839e-10
39560340	rs75452534	8.30898e-11	-0.936888	-1.23186	2.41347e-07	0.110999	-1.22534	5.87188e-05	-0.261757	-1.23344
39560666	rs139426	1.67084e-10	-1.82457	0.354399	1.596e-07	-1.89525	0.367344	6.21935e-05	-1.79956	0.361858
39560753	rs60044379	6.94321e-11	-1.09535	-1.25297	1.63661e-07	-0.251057	-1.25172	4.12871e-05	-0.594249	-1.25315
39560886	rs114928181	1.20768e-10	-1.7948	-2.05839e-10	1.1124e-07	-1.88889	-2.05839e-10	4.37843e-05	-1.78868	-2.05839e-10
39561321	rs141402901	1.1028e-10	-1.88564	-2.05839e-10	1.09131e-07	-1.90804	-2.05839e-10	3.9851e-05	-1.8828	-2.05839e-10
39561479	rs5995689	1.87486e-10	-1.78671	0.431742	1.76338e-07	-1.87763	0.449454	7.01238e-05	-1.75696	0.439268
39561527	rs111514996	1.13824e-10	-1.85402	-2.05839e-10	1.24937e-07	-1.77277	-2.05839e-10	4.14674e-05	-1.84305	-2.05839e-10
39561528	rs5750758	6.62217e-10	0.13233	-0.225408	5.752e-07	-0.0507336	-0.19513	0.000491056	0.834872	-0.206265
39561707	rs5757502	1.52436e-10	-1.4283	-0.133627	1.39576e-07	-1.55445	-0.107525	8.68476e-05	-1.01857	-0.0852322
39561744	rs5750759	6.47018e-10	0.115902	-0.232199	5.62367e-07	-0.066406	-0.202021	0.000478499	0.815822	-0.21312
39561904	rs5757504	1.61826e-10	-1.36852	-0.133627	1.38504e-07	-1.56215	-0.107525	8.62539e-05	-1.02542	-0.0852322
39562197	rs76656832	1.34367e-10	-1.6881	-2.05839e-10	1.17569e-07	-1.83356	-2.05839e-10	4.8829e-05	-1.67963	-2.05839e-10
39562202	rs5757505	6.16592e-10	0.0204673	-0.18493	4.81632e-07	-0.269334	-0.154066	0.000395696	0.57811	-0.165416
39563208	rs2092410	1.47615e-10	-1.82602	0.231958	2.27844e-07	-1.45646	0.284536	5.75695e-05	-1.74508	0.230116
39565241	rs5757507	8.72403e-11	-0.877462	-1.24254	5.71446e-08	-1.30986	-1.24514	5.22564e-05	-0.363589	-1.2482
39565314	rs62228307	1.68835e-10	-1.45975	-2.05839e-10	1.53207e-07	-1.56879	-2.05839e-10	6.6081e-05	-1.37707	-2.05839e-10
39565547	rs59680031	7.26169e-11	-1.05771	-1.24576	1.50403e-07	-0.345177	-1.24208	3.62429e-05	-0.731846	-1.24586
39565896	rs1003991	7.82775e-11	-0.994842	-1.23357	5.97497e-08	-1.28134	-1.22907	5.11493e-05	-0.410799	-1.22241
39566187	rs7287790	3.1679e-11	-1.8969	-1.23612	3.19072e-08	-1.89784	-1.23991	1.12315e-05	-1.90681	-1.24242
39566243	rs73884850	3.59144e-11	-1.90301	-1.10452	3.905e-08	-1.85741	-1.07833	1.31428e-05	-1.8931	-1.09899
39566468	rs73884851	3.73687e-11	-1.8944	-1.07344	4.12403e-08	-1.83642	-1.04474	1.37369e-05	-1.88051	-1.06736
39566626	rs7287349	3.24512e-11	-1.88256	-1.22637	3.26334e-08	-1.88604	-1.22921	1.12914e-05	-1.90957	-1.23434
39566728	rs113828830	3.7005e-11	-1.90604	-1.07157	4.45865e-08	-1.74676	-1.05639	1.38322e-05	-1.86804	-1.07291
39566831	rs11912469	3.68352e-11	-1.88087	-1.10135	4.11158e-08	-1.80931	-1.07488	1.35933e-05	-1.86262	-1.09575
39566841	rs9306333	3.25573e-11	-1.88077	-1.22489	3.27933e-08	-1.88437	-1.22599	1.13221e-05	-1.90963	-1.23157
39566929	rs11912459	3.65944e-11	-1.88303	-1.10575	4.09418e-08	-1.81336	-1.07506	1.35186e-05	-1.86539	-1.0985
39566985	rs11089929	3.35896e-11	-1.87	-1.20445	3.4054e-08	-1.86433	-1.2083	1.15444e-05	-1.90633	-1.21542
39567613	rs59517128	3.26835e-11	-1.90805	-1.19375	3.56519e-08	-1.85594	-1.17084	1.28721e-05	-1.84349	-1.1694
39567789	rs113174646	3.57735e-11	-1.90774	-1.10373	4.25619e-08	-1.7597	-1.08992	1.33106e-05	-1.87445	-1.10494
39567910	rs58078575	3.16043e-11	-1.90946	-1.22591	3.5239e-08	-1.82865	-1.20978	1.27523e-05	-1.81351	-1.20872
39568286	rs6001466	3.10061e-11	-1.90535	-1.24914	3.19306e-08	-1.88429	-1.25272	1.2021e-05	-1.82807	-1.25323
39568585	rs7288775	4.01323e-11	-1.83927	-1.05722	4.57532e-08	-1.75001	-1.02731	1.49233e-05	-1.81416	-1.05087
39568591	rs7288539	4.01866e-11	-1.83927	-1.05587	4.58197e-08	-1.75001	-1.02585	1.49438e-05	-1.81416	-1.0495
39568672	rs7288922	3.81103e-11	-1.89429	-1.05389	4.90728e-08	-1.66928	-1.038	1.46559e-05	-1.82781	-1.0553
39568771	rs7288822	3.9213e-11	-1.86707	-1.05259	4.51675e-08	-1.76786	-1.02234	1.46701e-05	-1.83597	-1.04617
39568875	rs139771205	2.09608e-10	-1.74147e-10	-1.24343	2.12439e-07	-1.74147e-10	-1.24193	7.66564e-05	-1.74147e-10	-1.22862
39568926	rs7290094	3.49141e-11	-1.85681	-1.17897	3.57071e-08	-1.8415	-1.18373	1.18939e-05	-1.89927	-1.19265
39568995	rs12171114	3.1875e-11	-1.90477	-1.22208	3.66875e-08	-1.79317	-1.20498	1.33156e-05	-1.77514	-1.20387
39569150	rs12171203	3.46161e-11	-1.88212	-1.16223	3.73884e-08	-1.80204	-1.17718	1.20017e-05	-1.89986	-1.18304
39569301	rs75828953	4.26493e-11	-1.88878	-0.946884	5.43717e-08	-1.67141	-0.933325	1.63324e-05	-1.82643	-0.948371
39569475	rs6001470	5.64813e-11	-1.30155	-1.25321	4.22942e-08	-1.60273	-1.2532	2.62085e-05	-1.05051	-1.25136
39569500	rs17000815	3.11901e-11	-1.89523	-1.25334	3.36597e-08	-1.83828	-1.246	1.29221e-05	-1.76082	-1.24819
39570168	rs73884852	4.23337e-11	-1.90898	-0.934104	4.50545e-08	-1.88914	-0.903572	1.54851e-05	-1.90586	-0.922211
39570230	rs113314301	5.09571e-11	-1.85331	-0.804381	5.0107e-08	-1.90573	-0.780687	1.75848e-05	-1.89443	-0.806491
39570404	rs17000818	3.11701e-11	-1.90796	-1.24125	3.26469e-08	-1.86943	-1.2454	1.23032e-05	-1.80847	-1.24962
39570442	rs17000822	3.16473e-11	-1.90533	-1.22869	3.33434e-08	-1.85893	-1.2348	1.26054e-05	-1.79216	-1.24166
39570642	rs140721332	2.32941e-10	-1.74147e-10	-1.13789	2.35655e-07	-1.74147e-10	-1.13821	8.45992e-05	-1.74147e-10	-1.13003
39570914	rs78589487	4.08299e-11	-1.8365	-1.04275	3.98796e-08	-1.90877	-1.00595	1.42119e-05	-1.88517	-1.0287
39571434	rs926544	1.0864e-10	-1.9043	0.00366177	1.0378e-07	-1.9059	-0.0524137	4.03484e-05	-1.8541	-0.0163004
39571902	rs76999591	1.11623e-10	-1.87354	-2.05839e-10	1.13414e-07	-1.86954	-2.05839e-10	4.07126e-05	-1.86141	-2.05839e-10
39571918	rs111538856	1.1776e-10	-1.82002	-2.05839e-10	1.19918e-07	-1.81378	-2.05839e-10	4.32301e-05	-1.80142	-2.05839e-10
39572528	rs143970350	9.74239e-10	-1.74147e-10	0.292986	9.21542e-07	-1.74147e-10	0.225467	0.000352478	-1.74147e-10	0.297035
39572567	rs6001473	6.18025e-11	-1.88101	-0.583714	7.38766e-08	-1.75968	-0.538508	2.50235e-05	-1.76894	-0.579194
39572598	rs76152274	4.69661e-11	-1.69207	-1.04717	3.95377e-08	-1.88741	-1.03592	1.40789e-05	-1.86487	-1.05841
39572650	rs5995691	1.31842e-10	-1.89553	0.188466	1.48512e-07	-1.90493	0.305012	5.01292e-05	-1.87239	0.21904
39572889	rs76418186	4.66581e-11	-1.73301	-1.01281	4.04826e-08	-1.89904	-1.00067	1.43066e-05	-1.88227	-1.02496
39572958	rs17000830	4.30316e-11	-1.67527	-1.15147	3.68451e-08	-1.84594	-1.14791	1.38245e-05	-1.78049	-1.16102
39573196	rs111303799	4.85592e-11	-1.75478	-0.951109	4.30479e-08	-1.90383	-0.934434	1.50689e-05	-1.89041	-0.964914
39573724	rs7287160	9.47214e-11	-1.68038	-0.357347	1.15398e-07	-1.5961	-0.256099	4.17438e-05	-1.51745	-0.318955
39574124	rs76651515	1.41085e-10	-1.63931	-2.05839e-10	1.2746e-07	-1.75278	-2.05839e-10	4.53168e-05	-1.75428	-2.05839e-10
39574165	rs12170725	7.19454e-11	-1.86651	-0.446253	8.83945e-08	-1.79857	-0.320198	3.04247e-05	-1.76133	-0.391364
39574481	rs117362372	1.07701e-10	-1.90932	-2.05839e-10	1.21835e-07	-1.79791	-2.05839e-10	3.91733e-05	-1.89996	-2.05839e-10
39575221	rs12627955	4.00503e-11	-1.76462	-1.13392	3.60067e-08	-1.8767	-1.14017	1.32258e-05	-1.83512	-1.15066
39575233	rs146791033	2.25059e-10	-1.74147e-10	-1.17231	2.25311e-07	-1.74147e-10	-1.1831	8.03171e-05	-1.74147e-10	-1.18197
39575322	rs5757510	3.24542e-11	-1.88215	-1.22669	3.36355e-08	-1.85589	-1.22911	1.17417e-05	-1.87201	-1.2328
39575372	rs11703428	2.38909e-10	0.0634244	-1.17601	2.41725e-07	-0.0165707	-1.09621	0.000131069	0.452942	-1.14517
39575397	rs11703430	4.02217e-10	0.650549	-1.24223	1.03528e-06	1.58273	-1.24088	0.000167441	0.798145	-1.24547
39575567	rs117869634	3.28169e-10	-1.74147e-10	-0.795143	3.23854e-07	-1.74147e-10	-0.820289	0.000115471	-1.74147e-10	-0.818931
39575692	rs5750761	1.72439e-10	-0.288405	-1.15022	1.37845e-07	-0.521028	-1.15343	0.000132059	0.472635	-1.15734
39575848	rs12166894	4.37038e-11	-1.66325	-1.14799	4.02483e-08	-1.76432	-1.14119	1.25161e-05	-1.86754	-1.1734
39575873	rs34379659	3.19308e-11	-1.88541	-1.23969	3.18835e-08	-1.90681	-1.23168	1.19796e-05	-1.83935	-1.24539
39575900	rs76283604	1.35712e-10	-1.67814	-2.05839e-10	1.37143e-07	-1.67956	-2.05839e-10	4.26692e-05	-1.81448	-2.05839e-10
39576323	rs137937128	2.38365e-09	1.18772	-2.05839e-10	6.82009e-07	-0.0755389	-2.05839e-10	0.000349498	0.288544	-2.05839e-10
39576515	rs148690564	7.97985e-10	-1.74147e-10	0.0934195	8.56602e-07	-1.74147e-10	0.152392	0.000292864	-1.74147e-10	0.111756
39577089	rs62228308	6.44483e-11	-1.43789	-0.984916	4.75964e-08	-1.73516	-1.00266	1.64788e-05	-1.76626	-0.999622
39577120	rs112990358	1.99168e-10	-0.0422423	-1.25228	1.97208e-07	-0.0662867	-1.25003	6.10245e-05	-0.205304	-1.25137
39577285	rs13053430	2.07712e-10	-0.246429	-1.00609	1.05308e-07	-0.988567	-0.955125	7.07837e-05	-0.318575	-0.989748
39577471	rs77674834	1.50298e-10	-1.57605	-2.05839e-10	1.39744e-07	-1.66077	-2.05839e-10	4.28295e-05	-1.81072	-2.05839e-10
39577809	rs62228309	5.36684e-11	-1.75972	-0.84613	4.92491e-08	-1.83564	-0.868054	1.69992e-05	-1.8705	-0.864291
39577898	rs6001478	4.80383e-11	-1.56744	-1.14923	5.71134e-08	-1.41515	-1.1404	2.12491e-05	-1.36477	-1.14687
39579449	rs9622966	1.76865e-10	-0.162052	-1.25123	2.15764e-07	0.0264127	-1.25281	5.69706e-05	-0.273238	-1.25218
39580132	rs150087860	3.6149e-10	-1.74147e-10	-0.698437	3.56912e-07	-1.74147e-10	-0.723092	0.000130738	-1.74147e-10	-0.694756
39581035	rs80197560	1.47337e-09	0.706637	-2.05839e-10	1.22874e-06	0.513162	-2.05839e-10	0.000633885	0.883914	-2.05839e-10
39581162	rs117897502	2.97821e-10	-1.74147e-10	-0.892178	3.00014e-07	-1.74147e-10	-0.896751	0.00010946	-1.74147e-10	-0.872395
39581215	rs76154187	2.2052e-10	0.0600937	-1.25277	2.9378e-07	0.333868	-1.25162	7.7297e-05	0.0322722	-1.25257
39581277	rs738470	4.17518e-11	-1.78478	-1.07215	4.08375e-08	-1.79613	-1.09485	1.41037e-05	-1.84028	-1.08123
39581760	rs77500158	1.08618e-10	-1.90083	-2.05839e-10	1.09141e-07	-1.90794	-2.05839e-10	4.01408e-05	-1.87556	-2.05839e-10
39582311	rs5750762	1.03295e-10	-0.822491	-1.12859	6.20823e-08	-1.3781	-1.09402	3.48634e-05	-0.896687	-1.11983
39582340	rs55781028	4.01422e-11	-1.84816	-1.04808	3.82516e-08	-1.8841	-1.07229	1.35674e-05	-1.90253	-1.05776
39582509	rs5750763	1.04641e-10	-0.814543	-1.12359	6.01527e-08	-1.40994	-1.09376	3.33703e-05	-0.93927	-1.12102
39582668	rs5995693	2.0542e-10	-0.0188266	-1.24479	1.69111e-07	-0.23673	-1.2333	9.32301e-05	0.208827	-1.24171
39583762	rs7511618	4.33396e-11	-1.84255	-0.977057	4.04961e-08	-1.88044	-1.01893	1.42506e-05	-1.90054	-1.01061
39583804	rs112437977	4.27723e-11	-1.84255	-0.990231	4.00082e-08	-1.88044	-1.03106	1.40758e-05	-1.90054	-1.02295
39583854	rs76637764	4.27622e-11	-1.84255	-0.990469	3.99994e-08	-1.88044	-1.03127	1.40727e-05	-1.90054	-1.02317
39584085	rs4546091	4.34629e-11	-1.84255	-0.974214	4.06023e-08	-1.88044	-1.01631	1.42886e-05	-1.90054	-1.00795
39584185	rs4438592	4.39771e-11	-1.84255	-0.962454	4.10451e-08	-1.88044	-1.00547	1.44471e-05	-1.90054	-0.996914
39584246	rs4547628	4.32627e-11	-1.83958	-0.981799	4.03725e-08	-1.87913	-1.0233	1.42137e-05	-1.89869	-1.01506
39584297	rs62228312	4.42157e-11	-1.84329	-0.956305	4.12326e-08	-1.88156	-0.99979	1.45369e-05	-1.90013	-0.991139
39584305	rs4389411	4.4276e-11	-1.83577	-0.962454	4.12029e-08	-1.8766	-1.00547	1.44961e-05	-1.89716	-0.996914
39584437	rs2413573	4.7865e-11	-1.77871	-0.941573	4.30338e-08	-1.85243	-0.986165	1.50456e-05	-1.87958	-0.977286
39584446	rs7289146	2.09083e-10	0.00156251	-1.2475	2.62861e-07	0.213865	-1.24282	7.15374e-05	-0.0511752	-1.24656
39584652	rs2103672	4.71239e-11	-1.90735	-0.828541	4.52005e-08	-1.90859	-0.88088	1.65921e-05	-1.88862	-0.87041
39584758	rs1807587	4.30219e-11	-1.90279	-0.924176	4.13024e-08	-1.90962	-0.970042	1.4905e-05	-1.90535	-0.960902
39584865	rs1807588	4.34764e-11	-1.83882	-0.97763	4.05751e-08	-1.87797	-1.01946	1.42629e-05	-1.89914	-1.01115
39585120	rs738471	4.44712e-11	-1.83882	-0.955007	4.14308e-08	-1.87797	-0.99859	1.4569e-05	-1.89914	-0.989919
39585424	rs5750764	6.59149e-10	1.05405	-1.15177	3.36753e-07	0.353889	-1.13512	0.000184585	0.802229	-1.15207
39585922	rs17302926	4.36256e-11	-1.85005	-0.96298	4.08258e-08	-1.88531	-1.00595	1.44022e-05	-1.90316	-0.997407
39586097	rs17394169	4.41376e-11	-1.84617	-0.955183	4.12237e-08	-1.88282	-0.998753	1.45272e-05	-1.90185	-0.990084
39586248	rs17394203	4.28618e-11	-1.87388	-0.956809	4.12747e-08	-1.88008	-1.00026	1.44148e-05	-1.90808	-0.991612
39586332	rs17394224	4.40958e-11	-1.87388	-0.928426	4.23734e-08	-1.88008	-0.973984	1.4805e-05	-1.90808	-0.964907
39586379	rs17303024	4.43089e-11	-1.89021	-0.907278	4.25863e-08	-1.8947	-0.95435	1.50814e-05	-1.90953	-0.944962
39586508	rs62228314	4.59362e-11	-1.85097	-0.910451	4.23265e-08	-1.89787	-0.9573	1.51573e-05	-1.90151	-0.947958
39586561	rs62228315	4.44678e-11	-1.89021	-0.903697	4.27283e-08	-1.8947	-0.951021	1.51325e-05	-1.90953	-0.941581
39586579	rs79238994	4.35982e-11	-1.88381	-0.92984	4.19404e-08	-1.88904	-0.975295	1.47641e-05	-1.90951	-0.966239
39586580	rs77533948	4.39708e-11	-1.88818	-0.916969	4.22801e-08	-1.89291	-0.963353	1.49427e-05	-1.90962	-0.954106
39586780	rs62228316	4.48034e-11	-1.88605	-0.900341	4.30197e-08	-1.89102	-0.9479	1.51791e-05	-1.90962	-0.938412
39587480	rs62228317	4.59051e-11	-1.85999	-0.902101	4.29287e-08	-1.8915	-0.949537	1.52068e-05	-1.90614	-0.940074
39587976	rs77578988	1.11205e-10	-0.62399	-1.2533	1.40148e-07	-0.404938	-1.25294	3.7656e-05	-0.686109	-1.25335
39588090	rs112034868	1.31834e-10	-0.454923	-1.2522	1.66272e-07	-0.233637	-1.25332	4.30507e-05	-0.553053	-1.25252
39588460	rs62228318	4.61338e-11	-1.89581	-0.86131	4.46384e-08	-1.89616	-0.90583	1.65606e-05	-1.85982	-0.901107
39588462	rs76864347	1.04082e-10	-0.690785	-1.25271	1.21659e-07	-0.548859	-1.2505	3.16676e-05	-0.860235	-1.25242
39589127	rs62228319	4.57559e-11	-1.90047	-0.864878	4.42848e-08	-1.90075	-0.909189	1.63524e-05	-1.86909	-0.904489
39589352	rs5995694	4.40872e-11	-1.89521	-0.907295	4.27298e-08	-1.89664	-0.949041	1.58947e-05	-1.85735	-0.94462
39589792	rs111402515	4.56596e-11	-1.89903	-0.86843	4.41999e-08	-1.89933	-0.912533	1.63462e-05	-1.86611	-0.907855
39589930	rs5750766	8.59696e-11	-0.933284	-1.20139	5.06813e-08	-1.49964	-1.17538	2.68717e-05	-1.07544	-1.20144
39589976	rs5757515	6.17857e-11	-1.21194	-1.25306	4.304e-08	-1.58772	-1.25073	2.42821e-05	-1.12488	-1.25334
39590080	rs5757516	6.09589e-11	-1.22541	-1.25306	4.26489e-08	-1.59685	-1.25073	2.39375e-05	-1.13917	-1.25334
39590100	rs5750767	6.09589e-11	-1.22541	-1.25306	4.26489e-08	-1.59685	-1.25073	2.39375e-05	-1.13917	-1.25334
39590317	rs35884973	6.09659e-11	-1.22541	-1.25295	4.26358e-08	-1.59685	-1.25104	2.39383e-05	-1.13917	-1.2533
39590330	rs62228320	6.06218e-11	-1.23115	-1.25287	4.22014e-08	-1.60707	-1.25106	2.35078e-05	-1.15732	-1.2533
39590343	rs34482091	3.51343e-11	-1.90575	-1.12374	3.63039e-08	-1.90573	-1.10292	1.23499e-05	-1.90893	-1.14538
39590385	rs6001483	6.1709e-11	-1.21329	-1.25295	4.29943e-08	-1.58864	-1.25087	2.42481e-05	-1.12631	-1.2533
39590531	rs2413574	6.10539e-11	-1.2241	-1.25282	4.30794e-08	-1.58622	-1.25132	2.43758e-05	-1.12111	-1.25325
39590621	rs2899314	6.17267e-11	-1.21329	-1.25266	4.29636e-08	-1.58864	-1.25159	2.42511e-05	-1.12631	-1.25318
39590653	rs4293644	6.17079e-11	-1.21329	-1.25297	4.32086e-08	-1.58864	-1.2459	2.42695e-05	-1.12631	-1.25242
39590754	rs4258897	6.08667e-11	-1.2269	-1.25308	4.27894e-08	-1.59786	-1.24643	2.39172e-05	-1.14076	-1.2526
39590886	rs4473495	6.17034e-11	-1.21329	-1.25304	4.29908e-08	-1.58864	-1.25096	2.42479e-05	-1.12631	-1.25331
39590915	rs4420796	1.18324e-10	-1.81524	-2.05839e-10	1.09186e-07	-1.90753	-2.05839e-10	4.23947e-05	-1.82093	-2.05839e-10
39591241	rs5757522	6.03604e-11	-1.23501	-1.25333	4.30561e-08	-1.5885	-1.24958	2.45756e-05	-1.11288	-1.25332
39591402	rs5757523	6.11853e-11	-1.22148	-1.25328	4.34446e-08	-1.57914	-1.24996	2.49389e-05	-1.09818	-1.25335
39591922	rs12484357	6.03776e-11	-1.23501	-1.25304	4.29969e-08	-1.5885	-1.25096	2.4576e-05	-1.11288	-1.25331
39591998	rs5757524	6.03715e-11	-1.23501	-1.25314	4.30105e-08	-1.5885	-1.25064	2.45752e-05	-1.11288	-1.25334
39592109	rs5757525	6.03848e-11	-1.23501	-1.25292	4.29843e-08	-1.5885	-1.25125	2.45772e-05	-1.11288	-1.25326
39592131	rs5757526	8.82099e-11	-0.903407	-1.20554	5.13684e-08	-1.48022	-1.18134	2.78021e-05	-1.0364	-1.20644
39592181	rs5750769	1.94346e-10	-0.410483	-0.908547	1.06479e-07	-1.10109	-0.831538	6.10197e-05	-0.527587	-0.929169
39592254	rs5757527	6.11954e-11	-1.22148	-1.25312	4.34043e-08	-1.57914	-1.25088	2.49398e-05	-1.09818	-1.25331
39592281	rs5757528	6.12002e-11	-1.22148	-1.25304	4.34012e-08	-1.57914	-1.25096	2.49399e-05	-1.09818	-1.25331
39592304	rs5757529	6.12002e-11	-1.22148	-1.25304	4.34012e-08	-1.57914	-1.25096	2.49399e-05	-1.09818	-1.25331
39592628	rs112577309	4.99022e-11	-1.73763	-0.94098	4.24202e-08	-1.87238	-0.980576	1.49685e-05	-1.88562	-0.97639
39592832	rs5757530	6.04135e-11	-1.23501	-1.25245	4.29512e-08	-1.5885	-1.25202	2.45839e-05	-1.11288	-1.25299
39592838	rs112245779	4.97842e-11	-1.74312	-0.937855	4.24367e-08	-1.87491	-0.977655	1.49822e-05	-1.88764	-0.973446
39592974	rs12170488	9.49463e-11	-0.783766	-1.25159	1.25861e-07	-0.512091	-1.25331	3.40641e-05	-0.787626	-1.25208
39593095	rs5757532	6.17828e-11	-1.22148	-1.24357	4.33431e-08	-1.57914	-1.2523	2.51376e-05	-1.09818	-1.24541
39593405	rs149681550	1.41332e-08	2.96761	-2.05839e-10	3.63781e-06	1.59856	-2.05839e-10	0.00192002	1.99214	-2.05839e-10
39593625	rs116929018	1.07709e-10	-1.90924	-2.05839e-10	1.14848e-07	-1.85697	-2.05839e-10	3.96329e-05	-1.88829	-2.05839e-10
39594562	rs147638021	1.49776e-10	-1.57953	-2.05839e-10	1.3842e-07	-1.67029	-2.05839e-10	4.75194e-05	-1.70681	-2.05839e-10
39594580	rs6001490	4.49581e-11	-1.90043	-0.882514	4.36716e-08	-1.89811	-0.925777	1.61955e-05	-1.86203	-0.921191
39594740	rs6001491	6.40899e-11	-1.18007	-1.24831	4.4567e-08	-1.55025	-1.25333	2.61822e-05	-1.05326	-1.24961
39595018	rs5757533	6.59584e-11	-1.15178	-1.24786	4.5466e-08	-1.53032	-1.25329	2.70069e-05	-1.02264	-1.24922
39595062	rs5757534	6.49984e-11	-1.16599	-1.24831	4.50104e-08	-1.54036	-1.25333	2.65844e-05	-1.03802	-1.24961
39595106	rs150210284	1.23862e-10	-1.76951	-2.05839e-10	1.2287e-07	-1.78945	-2.05839e-10	3.97445e-05	-1.88548	-2.05839e-10
39595152	rs5757535	6.50011e-11	-1.16599	-1.24827	4.50124e-08	-1.54036	-1.25329	2.65926e-05	-1.03802	-1.2493
39595160	rs5757536	6.50011e-11	-1.16599	-1.24827	4.50124e-08	-1.54036	-1.25329	2.65926e-05	-1.03802	-1.2493
39595213	rs5757537	6.49984e-11	-1.16599	-1.24831	4.50104e-08	-1.54036	-1.25333	2.65844e-05	-1.03802	-1.24961
39595868	rs5995695	6.49474e-11	-1.16599	-1.2491	4.50098e-08	-1.54036	-1.25335	2.65661e-05	-1.03802	-1.2503
39595920	rs77806631	1.59975e-10	-1.51365	-2.05839e-10	1.7701e-07	-1.42437	-2.05839e-10	6.17891e-05	-1.44423	-2.05839e-10
39596026	rs10854718	6.42469e-11	-1.18007	-1.24587	4.45841e-08	-1.55025	-1.25295	2.62383e-05	-1.05326	-1.24747
39596289	rs62228334	4.41133e-11	-1.89898	-0.902934	4.29115e-08	-1.89649	-0.944952	1.59372e-05	-1.8588	-0.940501
39596349	rs10775749	6.29841e-11	-1.19401	-1.25178	4.41617e-08	-1.56002	-1.25271	2.57188e-05	-1.06837	-1.25236
39596634	rs5757538	6.47582e-11	-1.16599	-1.25202	4.50462e-08	-1.54036	-1.25254	2.65065e-05	-1.03802	-1.25255
39596704	rs5757539	6.38531e-11	-1.18007	-1.25202	4.46025e-08	-1.55025	-1.25254	2.61055e-05	-1.05326	-1.25255
39597239	rs5995696	2.7291e-10	0.259026	-1.23855	1.97544e-07	-0.090545	-1.22407	0.000139757	0.609065	-1.23711
39597338	rs5757542	6.56577e-11	-1.15178	-1.25243	4.55184e-08	-1.53032	-1.25214	2.69088e-05	-1.02264	-1.25286
39597381	rs5995697	6.47312e-11	-1.16599	-1.25243	4.50639e-08	-1.54036	-1.25214	2.64981e-05	-1.03802	-1.25286
39597438	rs5757543	6.38154e-11	-1.18007	-1.25261	4.46298e-08	-1.55025	-1.25192	2.6094e-05	-1.05326	-1.25299
39597465	rs5757544	6.65565e-11	-1.13888	-1.25174	4.59077e-08	-1.52117	-1.25278	2.72979e-05	-1.00868	-1.25247
39597488	rs5757545	6.56372e-11	-1.15178	-1.25275	4.55345e-08	-1.53032	-1.25179	2.69011e-05	-1.02264	-1.25315
39597642	rs79576515	7.08929e-11	-1.13667	-1.19083	9.86832e-08	-0.801291	-1.20738	2.82768e-05	-1.03266	-1.19325
39597742	rs55832739	4.75632e-11	-1.75413	-0.972483	4.07649e-08	-1.8828	-1.00996	1.44296e-05	-1.89267	-1.006
39598720	rs73163463	1.56624e-10	-1.53482	-2.05839e-10	1.625e-07	-1.50991	-2.05839e-10	5.45862e-05	-1.56817	-2.05839e-10
39599301	rs2064309	4.87907e-11	-1.72669	-0.974442	4.11839e-08	-1.87075	-1.01178	1.45451e-05	-1.88286	-1.00784
39599745	rs5757546	6.64907e-11	-1.13848	-1.25313	4.95163e-08	-1.44745	-1.25083	3.0612e-05	-0.893253	-1.25331
39599944	rs5757547	6.41195e-11	-1.17517	-1.25275	4.80427e-08	-1.48345	-1.24504	2.91102e-05	-0.944612	-1.25225
39599949	rs141193191	1.0849e-10	-1.90202	-2.05839e-10	1.2286e-07	-1.78954	-2.05839e-10	4.63072e-05	-1.73265	-2.05839e-10
39600082	rs140577602	6.18541e-10	-1.74147e-10	-0.161308	6.81338e-07	-1.74147e-10	-0.0765232	0.000225334	-1.74147e-10	-0.150369
39600109	rs5757548	2.3713e-10	0.0470036	-1.16707	8.20093e-08	-1.05845	-1.1353	5.99472e-05	-0.305013	-1.16948
39600479	rs4821871	3.12886e-11	-1.90879	-1.23662	3.31123e-08	-1.86805	-1.23263	1.15203e-05	-1.88455	-1.23928
39600651	rs4821872	3.16597e-11	-1.90848	-1.22515	3.36439e-08	-1.86514	-1.21961	1.16544e-05	-1.88271	-1.22956
39601219	rs5757550	3.5626e-10	0.533711	-1.24672	2.16906e-07	0.0142974	-1.23541	0.000157446	0.736096	-1.24497
39601380	rs5757551	3.57269e-10	0.533711	-1.24389	2.18011e-07	0.0142974	-1.23033	0.000157994	0.736096	-1.24149
39601404	rs77379297	3.33669e-11	-1.88674	-1.19437	3.36226e-08	-1.90259	-1.1828	1.17005e-05	-1.90909	-1.19923
39601466	rs5757552	3.56934e-10	0.533711	-1.24483	2.17689e-07	0.0142974	-1.23181	0.000157828	0.736096	-1.24255
39601575	rs6001494	3.4821e-10	0.509225	-1.24509	2.0787e-07	-0.0308746	-1.23279	0.00015022	0.687125	-1.24297
39601697	rs1569646	2.68967e-10	0.234279	-1.22836	1.73059e-07	-0.238774	-1.20817	0.000116515	0.41461	-1.22454
39601811	rs1569647	3.75563e-10	0.58458	-1.24483	2.27882e-07	0.0594658	-1.23122	0.000166392	0.789019	-1.24263
39601860	rs1569648	3.75913e-10	0.58458	-1.24389	2.28084e-07	0.0594658	-1.23033	0.000166581	0.789019	-1.24149
39602038	rs2413575	3.66448e-10	0.559079	-1.24389	2.22976e-07	0.0368149	-1.23033	0.00016222	0.762491	-1.24149
39602134	rs2413576	3.79649e-10	0.594471	-1.24389	2.28673e-07	0.0620445	-1.23033	0.000167945	0.797173	-1.24149
39602321	rs2413579	3.88526e-10	0.617581	-1.24389	2.33412e-07	0.0825577	-1.23033	0.000172028	0.821198	-1.24149
39602436	rs2413580	3.79869e-10	0.594471	-1.24332	2.28878e-07	0.0620445	-1.22944	0.000168053	0.797173	-1.24085
39602518	rs742502	3.79869e-10	0.594471	-1.24332	2.28878e-07	0.0620445	-1.22944	0.000168053	0.797173	-1.24085
39602968	rs5750772	4.26982e-10	0.710464	-1.24239	2.54303e-07	0.165969	-1.22802	0.000192063	0.92969	-1.23982
39603285	rs117848336	1.12487e-10	-1.86584	-2.05839e-10	1.40726e-07	-1.65377	-2.05839e-10	5.41118e-05	-1.5769	-2.05839e-10
39603384	rs13058433	2.79409e-10	0.267203	-1.2232	1.78369e-07	-0.21541	-1.20132	0.000121001	0.446864	-1.21902
39603929	rs5757556	3.59995e-10	0.543501	-1.24608	2.17805e-07	0.0168464	-1.23383	0.000158882	0.74417	-1.24396
39604028	rs117493717	2.10735e-10	-1.74147e-10	-1.23807	2.11998e-07	-1.74147e-10	-1.244	7.57515e-05	-1.74147e-10	-1.24049
39604035	rs117805761	2.12159e-10	-1.74147e-10	-1.23134	2.13146e-07	-1.74147e-10	-1.2386	7.62245e-05	-1.74147e-10	-1.23427
39604438	rs713980	3.51007e-10	0.518216	-1.24608	2.12981e-07	-0.00555275	-1.23383	0.000154758	0.717869	-1.24396
39604442	rs713981	3.51158e-10	0.518216	-1.24565	2.1313e-07	-0.00555275	-1.23312	0.000154834	0.717869	-1.24347
39604499	rs738468	3.42904e-10	0.493065	-1.24429	2.08891e-07	-0.0278186	-1.23095	0.000151067	0.691701	-1.24193
39604516	rs112931952	1.2095e-10	-1.79329	-2.05839e-10	1.10572e-07	-1.89491	-2.05839e-10	3.90826e-05	-1.90228	-2.05839e-10
39604799	rs2006007	3.25199e-10	0.438579	-1.24281	2.1252e-07	-0.0128842	-1.22866	0.000153551	0.706361	-1.24028
39604807	rs137868510	2.17217e-10	-1.74147e-10	-1.20777	2.18876e-07	-1.74147e-10	-1.21207	7.91167e-05	-1.74147e-10	-1.19703
39604847	rs5757557	3.25199e-10	0.438579	-1.24281	2.1252e-07	-0.0128842	-1.22866	0.000153551	0.706361	-1.24028
39604906	rs2006008	3.32556e-10	0.460947	-1.24281	2.16837e-07	0.00722434	-1.22866	0.000157218	0.729967	-1.24028
39605007	rs2413581	3.31564e-10	0.458465	-1.24332	2.2284e-07	0.0353096	-1.22944	0.000161126	0.755078	-1.24085
39605158	rs5757558	1.194e-09	1.66583	-1.16944	3.21286e-07	0.303515	-1.13177	0.000335881	1.41805	-1.16924
39605290	rs2050142	1.194e-09	1.66583	-1.16944	3.21286e-07	0.303515	-1.13177	0.000335881	1.41805	-1.16924
39605400	rs909956	3.25716e-10	0.438579	-1.24122	2.13031e-07	-0.0128842	-1.22626	0.000153821	0.706361	-1.23852
39605749	rs2050143	1.23239e-09	1.69154	-1.1635	3.302e-07	0.323755	-1.12464	0.000346371	1.44286	-1.1633
39605755	rs56310790	1.2707e-09	0.55865	-2.05839e-10	3.90728e-07	-0.632571	-2.05839e-10	0.000293952	0.115463	-2.05839e-10
39606071	rs5757559	8.55785e-10	1.29126	-1.12792	2.46716e-07	-0.00971172	-1.08263	0.000233235	1.01177	-1.12768
39606318	rs5757560	1.10543e-09	1.5808	-1.16147	3.03412e-07	0.236726	-1.12222	0.000311911	1.33603	-1.16127
39606445	rs12162663	1.1077e-09	1.5808	-1.15943	3.04154e-07	0.236726	-1.11977	0.000312551	1.33603	-1.15922
39606485	rs12162673	1.1077e-09	1.5808	-1.15943	3.04154e-07	0.236726	-1.11977	0.000312551	1.33603	-1.15922
39606501	rs12162740	1.1077e-09	1.5808	-1.15943	3.04154e-07	0.236726	-1.11977	0.000312551	1.33603	-1.15922
39606694	rs6001497	1.1077e-09	1.5808	-1.15943	3.04154e-07	0.236726	-1.11977	0.000312551	1.33603	-1.15922
39607034	rs56059801	3.38148e-11	-1.87999	-1.18778	3.37277e-08	-1.90771	-1.17455	1.17739e-05	-1.90941	-1.19265
39607075	rs5750775	1.07191e-09	1.55549	-1.16696	2.95833e-07	0.216892	-1.12768	0.000302796	1.31163	-1.16653
39607103	rs113773853	8.93227e-10	0.20617	-2.05839e-10	1.65865e-07	-1.48941	-2.05839e-10	0.000487683	0.621713	-2.05839e-10
39607133	rs6001500	1.07661e-09	1.55987	-1.16696	2.87422e-07	0.18805	-1.12768	0.000290775	1.27112	-1.16653
39608080	rs12484719	7.90202e-10	1.21439	-1.13077	2.32078e-07	-0.0688293	-1.08468	0.000216166	0.93835	-1.13025
39608193	rs12484710	1.02394e-09	1.4996	-1.15686	2.86629e-07	0.173154	-1.11555	0.000289833	1.25775	-1.1564
39608298	rs7286961	1.05488e-09	1.52749	-1.15498	2.93607e-07	0.194966	-1.11331	0.000298292	1.28463	-1.15451
39608300	rs7286712	1.0571e-09	1.52749	-1.15287	2.94346e-07	0.194966	-1.11079	0.000298923	1.28463	-1.1524
39608472	rs5757561	1.10308e-09	1.56793	-1.15074	3.11012e-07	0.247506	-1.10825	0.000320689	1.35278	-1.15026
39608658	rs5757562	1.11977e-09	1.5808	-1.14859	3.08466e-07	0.236726	-1.10569	0.000316044	1.33603	-1.14811
39608704	rs5757563	1.0923e-09	1.55549	-1.14813	3.02208e-07	0.216892	-1.10636	0.000308487	1.31163	-1.14791
39608733	rs5750776	1.09417e-09	1.55549	-1.14641	3.0319e-07	0.216892	-1.10311	0.000309099	1.31163	-1.14592
39608807	rs5757564	1.0663e-09	1.52749	-1.14421	2.97388e-07	0.194966	-1.10051	0.000301529	1.28463	-1.14372
39608904	rs5757565	1.09902e-09	1.55549	-1.14199	3.04781e-07	0.216892	-1.09788	0.000310472	1.31163	-1.14149
39608997	rs5757566	1.0935e-09	1.52749	-1.11902	3.06315e-07	0.194966	-1.07093	0.000309239	1.28463	-1.11847
39609009	rs130660	3.36741e-11	-1.88481	-1.18713	3.37413e-08	-1.90622	-1.17564	1.17424e-05	-1.90963	-1.19511
39609131	rs75132039	3.67183e-11	-1.74322	-1.24218	3.84917e-08	-1.70132	-1.24882	1.24268e-05	-1.80455	-1.24355
39609369	rs189604479	2.13674e-10	-1.74147e-10	-1.22422	2.14449e-07	-1.74147e-10	-1.23251	7.65308e-05	-1.74147e-10	-1.23026
39609515	rs12485173	7.75245e-10	1.11649	-1.05198	2.26666e-07	-0.177569	-0.999533	0.000206429	0.813063	-1.05106
39609532	rs135177	3.42489e-11	-1.89365	-1.16137	3.48901e-08	-1.90048	-1.1479	1.20526e-05	-1.90785	-1.17082
39609751	rs130659	2.48045e-10	0.101095	-1.17616	1.72053e-07	-0.311048	-1.14173	0.000116139	0.352285	-1.16545
39609953	rs12628035	2.45083e-10	-1.74147e-10	-1.08707	2.40437e-07	-1.74147e-10	-1.11812	8.87715e-05	-1.74147e-10	-1.08189
39610439	rs130658	3.82791e-11	-1.7962	-1.14757	3.90296e-08	-1.81062	-1.12564	1.36769e-05	-1.80119	-1.15105
39610647	rs130657	2.46488e-10	0.078975	-1.16033	1.71909e-07	-0.330765	-1.12285	0.000115372	0.32882	-1.14861
39611453	rs135176	2.59456e-10	0.123335	-1.15342	1.80311e-07	-0.291211	-1.11468	0.000121819	0.37587	-1.14129
39612084	rs135175	3.36141e-11	-1.86106	-1.21266	3.27732e-08	-1.90658	-1.20439	1.16138e-05	-1.89557	-1.22019
39612420	rs75157212	1.62332e-10	-1.49903	-2.05839e-10	1.13377e-07	-1.86986	-2.05839e-10	4.15959e-05	-1.83995	-2.05839e-10
39612517	rs5750777	8.7735e-10	1.1728	-0.984564	3.44323e-07	0.159456	-0.918456	0.000282497	1.06086	-0.985146
39612699	rs130655	2.32632e-10	-0.000903852	-1.13831	1.9608e-07	-0.225076	-1.09698	0.000113231	0.286794	-1.12532
39613097	rs151077951	1.53846e-10	-1.55272	-2.05839e-10	1.46244e-07	-1.6153	-2.05839e-10	4.92754e-05	-1.67053	-2.05839e-10
39613256	rs139521356	1.55475e-10	-1.54219	-2.05839e-10	1.47651e-07	-1.60573	-2.05839e-10	4.97027e-05	-1.66189	-2.05839e-10
39613683	rs150559438	2.49196e-10	0.0417989	-1.11223	2.00588e-07	-0.232527	-1.0668	0.000118872	0.307975	-1.09788
39615121	rs75279419	1.1472e-10	-1.84618	-2.05839e-10	1.0904e-07	-1.90887	-2.05839e-10	4.07474e-05	-1.86056	-2.05839e-10
39615317	rs2040399	3.28253e-11	-1.86603	-1.23144	3.2055e-08	-1.90907	-1.22406	1.13568e-05	-1.90188	-1.23626
39615857	rs117138710	3.26359e-10	-0.800673	-2.05839e-10	1.76056e-07	-1.42978	-2.05839e-10	8.02926e-05	-1.18227	-2.05839e-10
39615960	rs12484319	4.16996e-10	-0.555595	-2.05839e-10	1.86408e-07	-1.37264	-2.05839e-10	8.42183e-05	-1.13454	-2.05839e-10
39616878	rs116540704	1.45222e-09	0.692179	-2.05839e-10	4.15943e-07	-0.570034	-2.05839e-10	0.000325227	0.216572	-2.05839e-10
39617702	rs6001508	3.28534e-10	0.276392	-1.07042	2.68521e-07	0.0114825	-1.01913	0.000163237	0.581378	-1.05413
39617876	rs9607623	3.20101e-10	0.262619	-1.08265	2.48494e-07	-0.0521578	-1.033	0.000151708	0.520913	-1.06691
39618025	rs77876076	4.35634e-10	-0.511869	-2.05839e-10	1.91637e-07	-1.34498	-2.05839e-10	8.70584e-05	-1.10137	-2.05839e-10
39618289	rs111871433	7.63477e-10	0.0492127	-2.05839e-10	1.54918e-07	-1.55768	-2.05839e-10	0.000410634	0.449749	-2.05839e-10
39618491	rs142134290	2.07558e-10	-1.74147e-10	-1.25326	2.1026e-07	-1.74147e-10	-1.25224	7.48409e-05	-1.74147e-10	-1.25259
39619814	rs56031201	2.28132e-10	-1.15875	-2.05839e-10	1.33389e-07	-1.70731	-2.05839e-10	5.84546e-05	-1.4997	-2.05839e-10
39619897	rs9611110	3.75988e-10	-0.659113	-2.05839e-10	1.62208e-07	-1.5117	-2.05839e-10	6.74083e-05	-1.35718	-2.05839e-10
39620002	rs9611112	3.8011e-10	-0.648209	-2.05839e-10	1.63211e-07	-1.50554	-2.05839e-10	6.78992e-05	-1.34993	-2.05839e-10
39620641	rs56133813	2.42545e-10	-1.09749	-2.05839e-10	3.32351e-07	-0.794389	-2.05839e-10	0.000121391	-0.768939	-2.05839e-10
39620900	rs190810375	1.59213e-10	-1.51843	-2.05839e-10	1.26166e-07	-1.76298	-2.05839e-10	4.69823e-05	-1.71818	-2.05839e-10
39620980	rs114630100	1.5456e-10	-1.54809	-2.05839e-10	1.23923e-07	-1.78092	-2.05839e-10	4.60255e-05	-1.73876	-2.05839e-10
39622058	rs2285099	2.24608e-10	-0.107556	-1.06676	2.36166e-07	-0.119402	-1.01665	0.000132727	0.373667	-1.05332
39622096	rs73163486	2.22334e-10	-1.18449	-2.05839e-10	2.12833e-07	-1.24007	-2.05839e-10	7.10258e-05	-1.30491	-2.05839e-10
39622334	rs2285097	2.59837e-10	0.0217296	-1.05035	2.56658e-07	-0.0546296	-0.998208	0.000151406	0.488362	-1.03635
39622390	rs2285096	2.56262e-10	-0.00237756	-1.04009	2.5356e-07	-0.078254	-0.986726	0.000148963	0.461492	-1.02575
39622541	rs2285095	2.62515e-10	0.0217296	-1.04009	2.59622e-07	-0.0546296	-0.986726	0.00015302	0.488362	-1.02575
39622560	rs2285094	2.61197e-10	0.0217296	-1.04513	2.58164e-07	-0.0546296	-0.992358	0.000152226	0.488362	-1.03095
39622711	rs4990914	2.69736e-10	0.0437744	-1.035	2.66806e-07	-0.0330238	-0.981036	0.000157651	0.512919	-1.02049
39622712	rs4990915	2.69736e-10	0.0437744	-1.035	2.66806e-07	-0.0330238	-0.981036	0.000157651	0.512919	-1.02049
39622836	rs4990916	2.77704e-10	0.0882325	-1.05035	2.73946e-07	0.0105566	-0.998208	0.000163042	0.562401	-1.03635
39622837	rs4990917	2.73497e-10	0.065942	-1.04332	2.70141e-07	-0.0112951	-0.99034	0.000160207	0.537598	-1.02909
39622939	rs4990918	2.59678e-10	-0.00419531	-1.02503	2.4949e-07	-0.111242	-0.969919	0.00014794	0.439053	-1.0102
39622940	rs4990919	3.16471e-11	-1.89999	-1.23403	3.18488e-08	-1.90718	-1.2324	1.12565e-05	-1.90846	-1.23855
39622986	rs4990920	3.14627e-11	-1.90392	-1.23595	3.18728e-08	-1.90444	-1.23439	1.12608e-05	-1.9064	-1.24022
39622991	rs4990921	2.62228e-10	-0.00237756	-1.01708	2.60151e-07	-0.078254	-0.961065	0.000152543	0.461492	-1.00199
39623113	rs4990922	2.68455e-10	0.019044	-1.01503	2.6223e-07	-0.0725727	-0.958787	0.000156372	0.484169	-0.999882
39623389	rs2003809	2.23233e-10	-0.185225	-0.995231	2.16088e-07	-0.288075	-0.936818	0.000122597	0.220421	-0.979474
39623725	rs4416326	8.03871e-10	1.06974	-0.96897	4.3345e-07	0.386106	-0.914911	0.000322408	1.17749	-0.969625
39623779	rs9611115	2.59867e-10	-0.0268176	-1.00168	2.54497e-07	-0.117325	-0.943966	0.000150638	0.433045	-0.98612
39623812	rs9607624	2.72063e-10	0.019044	-1.00168	2.66145e-07	-0.0725727	-0.943966	0.000158539	0.484169	-0.98612
39623887	rs117396842	2.11783e-10	-1.74147e-10	-1.23311	2.11358e-07	-1.74147e-10	-1.24703	7.61622e-05	-1.74147e-10	-1.23509
39624052	rs9611116	2.72823e-10	0.019044	-0.998893	2.66969e-07	-0.0725727	-0.940875	0.000158995	0.484169	-0.983247
39624105	rs9611117	2.78123e-10	0.0410734	-1.00168	2.7193e-07	-0.0510713	-0.943966	0.000162477	0.508705	-0.98612
39624212	rs9611118	2.79761e-10	0.0410734	-0.995808	2.73706e-07	-0.0510713	-0.937457	0.000163463	0.508705	-0.980069
39624238	rs5757570	8.04319e-10	1.06974	-0.968414	4.33713e-07	0.386106	-0.914304	0.000322587	1.17749	-0.969069
39624248	rs9611119	2.82961e-10	0.0410734	-0.984436	2.77171e-07	-0.0510713	-0.924876	0.000165389	0.508705	-0.968358
39624498	rs9611120	2.87811e-10	0.0632258	-0.989593	2.81619e-07	-0.029447	-0.930578	0.00016862	0.533363	-0.973668
39625068	rs9622978	2.75939e-10	0.0435647	-1.01206	2.8736e-07	0.0156353	-0.955481	0.000166234	0.542256	-0.996815
39625221	rs9611122	2.73584e-10	0.0153582	-0.99242	2.88969e-07	-0.000556709	-0.933705	0.000154796	0.450733	-0.976579
39625320	rs9611123	2.83367e-10	0.0479367	-0.989866	3.09988e-07	0.0649085	-0.928955	0.000163701	0.503555	-0.973464
39625676	rs2285100	2.95302e-10	0.0906135	-0.991287	2.85456e-07	-0.0159604	-0.930532	0.000172701	0.558538	-0.974929
39626024	rs2239769	2.34696e-10	-0.0835537	-1.04683	2.46376e-07	-0.0931762	-1.00055	0.000131798	0.34754	-1.03422
39626375	rs4821874	4.39414e-11	-1.59162	-1.21419	3.30525e-08	-1.87528	-1.22721	1.27042e-05	-1.81479	-1.21123
39626419	rs2239768	2.19466e-10	-0.156623	-1.04085	2.30185e-07	-0.166027	-0.995671	0.000120373	0.251145	-1.0285
39626542	rs117102928	3.33208e-10	-0.779905	-2.05839e-10	1.58078e-07	-1.53749	-2.05839e-10	6.37709e-05	-1.41266	-2.05839e-10
39626572	rs13053714	3.35541e-11	-1.84175	-1.23376	3.38211e-08	-1.84332	-1.23618	1.20163e-05	-1.83486	-1.24682
39626823	rs4821875	1.90976e-10	-0.286429	-1.05009	2.17264e-07	-0.208877	-1.01059	0.000113439	0.205193	-1.04188
39626926	rs4821876	1.88749e-10	-0.324491	-1.02376	2.05437e-07	-0.29355	-0.981892	0.000105605	0.106792	-1.01504
39627630	rs55634318	6.45707e-10	-0.118325	-2.05839e-10	4.06914e-07	-0.591979	-2.05839e-10	0.00013635	-0.652726	-2.05839e-10
39628698	rs118089209	1.21702e-10	-1.7871	-2.05839e-10	1.26236e-07	-1.76243	-2.05839e-10	4.18419e-05	-1.83405	-2.05839e-10
39629096	rs4821877	6.93393e-11	-1.47146	-0.878199	9.11959e-08	-1.25119	-0.836384	3.0526e-05	-1.28632	-0.863055
39629329	rs11704525	3.08185e-11	-1.90739	-1.25316	3.15511e-08	-1.89562	-1.25335	1.11959e-05	-1.89921	-1.2532
39629373	rs36091905	1.10403e-10	-1.88453	-2.05839e-10	1.25677e-07	-1.76687	-2.05839e-10	4.07871e-05	-1.85959	-2.05839e-10
39629609	rs9622979	4.511e-11	-1.76794	-1.01163	4.45701e-08	-1.84187	-0.961647	1.69682e-05	-1.7701	-0.966514
39629854	rs55823804	3.04447e-10	-0.201111	-0.669063	8.23842e-08	-1.43972	-0.749471	0.000193591	0.355861	-0.658065
39630287	rs2247128	5.92467e-11	-1.61442	-0.892545	4.97947e-08	-1.82381	-0.868858	2.63245e-05	-1.38802	-0.909436
39631547	rs879180	3.86748e-11	-1.82019	-1.11329	4.06425e-08	-1.79837	-1.09739	1.92784e-05	-1.48275	-1.12622
39631768	rs17303681	1.1768e-10	-1.82071	-2.05839e-10	1.08963e-07	-1.90958	-2.05839e-10	3.94734e-05	-1.89233	-2.05839e-10
39631963	rs56180415	1.48124e-10	-1.59062	-2.05839e-10	1.23954e-07	-1.78067	-2.05839e-10	4.03674e-05	-1.86993	-2.05839e-10
39632523	rs6001512	1.53707e-10	-1.55362	-2.05839e-10	1.28955e-07	-1.74112	-2.05839e-10	4.11939e-05	-1.84966	-2.05839e-10
39632920	rs5757572	3.11738e-11	-1.90362	-1.24548	3.16895e-08	-1.90258	-1.24201	1.11467e-05	-1.90952	-1.24728
39632931	rs5750780	3.45278e-10	-0.74432	-2.05839e-10	4.94314e-07	-0.39741	-2.05839e-10	0.000219146	-0.178214	-2.05839e-10
39633339	rs118022588	2.42912e-10	-1.74147e-10	-1.09597	2.4446e-07	-1.74147e-10	-1.10153	8.60261e-05	-1.74147e-10	-1.1133
39633479	rs9607626	1.79878e-10	-1.39639	-2.05839e-10	1.68149e-07	-1.47573	-2.05839e-10	6.69991e-05	-1.36327	-2.05839e-10
39633622	rs5757573	3.13737e-11	-1.90825	-1.23445	3.24225e-08	-1.89247	-1.22926	1.12961e-05	-1.90618	-1.23731
39633749	rs2267406	3.86161e-11	-1.86558	-1.06943	4.10594e-08	-1.83429	-1.05127	1.88914e-05	-1.54496	-1.08428
39634434	rs5750781	3.22517e-11	-1.87288	-1.24222	3.18369e-08	-1.90239	-1.23757	1.13402e-05	-1.8952	-1.24439
39634444	rs71319025	1.6699e-10	-1.47074	-2.05839e-10	1.36574e-07	-1.68371	-2.05839e-10	4.25335e-05	-1.81766	-2.05839e-10
39634923	rs5750782	3.26697e-11	-1.84922	-1.253	3.11311e-08	-1.90902	-1.25335	1.11103e-05	-1.9076	-1.25248
39635145	rs148728609	6.51347e-10	-1.74147e-10	-0.109629	6.42743e-07	-1.74147e-10	-0.134837	0.000235471	-1.74147e-10	-0.106366
39636985	rs79528760	2.54799e-10	-1.74147e-10	-1.04819	2.50287e-07	-1.74147e-10	-1.07797	8.82342e-05	-1.74147e-10	-1.08796
39639550	rs147322884	1.4281e-10	-1.62716	-2.05839e-10	1.20885e-07	-1.80574	-2.05839e-10	4.58634e-05	-1.74228	-2.05839e-10
39639853	rs1800817	3.20417e-11	-1.88543	-1.2362	3.17882e-08	-1.90724	-1.23424	1.15101e-05	-1.88909	-1.23563
39640703	rs1800818	3.27354e-11	-1.90959	-1.19063	3.36332e-08	-1.89929	-1.18578	1.19161e-05	-1.89948	-1.19058
39641261	rs117688032	1.82368e-10	-1.38264	-2.05839e-10	1.77595e-07	-1.42108	-2.05839e-10	7.18597e-05	-1.29324	-2.05839e-10
39641412	rs13058590	1.429e-10	-1.62653	-2.05839e-10	2.46805e-07	-1.09198	-2.05839e-10	7.98527e-05	-1.18777	-2.05839e-10
39642559	rs79805578	1.07927e-10	-1.90721	-2.05839e-10	1.151e-07	-1.85478	-2.05839e-10	4.03954e-05	-1.86924	-2.05839e-10
39642577	rs7289325	3.48069e-11	-1.90898	-1.12988	3.63301e-08	-1.87678	-1.13115	1.32784e-05	-1.84503	-1.13679
39642654	rs130654	3.14075e-11	-1.90628	-1.23535	3.34137e-08	-1.85529	-1.23633	1.27165e-05	-1.78699	-1.23806
39642694	rs5757577	3.29336e-11	-1.90769	-1.18648	3.39462e-08	-1.887	-1.18881	1.24207e-05	-1.85986	-1.18872
39642740	rs130653	7.02231e-11	-1.43439	-0.902605	6.24733e-08	-1.55926	-0.906586	4.27589e-05	-0.889712	-0.922663
39643236	rs150423918	1.07667e-10	-1.90963	-2.05839e-10	1.08956e-07	-1.90963	-2.05839e-10	3.90315e-05	-1.90358	-2.05839e-10
39644139	rs185896534	2.10956e-10	-1.74147e-10	-1.23702	2.13491e-07	-1.74147e-10	-1.23699	7.62739e-05	-1.74147e-10	-1.23362
39644203	rs6001516	1.10734e-10	-1.88154	-2.05839e-10	1.08956e-07	-1.90963	-2.05839e-10	4.00442e-05	-1.87797	-2.05839e-10
39644273	rs130651	8.63234e-11	-1.3962	-0.73437	7.02178e-08	-1.60976	-0.739215	3.66511e-05	-1.20767	-0.758834
39644522	rs130650	3.27523e-11	-1.87024	-1.22946	3.21604e-08	-1.89901	-1.23083	1.13676e-05	-1.90911	-1.22808
39644970	rs135174	1.09367e-10	-1.89396	-2.05839e-10	1.14296e-07	-1.86179	-2.05839e-10	3.90405e-05	-1.90335	-2.05839e-10
39645139	rs35235663	1.12294e-10	-1.86755	-2.05839e-10	1.09013e-07	-1.90912	-2.05839e-10	4.02502e-05	-1.87284	-2.05839e-10
39645316	rs130649	7.25268e-11	-1.3872	-0.917516	6.35858e-08	-1.52678	-0.921411	4.4724e-05	-0.830305	-0.937137
39646201	rs135173	7.10287e-11	-1.36312	-0.962468	6.05541e-08	-1.53095	-0.966093	4.28578e-05	-0.829358	-0.980709
39646227	rs75912304	4.99576e-10	-0.374911	-2.05839e-10	1.49465e-07	-1.59352	-2.05839e-10	0.000224054	-0.156065	-2.05839e-10
39646412	rs145019404	2.10622e-10	-1.74147e-10	-1.23861	2.19131e-07	-1.74147e-10	-1.21091	7.57745e-05	-1.74147e-10	-1.24019
39646422	rs56229619	4.90441e-10	-0.393365	-2.05839e-10	1.48223e-07	-1.60186	-2.05839e-10	0.000219677	-0.175795	-2.05839e-10
39646628	rs79723812	4.85695e-10	-0.403089	-2.05839e-10	1.47576e-07	-1.60623	-2.05839e-10	0.000217404	-0.186195	-2.05839e-10
39646737	rs13058589	1.07788e-10	-1.9085	-2.05839e-10	1.10681e-07	-1.89393	-2.05839e-10	4.24231e-05	-1.82026	-2.05839e-10
39646771	rs117288643	1.11492e-10	-1.87472	-2.05839e-10	1.0908e-07	-1.9085	-2.05839e-10	3.9205e-05	-1.89915	-2.05839e-10
39647090	rs59744664	3.34569e-11	-1.89702	-1.18139	3.41532e-08	-1.88637	-1.18336	1.221e-05	-1.87879	-1.18691
39647168	rs77516118	7.52679e-11	-1.31136	-0.956257	6.3165e-08	-1.49491	-0.95992	4.57252e-05	-0.770609	-0.974694
39647240	rs4821878	1.14567e-10	-1.84751	-2.05839e-10	1.28348e-07	-1.74584	-2.05839e-10	4.22615e-05	-1.82407	-2.05839e-10
39647441	rs12159953	1.09446e-10	-1.89324	-2.05839e-10	1.09061e-07	-1.90868	-2.05839e-10	4.0454e-05	-1.86779	-2.05839e-10
39647446	rs35468424	1.09569e-10	-1.89211	-2.05839e-10	1.09034e-07	-1.90893	-2.05839e-10	4.03834e-05	-1.86953	-2.05839e-10
39647580	rs9607627	3.22415e-11	-1.88025	-1.23517	3.46224e-08	-1.81993	-1.23615	1.34733e-05	-1.72936	-1.23789
39648073	rs56072357	4.91759e-10	-0.390682	-2.05839e-10	1.48403e-07	-1.60065	-2.05839e-10	0.000220308	-0.172926	-2.05839e-10
39648097	rs11705523	3.28068e-11	-1.90158	-1.19645	3.34361e-08	-1.89274	-1.1982	1.1946e-05	-1.8862	-1.20135
39648713	rs760985	6.69463e-10	-0.0821941	-2.05839e-10	1.71895e-07	-1.4537	-2.05839e-10	0.000306096	0.155947	-2.05839e-10
39649134	rs735307	7.30467e-10	0.0050128	-2.05839e-10	1.7964e-07	-1.40963	-2.05839e-10	0.000335812	0.248597	-2.05839e-10
39649903	rs35243573	1.11914e-10	-1.87094	-2.05839e-10	1.09112e-07	-1.90821	-2.05839e-10	3.95193e-05	-1.89116	-2.05839e-10
39650337	rs112095374	4.64192e-10	-0.448373	-2.05839e-10	1.35378e-07	-1.69251	-2.05839e-10	0.000181264	-0.367997	-2.05839e-10
39650356	rs9619805	1.57178e-10	-1.53129	-2.05839e-10	1.49918e-07	-1.59049	-2.05839e-10	4.75225e-05	-1.70675	-2.05839e-10
39650551	rs142454199	2.2045e-10	-1.74147e-10	-1.193	2.22086e-07	-1.74147e-10	-1.19751	7.8613e-05	-1.74147e-10	-1.20342
39650632	rs9619806	1.47554e-10	-1.59447	-2.05839e-10	1.41499e-07	-1.64829	-2.05839e-10	4.54089e-05	-1.75224	-2.05839e-10
39650796	rs73424776	8.72539e-10	0.182737	-2.05839e-10	1.84892e-07	-1.38081	-2.05839e-10	0.000358036	0.312681	-2.05839e-10
39650957	rs13054313	1.09248e-10	-1.89505	-2.05839e-10	1.09047e-07	-1.9088	-2.05839e-10	4.04558e-05	-1.86774	-2.05839e-10
39651481	rs35131934	1.10104e-10	-1.88725	-2.05839e-10	1.08966e-07	-1.90955	-2.05839e-10	4.01171e-05	-1.87615	-2.05839e-10
39651532	rs77416181	4.66522e-10	-0.443366	-2.05839e-10	1.39689e-07	-1.66117	-2.05839e-10	0.00018445	-0.350576	-2.05839e-10
39651767	rs34057721	1.11035e-10	-1.87882	-2.05839e-10	1.08986e-07	-1.90936	-2.05839e-10	3.97651e-05	-1.88496	-2.05839e-10
39652101	rs17000909	5.83e-10	-0.220484	-2.05839e-10	1.49663e-07	-1.5922	-2.05839e-10	0.000210403	-0.218929	-2.05839e-10
39652390	rs78986017	1.11857e-10	-1.87145	-2.05839e-10	1.12586e-07	-1.87687	-2.05839e-10	3.88002e-05	-1.90953	-2.05839e-10
39652486	rs73884892	5.32483e-10	-0.31112	-2.05839e-10	1.43998e-07	-1.63078	-2.05839e-10	0.000192163	-0.309607	-2.05839e-10
39652514	rs12484683	1.9842e-10	-1.29828	-2.05839e-10	1.63599e-07	-1.50316	-2.05839e-10	6.11584e-05	-1.45449	-2.05839e-10
39652947	rs56222990	5.46134e-10	-0.285806	-2.05839e-10	1.45537e-07	-1.62015	-2.05839e-10	0.000197092	-0.284282	-2.05839e-10
39653682	rs117067023	1.26221e-10	-1.75063	-2.05839e-10	1.20514e-07	-1.80881	-2.05839e-10	4.81099e-05	-1.69446	-2.05839e-10
39653733	rs149457953	1.26901e-10	-1.74526	-2.05839e-10	1.51823e-07	-1.57787	-2.05839e-10	5.13554e-05	-1.62918	-2.05839e-10
39653931	rs56323315	6.0766e-10	-0.179055	-2.05839e-10	1.67793e-07	-1.47785	-2.05839e-10	0.000270957	0.0340069	-2.05839e-10
39654142	rs12483986	1.72374e-10	-1.439	-2.05839e-10	1.33787e-07	-1.70434	-2.05839e-10	4.6012e-05	-1.73905	-2.05839e-10
39654517	rs77515099	1.12327e-10	-1.86726	-2.05839e-10	1.091e-07	-1.90831	-2.05839e-10	3.88661e-05	-1.90783	-2.05839e-10
39655047	rs6001521	4.69451e-10	-0.437107	-2.05839e-10	1.48272e-07	-1.60153	-2.05839e-10	0.000205997	-0.240091	-2.05839e-10
39655577	rs5995703	4.84255e-10	-0.406059	-2.05839e-10	1.50406e-07	-1.58724	-2.05839e-10	0.000212919	-0.207042	-2.05839e-10
39655705	rs5995704	5.00492e-10	-0.373078	-2.05839e-10	1.52735e-07	-1.57188	-2.05839e-10	0.000220521	-0.171958	-2.05839e-10
39656223	rs148009552	1.21774e-10	-1.78651	-2.05839e-10	1.09237e-07	-1.90706	-2.05839e-10	3.95361e-05	-1.89074	-2.05839e-10
39656310	rs76295093	4.63748e-10	-0.449329	-2.05839e-10	1.47447e-07	-1.60711	-2.05839e-10	0.000203333	-0.253107	-2.05839e-10
39656622	rs36069260	3.70809e-11	-1.87326	-1.10231	3.98449e-08	-1.81487	-1.10072	1.88203e-05	-1.50256	-1.13046
39656623	rs35294961	1.67369e-10	-1.46847	-2.05839e-10	1.22434e-07	-1.79301	-2.05839e-10	4.25593e-05	-1.81705	-2.05839e-10
39656712	rs112546342	4.81857e-10	-0.411024	-2.05839e-10	1.50061e-07	-1.58954	-2.05839e-10	0.000211797	-0.212325	-2.05839e-10
39657004	rs34435958	1.65408e-10	-1.48025	-2.05839e-10	1.30232e-07	-1.73126	-2.05839e-10	4.49002e-05	-1.76351	-2.05839e-10
39657040	rs148538302	1.12692e-10	-1.86401	-2.05839e-10	1.16949e-07	-1.83884	-2.05839e-10	4.36566e-05	-1.7916	-2.05839e-10
39658005	rs6001523	4.81857e-10	-0.411024	-2.05839e-10	1.50061e-07	-1.58954	-2.05839e-10	0.000211797	-0.212325	-2.05839e-10
39658277	rs75315664	1.08188e-10	-1.9048	-2.05839e-10	1.09084e-07	-1.90846	-2.05839e-10	3.88046e-05	-1.90941	-2.05839e-10
39658425	rs146878017	1.07941e-10	-1.90709	-2.05839e-10	1.15012e-07	-1.85554	-2.05839e-10	4.05594e-05	-1.86519	-2.05839e-10
39658542	rs7290087	1.09918e-10	-1.42948	-0.459459	1.41992e-07	-1.28345	-0.361361	5.31098e-05	-1.19303	-0.402565
39658626	rs5757580	1.23912e-10	-1.47553	-0.293565	1.50629e-07	-1.39552	-0.190242	6.94607e-05	-1.07806	-0.24913
39658704	rs9622983	1.12031e-10	-1.8699	-2.05839e-10	1.09151e-07	-1.90785	-2.05839e-10	3.89671e-05	-1.90523	-2.05839e-10
39658958	rs9611130	9.76784e-11	-1.74566	-0.261329	9.95136e-08	-1.76947	-0.230821	3.28612e-05	-1.84807	-0.227592
39659088	rs4820371	4.28245e-11	-1.90096	-0.930602	4.54114e-08	-1.89948	-0.885339	1.56646e-05	-1.88601	-0.930539
39659460	rs9622984	4.39184e-11	-1.69007	-1.11627	4.2987e-08	-1.71421	-1.12547	1.61403e-05	-1.66511	-1.12152
39659487	rs742402	9.9268e-11	-1.64906	-0.341792	9.19827e-08	-1.75872	-0.320258	3.51074e-05	-1.72873	-0.280806
39659654	rs2413582	1.22524e-10	-1.78036	-2.05839e-10	1.33125e-07	-1.70929	-2.05839e-10	5.7669e-05	-1.51323	-2.05839e-10
39659727	rs8137082	1.14778e-10	-1.84567	-2.05839e-10	1.09443e-07	-1.90518	-2.05839e-10	3.89446e-05	-1.90581	-2.05839e-10
39659773	rs2413583	3.14573e-11	-1.90962	-1.23042	3.24662e-08	-1.88873	-1.23165	1.23572e-05	-1.82078	-1.23293
39659949	rs8140656	1.2565e-10	-1.75517	-2.05839e-10	1.37328e-07	-1.67821	-2.05839e-10	6.02189e-05	-1.46997	-2.05839e-10
39660028	rs760984	1.07675e-10	-1.90956	-2.05839e-10	1.26332e-07	-1.76167	-2.05839e-10	5.42431e-05	-1.57448	-2.05839e-10
39660061	rs9622986	1.07686e-10	-1.90945	-2.05839e-10	1.26817e-07	-1.75784	-2.05839e-10	5.4556e-05	-1.56872	-2.05839e-10
39660112	rs34524861	1.20692e-10	-1.79543	-2.05839e-10	1.30637e-07	-1.72816	-2.05839e-10	5.61478e-05	-1.53997	-2.05839e-10
39660190	rs742403	1.0415e-10	-1.82844	-0.114389	1.01887e-07	-1.90936	-0.0673545	3.87258e-05	-1.89584	-0.0156062
39660236	rs138211230	5.094e-10	-0.355437	-2.05839e-10	1.99396e-07	-1.30529	-2.05839e-10	0.00011001	-0.867381	-2.05839e-10
39660829	rs2143178	3.39721e-11	-1.90583	-1.1573	3.52194e-08	-1.88435	-1.15463	1.35436e-05	-1.8088	-1.15324
39661032	rs5757582	9.91814e-11	-1.75557	-0.23615	9.15997e-08	-1.88777	-0.195379	3.38859e-05	-1.90531	-0.139646
39661087	rs17000920	3.8318e-11	-1.80268	-1.14007	3.50513e-08	-1.90934	-1.13443	1.26981e-05	-1.90913	-1.11737
39661222	rs34662434	1.2343e-10	-1.773	-2.05839e-10	1.34347e-07	-1.70015	-2.05839e-10	5.84128e-05	-1.50042	-2.05839e-10
39661402	rs35526223	1.23235e-10	-1.77458	-2.05839e-10	1.34085e-07	-1.70211	-2.05839e-10	5.82531e-05	-1.50316	-2.05839e-10
39661543	rs5995705	4.16652e-11	-1.72496	-1.13404	3.58337e-08	-1.8926	-1.12909	1.30224e-05	-1.889	-1.11228
39661597	rs17304019	1.16266e-10	-1.83279	-2.05839e-10	1.12227e-07	-1.88006	-2.05839e-10	3.9723e-05	-1.88602	-2.05839e-10
39661894	rs17304103	1.07871e-10	-1.90774	-2.05839e-10	1.19967e-07	-1.81336	-2.05839e-10	4.99573e-05	-1.65678	-2.05839e-10
39662480	rs9611131	3.53688e-11	-1.89781	-1.12503	3.67234e-08	-1.87523	-1.12194	1.37723e-05	-1.82497	-1.12033
39662550	rs5757584	6.4048e-11	-1.36681	-1.06223	4.72969e-08	-1.69799	-1.04615	1.51013e-05	-1.80534	-1.04783
39662703	rs11089938	1.43824e-10	-1.55271	-0.06737	1.52369e-07	-1.57297	-0.00129948	5.74374e-05	-1.55172	0.0344665
39662885	rs149544044	2.40066e-10	-1.74147e-10	-1.10776	2.4174e-07	-1.74147e-10	-1.11272	8.66234e-05	-1.74147e-10	-1.10638
39662940	rs6519180	1.24418e-10	-1.76502	-2.05839e-10	1.34694e-07	-1.69757	-2.05839e-10	5.8528e-05	-1.49845	-2.05839e-10
39662967	rs6519181	1.27139e-10	-1.74339	-2.05839e-10	1.38248e-07	-1.67153	-2.05839e-10	6.06712e-05	-1.46248	-2.05839e-10
39663066	rs4820372	3.66556e-11	-1.8505	-1.1366	3.87513e-08	-1.80976	-1.13366	1.5189e-05	-1.71526	-1.13212
39663160	rs148258127	2.1217e-10	-1.23128	-2.05839e-10	1.56659e-07	-1.54651	-2.05839e-10	5.1623e-05	-1.62399	-2.05839e-10
39663185	rs5757585	7.18412e-11	-1.16572	-1.14849	5.02298e-08	-1.5437	-1.14028	1.53221e-05	-1.69587	-1.14278
39663296	rs6519182	1.28248e-10	-1.7347	-2.05839e-10	1.3969e-07	-1.66116	-2.05839e-10	6.15375e-05	-1.44831	-2.05839e-10
39663342	rs146230149	2.23862e-10	-1.74147e-10	-1.17764	2.32644e-07	-1.74147e-10	-1.15107	8.0207e-05	-1.74147e-10	-1.18334
39663513	rs5757587	7.90071e-11	-1.15084	-1.06829	5.48834e-08	-1.54209	-1.05328	1.73735e-05	-1.65909	-1.05392
39664180	rs5750784	7.96724e-11	-1.13951	-1.07123	5.51495e-08	-1.5342	-1.05634	1.7434e-05	-1.65256	-1.05697
39664392	rs67780244	1.17144e-10	-1.82526	-2.05839e-10	1.12739e-07	-1.8755	-2.05839e-10	3.9892e-05	-1.88178	-2.05839e-10
39664780	rs139497823	2.39718e-10	-1.10921	-2.05839e-10	1.74893e-07	-1.4364	-2.05839e-10	7.12566e-05	-1.30166	-2.05839e-10
39664833	rs9611133	4.57668e-11	-1.80317	-0.96194	5.01372e-08	-1.72853	-0.957292	2.17162e-05	-1.53501	-0.954884
39665060	rs62231493	4.34336e-11	-1.69393	-1.12351	3.65216e-08	-1.88234	-1.12034	1.33149e-05	-1.87783	-1.10124
39665142	rs1569495	7.81019e-11	-1.13637	-1.09428	5.25545e-08	-1.55968	-1.07905	1.66461e-05	-1.67525	-1.08053
39665314	rs137576	1.08445e-10	-1.90243	-2.05839e-10	1.32077e-07	-1.71719	-2.05839e-10	5.77885e-05	-1.51116	-2.05839e-10
39665395	rs1569497	9.72912e-11	-1.6716	-0.339363	1.04496e-07	-1.65908	-0.292357	4.19426e-05	-1.58451	-0.247137
39665523	rs34079616	1.18358e-10	-1.81496	-2.05839e-10	1.12911e-07	-1.87398	-2.05839e-10	4.01005e-05	-1.87656	-2.05839e-10
39665994	rs73165238	1.19603e-10	-1.80449	-2.05839e-10	1.14286e-07	-1.86188	-2.05839e-10	4.03905e-05	-1.86936	-2.05839e-10
39666004	rs9611134	4.4276e-11	-1.82584	-0.97239	4.72004e-08	-1.77835	-0.967827	1.87315e-05	-1.67228	-0.965461
39666586	rs36067751	1.13331e-10	-1.85836	-2.05839e-10	1.19701e-07	-1.81559	-2.05839e-10	4.91995e-05	-1.67207	-2.05839e-10
39666640	rs84488	5.67383e-11	-1.47985	-1.07037	3.97727e-08	-1.85487	-1.06253	1.35272e-05	-1.90336	-1.05989
39667133	rs2103588	4.02748e-11	-1.68665	-1.20629	3.3627e-08	-1.87971	-1.20554	1.21817e-05	-1.875	-1.19302
39667176	rs2092189	3.97953e-11	-1.68951	-1.21541	3.39044e-08	-1.86231	-1.21473	1.22654e-05	-1.85776	-1.20341
39667490	rs34101548	1.12351e-10	-1.86704	-2.05839e-10	1.09546e-07	-1.90424	-2.05839e-10	3.88621e-05	-1.90793	-2.05839e-10
39668258	rs137578	7.17442e-11	-1.53113	-0.784435	5.48391e-08	-1.82674	-0.769442	1.90106e-05	-1.8536	-0.769354
39668353	rs5757589	9.72618e-11	-1.32685	-0.684414	9.24555e-08	-1.4017	-0.672159	3.43761e-05	-1.39196	-0.638633
39668409	rs5757590	5.93765e-11	-1.30476	-1.20001	4.15897e-08	-1.66958	-1.20315	1.35641e-05	-1.76331	-1.19721
39668811	rs5757592	1.08781e-10	-1.28268	-0.616649	1.01097e-07	-1.37035	-0.614152	3.80164e-05	-1.36116	-0.568771
39668922	rs5757593	6.04707e-11	-1.85096	-0.635549	6.03909e-08	-1.88283	-0.616911	2.18905e-05	-1.90778	-0.57412
39668961	rs5757596	1.04183e-10	-1.28187	-0.660656	9.87119e-08	-1.35013	-0.658247	3.72813e-05	-1.33503	-0.614432
39669696	rs147937631	1.23393e-10	-1.7733	-2.05839e-10	1.10606e-07	-1.89461	-2.05839e-10	3.88604e-05	-1.90798	-2.05839e-10
39670181	rs5757599	5.62707e-11	-1.52469	-1.0338	5.14773e-08	-1.62549	-1.03395	1.72063e-05	-1.71303	-1.00965
39670220	rs117883842	1.48424e-10	-1.5886	-2.05839e-10	1.94483e-07	-1.33023	-2.05839e-10	4.58928e-05	-1.74164	-2.05839e-10
39670851	rs968451	6.94532e-11	-1.27789	-1.07013	4.70082e-08	-1.67116	-1.0791	1.53743e-05	-1.76945	-1.06581
39670854	rs9607629	4.68149e-11	-1.76723	-0.975237	4.92233e-08	-1.73256	-0.971651	2.09215e-05	-1.55551	-0.971668
39671132	rs111497833	1.1735e-10	-1.82351	-2.05839e-10	1.18905e-07	-1.82226	-2.05839e-10	4.66376e-05	-1.72555	-2.05839e-10
39671141	rs5750785	7.07911e-11	-1.26443	-1.0645	4.85734e-08	-1.64389	-1.07362	1.58709e-05	-1.74335	-1.06012
39671459	rs5757600	9.63337e-11	-1.40254	-0.618308	8.62985e-08	-1.52394	-0.618832	3.23585e-05	-1.51735	-0.57373
39671534	rs5757601	7.20525e-11	-1.24457	-1.0667	4.70895e-08	-1.67538	-1.07315	1.53863e-05	-1.77111	-1.06337
39671808	rs118173762	2.1056e-10	-1.74147e-10	-1.2389	2.12357e-07	-1.74147e-10	-1.24231	7.55865e-05	-1.74147e-10	-1.24267
39672029	rs470074	1.31001e-10	-1.59388	-0.119584	1.01505e-07	-1.83875	-0.141721	3.68021e-05	-1.88591	-0.0764913
39672130	rs35381944	3.18142e-11	-1.87651	-1.25224	3.15499e-08	-1.89753	-1.25148	1.12924e-05	-1.89381	-1.25002
39673013	rs5757602	7.32289e-11	-1.81302	-0.482057	7.4506e-08	-1.8464	-0.443305	2.65097e-05	-1.89356	-0.396881
39673282	rs113769438	2.11016e-10	-1.74147e-10	-1.23674	2.12762e-07	-1.74147e-10	-1.24041	7.57281e-05	-1.74147e-10	-1.2408
39673421	rs932329	3.56345e-11	-1.88555	-1.1298	3.62082e-08	-1.8774	-1.1339	1.30917e-05	-1.86813	-1.12785
39673664	rs117634211	2.39044e-10	-1.74147e-10	-1.11202	2.37563e-07	-1.74147e-10	-1.13015	8.54494e-05	-1.74147e-10	-1.12003
39674276	rs116898372	4.11807e-11	-1.73957	-1.13113	4.09822e-08	-1.77838	-1.10907	1.58544e-05	-1.67561	-1.1289
39675187	rs145477085	2.09355e-10	-1.74147e-10	-1.24464	2.11314e-07	-1.74147e-10	-1.24723	7.52223e-05	-1.74147e-10	-1.24751
39675256	rs117959858	2.10135e-10	-1.74147e-10	-1.24092	2.11985e-07	-1.74147e-10	-1.24407	7.54563e-05	-1.74147e-10	-1.2444
39675259	rs117531073	2.10135e-10	-1.74147e-10	-1.24092	2.11985e-07	-1.74147e-10	-1.24407	7.54563e-05	-1.74147e-10	-1.2444
39675346	rs58553100	2.10467e-10	-1.74147e-10	-1.23934	2.12276e-07	-1.74147e-10	-1.24269	7.5558e-05	-1.74147e-10	-1.24305
39675518	rs117277499	2.0936e-10	-1.74147e-10	-1.24462	2.11318e-07	-1.74147e-10	-1.24722	7.52237e-05	-1.74147e-10	-1.24749
39675770	rs1007117	5.12468e-11	-1.63674	-1.01527	4.35676e-08	-1.81498	-1.01129	1.51492e-05	-1.85994	-0.990063
39676086	rs117239088	2.60938e-10	-1.74147e-10	-1.02439	2.56551e-07	-1.74147e-10	-1.05325	9.24316e-05	-1.74147e-10	-1.04148
39676358	rs17000953	6.65931e-10	-1.74147e-10	-0.0874853	6.29739e-07	-1.74147e-10	-0.155276	0.000220697	-1.74147e-10	-0.171163
39676494	rs1003643	6.30758e-11	-1.45359	-0.99074	5.13675e-08	-1.67502	-0.986551	1.7336e-05	-1.75088	-0.964293
39676744	rs1003644	5.83542e-11	-1.51604	-1.0061	4.83943e-08	-1.71916	-1.00204	1.64571e-05	-1.78678	-0.980421
39677128	rs5757603	6.22916e-11	-1.46293	-0.993913	5.08624e-08	-1.68171	-0.989749	1.71838e-05	-1.75637	-0.967622
39677231	rs117018418	2.09486e-10	-1.74147e-10	-1.24402	2.11425e-07	-1.74147e-10	-1.24671	7.52608e-05	-1.74147e-10	-1.24699
39677331	rs117237076	2.08969e-10	-1.74147e-10	-1.24648	2.10991e-07	-1.74147e-10	-1.24876	7.51102e-05	-1.74147e-10	-1.249
39677741	rs137580	1.16011e-10	-1.83498	-2.05839e-10	1.50435e-07	-1.58705	-2.05839e-10	6.60133e-05	-1.3781	-2.05839e-10
39677838	rs137581	8.76596e-11	-1.64923	-0.465979	7.17187e-08	-1.87829	-0.449544	2.62644e-05	-1.9064	-0.393342
39678192	rs147445582	2.08832e-10	-1.74147e-10	-1.24714	2.10879e-07	-1.74147e-10	-1.2493	7.5071e-05	-1.74147e-10	-1.24952
39678312	rs1985378	8.7534e-11	-1.47683	-0.639813	7.50714e-08	-1.65685	-0.625295	2.6556e-05	-1.71319	-0.575506
39678498	rs150743779	2.21775e-10	-1.74147e-10	-1.18701	2.23636e-07	-1.74147e-10	-1.19056	8.01117e-05	-1.74147e-10	-1.18453
39678534	rs139148856	2.09385e-10	-1.74147e-10	-1.2445	2.1134e-07	-1.74147e-10	-1.24711	7.52312e-05	-1.74147e-10	-1.24739
39678535	rs143993613	2.09559e-10	-1.74147e-10	-1.24367	2.11488e-07	-1.74147e-10	-1.24641	7.52827e-05	-1.74147e-10	-1.2467
39678694	rs117141933	2.08789e-10	-1.74147e-10	-1.24735	2.10844e-07	-1.74147e-10	-1.24946	7.50591e-05	-1.74147e-10	-1.24968
39678876	rs117461571	1.26218e-10	-1.75066	-2.05839e-10	1.50031e-07	-1.58974	-2.05839e-10	4.64056e-05	-1.73053	-2.05839e-10
39679200	rs17000956	3.6393e-11	-1.74918	-1.24512	3.15336e-08	-1.90384	-1.24569	1.14561e-05	-1.88046	-1.24897
39679373	rs17000960	2.08801e-10	-1.74147e-10	-1.24729	2.1097e-07	-1.74147e-10	-1.24886	7.50764e-05	-1.74147e-10	-1.24945
39679940	rs145583412	2.07567e-10	-1.74147e-10	-1.25322	2.10025e-07	-1.74147e-10	-1.25335	7.47846e-05	-1.74147e-10	-1.25334
39679978	rs57521255	2.07592e-10	-1.74147e-10	-1.2531	2.10031e-07	-1.74147e-10	-1.25333	7.47837e-05	-1.74147e-10	-1.25335
39680040	rs116946405	2.07546e-10	-1.74147e-10	-1.25332	2.1003e-07	-1.74147e-10	-1.25333	7.47901e-05	-1.74147e-10	-1.25327
39680187	rs17000962	9.21258e-11	-1.05008	-1.01543	5.20051e-08	-1.6459	-1.00334	1.77645e-05	-1.68356	-1.00719
39680349	rs144129334	2.07543e-10	-1.74147e-10	-1.25333	2.10033e-07	-1.74147e-10	-1.25331	7.47922e-05	-1.74147e-10	-1.25324
39680382	rs137582	1.10307e-10	-1.88541	-2.05839e-10	1.40174e-07	-1.6577	-2.05839e-10	6.11498e-05	-1.45463	-2.05839e-10
39680395	rs150689641	2.07543e-10	-1.74147e-10	-1.25333	2.10033e-07	-1.74147e-10	-1.25331	7.47923e-05	-1.74147e-10	-1.25324
39680400	rs138915459	2.07541e-10	-1.74147e-10	-1.25334	2.10038e-07	-1.74147e-10	-1.25329	7.47948e-05	-1.74147e-10	-1.2532
39680468	rs116849547	2.07663e-10	-1.74147e-10	-1.25276	2.10064e-07	-1.74147e-10	-1.25317	7.47898e-05	-1.74147e-10	-1.25327
39680613	rs117255944	2.07591e-10	-1.74147e-10	-1.2531	2.10031e-07	-1.74147e-10	-1.25333	7.47837e-05	-1.74147e-10	-1.25335
39680703	rs117665046	2.07707e-10	-1.74147e-10	-1.25254	2.10039e-07	-1.74147e-10	-1.25329	7.47847e-05	-1.74147e-10	-1.25334
39680830	rs117882545	2.07582e-10	-1.74147e-10	-1.25314	2.10028e-07	-1.74147e-10	-1.25334	7.47837e-05	-1.74147e-10	-1.25335
39680957	rs11089939	6.88205e-11	-1.30012	-1.05705	5.36528e-08	-1.57711	-1.04094	1.77101e-05	-1.65992	-1.0339
39681043	rs118120379	2.07678e-10	-1.74147e-10	-1.25268	2.10072e-07	-1.74147e-10	-1.25313	7.47919e-05	-1.74147e-10	-1.25324
39681123	rs11912665	2.50022e-10	-1.74147e-10	-1.06712	2.549e-07	-1.74147e-10	-1.05971	9.20705e-05	-1.74147e-10	-1.0454
39681313	rs117100210	2.07555e-10	-1.74147e-10	-1.25328	2.10026e-07	-1.74147e-10	-1.25335	7.47869e-05	-1.74147e-10	-1.25331
39681436	rs126228	5.46263e-11	-1.72548	-0.862677	5.17236e-08	-1.83229	-0.822374	1.74286e-05	-1.90441	-0.805428
39681555	rs117722643	2.07567e-10	-1.74147e-10	-1.25322	2.10025e-07	-1.74147e-10	-1.25335	7.47847e-05	-1.74147e-10	-1.25334
39681634	rs149934010	2.07546e-10	-1.74147e-10	-1.25332	2.1003e-07	-1.74147e-10	-1.25333	7.47903e-05	-1.74147e-10	-1.25327
39681646	rs147606672	2.07553e-10	-1.74147e-10	-1.25329	2.10102e-07	-1.74147e-10	-1.25299	7.48254e-05	-1.74147e-10	-1.25279
39681735	rs191104650	2.07541e-10	-1.74147e-10	-1.25334	2.10038e-07	-1.74147e-10	-1.25329	7.47949e-05	-1.74147e-10	-1.2532
39681778	rs183718620	2.07553e-10	-1.74147e-10	-1.25329	2.10102e-07	-1.74147e-10	-1.25299	7.48254e-05	-1.74147e-10	-1.25279
39681844	rs141671768	2.07555e-10	-1.74147e-10	-1.25328	2.10026e-07	-1.74147e-10	-1.25335	7.47869e-05	-1.74147e-10	-1.25331
39681863	rs8141801	2.07546e-10	-1.74147e-10	-1.25332	2.10059e-07	-1.74147e-10	-1.25319	7.48105e-05	-1.74147e-10	-1.25299
39681864	rs190711968	2.07555e-10	-1.74147e-10	-1.25328	2.10026e-07	-1.74147e-10	-1.25335	7.47869e-05	-1.74147e-10	-1.25331
39682445	rs9611137	1.09868e-10	-1.88939	-2.05839e-10	1.26057e-07	-1.76385	-2.05839e-10	4.25185e-05	-1.81801	-2.05839e-10
39682766	rs57750821	2.07543e-10	-1.74147e-10	-1.25333	2.10034e-07	-1.74147e-10	-1.25331	7.47924e-05	-1.74147e-10	-1.25324
39682780	rs143212055	2.07591e-10	-1.74147e-10	-1.2531	2.10031e-07	-1.74147e-10	-1.25333	7.47837e-05	-1.74147e-10	-1.25335
39682799	rs148378870	2.07582e-10	-1.74147e-10	-1.25314	2.10028e-07	-1.74147e-10	-1.25334	7.47837e-05	-1.74147e-10	-1.25335
39683088	rs73887426	2.07591e-10	-1.74147e-10	-1.2531	2.10031e-07	-1.74147e-10	-1.25333	7.47837e-05	-1.74147e-10	-1.25335
39683444	rs137585	5.68145e-11	-1.69675	-0.852126	5.3302e-08	-1.81331	-0.811296	1.77274e-05	-1.89871	-0.794135
39683515	rs1569500	7.47065e-11	-1.30012	-0.974985	5.87093e-08	-1.57711	-0.950874	1.95106e-05	-1.65992	-0.937074
39683534	rs1569501	7.18152e-11	-1.30012	-1.01446	5.60789e-08	-1.57711	-0.996712	1.85238e-05	-1.65992	-0.988978
39683700	rs137586	1.18117e-10	-1.817	-2.05839e-10	1.16855e-07	-1.83964	-2.05839e-10	4.72291e-05	-1.71294	-2.05839e-10
39683831	rs117128659	2.0755e-10	-1.74147e-10	-1.2533	2.10028e-07	-1.74147e-10	-1.25334	7.47885e-05	-1.74147e-10	-1.25329
39684281	rs137588	1.17269e-10	-1.8242	-2.05839e-10	1.16128e-07	-1.84589	-2.05839e-10	4.67327e-05	-1.72351	-2.05839e-10
39684617	rs117711448	2.0756e-10	-1.74147e-10	-1.25325	2.10025e-07	-1.74147e-10	-1.25335	7.47857e-05	-1.74147e-10	-1.25333
39684877	rs11912467	4.2201e-11	-1.63412	-1.21211	3.52744e-08	-1.82194	-1.21549	1.24274e-05	-1.8266	-1.22145
39685015	rs11912887	4.31795e-11	-1.60878	-1.21452	3.57082e-08	-1.8074	-1.2178	1.25779e-05	-1.81244	-1.22357
39685034	rs181149820	2.07546e-10	-1.74147e-10	-1.25332	2.1003e-07	-1.74147e-10	-1.25333	7.47904e-05	-1.74147e-10	-1.25326
39685043	rs137589	1.6096e-10	-1.79851	0.290999	1.84128e-07	-1.82365	0.438699	7.85666e-05	-1.6962	0.49219
39685077	rs137590	5.7683e-11	-1.70668	-0.82703	5.45706e-08	-1.81611	-0.784972	1.81892e-05	-1.89981	-0.767313
39685078	rs186171645	2.07543e-10	-1.74147e-10	-1.25333	2.10034e-07	-1.74147e-10	-1.25331	7.47927e-05	-1.74147e-10	-1.25323
39685388	rs118075339	2.07554e-10	-1.74147e-10	-1.25328	2.10026e-07	-1.74147e-10	-1.25335	7.4787e-05	-1.74147e-10	-1.25331
39685450	rs137591	5.02882e-11	-1.73217	-0.938731	4.71603e-08	-1.83661	-0.910422	1.58609e-05	-1.90549	-0.898609
39685832	rs79290	3.43e-11	-1.82736	-1.22616	3.42907e-08	-1.84861	-1.21709	1.38244e-05	-1.72819	-1.21333
39685873	rs117640424	2.08038e-10	-1.74147e-10	-1.25095	2.10331e-07	-1.74147e-10	-1.2519	7.48683e-05	-1.74147e-10	-1.25222
39686649	rs1883288	2.09323e-10	-1.74147e-10	-1.24479	2.1143e-07	-1.74147e-10	-1.24669	7.52299e-05	-1.74147e-10	-1.2474
39686715	rs11913703	3.38267e-10	-1.74147e-10	-0.764836	3.46025e-07	-1.74147e-10	-0.754071	0.00012701	-1.74147e-10	-0.723685
39686806	rs470075	1.2652e-10	-1.4533	-0.294974	9.27866e-08	-1.80372	-0.266563	3.26509e-05	-1.86479	-0.217291
39687113	rs60327881	2.07591e-10	-1.74147e-10	-1.2531	2.1003e-07	-1.74147e-10	-1.25333	7.47837e-05	-1.74147e-10	-1.25335
39687337	rs140441682	2.07705e-10	-1.74147e-10	-1.25255	2.10439e-07	-1.74147e-10	-1.25138	7.49916e-05	-1.74147e-10	-1.25058
39687484	rs54211	1.12815e-10	-1.86292	-2.05839e-10	1.47514e-07	-1.60666	-2.05839e-10	6.31673e-05	-1.42217	-2.05839e-10
39687510	rs73887446	2.07648e-10	-1.74147e-10	-1.25282	2.10056e-07	-1.74147e-10	-1.25321	7.4788e-05	-1.74147e-10	-1.2533
39687663	rs73887447	2.07591e-10	-1.74147e-10	-1.2531	2.1003e-07	-1.74147e-10	-1.25333	7.47837e-05	-1.74147e-10	-1.25335
39687755	rs73887450	2.07648e-10	-1.74147e-10	-1.25282	2.10056e-07	-1.74147e-10	-1.25321	7.4788e-05	-1.74147e-10	-1.2533
39687980	rs117106319	2.0756e-10	-1.74147e-10	-1.25325	2.10025e-07	-1.74147e-10	-1.25335	7.47857e-05	-1.74147e-10	-1.25333
39688014	rs73887451	2.07589e-10	-1.74147e-10	-1.25311	2.10173e-07	-1.74147e-10	-1.25265	7.48557e-05	-1.74147e-10	-1.25239
39688065	rs143491439	2.41612e-10	-1.74147e-10	-1.10134	2.43145e-07	-1.74147e-10	-1.10693	8.71458e-05	-1.74147e-10	-1.10037
39688433	rs568854160	1.08999e-10	-1.89733	-2.05839e-10	1.09459e-07	-1.90503	-2.05839e-10	3.92625e-05	-1.89768	-2.05839e-10
39688635	rs78149022	4.50217e-11	-1.52884	-1.25269	6.00859e-08	-1.25182	-1.25299	1.69654e-05	-1.48354	-1.25323
39688786	rs78483154	1.09459e-10	-1.89312	-2.05839e-10	1.09185e-07	-1.90754	-2.05839e-10	3.9047e-05	-1.90319	-2.05839e-10
39689043	rs147128942	2.07635e-10	-1.74147e-10	-1.25289	2.10049e-07	-1.74147e-10	-1.25324	7.47865e-05	-1.74147e-10	-1.25332
39689248	rs137592	1.96848e-10	-0.0555619	-1.25068	7.52783e-08	-1.0273	-1.25209	2.68779e-05	-1.02356	-1.25309
39689920	rs144208198	1.50916e-10	-1.57195	-2.05839e-10	1.14094e-07	-1.86356	-2.05839e-10	3.93088e-05	-1.89651	-2.05839e-10
39689932	rs146537551	2.07574e-10	-1.74147e-10	-1.25318	2.10026e-07	-1.74147e-10	-1.25335	7.47841e-05	-1.74147e-10	-1.25335
39690021	rs137593	6.56155e-11	-1.70072	-0.704136	6.15278e-08	-1.82365	-0.657446	2.06514e-05	-1.90393	-0.636241
39690087	rs116981692	2.07566e-10	-1.74147e-10	-1.25322	2.10025e-07	-1.74147e-10	-1.25335	7.47847e-05	-1.74147e-10	-1.25334
39690151	rs16985788	3.22453e-11	-1.89678	-1.21852	3.26248e-08	-1.8926	-1.22291	1.15943e-05	-1.89071	-1.22673
39690291	rs117720279	2.07559e-10	-1.74147e-10	-1.25326	2.10115e-07	-1.74147e-10	-1.25292	7.48312e-05	-1.74147e-10	-1.25272
39690346	rs151309964	2.18889e-10	-1.74147e-10	-1.20011	2.26544e-07	-1.74147e-10	-1.17764	7.91166e-05	-1.74147e-10	-1.19703
39690370	rs118091425	1.39197e-10	-1.65278	-2.05839e-10	1.78045e-07	-1.41854	-2.05839e-10	5.20706e-05	-1.61535	-2.05839e-10
39690695	rs11914047	3.22973e-11	-1.89678	-1.21691	3.26741e-08	-1.8926	-1.2214	1.16107e-05	-1.89071	-1.22532
39690791	rs17304621	3.99512e-11	-1.82571	-1.0753	3.60261e-08	-1.90845	-1.10789	1.31762e-05	-1.89846	-1.09108
39691045	rs80132412	4.23245e-10	-0.54072	-2.05839e-10	2.53587e-07	-1.06487	-2.05839e-10	4.57131e-05	-1.74557	-2.05839e-10
39691221	rs137594	7.40099e-11	-1.44187	-0.842606	4.88117e-08	-1.88025	-0.832357	1.68969e-05	-1.90922	-0.831606
39691836	rs62228372	3.2536e-11	-1.89359	-1.21274	3.26945e-08	-1.89589	-1.21748	1.1613e-05	-1.89419	-1.22164
39691893	rs137598	1.10428e-10	-1.88431	-2.05839e-10	1.23111e-07	-1.78749	-2.05839e-10	5.36536e-05	-1.5854	-2.05839e-10
39692087	rs148046548	1.4269e-10	-1.628	-2.05839e-10	1.84213e-07	-1.38449	-2.05839e-10	5.34685e-05	-1.58886	-2.05839e-10
39692092	rs6001530	1.09439e-10	-1.8933	-2.05839e-10	1.27485e-07	-1.75258	-2.05839e-10	4.29018e-05	-1.80904	-2.05839e-10
39692270	rs139633913	1.4269e-10	-1.628	-2.05839e-10	1.84213e-07	-1.38449	-2.05839e-10	5.34685e-05	-1.58886	-2.05839e-10
39692309	rs137600	1.10797e-10	-1.88097	-2.05839e-10	1.24002e-07	-1.78029	-2.05839e-10	5.42837e-05	-1.57373	-2.05839e-10
39692407	rs66483608	2.05241e-09	1.0381	-2.05839e-10	7.44506e-07	0.0121404	-2.05839e-10	0.000521115	0.688017	-2.05839e-10
39692875	rs56077422	2.81618e-09	1.35447	-2.05839e-10	9.6268e-07	0.269139	-2.05839e-10	0.000701662	0.985499	-2.05839e-10
39693408	rs137602	7.20805e-11	-1.61066	-0.700225	5.97607e-08	-1.83098	-0.679257	1.98074e-05	-1.90671	-0.675186
39693518	rs12628705	1.3444e-10	-0.90552	-0.782034	6.69509e-08	-1.62562	-0.771005	2.28453e-05	-1.66689	-0.772317
39694125	rs9611138	1.09757e-10	-1.89041	-2.05839e-10	1.26407e-07	-1.76107	-2.05839e-10	4.26123e-05	-1.81581	-2.05839e-10
39694143	rs117563092	2.0785e-10	-1.74147e-10	-1.25186	2.10188e-07	-1.74147e-10	-1.25258	7.48243e-05	-1.74147e-10	-1.25281
39694225	rs137603	9.23676e-11	-1.68726	-0.375629	8.49032e-08	-1.8418	-0.317267	2.93309e-05	-1.908	-0.281311
39694594	rs137604	9.37323e-11	-1.66446	-0.383766	8.60536e-08	-1.82896	-0.316652	2.90526e-05	-1.90554	-0.293308
39694622	rs5757608	1.21796e-10	-1.78633	-2.05839e-10	1.67128e-07	-1.48182	-2.05839e-10	7.56315e-05	-1.24208	-2.05839e-10
39694816	rs117972181	1.12405e-10	-1.86657	-2.05839e-10	1.14136e-07	-1.86319	-2.05839e-10	4.35634e-05	-1.79374	-2.05839e-10
39694939	rs11912186	3.2707e-11	-1.90263	-1.19845	3.28745e-08	-1.90389	-1.20399	1.16436e-05	-1.90431	-1.20889
39694942	rs117900530	6.13072e-10	-1.74147e-10	-0.170189	6.59299e-07	-1.74147e-10	-0.109404	0.000221581	-1.74147e-10	-0.167164
39695132	rs76002309	1.76386e-10	-1.75579	0.339791	1.60884e-07	-1.90369	0.383792	6.23696e-05	-1.89645	0.461575
39695181	rs137606	9.38508e-11	-1.65255	-0.394416	8.5439e-08	-1.82507	-0.327706	2.87625e-05	-1.90438	-0.304499
39695350	rs145370764	2.07827e-10	-1.74147e-10	-1.25196	2.10172e-07	-1.74147e-10	-1.25266	7.48195e-05	-1.74147e-10	-1.25287
39695505	rs137607	9.8304e-11	-1.62725	-0.373359	8.91072e-08	-1.81031	-0.300432	2.97644e-05	-1.90026	-0.274384
39695659	rs117554403	2.07897e-10	-1.74147e-10	-1.25163	2.10223e-07	-1.74147e-10	-1.25241	7.48349e-05	-1.74147e-10	-1.25267
39696043	rs35543144	4.8279e-09	1.8935	-2.05839e-10	1.36739e-06	0.620077	-2.05839e-10	0.000276392	0.0538677	-2.05839e-10
39696129	rs470078	3.54867e-11	-1.78241	-1.2371	3.23089e-08	-1.88292	-1.24231	1.29247e-05	-1.76321	-1.24561
39696447	rs144354692	1.44296e-10	-1.6168	-2.05839e-10	1.38454e-07	-1.67004	-2.05839e-10	5.81094e-05	-1.50563	-2.05839e-10
39696482	rs76449672	3.31082e-11	-1.83703	-1.25186	3.1133e-08	-1.90907	-1.25325	1.12383e-05	-1.89544	-1.25318
39696638	rs79605405	3.32103e-11	-1.83395	-1.25186	3.11256e-08	-1.9093	-1.25325	1.12539e-05	-1.89406	-1.25318
39696834	rs11704615	1.93515e-10	-0.806572	-0.516744	9.14695e-08	-1.59366	-0.490917	3.10679e-05	-1.63434	-0.497436
39696887	rs137608	1.2404e-10	-1.76807	-2.05839e-10	1.72816e-07	-1.44835	-2.05839e-10	7.88479e-05	-1.20043	-2.05839e-10
39696924	rs11913470	3.25969e-11	-1.90412	-1.20034	3.27782e-08	-1.90503	-1.20578	1.16158e-05	-1.905	-1.21059
39696992	rs11913902	3.24401e-11	-1.90258	-1.2067	3.26173e-08	-1.90394	-1.2118	1.15573e-05	-1.90435	-1.21628
39697012	rs137609	1.16736e-10	-1.82876	-2.05839e-10	1.11485e-07	-1.8867	-2.05839e-10	4.50361e-05	-1.76049	-2.05839e-10
39697341	rs12628833	3.22879e-11	-1.89746	-1.21652	3.21634e-08	-1.90722	-1.22253	1.14023e-05	-1.90749	-1.22665
39697458	rs57078777	1.85001e-10	-0.828259	-0.540049	8.90132e-08	-1.59717	-0.51463	3.02014e-05	-1.63902	-0.521047
39697793	rs137610	1.24522e-10	-1.76419	-2.05839e-10	1.74028e-07	-1.44136	-2.05839e-10	7.95335e-05	-1.19177	-2.05839e-10
39697855	rs137611	1.20517e-10	-1.79688	-2.05839e-10	1.63842e-07	-1.50168	-2.05839e-10	7.37739e-05	-1.26695	-2.05839e-10
39697864	rs12160825	1.10601e-10	-1.88274	-2.05839e-10	1.24043e-07	-1.77995	-2.05839e-10	4.19832e-05	-1.83068	-2.05839e-10
39697969	rs12157727	1.10601e-10	-1.88274	-2.05839e-10	1.24043e-07	-1.77995	-2.05839e-10	4.19832e-05	-1.83068	-2.05839e-10
39698010	rs137612	8.73295e-11	-1.66825	-0.450736	8.00973e-08	-1.83397	-0.38337	2.70233e-05	-1.90641	-0.364842
39698078	rs62228374	3.853e-10	-0.634648	-2.05839e-10	1.78392e-07	-1.4166	-2.05839e-10	4.24378e-05	-1.81991	-2.05839e-10
39698324	rs11089941	3.24763e-11	-1.90258	-1.20558	3.26517e-08	-1.90394	-1.21074	1.15688e-05	-1.90435	-1.21529
39698458	rs11912365	3.25807e-11	-1.90301	-1.20194	3.27772e-08	-1.90354	-1.20731	1.16109e-05	-1.90397	-1.21203
39698915	rs11703434	1.79291e-10	-0.841949	-0.557714	8.67878e-08	-1.60451	-0.532609	2.94638e-05	-1.64584	-0.538947
39699048	rs137614	1.17859e-10	-1.81918	-2.05839e-10	1.56863e-07	-1.54521	-2.05839e-10	6.98293e-05	-1.3219	-2.05839e-10
39699144	rs147500666	1.52824e-10	-1.55938	-2.05839e-10	1.14669e-07	-1.85854	-2.05839e-10	4.26589e-05	-1.81472	-2.05839e-10
39699465	rs118026751	1.08531e-10	-1.90163	-2.05839e-10	1.50236e-07	-1.58838	-2.05839e-10	4.17649e-05	-1.8359	-2.05839e-10
39699556	rs76793895	2.07555e-10	-1.74147e-10	-1.25328	2.10038e-07	-1.74147e-10	-1.25329	7.48156e-05	-1.74147e-10	-1.25293
39699788	rs137615	8.94266e-11	-1.64452	-0.450736	8.11884e-08	-1.82044	-0.38337	2.71108e-05	-1.90318	-0.364842
39699935	rs111895989	1.63733e-10	-1.49043	-2.05839e-10	1.97155e-07	-1.31659	-2.05839e-10	7.94043e-05	-1.1934	-2.05839e-10
39700098	rs116932711	2.1203e-10	-1.74147e-10	-1.23194	2.13914e-07	-1.74147e-10	-1.23501	7.6077e-05	-1.74147e-10	-1.23621
39700758	rs17000979	3.38771e-11	-1.81328	-1.25265	3.11368e-08	-1.90934	-1.25285	1.13656e-05	-1.88401	-1.25335
39700994	rs11704385	1.81135e-10	-0.820642	-0.568785	8.84569e-08	-1.57419	-0.543879	3.00169e-05	-1.61602	-0.550167
39701009	rs62228375	3.2655e-11	-1.90073	-1.20194	3.27164e-08	-1.9054	-1.20731	1.15903e-05	-1.90575	-1.21203
39701097	rs62228376	1.72155e-10	-0.854194	-0.58608	8.37686e-08	-1.61104	-0.561488	2.84555e-05	-1.65191	-0.567697
39701703	rs62228377	1.75279e-10	-0.841949	-0.58034	8.48116e-08	-1.60451	-0.555643	2.87958e-05	-1.64584	-0.561879
39701795	rs62228378	1.74276e-10	-0.841949	-0.58608	8.43174e-08	-1.60451	-0.561488	2.86287e-05	-1.64584	-0.567697
39702057	rs117799755	1.26785e-10	-1.74618	-2.05839e-10	1.55847e-07	-1.55171	-2.05839e-10	4.70821e-05	-1.71606	-2.05839e-10
39702473	rs971964	2.37161e-10	-0.828259	-0.291674	1.14907e-07	-1.59717	-0.259288	3.91368e-05	-1.63902	-0.261871
39702628	rs76767381	1.32917e-10	-1.69895	-2.05839e-10	1.6689e-07	-1.48325	-2.05839e-10	4.95522e-05	-1.66493	-2.05839e-10
39703120	rs148659390	1.35941e-10	-1.67645	-2.05839e-10	1.72275e-07	-1.45149	-2.05839e-10	5.07659e-05	-1.64073	-2.05839e-10
39703314	rs9607631	5.52459e-10	-0.274291	-2.05839e-10	9.84418e-07	0.29147	-2.05839e-10	0.000250974	-0.0426034	-2.05839e-10
39703413	rs139422188	1.31515e-10	-1.70955	-2.05839e-10	1.64382e-07	-1.49839	-2.05839e-10	4.89887e-05	-1.67636	-2.05839e-10
39703883	rs137616	9.04139e-11	-1.63354	-0.450736	8.23639e-08	-1.80606	-0.38337	2.72289e-05	-1.89883	-0.364842
39703918	rs9611140	1.12584e-10	-1.86497	-2.05839e-10	1.20153e-07	-1.81181	-2.05839e-10	4.09726e-05	-1.85505	-2.05839e-10
39704126	rs149688578	1.31702e-10	-1.70813	-2.05839e-10	1.64717e-07	-1.49635	-2.05839e-10	4.9064e-05	-1.67483	-2.05839e-10
39704164	rs137617	8.65486e-11	-1.67234	-0.455622	8.01304e-08	-1.82847	-0.388457	2.69593e-05	-1.90364	-0.369983
39705104	rs137618	8.34845e-11	-1.45221	-0.711801	5.84774e-08	-1.85484	-0.6771	1.99257e-05	-1.90682	-0.669123
39706360	rs137619	1.12335e-10	-1.50851	-0.358676	8.26047e-08	-1.85356	-0.332955	2.9593e-05	-1.89663	-0.283783
39706751	rs117810420	2.08291e-10	-1.74147e-10	-1.24974	2.10536e-07	-1.74147e-10	-1.25093	7.49336e-05	-1.74147e-10	-1.25135
39707230	rs9611142	1.13297e-10	-1.85866	-2.05839e-10	1.19097e-07	-1.82064	-2.05839e-10	4.07055e-05	-1.86159	-2.05839e-10
39707293	rs116987636	1.10136e-10	-1.88695	-2.05839e-10	1.09582e-07	-1.90391	-2.05839e-10	4.01244e-05	-1.87597	-2.05839e-10
39707414	rs150478009	8.91425e-10	0.204151	-2.05839e-10	2.94235e-07	-0.916202	-2.05839e-10	0.000127155	-0.722543	-2.05839e-10
39707549	rs126229	1.19704e-10	-1.80365	-2.05839e-10	1.6173e-07	-1.51465	-2.05839e-10	7.25803e-05	-1.28326	-2.05839e-10
39707845	rs5757609	1.90945e-10	-0.636361	-0.700322	1.00488e-07	-1.3125	-0.678038	3.1173e-05	-1.44748	-0.680922
39707979	rs5757610	1.90945e-10	-0.636361	-0.700322	1.00488e-07	-1.3125	-0.678038	3.1173e-05	-1.44748	-0.680922
39708017	rs17000981	3.31063e-11	-1.8367	-1.25225	3.13401e-08	-1.90909	-1.24659	1.12768e-05	-1.8953	-1.24991
39708067	rs77004047	1.51793e-10	-1.56615	-2.05839e-10	2.89497e-07	-0.932436	-2.05839e-10	9.76216e-05	-0.986854	-2.05839e-10
39708279	rs6519183	2.83416e-10	-1.08313	0.141373	2.85032e-07	-1.13054	0.182562	0.000144616	-0.849339	0.255466
39708333	rs470079	7.7974e-11	-1.68347	-0.548823	7.2041e-08	-1.83506	-0.488288	2.43824e-05	-1.90691	-0.467177
39708340	rs12628329	2.19404e-10	-1.74147e-10	-1.19776	2.21139e-07	-1.74147e-10	-1.20179	7.88908e-05	-1.74147e-10	-1.19989
39708357	rs5757611	1.86243e-10	-0.651664	-0.709953	9.82438e-08	-1.32297	-0.690164	3.05923e-05	-1.45668	-0.690526
39708525	rs62228380	1.08587e-10	-1.90112	-2.05839e-10	1.165e-07	-1.84269	-2.05839e-10	4.12897e-05	-1.84734	-2.05839e-10
39708965	rs141236265	2.13582e-10	-1.74147e-10	-1.22465	2.16329e-07	-1.74147e-10	-1.22378	7.81001e-05	-1.74147e-10	-1.20996
39709009	rs2014842	1.93897e-10	-0.70467	-0.616674	9.11571e-08	-1.50548	-0.582518	2.91691e-05	-1.59284	-0.601997
39709417	rs145119387	4.05914e-10	-0.58253	-2.05839e-10	3.34686e-07	-0.787389	-2.05839e-10	0.000108677	-0.879569	-2.05839e-10
39709559	rs909683	2.13377e-10	-1.74147e-10	-1.22561	2.15178e-07	-1.74147e-10	-1.22911	7.65127e-05	-1.74147e-10	-1.2305
39709605	rs2076124	3.16933e-11	-1.90437	-1.2282	3.20917e-08	-1.90081	-1.23117	1.13724e-05	-1.90245	-1.23431
39709776	rs137620	1.02105e-10	-1.54086	-0.421805	7.8181e-08	-1.84455	-0.397001	2.77839e-05	-1.89395	-0.349548
39710062	rs139522273	1.23567e-10	-1.77189	-2.05839e-10	1.35938e-07	-1.68838	-2.05839e-10	5.23344e-05	-1.6103	-2.05839e-10
39710664	rs7285530	1.14262e-10	-1.85018	-2.05839e-10	1.1786e-07	-1.83108	-2.05839e-10	4.03979e-05	-1.86918	-2.05839e-10
39711020	rs149076497	2.18233e-10	-1.74147e-10	-1.20311	2.16759e-07	-1.74147e-10	-1.2218	7.77878e-05	-1.74147e-10	-1.21397
39711351	rs2076125	1.94627e-10	-0.622508	-0.69508	1.01991e-07	-1.303	-0.672692	3.16028e-05	-1.43912	-0.675589
39711725	rs9607632	1.09318e-10	-1.89441	-2.05839e-10	1.31133e-07	-1.72437	-2.05839e-10	4.36825e-05	-1.791	-2.05839e-10
39712011	rs84491	7.52818e-11	-1.51123	-0.756206	5.49949e-08	-1.87041	-0.722936	1.89757e-05	-1.90951	-0.715281
39712314	rs126230	3.49588e-11	-1.7899	-1.2446	4.77304e-08	-1.48849	-1.24652	2.1548e-05	-1.25042	-1.24725
39712334	rs94852	9.3988e-11	-1.52162	-0.523885	6.97289e-08	-1.85532	-0.500642	2.48841e-05	-1.89761	-0.456113
39712368	rs470080	9.27406e-11	-1.40581	-0.653057	6.14454e-08	-1.83218	-0.65025	2.10739e-05	-1.88469	-0.635225
39712394	rs2007418	1.94627e-10	-0.622508	-0.69508	1.01991e-07	-1.303	-0.672692	3.16028e-05	-1.43912	-0.675589
39712936	rs12484030	3.41972e-11	-1.80366	-1.25287	3.11672e-08	-1.90859	-1.25262	1.14236e-05	-1.87893	-1.25334
39712981	rs137623	1.22631e-10	-1.77949	-2.05839e-10	1.64396e-07	-1.4983	-2.05839e-10	7.14546e-05	-1.29889	-2.05839e-10
39713105	rs470081	1.32029e-10	-1.70565	-2.05839e-10	1.27368e-07	-1.7535	-2.05839e-10	5.41704e-05	-1.57582	-2.05839e-10
39713128	rs2072872	2.07884e-10	-0.728819	-0.522874	9.83459e-08	-1.50223	-0.50986	3.69755e-05	-1.48324	-0.474459
39714216	rs738331	2.13041e-10	-0.713333	-0.513854	1.00154e-07	-1.49311	-0.500761	3.76711e-05	-1.47391	-0.465146
39714394	rs117125584	2.08364e-10	-1.74147e-10	-1.24939	2.10596e-07	-1.74147e-10	-1.25064	7.49534e-05	-1.74147e-10	-1.25109
39714490	rs6509	1.0664e-10	-1.49097	-0.428245	7.77542e-08	-1.84349	-0.403537	2.76591e-05	-1.89174	-0.356263
39714580	rs61737929	2.08123e-10	-1.74147e-10	-1.25054	2.10398e-07	-1.74147e-10	-1.25158	7.48896e-05	-1.74147e-10	-1.25194
39714675	rs115272267	2.08327e-10	-1.74147e-10	-1.24956	2.10566e-07	-1.74147e-10	-1.25078	7.49433e-05	-1.74147e-10	-1.25122
39714704	rs1569498	1.40364e-10	-0.901986	-0.742444	9.23108e-08	-1.3667	-0.708724	2.91737e-05	-1.49372	-0.700968
39714738	rs9611144	1.14062e-10	-1.85193	-2.05839e-10	1.181e-07	-1.82905	-2.05839e-10	4.04571e-05	-1.86771	-2.05839e-10
39714908	rs137625	1.19704e-10	-1.80365	-2.05839e-10	1.6173e-07	-1.51465	-2.05839e-10	7.25803e-05	-1.28326	-2.05839e-10
39715047	rs116372447	2.07949e-10	-1.74147e-10	-1.25138	2.10262e-07	-1.74147e-10	-1.25222	7.4847e-05	-1.74147e-10	-1.25251
39715140	rs470082	1.04322e-10	-1.45916	-0.482028	7.45858e-08	-1.8305	-0.458133	2.63343e-05	-1.8847	-0.412382
39715219	rs11912049	3.14056e-11	-1.9077	-1.23398	3.21171e-08	-1.89461	-1.23658	1.13803e-05	-1.89677	-1.2393
39715262	rs5757613	1.90557e-10	-0.678553	-0.660167	8.76881e-08	-1.47249	-0.654306	3.25735e-05	-1.45282	-0.631629
39715271	rs115704021	2.07828e-10	-1.74147e-10	-1.25196	2.10172e-07	-1.74147e-10	-1.25266	7.48196e-05	-1.74147e-10	-1.25287
39715480	rs116854052	6.57281e-10	-1.74147e-10	-0.100559	6.32912e-07	-1.74147e-10	-0.15025	0.000252698	-1.74147e-10	-0.0357582
39715524	rs41274553	1.19577e-10	-1.80471	-2.05839e-10	1.30322e-07	-1.73057	-2.05839e-10	4.981e-05	-1.65974	-2.05839e-10
39715608	rs143897309	1.10792e-10	-1.88102	-2.05839e-10	1.18551e-07	-1.82524	-2.05839e-10	4.12632e-05	-1.84798	-2.05839e-10
39715713	rs17551549	2.0785e-10	-1.74147e-10	-1.25186	2.10188e-07	-1.74147e-10	-1.25258	7.48243e-05	-1.74147e-10	-1.25281
39715875	rs17526591	2.07785e-10	-1.74147e-10	-1.25217	2.10142e-07	-1.74147e-10	-1.2528	7.48108e-05	-1.74147e-10	-1.25299
39716237	rs17555272	2.07663e-10	-1.74147e-10	-1.25276	2.10064e-07	-1.74147e-10	-1.25317	7.47898e-05	-1.74147e-10	-1.25327
39716271	rs137626	1.35805e-10	-1.67745	-2.05839e-10	1.32137e-07	-1.71674	-2.05839e-10	5.71161e-05	-1.52287	-2.05839e-10
39716341	rs137627	1.0481e-10	-1.45916	-0.477366	7.49397e-08	-1.8305	-0.453399	2.64628e-05	-1.8847	-0.407514
39716889	rs145773434	2.07663e-10	-1.74147e-10	-1.25276	2.10064e-07	-1.74147e-10	-1.25317	7.47898e-05	-1.74147e-10	-1.25327
39717010	rs141199286	2.10875e-10	-1.74147e-10	-1.23741	2.12841e-07	-1.74147e-10	-1.24003	7.57091e-05	-1.74147e-10	-1.24105
39717104	rs12628367	1.84101e-10	-0.607026	-0.766163	9.62105e-08	-1.29236	-0.741684	2.96545e-05	-1.42974	-0.7486
39717222	rs115450144	2.07649e-10	-1.74147e-10	-1.25282	2.10056e-07	-1.74147e-10	-1.25321	7.4788e-05	-1.74147e-10	-1.2533
39717233	rs137629	1.26538e-10	-1.74813	-2.05839e-10	1.79056e-07	-1.41288	-2.05839e-10	8.23798e-05	-1.15661	-2.05839e-10
39717554	rs5757614	1.86135e-10	-0.607026	-0.755174	9.71542e-08	-1.29236	-0.731923	2.99994e-05	-1.42974	-0.737035
39717645	rs137630	1.27599e-10	-1.73978	-2.05839e-10	1.81682e-07	-1.39832	-2.05839e-10	8.38679e-05	-1.13871	-2.05839e-10
39717706	rs137631	1.28125e-10	-1.73566	-2.05839e-10	1.88792e-07	-1.35994	-2.05839e-10	8.82582e-05	-1.08769	-2.05839e-10
39717806	rs142326493	2.07591e-10	-1.74147e-10	-1.2531	2.10031e-07	-1.74147e-10	-1.25333	7.47837e-05	-1.74147e-10	-1.25335
39718038	rs114670885	3.41912e-11	-1.80431	-1.25239	3.11525e-08	-1.90866	-1.25303	1.14198e-05	-1.87928	-1.25332
39718255	rs12170171	3.39896e-11	-1.81012	-1.25249	3.11274e-08	-1.90914	-1.25335	1.13897e-05	-1.88237	-1.25288
39718284	rs146248330	3.33497e-11	-1.82871	-1.25291	3.1116e-08	-1.90956	-1.2533	1.12812e-05	-1.89164	-1.25317
39718379	rs137633	1.2404e-10	-1.76807	-2.05839e-10	1.72816e-07	-1.44835	-2.05839e-10	7.88479e-05	-1.20043	-2.05839e-10
39718406	rs58599024	3.39938e-11	-1.81012	-1.25237	3.11276e-08	-1.90914	-1.25334	1.13907e-05	-1.88237	-1.25279
39718416	rs137634	1.01455e-10	-1.45916	-0.509893	7.27596e-08	-1.8305	-0.482922	2.55665e-05	-1.8847	-0.44197
39718444	rs117389715	4.36499e-10	-1.74147e-10	-0.509885	4.58769e-07	-1.74147e-10	-0.472034	0.000153738	-1.74147e-10	-0.532703
39718564	rs17305131	3.44121e-11	-1.79771	-1.25256	3.11782e-08	-1.90793	-1.25293	1.14609e-05	-1.87569	-1.25332
39718581	rs114285010	2.08252e-10	-1.74147e-10	-1.24992	2.10639e-07	-1.74147e-10	-1.25044	7.49105e-05	-1.74147e-10	-1.25166
39719044	rs117106692	2.23167e-10	-1.74147e-10	-1.18075	2.26153e-07	-1.74147e-10	-1.17937	8.22425e-05	-1.74147e-10	-1.15828
39719148	rs12483879	3.44481e-11	-1.79698	-1.25223	3.11687e-08	-1.90784	-1.25333	1.14728e-05	-1.87529	-1.25268
39719499	rs116757878	2.07542e-10	-1.74147e-10	-1.25334	2.10071e-07	-1.74147e-10	-1.25313	7.48115e-05	-1.74147e-10	-1.25298
39719565	rs12483932	3.37695e-11	-1.81692	-1.2522	3.11229e-08	-1.90951	-1.25313	1.13454e-05	-1.88586	-1.25328
39719566	rs144712270	1.53853e-10	-1.55267	-2.05839e-10	2.13529e-07	-1.23681	-2.05839e-10	5.8482e-05	-1.49923	-2.05839e-10
39719628	rs12483923	3.4421e-11	-1.79771	-1.2523	3.11735e-08	-1.90793	-1.25308	1.14611e-05	-1.87569	-1.2533
39719755	rs9611147	1.12584e-10	-1.86497	-2.05839e-10	1.20153e-07	-1.81181	-2.05839e-10	4.09726e-05	-1.85505	-2.05839e-10
39719805	rs147612957	2.0763e-10	-1.74147e-10	-1.25291	2.10238e-07	-1.74147e-10	-1.25234	7.48824e-05	-1.74147e-10	-1.25203
39720348	rs5995711	1.12758e-10	-1.86343	-2.05839e-10	1.19884e-07	-1.81406	-2.05839e-10	4.09041e-05	-1.85672	-2.05839e-10
39720656	rs137635	9.67125e-11	-1.44721	-0.569722	6.88058e-08	-1.82544	-0.543849	2.40852e-05	-1.88183	-0.504529
39720821	rs75026781	3.48779e-11	-1.78424	-1.25257	3.12412e-08	-1.90593	-1.25291	1.15478e-05	-1.86811	-1.25335
39721286	rs78847717	2.15608e-10	-1.74147e-10	-1.21521	2.17416e-07	-1.74147e-10	-1.21877	7.75686e-05	-1.74147e-10	-1.21679
39721299	rs117385880	3.40843e-11	-1.80754	-1.2523	3.11419e-08	-1.90894	-1.25308	1.14004e-05	-1.881	-1.2533
39721461	rs148380137	2.07578e-10	-1.74147e-10	-1.25316	2.10154e-07	-1.74147e-10	-1.25274	7.48477e-05	-1.74147e-10	-1.2525
39721579	rs12157991	2.07644e-10	-1.74147e-10	-1.25284	2.10141e-07	-1.74147e-10	-1.2528	7.49186e-05	-1.74147e-10	-1.25155
39721717	rs12158027	2.07548e-10	-1.74147e-10	-1.25331	2.10038e-07	-1.74147e-10	-1.25329	7.48372e-05	-1.74147e-10	-1.25264
39721745	rs12627970	1.70377e-10	-0.622508	-0.828149	8.93016e-08	-1.303	-0.80556	2.75019e-05	-1.43912	-0.814581
39721876	rs6001533	2.07619e-10	-1.74147e-10	-1.25297	2.10114e-07	-1.74147e-10	-1.25293	7.49006e-05	-1.74147e-10	-1.25179
39722477	rs137636	7.46909e-11	-1.52238	-0.752933	5.57796e-08	-1.8526	-0.726571	1.96458e-05	-1.89686	-0.69323
39722714	rs5757617	2.82504e-10	-0.408838	-0.536141	1.05065e-07	-1.42438	-0.521623	3.80711e-05	-1.40657	-0.521927
39722886	rs11704319	2.53648e-10	-0.465157	-0.587568	9.68777e-08	-1.45617	-0.570962	3.50157e-05	-1.43895	-0.573208
39723032	rs142739815	5.89352e-10	-0.209647	-2.05839e-10	2.84079e-07	-0.95133	-2.05839e-10	0.000135777	-0.65694	-2.05839e-10
39723232	rs6001534	1.08723e-10	-1.89987	-2.05839e-10	1.30556e-07	-1.72878	-2.05839e-10	4.37343e-05	-1.78982	-2.05839e-10
39723335	rs137637	1.25013e-10	-1.76025	-2.05839e-10	1.75258e-07	-1.43432	-2.05839e-10	8.02293e-05	-1.18306	-2.05839e-10
39724137	rs12627761	1.65411e-10	-0.60339	-0.876846	8.32942e-08	-1.31417	-0.864027	2.55482e-05	-1.45732	-0.870067
39724354	rs140826783	2.07717e-10	-1.74147e-10	-1.25249	2.10217e-07	-1.74147e-10	-1.25244	7.4965e-05	-1.74147e-10	-1.25093
39724551	rs5757618	1.74586e-10	-0.558321	-0.867935	8.666e-08	-1.28362	-0.854967	2.64759e-05	-1.43064	-0.861077
39724558	rs5757619	1.80179e-10	-0.526785	-0.867935	8.85454e-08	-1.2621	-0.854967	2.69797e-05	-1.41179	-0.861077
39724855	rs139167913	2.10832e-09	-1.74147e-10	1.06498	2.07556e-06	-1.74147e-10	1.03741	0.000915513	-1.74147e-10	1.25153
39725230	rs149953174	2.93601e-10	-0.90645	-2.05839e-10	2.61572e-07	-1.03387	-2.05839e-10	0.000112944	-0.841058	-2.05839e-10
39725255	rs116989929	2.07891e-10	-1.74147e-10	-1.25166	2.10397e-07	-1.74147e-10	-1.25158	7.50631e-05	-1.74147e-10	-1.24962
39725280	rs5750789	1.48905e-10	-0.760775	-0.82459	6.83269e-08	-1.56028	-0.816	2.31419e-05	-1.6107	-0.815609
39725847	rs137639	1.20349e-10	-1.49207	-0.306203	8.85942e-08	-1.84467	-0.271847	3.13533e-05	-1.89433	-0.2283
39725850	rs143180676	3.48094e-11	-1.78547	-1.25332	3.12644e-08	-1.90534	-1.25276	1.15693e-05	-1.86625	-1.25334
39726030	rs12159370	2.07542e-10	-1.74147e-10	-1.25334	2.10036e-07	-1.74147e-10	-1.2533	7.47999e-05	-1.74147e-10	-1.25314
39726067	rs151296813	3.45422e-11	-1.7932	-1.25328	3.12852e-08	-1.90668	-1.25076	1.15291e-05	-1.87077	-1.2523
39726559	rs137641	1.22642e-10	-1.7794	-2.05839e-10	1.69286e-07	-1.46899	-2.05839e-10	7.68511e-05	-1.22608	-2.05839e-10
39726754	rs150475506	8.07031e-10	-1.74147e-10	0.104692	8.74136e-07	-1.74147e-10	0.172655	0.000291789	-1.74147e-10	0.108078
39726769	rs6001538	2.0754e-10	-1.74147e-10	-1.25335	2.10028e-07	-1.74147e-10	-1.25334	7.48212e-05	-1.74147e-10	-1.25285
39726809	rs115371106	3.43361e-11	-1.79957	-1.25291	3.13005e-08	-1.90762	-1.24933	1.14975e-05	-1.87441	-1.25141
39727319	rs75030829	1.12085e-10	-1.86941	-2.05839e-10	1.27307e-07	-1.75398	-2.05839e-10	4.10226e-05	-1.85383	-2.05839e-10
39727600	rs7291413	1.09055e-10	-1.89682	-2.05839e-10	1.28998e-07	-1.74079	-2.05839e-10	4.33106e-05	-1.79955	-2.05839e-10
39727780	rs7291714	1.08883e-10	-1.8984	-2.05839e-10	1.29771e-07	-1.73481	-2.05839e-10	4.35205e-05	-1.79472	-2.05839e-10
39728032	rs137643	1.19309e-10	-1.80696	-2.05839e-10	1.60697e-07	-1.52106	-2.05839e-10	7.19965e-05	-1.29134	-2.05839e-10
39728139	rs137644	1.10884e-10	-1.51261	-0.367575	8.25687e-08	-1.85261	-0.33434	2.93036e-05	-1.89805	-0.292187
39728309	rs139975644	3.62621e-11	-1.78897	-1.20892	3.24198e-08	-1.90597	-1.21584	1.2082e-05	-1.86831	-1.20792
39728575	rs115038091	3.45135e-11	-1.79624	-1.25108	3.14448e-08	-1.90714	-1.2452	1.15563e-05	-1.87252	-1.2482
39728714	rs137646	1.17137e-10	-1.82532	-2.05839e-10	1.1169e-07	-1.88485	-2.05839e-10	4.5246e-05	-1.75584	-2.05839e-10
39728861	rs5757622	1.39814e-10	-0.788921	-0.859435	6.52701e-08	-1.57572	-0.846326	2.19876e-05	-1.62497	-0.852503
39729130	rs146663270	1.15363e-10	-1.84059	-2.05839e-10	1.34231e-07	-1.70102	-2.05839e-10	4.24101e-05	-1.82057	-2.05839e-10
39729249	rs28591484	1.39217e-10	-0.788921	-0.863715	6.49868e-08	-1.57572	-0.850676	2.18929e-05	-1.62497	-0.85682
39729369	rs149899791	2.6135e-10	-1.74147e-10	-1.02281	2.72101e-07	-1.74147e-10	-0.994408	9.75914e-05	-1.74147e-10	-0.987163
39729557	rs116136126	3.58023e-11	-1.78978	-1.22087	3.20637e-08	-1.90611	-1.22675	1.19311e-05	-1.86879	-1.22002
39729617	rs9611152	1.08967e-10	-1.89762	-2.05839e-10	1.29382e-07	-1.73781	-2.05839e-10	4.34149e-05	-1.79715	-2.05839e-10
39729619	rs55883000	3.3771e-11	-1.81573	-1.25333	3.15805e-08	-1.89472	-1.25332	1.12983e-05	-1.89036	-1.25295
39729666	rs143769169	3.4862e-11	-1.78978	-1.24749	3.16681e-08	-1.90611	-1.23916	1.16573e-05	-1.86879	-1.24323
39729777	rs115263847	3.48858e-11	-1.78978	-1.24681	3.17014e-08	-1.90611	-1.23811	1.16677e-05	-1.86879	-1.24234
39729792	rs137647	1.11498e-10	-1.87466	-2.05839e-10	1.11439e-07	-1.8871	-2.05839e-10	4.15998e-05	-1.83986	-2.05839e-10
39730032	rs62228402	3.19944e-11	-1.86976	-1.25335	3.11725e-08	-1.90785	-1.2532	1.11301e-05	-1.90566	-1.25264
39730130	rs60028822	3.17422e-11	-1.87769	-1.25334	3.11197e-08	-1.9096	-1.25314	1.10886e-05	-1.90951	-1.25252
39730131	rs150420964	3.49452e-11	-1.78978	-1.24511	3.17822e-08	-1.90611	-1.23556	1.16932e-05	-1.86879	-1.24016
39730141	rs138226267	2.63473e-10	-1.74147e-10	-1.01472	2.74443e-07	-1.74147e-10	-0.985839	9.84429e-05	-1.74147e-10	-0.978476
39730700	rs137649	1.13974e-10	-1.8527	-2.05839e-10	1.46086e-07	-1.61638	-2.05839e-10	6.3728e-05	-1.41333	-2.05839e-10
39730795	rs62228404	1.38725e-10	-0.827104	-0.829071	6.5807e-08	-1.59641	-0.817442	2.22477e-05	-1.64405	-0.821665
39730907	rs62228405	1.40701e-10	-0.799697	-0.842334	6.58976e-08	-1.58159	-0.830887	2.2254e-05	-1.63039	-0.835044
39730917	rs137650	1.13974e-10	-1.8527	-2.05839e-10	1.46086e-07	-1.61638	-2.05839e-10	6.3728e-05	-1.41333	-2.05839e-10
39731385	rs56730909	3.23381e-11	-1.85945	-1.25297	3.1189e-08	-1.90806	-1.25246	1.1135e-05	-1.90645	-1.25141
39731393	rs376281703	2.13273e-10	-1.74147e-10	-1.2261	2.17304e-07	-1.74147e-10	-1.21929	7.80643e-05	-1.74147e-10	-1.21042
39731461	rs137652	5.87257e-10	-0.213208	-2.05839e-10	3.54869e-07	-0.728831	-2.05839e-10	0.000136381	-0.652499	-2.05839e-10
39731536	rs12159247	1.08967e-10	-1.89762	-2.05839e-10	1.29382e-07	-1.73781	-2.05839e-10	4.34149e-05	-1.79715	-2.05839e-10
39731570	rs150525821	3.48702e-11	-1.79624	-1.2408	3.19442e-08	-1.90714	-1.22945	1.17119e-05	-1.87252	-1.23483
39731680	rs12163078	1.39954e-10	-0.809419	-0.837937	6.57296e-08	-1.5886	-0.826429	2.22831e-05	-1.63352	-0.830608
39731687	rs61528797	3.20336e-11	-1.86891	-1.25297	3.11494e-08	-1.90933	-1.25246	1.11126e-05	-1.90846	-1.25141
39732171	rs137653	3.13984e-11	-1.88892	-1.25299	3.19569e-08	-1.88337	-1.25282	1.18691e-05	-1.84337	-1.25065
39732190	rs117210036	1.21926e-10	-1.78525	-2.05839e-10	1.11042e-07	-1.89067	-2.05839e-10	3.87961e-05	-1.90963	-2.05839e-10
39732249	rs12628724	3.21816e-11	-1.86472	-1.25255	3.11823e-08	-1.90887	-1.25186	1.11309e-05	-1.90767	-1.25056
39732413	rs137654	1.07755e-10	-1.4578	-0.451008	7.72037e-08	-1.83114	-0.422996	2.71845e-05	-1.88662	-0.378685
39732665	rs12485061	3.14542e-11	-1.8957	-1.24444	3.1562e-08	-1.90698	-1.24165	1.12154e-05	-1.90463	-1.24603
39732697	rs143659870	2.60724e-10	-1.74147e-10	-1.02521	2.7141e-07	-1.74147e-10	-0.996951	9.73402e-05	-1.74147e-10	-0.989741
39732776	rs12484993	3.17188e-11	-1.87948	-1.25229	3.11732e-08	-1.90952	-1.2515	1.11148e-05	-1.9096	-1.25008
39733058	rs7285049	1.08309e-10	-1.90368	-2.05839e-10	1.33049e-07	-1.70986	-2.05839e-10	4.44168e-05	-1.77433	-2.05839e-10
39733096	rs7285952	3.31947e-11	-1.86871	-1.21758	3.46222e-08	-1.83693	-1.21915	1.30181e-05	-1.7917	-1.20991
39733198	rs71319031	1.36816e-10	-1.67004	-2.05839e-10	1.47966e-07	-1.6036	-2.05839e-10	6.294e-05	-1.42577	-2.05839e-10
39733242	rs137657	1.05291e-10	-1.44583	-0.486106	7.51378e-08	-1.8261	-0.455154	2.62656e-05	-1.88386	-0.415837
39733257	rs137658	3.47884e-11	-1.7976	-1.24179	3.77015e-08	-1.72746	-1.24342	1.65116e-05	-1.51746	-1.24643
39733316	rs137659	3.46717e-11	-1.80144	-1.24131	3.75336e-08	-1.73238	-1.24297	1.6399e-05	-1.52468	-1.24606
39733487	rs58401738	3.69816e-10	-0.940317	0.264653	3.77522e-07	-0.984715	0.317763	0.000196001	-0.674426	0.384592
39733521	rs12627838	1.40701e-10	-0.799697	-0.842334	6.58976e-08	-1.58159	-0.830887	2.2254e-05	-1.63039	-0.835044
39733655	rs62228408	3.17075e-11	-1.87969	-1.25242	3.11679e-08	-1.90951	-1.25169	1.1112e-05	-1.9096	-1.25032
39734434	rs140891301	2.4701e-10	-1.74147e-10	-1.07924	2.56244e-07	-1.74147e-10	-1.05445	9.18224e-05	-1.74147e-10	-1.0481
39734668	rs137663	1.17611e-10	-1.82129	-2.05839e-10	1.56485e-07	-1.54762	-2.05839e-10	6.91505e-05	-1.33167	-2.05839e-10
39735047	rs137665	1.17257e-10	-1.8243	-2.05839e-10	1.55529e-07	-1.55375	-2.05839e-10	6.86165e-05	-1.33942	-2.05839e-10
39735055	rs6001540	1.08309e-10	-1.90368	-2.05839e-10	1.33049e-07	-1.70986	-2.05839e-10	4.44168e-05	-1.77433	-2.05839e-10
39735087	rs151314883	3.22177e-11	-1.87333	-1.24283	3.38061e-08	-1.84314	-1.2368	1.25041e-05	-1.79965	-1.24225
39735210	rs75378967	3.68484e-11	-1.75789	-1.22397	3.29152e-08	-1.89909	-1.20756	1.22243e-05	-1.84939	-1.21514
39735378	rs137666	1.16238e-10	-1.83303	-2.05839e-10	1.52743e-07	-1.57182	-2.05839e-10	6.70604e-05	-1.36236	-2.05839e-10
39735509	rs137668	3.28101e-11	-1.86469	-1.23324	3.37678e-08	-1.84999	-1.23108	1.26197e-05	-1.79418	-1.23851
39735816	rs145041360	1.22557e-10	-1.78009	-2.05839e-10	1.48078e-07	-1.60284	-2.05839e-10	4.53681e-05	-1.75314	-2.05839e-10
39736438	rs117909182	2.50907e-10	-1.74147e-10	-1.06359	2.60562e-07	-1.74147e-10	-1.03774	9.33939e-05	-1.74147e-10	-1.03113
39737090	rs137671	9.06677e-11	-1.56045	-0.52102	6.93897e-08	-1.87007	-0.490772	2.48982e-05	-1.90467	-0.448486
39737094	rs137672	8.78116e-11	-1.58841	-0.525065	6.8483e-08	-1.8791	-0.4949	2.4723e-05	-1.90749	-0.452727
39737217	rs76640602	3.45578e-10	-0.743452	-2.05839e-10	4.12317e-07	-0.57879	-2.05839e-10	0.000171644	-0.422527	-2.05839e-10
39737350	rs5757624	1.39603e-10	-0.827104	-0.822767	6.63654e-08	-1.59641	-0.808993	2.24343e-05	-1.64405	-0.813313
39737631	rs57275609	3.26608e-11	-1.85523	-1.24726	3.14312e-08	-1.90724	-1.24554	1.12437e-05	-1.90532	-1.24282
39738243	rs5757625	1.51493e-10	-0.760831	-0.807297	6.93134e-08	-1.56955	-0.792394	2.36237e-05	-1.60969	-0.796009
39738379	rs117458132	1.21223e-10	-1.79104	-2.05839e-10	1.45587e-07	-1.61981	-2.05839e-10	4.48247e-05	-1.76519	-2.05839e-10
39738425	rs137682	4.15262e-11	-1.63103	-1.23131	3.19228e-08	-1.90742	-1.22984	1.13127e-05	-1.90525	-1.23677
39738501	rs137683	3.56869e-11	-1.79923	-1.21466	3.32011e-08	-1.88529	-1.21271	1.15783e-05	-1.8968	-1.22202
39738725	rs137684	2.93186e-10	-0.724461	-0.183402	1.14403e-07	-1.74909	-0.111765	4.03489e-05	-1.74523	-0.125162
39739035	rs57986325	2.25427e-10	-1.74147e-10	-1.17068	2.27013e-07	-1.74147e-10	-1.17557	7.98771e-05	-1.74147e-10	-1.18746
39739187	rs9611155	6.34626e-11	-1.67854	-0.759676	8.75552e-08	-1.39292	-0.73539	2.29862e-05	-1.68831	-0.744747
39739628	rs137685	1.20019e-10	-1.02788	-0.773137	7.49796e-08	-1.54286	-0.740503	2.37153e-05	-1.65963	-0.742205
39739638	rs137686	4.40813e-11	-1.61562	-1.18701	3.34122e-08	-1.90699	-1.18467	1.1933e-05	-1.90154	-1.18711
39740078	rs137687	1.1439e-10	-1.06469	-0.784367	7.24937e-08	-1.56497	-0.75211	2.29942e-05	-1.67892	-0.753793
39741091	rs137688	1.08968e-10	-1.0936	-0.804013	6.97424e-08	-1.58334	-0.772427	2.21973e-05	-1.6939	-0.774075
39741840	rs74804869	1.93031e-10	-0.779365	-0.546456	1.48019e-07	-1.06797	-0.535274	3.79847e-05	-1.37907	-0.551698
39741935	rs62228427	1.75798e-10	-1.41934	-2.05839e-10	1.09632e-07	-1.90346	-2.05839e-10	4.06159e-05	-1.86379	-2.05839e-10
39742388	rs62228428	1.76789e-10	-1.41371	-2.05839e-10	1.09702e-07	-1.90281	-2.05839e-10	4.06862e-05	-1.86206	-2.05839e-10
39742406	rs137689	1.10635e-10	-1.06469	-0.817738	7.0034e-08	-1.56497	-0.78663	2.22153e-05	-1.67892	-0.788253
39742825	rs137690	4.14829e-11	-1.65248	-1.21091	3.26439e-08	-1.90214	-1.21278	1.15421e-05	-1.90662	-1.21533
39743170	rs9611156	4.44568e-11	-1.57255	-1.2216	3.22362e-08	-1.90963	-1.21786	1.17503e-05	-1.88851	-1.21557
39743430	rs9611157	1.72794e-10	-1.43657	-2.05839e-10	1.09435e-07	-1.90525	-2.05839e-10	4.04067e-05	-1.86896	-2.05839e-10
39744223	rs137695	1.56035e-10	-1.09478	-0.443816	1.67594e-07	-1.10524	-0.3738	6.21436e-05	-1.05814	-0.380366
39745241	rs9607634	1.7091e-10	-1.44753	-2.05839e-10	1.09326e-07	-1.90625	-2.05839e-10	4.02789e-05	-1.87212	-2.05839e-10
39745260	rs9607635	1.69069e-10	-1.45836	-2.05839e-10	1.09231e-07	-1.90712	-2.05839e-10	4.01566e-05	-1.87517	-2.05839e-10
39745343	rs76547504	2.17833e-10	-1.74147e-10	-1.20494	2.20497e-07	-1.74147e-10	-1.2047	7.85933e-05	-1.74147e-10	-1.20367
39745417	rs9611159	1.33077e-10	-1.69774	-2.05839e-10	1.13865e-07	-1.86557	-2.05839e-10	3.88093e-05	-1.90929	-2.05839e-10
39745639	rs137697	4.16909e-10	-0.234387	-0.321416	1.1943e-07	-1.53156	-0.28629	4.04034e-05	-1.56954	-0.299495
39745698	rs9607636	4.22165e-10	-0.213637	-0.329638	1.19611e-07	-1.52167	-0.294666	4.04465e-05	-1.56016	-0.307813
39746168	rs3747177	1.8793e-10	-0.772383	-0.580216	1.41235e-07	-1.08909	-0.561068	3.62685e-05	-1.39704	-0.579964
39746424	rs12166817	4.40872e-10	-0.192761	-0.307155	1.23614e-07	-1.51165	-0.271765	4.17724e-05	-1.55065	-0.285068
39746803	rs137698	4.4846e-10	-0.17176	-0.311091	1.24375e-07	-1.50151	-0.275773	4.20094e-05	-1.54101	-0.289049
39746821	rs57223197	1.65421e-10	-1.48018	-2.05839e-10	1.0908e-07	-1.9085	-2.05839e-10	3.99231e-05	-1.881	-2.05839e-10
39747050	rs2267407	1.81484e-10	-0.772383	-0.615119	1.35771e-07	-1.08909	-0.600521	3.50423e-05	-1.39704	-0.614359
39747087	rs56094831	1.68164e-10	-1.46373	-2.05839e-10	1.09189e-07	-1.9075	-2.05839e-10	4.00976e-05	-1.87664	-2.05839e-10
39747418	rs9611160	1.60288e-10	-1.5117	-2.05839e-10	1.09009e-07	-1.90915	-2.05839e-10	3.98343e-05	-1.88322	-2.05839e-10
39747419	rs9607637	1.60288e-10	-1.5117	-2.05839e-10	1.09009e-07	-1.90915	-2.05839e-10	3.98343e-05	-1.88322	-2.05839e-10
39747671	rs909685	5.48217e-11	-1.608	-0.976587	7.49986e-08	-1.32525	-0.957865	1.93455e-05	-1.64879	-0.956707
39747780	rs2069235	5.64197e-11	-1.61074	-0.945111	7.38963e-08	-1.36825	-0.929673	1.90642e-05	-1.68485	-0.935295
39748371	rs11705183	1.39641e-08	2.95557	-2.05839e-10	2.0596e-06	1.02969	-2.05839e-10	0.000429745	0.495239	-2.05839e-10
39748854	rs137699	3.73565e-11	-1.90963	-1.05854	3.96093e-08	-1.85846	-1.06305	1.37796e-05	-1.87972	-1.06504
39748912	rs1807560	1.90442e-10	-0.698087	-0.641238	1.4087e-07	-1.0258	-0.626941	3.58982e-05	-1.34677	-0.640494
39749981	rs5757628	1.95727e-10	-0.713857	-0.598094	1.4371e-07	-1.04975	-0.583035	3.7203e-05	-1.35475	-0.596813
39749984	rs6001552	1.62589e-10	-1.49744	-2.05839e-10	1.09137e-07	-1.90798	-2.05839e-10	4.01561e-05	-1.87518	-2.05839e-10
39750146	rs137701	1.32991e-10	-1.69839	-2.05839e-10	1.10775e-07	-1.89308	-2.05839e-10	3.87969e-05	-1.90961	-2.05839e-10
39750158	rs137702	1.33851e-10	-1.69194	-2.05839e-10	1.10582e-07	-1.89482	-2.05839e-10	3.88014e-05	-1.9095	-2.05839e-10
39750241	rs137703	3.78069e-11	-1.90856	-1.04762	3.94824e-08	-1.87131	-1.05342	1.3804e-05	-1.88932	-1.05368
39750356	rs73887476	2.22457e-10	-1.74147e-10	-1.18394	2.26233e-07	-1.74147e-10	-1.17902	8.08206e-05	-1.74147e-10	-1.17572
39750457	rs8141261	1.53782e-10	-1.55313	-2.05839e-10	1.08958e-07	-1.90962	-2.05839e-10	3.95715e-05	-1.88984	-2.05839e-10
39750582	rs142164994	1.26884e-10	-1.7454	-2.05839e-10	1.09962e-07	-1.90044	-2.05839e-10	3.88007e-05	-1.90951	-2.05839e-10
39751203	rs12152131	1.82503e-10	-1.38191	-2.05839e-10	4.51573e-07	-0.487844	-2.05839e-10	0.000149682	-0.559439	-2.05839e-10
39751251	rs715505	1.98714e-10	-0.733764	-0.563041	1.40666e-07	-1.11526	-0.538933	3.72448e-05	-1.4038	-0.546639
39751394	rs137705	3.63927e-11	-1.90864	-1.08566	3.72757e-08	-1.87397	-1.10827	1.27553e-05	-1.88845	-1.13355
39751711	rs6001553	8.07319e-11	-1.50258	-0.69496	5.22165e-08	-1.90829	-0.736892	1.8277e-05	-1.87665	-0.785662
39751774	rs137708	1.37596e-10	-1.66435	-2.05839e-10	1.09825e-07	-1.90169	-2.05839e-10	3.88748e-05	-1.90761	-2.05839e-10
39751780	rs145248156	1.17515e-10	-1.8221	-2.05839e-10	1.15495e-07	-1.85135	-2.05839e-10	4.28316e-05	-1.81068	-2.05839e-10
39751897	rs113241772	1.78647e-10	-1.40326	-2.05839e-10	2.68846e-07	-1.00644	-2.05839e-10	7.50983e-05	-1.24915	-2.05839e-10
39752020	rs118065135	1.54348e-10	-1.54946	-2.05839e-10	1.41296e-07	-1.64972	-2.05839e-10	4.56485e-05	-1.74698	-2.05839e-10
39752103	rs55995917	8.1679e-11	-1.49228	-0.693596	5.23192e-08	-1.90764	-0.73558	1.83544e-05	-1.87367	-0.784413
39752468	rs142242031	3.68876e-10	-0.67821	-2.05839e-10	5.71349e-07	-0.252581	-2.05839e-10	0.000142264	-0.61027	-2.05839e-10
39752527	rs3788551	7.98795e-11	-1.50258	-0.705574	5.16863e-08	-1.90829	-0.747098	1.81004e-05	-1.87665	-0.795371
39752991	rs2010904	1.64427e-10	-1.48621	-2.05839e-10	1.09222e-07	-1.9072	-2.05839e-10	4.0289e-05	-1.87187	-2.05839e-10
39753003	rs2003675	7.77171e-11	-1.5233	-0.7123	5.13052e-08	-1.90922	-0.753563	1.78871e-05	-1.88235	-0.801519
39753266	rs760741	1.61757e-10	-1.50258	-2.05839e-10	1.09103e-07	-1.90829	-2.05839e-10	4.0097e-05	-1.87665	-2.05839e-10
39753395	rs111659885	1.13403e-10	-1.85772	-2.05839e-10	1.29193e-07	-1.73928	-2.05839e-10	4.18528e-05	-1.83379	-2.05839e-10
39754433	rs5757630	3.44371e-11	-1.9076	-1.14194	3.51318e-08	-1.88126	-1.16021	1.21009e-05	-1.89444	-1.18023
39755175	rs2413588	3.4086e-11	-1.90602	-1.15377	3.4587e-08	-1.8861	-1.171	1.19446e-05	-1.89793	-1.18975
39755190	rs760742	3.40101e-11	-1.90505	-1.15696	3.44093e-08	-1.88835	-1.1739	1.18955e-05	-1.8995	-1.1923
39755279	rs79758575	1.57883e-10	-1.52682	-2.05839e-10	2.41041e-07	-1.11562	-2.05839e-10	6.7785e-05	-1.35161	-2.05839e-10
39755528	rs112796610	1.7073e-10	-1.44859	-2.05839e-10	1.09615e-07	-1.9036	-2.05839e-10	4.0767e-05	-1.86008	-2.05839e-10
39755529	rs556573488	3.76256e-10	-0.6584	-2.05839e-10	3.89568e-07	-0.635543	-2.05839e-10	0.000197526	-0.282083	-2.05839e-10
39755568	rs149739938	1.32695e-10	-1.70062	-2.05839e-10	1.14016e-07	-1.86424	-2.05839e-10	3.88141e-05	-1.90917	-2.05839e-10
39755689	rs2413589	1.40632e-10	-1.64252	-2.05839e-10	1.09455e-07	-1.90507	-2.05839e-10	3.89685e-05	-1.9052	-2.05839e-10
39755703	rs191247856	1.27103e-09	-1.74147e-10	0.558909	1.48191e-06	-1.74147e-10	0.700505	0.000469899	-1.74147e-10	0.584565
39755773	rs61616683	2.14447e-10	-0.726159	-0.494447	1.56163e-07	-1.09731	-0.452374	4.07109e-05	-1.39091	-0.470544
39755787	rs79951272	4.40922e-11	-1.592	-1.21039	4.20197e-08	-1.66635	-1.19609	2.07572e-05	-1.32459	-1.21047
39755953	rs5757631	3.55569e-11	-1.90442	-1.11311	3.69787e-08	-1.88515	-1.10509	1.28699e-05	-1.89929	-1.11377
39756097	rs5757632	3.56307e-11	-1.9064	-1.10906	3.77268e-08	-1.86928	-1.10093	1.30666e-05	-1.88817	-1.10973
39756270	rs5757633	3.32224e-11	-1.90822	-1.17723	3.41145e-08	-1.87867	-1.19219	1.17899e-05	-1.89253	-1.20818
39756431	rs2284075	2.265e-10	-1.74147e-10	-1.16593	2.32174e-07	-1.74147e-10	-1.15309	8.26768e-05	-1.74147e-10	-1.15301
39756593	rs144712683	2.70954e-10	-1.74147e-10	-0.986721	2.70499e-07	-1.74147e-10	-1.00031	9.65202e-05	-1.74147e-10	-0.998201
39756650	rs2049985	1.7707e-10	-0.828834	-0.583291	1.30257e-07	-1.18198	-0.549099	3.46677e-05	-1.4581	-0.564044
39756854	rs2049986	6.11254e-11	-1.90789	-0.567853	6.82589e-08	-1.8747	-0.502572	2.30909e-05	-1.89218	-0.536335
39756985	rs4821887	1.4376e-10	-1.62052	-2.05839e-10	1.09194e-07	-1.90745	-2.05839e-10	3.90939e-05	-1.90199	-2.05839e-10
39757623	rs142952844	1.46158e-10	-1.60398	-2.05839e-10	2.41756e-07	-1.11265	-2.05839e-10	0.000131622	-0.688015	-2.05839e-10
39757656	rs9607639	1.79679e-10	-1.3975	-2.05839e-10	1.10389e-07	-1.89657	-2.05839e-10	4.1493e-05	-1.84243	-2.05839e-10
39758253	rs715503	1.32493e-10	-1.13001	-0.57213	7.48359e-08	-1.75306	-0.532227	2.65896e-05	-1.75487	-0.532566
39758340	rs117638129	2.80699e-10	-1.74147e-10	-0.951389	3.04618e-07	-1.74147e-10	-0.881521	0.00010683	-1.74147e-10	-0.896713
39758509	rs5757636	1.80864e-10	-1.88239	0.491462	2.20245e-07	-1.80687	0.601032	7.1962e-05	-1.80057	0.50876
39758541	rs5757637	1.59329e-10	-1.87871	0.361018	1.95174e-07	-1.79985	0.473157	6.3368e-05	-1.79334	0.374347
39758830	rs2267408	3.1041e-11	-1.90864	-1.24472	3.58757e-08	-1.77558	-1.24494	1.61042e-05	-1.53925	-1.24963
39758844	rs5757638	7.83494e-11	-1.57092	-0.656568	1.04051e-07	-1.43648	-0.519219	4.01811e-05	-1.28635	-0.588209
39758881	rs10745050	5.13931e-11	-1.90924	-0.739922	5.5343e-08	-1.89635	-0.690677	1.89496e-05	-1.87883	-0.747338
39760644	rs5750800	2.14627e-10	-1.74147e-10	-1.21977	2.14373e-07	-1.74147e-10	-1.23286	7.65835e-05	-1.74147e-10	-1.22957
39760883	rs739363	7.09573e-11	-1.1499	-1.17669	5.73454e-08	-1.3634	-1.18809	1.7499e-05	-1.52218	-1.18363
39761245	rs2012906	7.0149e-11	-1.17526	-1.16279	5.72191e-08	-1.43401	-1.11968	1.80175e-05	-1.55959	-1.11702
39761255	rs2012907	7.31298e-11	-1.15328	-1.14315	5.75622e-08	-1.3906	-1.15712	1.75723e-05	-1.53704	-1.16459
39762311	rs73167316	1.15183e-10	-1.84215	-2.05839e-10	1.1032e-07	-1.89719	-2.05839e-10	4.1439e-05	-1.84373	-2.05839e-10
39762576	rs4594543	4.71862e-10	-1.74147e-10	-0.431984	4.68765e-07	-1.74147e-10	-0.45048	0.000172588	-1.74147e-10	-0.417044
39764500	rs182732147	2.94354e-10	-1.74147e-10	-0.903886	2.64055e-07	-1.74147e-10	-1.02442	0.000109106	-1.74147e-10	-0.875634
39764554	rs16985820	4.60212e-10	-1.74147e-10	-0.456984	4.696e-07	-1.74147e-10	-0.4487	0.000171295	-1.74147e-10	-0.424568
39764824	rs5757642	1.69202e-09	0.845009	-2.05839e-10	3.56587e-07	-0.724003	-2.05839e-10	0.000176236	-0.396128	-2.05839e-10
39764860	rs147749847	2.21239e-10	-1.74147e-10	-1.18943	2.25188e-07	-1.74147e-10	-1.18364	7.99885e-05	-1.74147e-10	-1.18607
39765077	rs115180573	5.44842e-10	-1.74147e-10	-0.288175	5.5642e-07	-1.74147e-10	-0.279057	0.000203452	-1.74147e-10	-0.252521
39765225	rs16985827	4.85892e-10	-1.74147e-10	-0.402684	4.95942e-07	-1.74147e-10	-0.394122	0.000181048	-1.74147e-10	-0.369191
39765293	rs16985831	4.93799e-10	-1.74147e-10	-0.386542	5.04053e-07	-1.74147e-10	-0.3779	0.000184052	-1.74147e-10	-0.352736
39765379	rs17001013	4.93799e-10	-1.74147e-10	-0.386542	5.04053e-07	-1.74147e-10	-0.3779	0.000184052	-1.74147e-10	-0.352736
39765604	rs7286714	6.91266e-10	1.05661	-1.10676	1.33791e-07	-0.60423	-1.10007	6.98579e-05	-0.210585	-1.11091
39765707	rs116539892	4.44896e-10	-1.74147e-10	-0.490831	4.53891e-07	-1.74147e-10	-0.482724	0.00016548	-1.74147e-10	-0.459103
39765946	rs17001014	4.81808e-10	-1.74147e-10	-0.411125	4.91752e-07	-1.74147e-10	-0.402606	0.000179496	-1.74147e-10	-0.377798
39766179	rs116345265	4.81447e-10	-1.74147e-10	-0.411875	4.91382e-07	-1.74147e-10	-0.40336	0.000179359	-1.74147e-10	-0.378562
39766257	rs148310559	4.649e-10	-1.74147e-10	-0.446848	4.74409e-07	-1.74147e-10	-0.438511	0.000173075	-1.74147e-10	-0.414228
39766440	rs5757644	7.47045e-10	1.11196	-1.08451	1.41998e-07	-0.567425	-1.07734	7.44673e-05	-0.168631	-1.08896
39766686	rs149336677	4.64283e-10	-1.74147e-10	-0.448177	4.73776e-07	-1.74147e-10	-0.439847	0.00017284	-1.74147e-10	-0.415584
39766699	rs144437620	4.63926e-10	-1.74147e-10	-0.448945	4.7341e-07	-1.74147e-10	-0.440619	0.000172705	-1.74147e-10	-0.416367
39767011	rs5750806	8.70318e-10	1.24847	-1.06828	1.582e-07	-0.475943	-1.06078	8.39615e-05	-0.0646514	-1.07294
39767080	rs114958314	5.08647e-10	-1.74147e-10	-0.356917	5.19285e-07	-1.74147e-10	-0.348129	0.000189693	-1.74147e-10	-0.322544
39767204	rs117864930	6.00744e-10	-1.74147e-10	-0.190501	6.13787e-07	-1.74147e-10	-0.180934	0.000224719	-1.74147e-10	-0.153102
39767247	rs9611162	8.28924e-10	1.22147	-1.09001	1.51943e-07	-0.494115	-1.08296	8.05025e-05	-0.0852731	-1.09439
39767291	rs9611164	7.99042e-10	1.18209	-1.08734	1.44381e-07	-0.547892	-1.08023	7.56718e-05	-0.149789	-1.09176
39767390	rs58799742	5.12232e-10	-1.74147e-10	-0.349892	5.22963e-07	-1.74147e-10	-0.34107	0.000191056	-1.74147e-10	-0.315386
39767408	rs149861947	1.68071e-10	-1.46429	-2.05839e-10	1.72892e-07	-1.44792	-2.05839e-10	7.73338e-05	-1.21982	-2.05839e-10
39767426	rs145700780	5.03889e-10	-1.74147e-10	-0.366316	5.14403e-07	-1.74147e-10	-0.357574	0.000187885	-1.74147e-10	-0.332121
39767660	rs117841264	2.85159e-10	-1.74147e-10	-0.935624	2.94608e-07	-1.74147e-10	-0.914935	0.000106628	-1.74147e-10	-0.898606
39767682	rs77013320	5.75459e-10	-1.74147e-10	-0.233503	5.87837e-07	-1.74147e-10	-0.224131	0.000215097	-1.74147e-10	-0.196861
39767894	rs115814052	5.35835e-10	-1.74147e-10	-0.304845	5.47179e-07	-1.74147e-10	-0.295806	0.000200028	-1.74147e-10	-0.269497
39767994	rs78751209	4.73219e-11	-1.73678	-0.994915	5.43466e-08	-1.67051	-0.934685	1.79604e-05	-1.74196	-0.937823
39768080	rs11704158	8.36212e-09	2.4428	-2.05839e-10	1.53409e-06	0.735109	-2.05839e-10	0.00041902	0.469965	-2.05839e-10
39768284	rs137878694	5.7556e-10	-1.74147e-10	-0.233326	5.87942e-07	-1.74147e-10	-0.223953	0.000215136	-1.74147e-10	-0.196682
39769095	rs62228448	1.15777e-10	-1.837	-2.05839e-10	1.09732e-07	-1.90254	-2.05839e-10	3.94052e-05	-1.89405	-2.05839e-10
39769236	rs58346745	5.25562e-10	-1.74147e-10	-0.324203	5.36638e-07	-1.74147e-10	-0.315257	0.000196122	-1.74147e-10	-0.289215
39769330	rs55673200	1.10796e-10	-1.88098	-2.05839e-10	1.09057e-07	-1.90871	-2.05839e-10	3.93313e-05	-1.89593	-2.05839e-10
39769818	rs1569499	4.5282e-10	0.740695	-1.21387	1.03201e-07	-0.746685	-1.21721	5.15762e-05	-0.428317	-1.19658
39770118	rs145554377	1.09286e-10	-1.8947	-2.05839e-10	1.55267e-07	-1.55543	-2.05839e-10	7.24474e-05	-1.28509	-2.05839e-10
39770597	rs4821888	1.64984e-09	0.819761	-2.05839e-10	3.50736e-07	-0.740548	-2.05839e-10	0.000172971	-0.414828	-2.05839e-10
39770780	rs4820377	2.03086e-09	1.02754	-2.05839e-10	4.02356e-07	-0.603245	-2.05839e-10	0.000201922	-0.26007	-2.05839e-10
39771114	rs80181382	1.41754e-10	-1.63458	-2.05839e-10	1.87787e-07	-1.36527	-2.05839e-10	5.50133e-05	-1.56038	-2.05839e-10
39771669	rs117698419	6.81522e-10	-1.74147e-10	-0.0643425	7.36278e-07	-1.74147e-10	0.001027	0.000253899	-1.74147e-10	-0.0310172
39771687	rs5757646	5.39179e-11	-1.90232	-0.698893	5.99969e-08	-1.90554	-0.600746	2.17355e-05	-1.904	-0.585008
39771920	rs1297231	3.90765e-10	-0.620565	-2.05839e-10	3.90859e-07	-0.632234	-2.05839e-10	0.000170131	-0.431384	-2.05839e-10
39772680	rs79262580	2.0947e-10	-1.24409	-2.05839e-10	1.91908e-07	-1.34356	-2.05839e-10	5.75517e-05	-1.51527	-2.05839e-10
39774240	rs56147213	1.28136e-10	-1.73558	-2.05839e-10	1.12606e-07	-1.87669	-2.05839e-10	3.89759e-05	-1.90501	-2.05839e-10
39774448	rs6001566	1.20334e-09	1.50125	-0.997062	1.293e-07	-0.762	-0.976446	8.09119e-05	-0.182101	-0.992491
39774525	rs6519190	1.54444e-09	1.75457	-1.00083	1.50796e-07	-0.604294	-0.980362	9.79945e-05	0.0132496	-0.996291
39775047	rs5757647	1.92994e-09	0.976574	-2.05839e-10	2.53454e-07	-1.0654	-2.05839e-10	0.000144286	-0.596155	-2.05839e-10
39775156	rs5757648	1.97958e-09	1.00197	-2.05839e-10	2.56966e-07	-1.05164	-2.05839e-10	0.000146782	-0.579006	-2.05839e-10
39775250	rs9611165	1.92994e-09	0.976574	-2.05839e-10	2.53454e-07	-1.0654	-2.05839e-10	0.000144286	-0.596155	-2.05839e-10
39775268	rs9611166	1.97958e-09	1.00197	-2.05839e-10	2.56966e-07	-1.05164	-2.05839e-10	0.000146782	-0.579006	-2.05839e-10
39775400	rs6001567	1.97958e-09	1.00197	-2.05839e-10	2.56966e-07	-1.05164	-2.05839e-10	0.000146782	-0.579006	-2.05839e-10
39775583	rs9611167	1.60106e-09	1.31889	-0.529138	1.77015e-07	-0.869738	-0.554611	0.000122725	-0.312249	-0.445754
39775786	rs6001568	2.31131e-09	1.1569	-2.05839e-10	2.80868e-07	-0.962697	-2.05839e-10	0.000164053	-0.467766	-2.05839e-10
39776712	rs143038520	9.38201e-10	-1.74147e-10	0.255294	9.58048e-07	-1.74147e-10	0.264316	0.000433435	-1.74147e-10	0.503789
39777254	rs4821889	2.23771e-09	1.69569	-0.571155	2.09875e-07	-0.658197	-0.595872	0.000150791	-0.0619021	-0.490159
39777492	rs78866262	3.78935e-10	-1.74147e-10	-0.651307	3.96763e-07	-1.74147e-10	-0.617242	0.000144062	-1.74147e-10	-0.597708
39777523	rs4821890	2.26924e-09	1.72431	-0.585782	2.10406e-07	-0.641313	-0.61023	0.000151551	-0.0413982	-0.505635
39777680	rs8135738	7.30917e-10	0.00562852	-2.05839e-10	9.94233e-07	0.301391	-2.05839e-10	0.000435556	0.508671	-2.05839e-10
39778167	rs1010169	2.71569e-09	1.31813	-2.05839e-10	3.07476e-07	-0.872183	-2.05839e-10	0.00018335	-0.356558	-2.05839e-10
39778327	rs1010170	2.87337e-09	1.37457	-2.05839e-10	3.17508e-07	-0.840079	-2.05839e-10	0.000190684	-0.317334	-2.05839e-10
39778419	rs5757650	2.31669e-09	1.15922	-2.05839e-10	2.8013e-07	-0.965327	-2.05839e-10	0.000163355	-0.472028	-2.05839e-10
39778609	rs147854258	1.52999e-09	-1.74147e-10	0.744349	1.56448e-06	-1.74147e-10	0.754729	0.000732764	-1.74147e-10	1.02887
39779292	rs117169690	1.49849e-09	-1.74147e-10	0.723542	1.53218e-06	-1.74147e-10	0.733868	0.000716645	-1.74147e-10	1.00663
39779300	rs756640	1.88613e-09	1.63595	-0.682342	1.817e-07	-0.693291	-0.704936	0.00012842	-0.104598	-0.608047
39780017	rs62228451	1.07848e-10	-1.90795	-2.05839e-10	1.11319e-07	-1.88818	-2.05839e-10	3.8808e-05	-1.90933	-2.05839e-10
39780097	rs55706518	4.09621e-09	1.72915	-2.05839e-10	9.20585e-07	0.224428	-2.05839e-10	0.000469034	0.582722	-2.05839e-10
39780819	rs41274557	1.18658e-10	-1.81243	-2.05839e-10	1.17378e-07	-1.83518	-2.05839e-10	4.06361e-05	-1.8633	-2.05839e-10
39780961	rs1043395	1.09153e-08	2.70925	-2.05839e-10	2.16128e-06	1.07788	-2.05839e-10	0.00184245	1.9509	-2.05839e-10
39781013	rs139018750	3.42561e-10	-1.74147e-10	-0.752222	3.55708e-07	-1.74147e-10	-0.726472	0.000129935	-1.74147e-10	-0.700919
39781429	rs7423	1.88504e-09	1.72854	-0.775502	1.89943e-07	-0.561037	-0.792822	0.000139896	0.0796369	-0.706687
39781585	rs1007337	3.27249e-09	1.50464	-2.05839e-10	3.61122e-07	-0.711365	-2.05839e-10	0.000228302	-0.137281	-2.05839e-10
39781855	rs5757652	2.73921e-09	1.32675	-2.05839e-10	3.30357e-07	-0.800407	-2.05839e-10	0.00020433	-0.248215	-2.05839e-10
39781905	rs192640998	3.95554e-10	-1.74147e-10	-0.608383	4.12142e-07	-1.74147e-10	-0.579213	0.000151049	-1.74147e-10	-0.550348
39782571	rs139764118	3.25038e-09	-1.74147e-10	1.49786	3.37053e-06	-1.74147e-10	1.52224	0.00158565	-1.74147e-10	1.8008
39782980	rs147744082	1.85567e-10	-1.36526	-2.05839e-10	1.16751e-07	-1.84053	-2.05839e-10	5.61899e-05	-1.53922	-2.05839e-10
39783027	rs9611169	3.1608e-09	1.46991	-2.05839e-10	3.41633e-07	-0.766844	-2.05839e-10	0.000214418	-0.200023	-2.05839e-10
39783374	rs77488630	1.31372e-10	-1.71063	-2.05839e-10	1.12602e-07	-1.87672	-2.05839e-10	3.89009e-05	-1.90694	-2.05839e-10
39783674	rs200676622	5.5731e-10	-1.74147e-10	-0.26555	5.91471e-07	-1.74147e-10	-0.217968	0.000208201	-1.74147e-10	-0.229449
39783841	rs147261054	1.38305e-10	-1.65921	-2.05839e-10	1.69224e-07	-1.46936	-2.05839e-10	6.41118e-05	-1.40732	-2.05839e-10
39784136	rs8143036	4.65274e-11	-1.89577	-0.852865	4.46338e-08	-1.90806	-0.894033	1.71377e-05	-1.88263	-0.844049
39784845	rs9611170	1.12938e-09	1.54088	-1.10013	1.09445e-07	-0.801809	-1.10335	7.05907e-05	-0.235354	-1.0757
39785062	rs117179639	2.7745e-10	-1.74147e-10	-0.963029	2.74355e-07	-1.74147e-10	-0.986159	0.000101679	-1.74147e-10	-0.946131
39785181	rs148601764	8.64472e-10	0.173449	-2.05839e-10	1.07998e-06	0.384115	-2.05839e-10	0.000478187	0.602049	-2.05839e-10
39785198	rs146680193	2.36924e-10	-1.74147e-10	-1.12093	2.41337e-07	-1.74147e-10	-1.11439	8.80073e-05	-1.74147e-10	-1.09053
39785242	rs2142848	1.52497e-09	1.6271	-0.88604	1.40703e-07	-0.752724	-0.901205	9.62932e-05	-0.175134	-0.825421
39785381	rs4821891	1.58208e-09	1.65514	-0.877311	1.44208e-07	-0.736667	-0.892657	9.91331e-05	-0.155485	-0.816004
39786563	rs182922773	2.53632e-10	-1.74147e-10	-1.05279	2.58149e-07	-1.74147e-10	-1.04704	9.21859e-05	-1.74147e-10	-1.04415
39787033	rs187812542	9.12251e-10	0.227244	-2.05839e-10	1.14268e-06	0.440548	-2.05839e-10	0.000507268	0.661086	-2.05839e-10
39787143	rs57925865	3.91659e-10	-1.74147e-10	-0.618279	4.07993e-07	-1.74147e-10	-0.589332	0.000149496	-1.74147e-10	-0.560682
39787753	rs117936743	2.19142e-10	-1.74147e-10	-1.19895	2.22453e-07	-1.74147e-10	-1.19586	8.01848e-05	-1.74147e-10	-1.18362
39788143	rs73414390	3.95926e-10	-1.74147e-10	-0.607444	4.12538e-07	-1.74147e-10	-0.578253	0.000151197	-1.74147e-10	-0.549368
39789086	rs5995729	1.65483e-09	-1.74147e-10	0.822785	1.72265e-06	-1.74147e-10	0.85104	0.000804539	-1.74147e-10	1.12232
39789495	rs139121016	2.17264e-10	-1.74147e-10	-1.20756	2.23218e-07	-1.74147e-10	-1.19243	7.88625e-05	-1.74147e-10	-1.20025
39790191	rs2413590	2.5525e-09	1.25616	-2.05839e-10	2.88383e-07	-0.936293	-2.05839e-10	0.000168968	-0.438241	-2.05839e-10
39790592	rs141092084	1.96205e-09	-1.74147e-10	0.993075	1.98603e-06	-1.74147e-10	0.993311	0.0009798	-1.74147e-10	1.3194
39790715	rs73414391	4.00909e-10	-1.74147e-10	-0.594937	4.17846e-07	-1.74147e-10	-0.565468	0.000153184	-1.74147e-10	-0.536314
39790987	rs5750808	2.62121e-09	1.28272	-2.05839e-10	2.92668e-07	-0.921541	-2.05839e-10	0.000172059	-0.420115	-2.05839e-10
39791491	rs5750809	2.5525e-09	1.25616	-2.05839e-10	2.88383e-07	-0.936293	-2.05839e-10	0.000168968	-0.438241	-2.05839e-10
39791962	rs143992731	3.97803e-10	-1.74147e-10	-0.602713	4.14538e-07	-1.74147e-10	-0.573417	0.000151946	-1.74147e-10	-0.544429
39792320	rs62228453	1.07676e-10	-1.90955	-2.05839e-10	1.14334e-07	-1.86146	-2.05839e-10	3.89368e-05	-1.90601	-2.05839e-10
39792328	rs75475382	2.31644e-10	-1.74147e-10	-1.14347	2.61849e-07	-1.74147e-10	-1.03281	8.37796e-05	-1.74147e-10	-1.13976
39792943	rs5750810	2.77255e-09	1.33885	-2.05839e-10	3.01985e-07	-0.890205	-2.05839e-10	0.000178798	-0.381697	-2.05839e-10
39793066	rs5750811	2.84813e-09	1.36575	-2.05839e-10	3.06577e-07	-0.875113	-2.05839e-10	0.00018213	-0.363233	-2.05839e-10
39793079	rs5750812	1.98909e-09	1.82216	-0.815394	1.72251e-07	-0.615758	-0.835872	0.00012274	-0.0136482	-0.744238
39793154	rs73167327	1.15688e-10	-1.83777	-2.05839e-10	1.09602e-07	-1.90372	-2.05839e-10	3.96528e-05	-1.88779	-2.05839e-10
39793342	rs151047772	2.2767e-09	-1.74147e-10	1.14181	2.30454e-06	-1.74147e-10	1.14205	0.00114866	-1.74147e-10	1.4784
39793655	rs4321460	2.92609e-09	1.39275	-2.05839e-10	3.11273e-07	-0.859912	-2.05839e-10	0.000185544	-0.34466	-2.05839e-10
39793734	rs4386422	5.45353e-09	1.39275	0.622595	5.74117e-07	-0.859912	0.612163	0.000463986	-0.34466	0.916562
39793766	rs4384886	1.99404e-09	1.82216	-0.81291	1.72669e-07	-0.615758	-0.833446	0.000123069	-0.0136482	-0.741559
39793874	rs117433449	2.15734e-09	-1.74147e-10	1.08796	2.18372e-06	-1.74147e-10	1.0882	0.00108445	-1.74147e-10	1.42087
39794071	rs5757653	1.88515e-10	-1.13867	-0.210826	1.23403e-07	-1.61075	-0.174376	3.49738e-05	-1.74885	-0.264499
39794124	rs5757654	2.16333e-09	1.87982	-0.789084	1.82854e-07	-0.581717	-0.810175	0.000131573	0.0275128	-0.715901
39794241	rs7292066	5.90889e-09	1.5431	0.552445	5.98175e-07	-0.748908	0.54221	0.000480291	-0.234626	0.841065
39794434	rs35515473	1.0769e-10	-1.90941	-2.05839e-10	1.15625e-07	-1.85023	-2.05839e-10	3.90736e-05	-1.90251	-2.05839e-10
39795073	rs141191016	1.87437e-09	-1.74147e-10	0.947357	1.89727e-06	-1.74147e-10	0.947591	0.000933001	-1.74147e-10	1.27045
39795228	rs5750813	4.16491e-09	1.36575	0.380032	4.43974e-07	-0.875113	0.370298	0.000350644	-0.363233	0.65505
39795419	rs184962767	1.86059e-09	-1.74147e-10	0.939977	1.88332e-06	-1.74147e-10	0.94021	0.000925656	-1.74147e-10	1.26255
39795464	rs150749417	1.86059e-09	-1.74147e-10	0.939977	1.88332e-06	-1.74147e-10	0.94021	0.000925656	-1.74147e-10	1.26255
39795683	rs4821892	2.96707e-09	1.40666	-2.05839e-10	3.18096e-07	-0.838228	-2.05839e-10	0.000191865	-0.311162	-2.05839e-10
39795972	rs61185571	1.81843e-09	-1.74147e-10	0.917058	1.84064e-06	-1.74147e-10	0.91729	0.000903206	-1.74147e-10	1.238
39796097	rs3830119	1.95956e-10	-1.0251	-0.285674	1.20742e-07	-1.53936	-0.267565	3.46966e-05	-1.6717	-0.349614
39797178	rs5757655	1.99195e-09	1.88014	-0.871944	1.70324e-07	-0.57184	-0.891037	0.000120425	0.0284335	-0.805361
39797779	rs4821893	2.74503e-09	1.32888	-2.05839e-10	3.08959e-07	-0.867372	-2.05839e-10	0.000184085	-0.352556	-2.05839e-10
39797930	rs117327855	1.74634e-09	-1.74147e-10	0.876605	1.76767e-06	-1.74147e-10	0.876835	0.000864885	-1.74147e-10	1.19464
39797987	rs5750814	1.81093e-09	1.62242	-0.709492	1.7476e-07	-0.708882	-0.728286	0.000120475	-0.151518	-0.624988
39798127	rs34026806	1.40876e-10	-1.86364	0.222844	1.53523e-07	-1.70548	0.138748	5.2373e-05	-1.80954	0.199973
39798237	rs34825318	5.94483e-10	-0.200978	-2.05839e-10	1.73865e-07	-1.4423	-2.05839e-10	6.89888e-05	-1.33401	-2.05839e-10
39798374	rs117358444	1.77957e-09	-1.74147e-10	0.895457	1.80131e-06	-1.74147e-10	0.895688	0.00088254	-1.74147e-10	1.21485
39798429	rs5757657	1.75718e-09	1.65043	-0.767642	1.67782e-07	-0.692524	-0.785393	0.000115423	-0.131736	-0.687616
39798449	rs5750815	2.81975e-09	1.35573	-2.05839e-10	3.1371e-07	-0.852113	-2.05839e-10	0.000187548	-0.333918	-2.05839e-10
39799789	rs4429561	3.15152e-09	1.46697	-2.05839e-10	3.34345e-07	-0.788407	-2.05839e-10	0.000202673	-0.256361	-2.05839e-10
39800050	rs34463037	1.29496e-10	-1.72502	-2.05839e-10	1.17677e-07	-1.83263	-2.05839e-10	4.51178e-05	-1.75868	-2.05839e-10
39800436	rs151120013	1.13883e-10	-1.8535	-2.05839e-10	1.44637e-07	-1.62635	-2.05839e-10	4.52867e-05	-1.75494	-2.05839e-10
39800704	rs4337572	1.87222e-09	1.65043	-0.704225	1.78564e-07	-0.692524	-0.72311	0.00012358	-0.131736	-0.619327
39801446	rs35836908	1.10026e-10	-1.88796	-2.05839e-10	1.09161e-07	-1.90776	-2.05839e-10	3.87961e-05	-1.90963	-2.05839e-10
39801691	rs17001089	2.49857e-10	-1.74147e-10	-1.06778	2.56001e-07	-1.74147e-10	-1.0554	9.26044e-05	-1.74147e-10	-1.03962
39801748	rs17001091	3.66639e-10	-0.684294	-2.05839e-10	5.12548e-07	-0.361187	-2.05839e-10	0.000249114	-0.050041	-2.05839e-10
39801788	rs34336887	1.67759e-09	-1.74147e-10	0.836443	1.69808e-06	-1.74147e-10	0.836671	0.000828426	-1.74147e-10	1.15157
39802209	rs59336116	1.78169e-09	-1.74147e-10	0.896648	1.80346e-06	-1.74147e-10	0.896879	0.000883668	-1.74147e-10	1.21613
39802359	rs34206765	6.91975e-10	-0.0491209	-2.05839e-10	4.01831e-07	-0.60455	-2.05839e-10	9.40405e-05	-1.02423	-2.05839e-10
39802495	rs34546629	1.57042e-08	3.07301	-2.05839e-10	4.41666e-06	1.79256	-2.05839e-10	0.00423701	2.78366	-2.05839e-10
39802501	rs35349798	4.98036e-10	-0.377998	-2.05839e-10	4.63772e-07	-0.461188	-2.05839e-10	0.000214576	-0.19929	-2.05839e-10
39802930	rs143504165	1.81584e-09	-1.74147e-10	0.915631	1.83802e-06	-1.74147e-10	0.915863	0.000901826	-1.74147e-10	1.23647
39803390	rs147172886	2.12576e-10	-1.74147e-10	-1.22937	2.16964e-07	-1.74147e-10	-1.22085	7.68155e-05	-1.74147e-10	-1.22655
39806131	rs35748716	1.0861e-10	-1.90091	-2.05839e-10	1.10973e-07	-1.8913	-2.05839e-10	3.88183e-05	-1.90906	-2.05839e-10
39806153	rs6001582	1.40988e-09	0.562576	0.100011	2.3444e-07	-1.28265	0.139268	0.000161574	-0.873703	0.390715
39806246	rs145826519	2.54452e-10	-1.74147e-10	-1.04956	2.63222e-07	-1.74147e-10	-1.02758	9.42063e-05	-1.74147e-10	-1.02247
39807231	rs117420954	2.26645e-09	-1.74147e-10	1.1373	2.29417e-06	-1.74147e-10	1.13754	0.00114314	-1.74147e-10	1.47358
39807536	rs146399813	2.54944e-10	-1.74147e-10	-1.04763	2.63757e-07	-1.74147e-10	-1.02555	9.44001e-05	-1.74147e-10	-1.02041
39808401	rs117772722	2.73296e-10	-1.74147e-10	-0.978115	2.82488e-07	-1.74147e-10	-0.956946	0.000101804	-1.74147e-10	-0.944907
39808420	rs58743204	1.74835e-09	-1.74147e-10	0.877759	1.76971e-06	-1.74147e-10	0.877989	0.000865956	-1.74147e-10	1.19588
39808635	rs57432240	2.26582e-09	-1.74147e-10	1.13702	2.29353e-06	-1.74147e-10	1.13727	0.0011428	-1.74147e-10	1.47329
39809121	rs60804825	2.02441e-09	-1.74147e-10	1.02436	2.04916e-06	-1.74147e-10	1.0246	0.00101316	-1.74147e-10	1.35287
39809820	rs4821894	1.92654e-09	0.974811	-2.05839e-10	2.55254e-07	-1.05832	-2.05839e-10	0.000145393	-0.588516	-2.05839e-10
39809834	rs61583895	1.84264e-09	-1.74147e-10	0.930286	1.86516e-06	-1.74147e-10	0.930519	0.000916097	-1.74147e-10	1.25217
39809966	rs57470997	1.81179e-09	-1.74147e-10	0.913402	1.83393e-06	-1.74147e-10	0.913633	0.000899675	-1.74147e-10	1.23408
39810379	rs5750816	1.98082e-09	1.00259	-2.05839e-10	2.58198e-07	-1.04686	-2.05839e-10	0.000147328	-0.575292	-2.05839e-10
39812072	rs60181054	1.79774e-09	-1.74147e-10	0.905616	1.8197e-06	-1.74147e-10	0.905848	0.000892201	-1.74147e-10	1.22574
39812133	rs56796306	1.75716e-09	-1.74147e-10	0.882783	1.77862e-06	-1.74147e-10	0.883013	0.000870632	-1.74147e-10	1.20127
39812409	rs5757659	1.97607e-09	1.00019	-2.05839e-10	2.58804e-07	-1.04451	-2.05839e-10	0.000147914	-0.571321	-2.05839e-10
39812791	rs118131187	1.75318e-09	-1.74147e-10	0.880516	1.77459e-06	-1.74147e-10	0.880746	0.000868519	-1.74147e-10	1.19884
39812986	rs6001585	3.55563e-10	-0.714967	-2.05839e-10	1.09845e-07	-1.90151	-2.05839e-10	4.12448e-05	-1.84843	-2.05839e-10
39813353	rs2269549	2.28295e-10	-1.74147e-10	-1.15803	2.25909e-07	-1.74147e-10	-1.18045	8.03787e-05	-1.74147e-10	-1.1812
39813519	rs144742537	1.85956e-09	-1.74147e-10	0.939424	1.88228e-06	-1.74147e-10	0.939657	0.000925107	-1.74147e-10	1.26196
39813759	rs35469986	2.62824e-10	-1.74147e-10	-1.01718	2.75257e-07	-1.74147e-10	-0.982876	9.67887e-05	-1.74147e-10	-0.995422
39813844	rs140598269	2.08393e-10	-1.74147e-10	-1.24924	2.13109e-07	-1.74147e-10	-1.23878	7.56512e-05	-1.74147e-10	-1.24182
39813948	rs17001093	2.11193e-10	-1.74147e-10	-1.2359	2.13588e-07	-1.74147e-10	-1.23653	7.52055e-05	-1.74147e-10	-1.24773
39814613	rs35286491	2.21571e-10	-1.18793	-2.05839e-10	1.16546e-07	-1.84229	-2.05839e-10	4.48594e-05	-1.76442	-2.05839e-10
39816510	rs2267409	2.16678e-09	-1.74147e-10	1.09233	2.19327e-06	-1.74147e-10	1.09257	0.00108951	-1.74147e-10	1.42553
39816568	rs17001097	9.33496e-10	-1.74147e-10	0.250266	9.22183e-07	-1.74147e-10	0.226163	0.000315592	-1.74147e-10	0.186496
39817161	rs2267410	1.98021e-09	-1.74147e-10	1.00229	2.00441e-06	-1.74147e-10	1.00252	0.000989504	-1.74147e-10	1.32925
39818691	rs146598912	2.00852e-09	-1.74147e-10	1.01648	2.03306e-06	-1.74147e-10	1.01672	0.00100465	-1.74147e-10	1.34444
39818727	rs150261152	1.87101e-09	-1.74147e-10	0.94556	1.89386e-06	-1.74147e-10	0.945794	0.000931207	-1.74147e-10	1.26853
39818793	rs117142056	1.94327e-09	-1.74147e-10	0.983455	1.96701e-06	-1.74147e-10	0.98369	0.000969763	-1.74147e-10	1.3091
39819008	rs6001587	1.69549e-09	0.847059	-2.05839e-10	2.38296e-07	-1.12707	-2.05839e-10	0.000133413	-0.674506	-2.05839e-10
39819049	rs6001588	1.69549e-09	0.847059	-2.05839e-10	2.38296e-07	-1.12707	-2.05839e-10	0.000133413	-0.674506	-2.05839e-10
39819589	rs138947677	1.85916e-09	-1.74147e-10	0.939209	1.88187e-06	-1.74147e-10	0.939442	0.000924894	-1.74147e-10	1.26173
39819766	rs117173541	1.58636e-09	-1.74147e-10	0.780524	1.60572e-06	-1.74147e-10	0.780748	0.00078017	-1.74147e-10	1.09156
39819767	rs184699432	1.70722e-09	-1.74147e-10	0.853948	1.72807e-06	-1.74147e-10	0.854177	0.000844127	-1.74147e-10	1.17035
39819799	rs550306107	1.55548e-09	-1.74147e-10	0.760867	1.57447e-06	-1.74147e-10	0.761091	0.000763873	-1.74147e-10	1.07045
39819903	rs113903810	1.62415e-09	-1.74147e-10	0.804067	1.61664e-06	-1.74147e-10	0.787522	0.00079439	-1.74147e-10	1.10962
39819943	rs542583102	1.55548e-09	-1.74147e-10	0.760867	1.57447e-06	-1.74147e-10	0.761091	0.000763873	-1.74147e-10	1.07045
39819999	rs116848764	1.5961e-09	-1.74147e-10	0.786647	1.61559e-06	-1.74147e-10	0.786872	0.000785316	-1.74147e-10	1.09813
39820005	rs141263497	1.73099e-09	-1.74147e-10	0.867779	1.75213e-06	-1.74147e-10	0.868008	0.00085674	-1.74147e-10	1.18518
39820695	rs149966479	1.16469e-10	-1.83105	-2.05839e-10	1.18771e-07	-1.82338	-2.05839e-10	3.97565e-05	-1.88518	-2.05839e-10
39820885	rs5750818	1.87846e-09	0.949539	-2.05839e-10	2.51779e-07	-1.07203	-2.05839e-10	0.00014293	-0.605601	-2.05839e-10
39821246	rs118148648	1.97034e-10	-1.30529	-2.05839e-10	1.52869e-07	-1.571	-2.05839e-10	6.20504e-05	-1.44001	-2.05839e-10
39821319	rs5757663	1.61389e-09	0.797733	-2.05839e-10	2.32139e-07	-1.15324	-2.05839e-10	0.000129089	-0.70745	-2.05839e-10
39821417	rs146698472	2.61009e-10	-1.74147e-10	-1.02411	2.70356e-07	-1.74147e-10	-1.00084	9.67878e-05	-1.74147e-10	-0.995432
39821433	rs141326583	2.56355e-10	-1.74147e-10	-1.04211	2.41972e-07	-1.74147e-10	-1.11176	9.16637e-05	-1.74147e-10	-1.04983
39821536	rs5757664	1.83178e-09	0.924375	-2.05839e-10	2.4838e-07	-1.08562	-2.05839e-10	0.000140524	-0.622577	-2.05839e-10
39821641	rs5757665	1.6541e-09	0.822342	-2.05839e-10	2.35185e-07	-1.14021	-2.05839e-10	0.000131226	-0.691033	-2.05839e-10
39821998	rs9607646	1.66868e-10	-1.47147	-2.05839e-10	1.64125e-07	-1.49995	-2.05839e-10	5.30448e-05	-1.59681	-2.05839e-10
39822116	rs5757667	1.37312e-09	0.824668	-0.188498	2.01243e-07	-1.14242	-0.153644	0.000140343	-0.694822	0.0709615
39822159	rs118124761	1.4174e-09	-1.74147e-10	0.667907	1.43469e-06	-1.74147e-10	0.668125	0.000691229	-1.74147e-10	0.970519
39822851	rs36044118	1.32452e-09	-1.74147e-10	0.600134	1.34068e-06	-1.74147e-10	0.600349	0.000642593	-1.74147e-10	0.897558
39823015	rs4821895	1.38516e-09	0.849396	-0.204494	2.00614e-07	-1.1293	-0.169901	0.000140155	-0.678322	0.0531157
39823222	rs9611173	1.2401e-10	-1.7683	-2.05839e-10	1.14767e-07	-1.85768	-2.05839e-10	3.89393e-05	-1.90595	-2.05839e-10
39823630	rs35683168	1.93791e-09	-1.74147e-10	0.980696	1.96159e-06	-1.74147e-10	0.980931	0.000966904	-1.74147e-10	1.30615
39824450	rs739141	2.44697e-10	0.0171709	-1.10582	5.67444e-08	-1.4101	-1.15192	3.23862e-05	-0.938185	-1.15203
39824707	rs743838	1.86925e-09	0.944622	-2.05839e-10	2.42529e-07	-1.10946	-2.05839e-10	0.000136838	-0.649155	-2.05839e-10
39825019	rs3788552	1.63008e-09	-1.74147e-10	0.807714	1.50945e-06	-1.74147e-10	0.718919	0.000732824	-1.74147e-10	1.02895
39825025	rs117758305	1.21005e-09	-1.74147e-10	0.509747	1.12808e-06	-1.74147e-10	0.427694	0.000535256	-1.74147e-10	0.714792
39825322	rs5750820	1.27929e-09	0.653068	-0.087677	1.98174e-07	-1.26021	-0.0512232	0.000138076	-0.823285	0.183134
39825492	rs5750821	1.46897e-09	0.824668	-0.121022	2.15523e-07	-1.14242	-0.0850895	0.000151293	-0.694822	0.146091
39826104	rs118150487	2.25646e-10	-1.74147e-10	-1.16971	2.32194e-07	-1.74147e-10	-1.15301	8.15623e-05	-1.74147e-10	-1.16659
39826788	rs5750822	1.57847e-09	0.775539	-2.05839e-10	2.28661e-07	-1.16834	-2.05839e-10	0.000126527	-0.727495	-2.05839e-10
39827318	rs117827974	1.82776e-09	-1.74147e-10	0.922178	1.85009e-06	-1.74147e-10	0.92241	0.000908175	-1.74147e-10	1.24348
39827553	rs7949	1.34373e-09	0.748704	-0.134173	2.04327e-07	-1.18241	-0.098448	0.000141761	-0.745278	0.131467
39828167	rs146177389	2.67745e-10	-1.74147e-10	-0.998636	2.77673e-07	-1.74147e-10	-0.974137	9.94351e-05	-1.74147e-10	-0.968448
39828177	rs3752469	1.39243e-09	-1.74147e-10	0.650132	1.40942e-06	-1.74147e-10	0.650349	0.000678134	-1.74147e-10	0.951393
39828407	rs148410942	3.1491e-10	-1.74147e-10	-0.836385	2.88163e-07	-1.74147e-10	-0.937054	0.000112246	-1.74147e-10	-0.847261
39828477	rs116655803	1.51516e-09	-1.74147e-10	0.734607	1.53366e-06	-1.74147e-10	0.734829	0.000742623	-1.74147e-10	1.04224
39828581	rs150540606	1.46289e-09	0.699499	-2.05839e-10	1.71438e-06	0.846227	-2.05839e-10	0.000770094	1.07856	-2.05839e-10
39828586	rs139338364	4.31663e-10	-0.521026	-2.05839e-10	3.7661e-07	-0.66937	-2.05839e-10	0.000169489	-0.435164	-2.05839e-10
39828600	rs117502506	2.00146e-10	-1.28963	-2.05839e-10	2.0079e-07	-1.29832	-2.05839e-10	8.32905e-05	-1.14562	-2.05839e-10
39829086	rs35927585	1.51965e-10	-1.56502	-2.05839e-10	1.18327e-07	-1.82713	-2.05839e-10	4.03394e-05	-1.87062	-2.05839e-10
39829273	rs58641840	1.37738e-09	-1.74147e-10	0.63927	1.39419e-06	-1.74147e-10	0.639487	0.000670252	-1.74147e-10	0.939702
39829736	rs5757670	1.41885e-09	0.793326	-0.124393	2.19402e-07	-1.12116	-0.0885136	0.000154018	-0.673227	0.142343
39829923	rs12628204	7.78085e-10	-1.74147e-10	0.0681653	7.94576e-07	-1.74147e-10	0.0772281	0.000295155	-1.74147e-10	0.119549
39829973	rs5750823	1.1717e-08	2.71203	0.0680935	4.15506e-07	-0.677972	0.106889	0.000386459	0.033557	0.355517
39830123	rs5750824	3.0375e-10	-0.866234	-0.00623042	1.75155e-07	-1.46585	0.0309401	4.74443e-05	-1.63699	-0.0714098
39831104	rs117093889	1.17135e-10	-1.82534	-2.05839e-10	1.1206e-07	-1.88155	-2.05839e-10	4.06337e-05	-1.86335	-2.05839e-10
39831230	rs17001112	1.36747e-09	-1.74147e-10	0.632048	1.38416e-06	-1.74147e-10	0.632264	0.000665061	-1.74147e-10	0.931927
39831278	rs5750825	1.27876e-08	2.80658	0.0609779	4.46193e-07	-0.599498	0.0996691	0.000412729	0.107173	0.347665
39831986	rs1972280	1.28707e-08	2.82015	0.0538801	4.33379e-07	-0.621435	0.0924674	0.000404647	0.095233	0.33983
39832113	rs5750826	9.15449e-10	0.99407	-0.763326	1.87171e-07	-0.615219	-0.753341	8.36427e-05	-0.344679	-0.796719
39832383	rs118126131	1.30963e-09	-1.74147e-10	0.58883	1.32561e-06	-1.74147e-10	0.589044	0.000634814	-1.74147e-10	0.88538
39832841	rs74658578	1.17121e-09	-1.74147e-10	0.477122	1.23621e-06	-1.74147e-10	0.519224	0.000461492	-1.74147e-10	0.566511
39833257	rs117983435	1.14366e-09	-1.74147e-10	0.453317	1.201e-06	-1.74147e-10	0.490332	0.000450356	-1.74147e-10	0.542085
39833437	rs4821896	1.51762e-08	3.01884	0.0199752	4.97227e-07	-0.449596	0.0580625	0.000477737	0.298731	0.302377
39834102	rs73167342	9.84723e-09	3.45511	-0.848833	2.52565e-07	-0.227311	-0.841603	0.000193679	0.574476	-0.876224
39835083	rs5750828	1.00748e-08	3.5562	-0.927078	2.47029e-07	-0.170493	-0.920581	0.000192432	0.643417	-0.951629
39835291	rs117407700	1.19282e-09	-1.74147e-10	0.495409	1.20737e-06	-1.74147e-10	0.495617	0.00057397	-1.74147e-10	0.784625
39835587	rs4821897	2.16227e-08	3.39283	-2.05839e-10	5.98017e-07	-0.206963	-2.05839e-10	0.000474273	0.59383	-2.05839e-10
39835661	rs145519095	2.68442e-10	-1.74147e-10	-0.996035	2.7843e-07	-1.74147e-10	-0.971413	9.9709e-05	-1.74147e-10	-0.965697
39836251	rs148061535	1.32128e-10	-1.7049	-2.05839e-10	1.10375e-07	-1.8967	-2.05839e-10	3.88365e-05	-1.90859	-2.05839e-10
39836561	rs6001592	4.99846e-10	-1.74147e-10	-0.374371	5.52929e-07	-1.74147e-10	-0.285352	0.00019525	-1.74147e-10	-0.29367
39837472	rs6001594	1.84307e-08	3.2331	-2.05839e-10	5.49566e-07	-0.291452	-2.05839e-10	0.000421323	0.475447	-2.05839e-10
39837535	rs113785064	3.65099e-10	-1.74147e-10	-0.688501	3.9043e-07	-1.74147e-10	-0.633332	0.000136386	-1.74147e-10	-0.652467
39837625	rs2899318	1.96449e-08	3.2969	-2.05839e-10	5.69638e-07	-0.25558	-2.05839e-10	0.000440059	0.518955	-2.05839e-10
39837920	rs5757673	1.96449e-08	3.2969	-2.05839e-10	5.69638e-07	-0.25558	-2.05839e-10	0.000440059	0.518955	-2.05839e-10
39838003	rs9611176	1.156e-08	3.82461	-1.05797	2.57537e-07	0.00385305	-1.05327	0.000212693	0.840555	-1.04866
39838018	rs5750829	1.42757e-08	3.82683	-0.849183	3.1417e-07	0.0032823	-0.853928	0.000284391	0.837404	-0.755006
39838241	rs117194320	1.18004e-09	-1.74147e-10	0.484637	1.19443e-06	-1.74147e-10	0.484844	0.000567334	-1.74147e-10	0.772995
39838259	rs140317528	1.07695e-10	-1.90937	-2.05839e-10	1.08972e-07	-1.90949	-2.05839e-10	3.95092e-05	-1.89142	-2.05839e-10
39838352	rs4821898	1.84307e-08	3.2331	-2.05839e-10	5.49566e-07	-0.291452	-2.05839e-10	0.000421323	0.475447	-2.05839e-10
39838892	rs5757675	1.48227e-08	3.95956	-0.944319	3.03236e-07	0.0623957	-0.948467	0.000279418	0.926106	-0.86135
39839293	rs6001595	2.54788e-08	3.55693	-2.05839e-10	6.49178e-07	-0.124875	-2.05839e-10	0.000524423	0.694346	-2.05839e-10
39839670	rs8138462	1.48822e-08	3.95956	-0.940313	3.04445e-07	0.0623957	-0.944488	0.000280681	0.926106	-0.85684
39840130	rs9611177	5.35485e-08	4.78331	-0.483635	9.44913e-07	0.747611	-0.4971	0.000293813	0.659877	-0.544886
39840362	rs193145313	1.66578e-10	-1.47321	-2.05839e-10	1.7183e-07	-1.45407	-2.05839e-10	6.06757e-05	-1.46241	-2.05839e-10
39840578	rs117456521	1.34846e-09	-1.74147e-10	0.618049	1.36491e-06	-1.74147e-10	0.618264	0.000655112	-1.74147e-10	0.916853
39840828	rs5750830	2.16377e-08	3.39352	-2.05839e-10	5.72086e-07	-0.251293	-2.05839e-10	0.000456129	0.554823	-2.05839e-10
39841533	rs28685576	4.41005e-10	0.613715	-1.11333	1.10493e-07	-0.797878	-1.09775	4.70233e-05	-0.581017	-1.13629
39841700	rs5757676	5.94205e-10	-0.201447	-2.05839e-10	1.22718e-07	-1.7907	-2.05839e-10	5.01211e-05	-1.65351	-2.05839e-10
39842092	rs141487631	1.11864e-09	-1.74147e-10	0.431195	1.17509e-06	-1.74147e-10	0.468515	0.000442578	-1.74147e-10	0.524664
39842165	rs7364148	1.27027e-08	2.8609	-2.05839e-10	4.22898e-07	-0.553449	-2.05839e-10	0.000312781	0.177551	-2.05839e-10
39842177	rs182371968	4.54722e-10	-1.74147e-10	-0.468985	4.46057e-07	-1.74147e-10	-0.500134	0.000162663	-1.74147e-10	-0.476271
39842420	rs149052664	1.36747e-09	-1.74147e-10	0.632048	1.38416e-06	-1.74147e-10	0.632264	0.000665061	-1.74147e-10	0.931927
39842915	rs76406173	3.33173e-10	-1.74147e-10	-0.78001	3.46644e-07	-1.74147e-10	-0.752283	0.000125018	-1.74147e-10	-0.739493
39843091	rs5750833	1.12244e-08	2.89521	-0.158034	3.94982e-07	-0.499053	-0.122689	0.000370478	0.241932	0.10491
39843409	rs5757678	1.20124e-08	2.9565	-0.151479	4.04774e-07	-0.481223	-0.116029	0.000385234	0.273689	0.112209
39843537	rs9306335	1.30946e-08	2.89128	-2.05839e-10	4.29815e-07	-0.537227	-2.05839e-10	0.000319136	0.197664	-2.05839e-10
39843651	rs139545930	3.43331e-10	-1.74147e-10	-0.749975	3.57518e-07	-1.74147e-10	-0.721394	0.00012899	-1.74147e-10	-0.708218
39843789	rs144291143	3.38988e-10	-1.74147e-10	-0.762707	3.61059e-07	-1.74147e-10	-0.71154	0.000126081	-1.74147e-10	-0.731027
39844350	rs8137426	1.23237e-08	2.83061	-2.05839e-10	4.16133e-07	-0.569577	-2.05839e-10	0.000306582	0.157533	-2.05839e-10
39844574	rs8136980	9.11265e-09	3.52871	-0.999966	2.15506e-07	-0.226793	-1.0008	0.000186527	0.583814	-0.923188
39844786	rs4497965	4.23922e-11	-1.59223	-1.24947	3.13421e-08	-1.90347	-1.25215	1.17255e-05	-1.85632	-1.24986
39844793	rs5757680	1.43101e-08	2.84778	0.13227	4.84896e-07	-0.588636	0.171989	0.000465489	0.148883	0.426251
39844985	rs117904886	1.23397e-09	-1.74147e-10	0.529325	1.24902e-06	-1.74147e-10	0.529535	0.000595367	-1.74147e-10	0.821226
39845416	rs117341181	5.05403e-10	-1.74147e-10	-0.363314	5.18736e-07	-1.74147e-10	-0.349187	0.00018846	-1.74147e-10	-0.329066
39845547	rs5757681	9.67931e-09	2.61351	-0.024435	3.64712e-07	-0.714461	0.0129872	0.000328363	-0.027081	0.253247
39845643	rs114623951	8.36162e-10	-1.74147e-10	0.140152	8.64537e-07	-1.74147e-10	0.161613	0.00032332	-1.74147e-10	0.210689
39845898	rs1005522	2.11712e-09	1.15717	-0.088032	2.15401e-07	-1.1765	-0.0515836	0.00015784	-0.689111	0.18274
39846207	rs145310376	1.13413e-10	-1.85764	-2.05839e-10	1.61321e-07	-1.51719	-2.05839e-10	7.60467e-05	-1.2366	-2.05839e-10
39846253	rs77654029	1.24263e-09	-1.74147e-10	0.536315	1.25778e-06	-1.74147e-10	0.536526	0.000599873	-1.74147e-10	0.828766
39846367	rs75264309	5.22536e-10	-1.74147e-10	-0.329977	5.6351e-07	-1.74147e-10	-0.266397	0.000192147	-1.74147e-10	-0.309693
39846622	rs73885221	1.25576e-09	-1.74147e-10	0.546829	1.27108e-06	-1.74147e-10	0.547041	0.000606714	-1.74147e-10	0.840105
39847004	rs59606630	1.26018e-09	-1.74147e-10	0.550342	1.27555e-06	-1.74147e-10	0.550553	0.000609017	-1.74147e-10	0.843893
39847291	rs58083563	1.26908e-09	-1.74147e-10	0.557377	1.28456e-06	-1.74147e-10	0.557589	0.000613654	-1.74147e-10	0.851479
39847382	rs74546823	5.0718e-10	-1.74147e-10	-0.359805	5.46393e-07	-1.74147e-10	-0.297243	0.000186439	-1.74147e-10	-0.339849
39848238	rs61702521	1.29576e-09	-1.74147e-10	0.578182	1.31156e-06	-1.74147e-10	0.578395	0.000627571	-1.74147e-10	0.873904
39848259	rs5757682	1.60484e-08	3.09469	-2.05839e-10	4.84248e-07	-0.417985	-2.05839e-10	0.000370705	0.347455	-2.05839e-10
39849133	rs117567682	1.33182e-09	-1.74147e-10	0.605627	1.34806e-06	-1.74147e-10	0.605842	0.000646406	-1.74147e-10	0.903475
39849255	rs148076122	1.33658e-09	-1.74147e-10	0.609196	1.35288e-06	-1.74147e-10	0.609411	0.000648896	-1.74147e-10	0.907319
39849278	rs116974184	1.34136e-09	-1.74147e-10	0.612769	1.35772e-06	-1.74147e-10	0.612984	0.000651397	-1.74147e-10	0.911167
39849660	rs138794249	1.34617e-09	-1.74147e-10	0.616346	1.36259e-06	-1.74147e-10	0.616561	0.000653911	-1.74147e-10	0.915019
39849730	rs147398312	1.08303e-10	-1.90374	-2.05839e-10	1.09017e-07	-1.90907	-2.05839e-10	3.97797e-05	-1.8846	-2.05839e-10
39849740	rs139684264	1.72693e-10	-1.43715	-2.05839e-10	1.26615e-07	-1.75943	-2.05839e-10	4.23949e-05	-1.82092	-2.05839e-10
39849837	rs147222141	1.36072e-09	-1.74147e-10	0.627098	1.37732e-06	-1.74147e-10	0.627314	0.000661526	-1.74147e-10	0.926597
39849920	rs117248721	1.36072e-09	-1.74147e-10	0.627098	1.37732e-06	-1.74147e-10	0.627314	0.000661526	-1.74147e-10	0.926597
39850123	rs142060396	3.24739e-10	-0.80565	-2.05839e-10	3.59547e-07	-0.715737	-2.05839e-10	0.000155222	-0.523094	-2.05839e-10
39850174	rs5757683	1.79662e-08	3.28976	-0.0821846	4.87854e-07	-0.36492	-0.0456456	0.000478891	0.414291	0.18923
39850378	rs61194719	1.33098e-09	-1.74147e-10	0.605002	1.34722e-06	-1.74147e-10	0.605216	0.00064597	-1.74147e-10	0.902801
39851584	rs5757684	2.17199e-08	3.43807	-0.0407509	5.42937e-07	-0.300012	-0.00357606	0.000544095	0.495996	0.235176
39851968	rs118140052	1.42289e-09	-1.74147e-10	0.671775	1.44025e-06	-1.74147e-10	0.671994	0.000694112	-1.74147e-10	0.974681
39851970	rs1557541	1.97533e-08	3.30876	-0.00635814	5.23912e-07	-0.370593	0.0313362	0.000518397	0.409534	0.273255
39852024	rs117418112	1.42289e-09	-1.74147e-10	0.671775	1.44025e-06	-1.74147e-10	0.671994	0.000694112	-1.74147e-10	0.974681
39852328	rs3761458	1.42289e-09	-1.74147e-10	0.671775	1.44025e-06	-1.74147e-10	0.671994	0.000694112	-1.74147e-10	0.974681
39852350	rs1557542	1.99395e-08	3.32471	-0.0129225	5.33455e-07	-0.34588	0.0246732	0.000531772	0.442272	0.265991
39852648	rs1557543	2.41059e-08	3.50154	-2.05839e-10	5.64565e-07	-0.264525	-2.05839e-10	0.000450382	0.542144	-2.05839e-10
39852720	rs6001599	2.18223e-08	3.40202	-2.05839e-10	5.3453e-07	-0.319192	-2.05839e-10	0.000421263	0.475305	-2.05839e-10
39852803	rs117413044	1.44785e-09	-1.74147e-10	0.689166	1.46552e-06	-1.74147e-10	0.689386	0.000707218	-1.74147e-10	0.993387
39852921	rs6001600	2.01042e-08	3.27396	0.0460492	5.42201e-07	-0.389465	0.0845217	0.000536727	0.386354	0.331184
39853741	rs368594204	2.55782e-10	-1.74147e-10	-1.04435	2.65814e-07	-1.74147e-10	-1.01778	9.18887e-05	-1.74147e-10	-1.04737
39854421	rs5995735	1.76137e-08	3.04566	0.142103	5.5679e-07	-0.460355	0.181962	0.000545906	0.297419	0.437076
39855190	rs139617499	1.53074e-09	-1.74147e-10	0.744839	1.54943e-06	-1.74147e-10	0.745062	0.000750833	-1.74147e-10	1.05323
39855540	rs5757685	1.52804e-08	3.04566	-2.05839e-10	4.64158e-07	-0.460355	-2.05839e-10	0.000352613	0.297419	-2.05839e-10
39855575	rs738286	1.32309e-08	2.89137	0.0102736	4.48036e-07	-0.543924	0.0482166	0.000424531	0.191381	0.291651
39855728	rs738287	1.63083e-08	3.11076	-2.05839e-10	4.80838e-07	-0.425051	-2.05839e-10	0.000368297	0.340937	-2.05839e-10
39855883	rs738289	1.68242e-08	3.1419	-2.05839e-10	4.89062e-07	-0.408092	-2.05839e-10	0.000376064	0.361806	-2.05839e-10
39856032	rs738290	8.34236e-10	1.2012	-1.06336	1.21806e-07	-0.72915	-1.069	6.94327e-05	-0.355635	-0.97196
39856283	rs148408829	1.57458e-09	-1.74147e-10	0.773071	1.5938e-06	-1.74147e-10	0.773295	0.000773951	-1.74147e-10	1.08356
39856356	rs738285	1.67555e-08	3.13781	-2.05839e-10	5.10166e-07	-0.365846	-2.05839e-10	0.000400411	0.424538	-2.05839e-10
39857890	rs114500429	5.16258e-10	-1.74147e-10	-0.342064	5.47197e-07	-1.74147e-10	-0.295771	0.000189738	-1.74147e-10	-0.322309
39858053	rs150276089	1.18255e-09	-1.74147e-10	0.486759	1.19697e-06	-1.74147e-10	0.486967	0.000568635	-1.74147e-10	0.775287
39858196	rs2413592	8.94973e-09	2.88344	-0.372728	2.89608e-07	-0.567602	-0.364452	0.000213358	0.182089	-0.387069
39858327	rs3788553	1.81985e-09	-1.74147e-10	0.917841	1.84209e-06	-1.74147e-10	0.918073	0.000903964	-1.74147e-10	1.23884
39859169	rs909674	2.24453e-08	3.43017	-2.05839e-10	6.95372e-07	-0.0561338	-2.05839e-10	0.000593667	0.818365	-2.05839e-10
39859523	rs61293050	9.22599e-10	-1.74147e-10	0.238524	9.33833e-07	-1.74147e-10	0.238716	0.000434611	-1.74147e-10	0.506499
39859543	rs60586791	9.28207e-10	-1.74147e-10	0.244584	9.3951e-07	-1.74147e-10	0.244777	0.000437481	-1.74147e-10	0.513081
39860130	rs2008174	4.48732e-08	4.12293	-2.05839e-10	1.06746e-06	0.37246	-2.05839e-10	0.000823779	1.14595	-2.05839e-10
39860199	rs117211931	1.16213e-09	-1.74147e-10	0.469338	1.1763e-06	-1.74147e-10	0.469544	0.000558037	-1.74147e-10	0.756472
39860201	rs118141526	1.24004e-09	-1.74147e-10	0.534231	1.25517e-06	-1.74147e-10	0.534442	0.000598526	-1.74147e-10	0.826518
39860468	rs113385550	9.42458e-10	-1.74147e-10	0.259821	9.53935e-07	-1.74147e-10	0.260014	0.000444778	-1.74147e-10	0.529623
39860589	rs3959642	2.21802e-08	3.41829	-2.05839e-10	6.47554e-07	-0.127379	-2.05839e-10	0.000538432	0.720708	-2.05839e-10
39862341	rs760714	3.59361e-11	-1.9065	-1.10043	3.70964e-08	-1.89707	-1.08999	1.39097e-05	-1.85906	-1.07631
39862343	rs760715	1.33836e-10	-0.584914	-1.10714	5.89207e-08	-1.46837	-1.05602	1.6457e-05	-1.67666	-1.09054
39863046	rs28670891	3.89864e-10	-0.622872	-2.05839e-10	1.33899e-07	-1.70349	-2.05839e-10	6.25621e-05	-1.43179	-2.05839e-10
39863309	rs188656970	3.83887e-10	-1.74147e-10	-0.638323	3.95776e-07	-1.74147e-10	-0.619732	0.000150766	-1.74147e-10	-0.552223
39863326	rs5750840	4.06282e-11	-1.77688	-1.10732	3.48415e-08	-1.90767	-1.1421	1.24809e-05	-1.90472	-1.13904
39863731	rs9611183	3.15207e-10	-0.835442	-2.05839e-10	1.48221e-07	-1.60188	-2.05839e-10	7.12436e-05	-1.30185	-2.05839e-10
39863744	rs142696120	7.55893e-10	-1.74147e-10	0.0392291	7.17135e-07	-1.74147e-10	-0.0253168	0.000246926	-1.74147e-10	-0.0588622
39865475	rs6001601	9.24071e-10	0.0835091	0.156609	1.22588e-07	-1.57113	-0.220619	5.15534e-05	-1.53902	-0.0863158
39866080	rs2267412	2.3558e-08	4.42988	-0.951326	3.31843e-07	0.201081	-0.997001	0.000161706	0.48899	-0.97116
39866938	rs2284076	5.52906e-08	4.79509	-0.463399	6.30246e-07	0.374079	-0.52855	0.000292312	0.597344	-0.487474
39867661	rs8137052	1.46917e-10	-0.503536	-1.09526	4.42732e-08	-1.7058	-1.1044	1.97318e-05	-1.48222	-1.1035
39868109	rs6519193	8.20881e-10	1.19645	-1.07475	9.44873e-08	-0.968348	-1.08377	5.02246e-05	-0.567369	-1.08408
39869209	rs4820378	5.30049e-05	11.8816	-0.684413	8.08257e-07	1.09768	-1.00338	0.000590725	1.72067	-0.907276
39869719	rs4821900	3.12635e-10	-0.00468159	-0.838953	6.58801e-08	-1.54694	-0.865801	3.22047e-05	-1.26452	-0.831322
39869997	rs1984662	2.44008e-05	10.8406	-0.419098	6.1006e-07	0.62996	-0.816984	0.000458496	1.24326	-0.683257
39870800	rs144832794	5.12584e-10	-0.349207	-2.05839e-10	1.41985e-06	0.657727	-2.05839e-10	0.000390734	0.400075	-2.05839e-10
39871728	rs78935896	2.27528e-10	-1.74147e-10	-1.1614	2.31414e-07	-1.74147e-10	-1.15637	8.26685e-05	-1.74147e-10	-1.15311
39871943	rs78569477	1.99313e-08	3.31138	-2.05839e-10	1.56062e-05	3.05484	-2.05839e-10	0.00925747	3.56523	-2.05839e-10
39872073	rs12628962	1.16235e-10	-0.617445	-1.21561	3.88539e-08	-1.71312	-1.22766	1.69421e-05	-1.51985	-1.21831
39872127	rs2413593	5.05481e-06	9.14342	-0.296244	2.83394e-07	-0.227764	-0.725981	0.000188049	0.222862	-0.554112
39872700	rs5757690	8.44124e-10	1.35791	-1.20828	6.62543e-08	-1.17078	-1.2363	2.14321e-05	-1.28274	-1.22032
39872707	rs1003538	4.53391e-07	7.67345	-1.23761	1.7216e-07	-0.224007	-1.22815	9.40485e-05	0.208549	-1.23269
39873470	rs9306336	1.60271e-05	10.1813	-0.180199	4.37172e-07	0.122172	-0.642426	0.000349007	0.783709	-0.49657
39873882	rs144247559	1.42987e-10	-1.62592	-2.05839e-10	1.83444e-07	-1.38867	-2.05839e-10	5.86536e-05	-1.4963	-2.05839e-10
39873929	rs78317139	2.25873e-10	-1.1687	-2.05839e-10	1.34008e-07	-1.70268	-2.05839e-10	4.42565e-05	-1.77795	-2.05839e-10
39873937	rs12484278	1.7858e-09	0.898953	-2.05839e-10	1.50976e-07	-1.58346	-2.05839e-10	5.80375e-05	-1.50686	-2.05839e-10
39874307	rs117289855	1.08379e-10	-1.90304	-2.05839e-10	1.23276e-07	-1.78616	-2.05839e-10	4.20375e-05	-1.82939	-2.05839e-10
39874314	rs2899319	6.55023e-07	6.80375	-2.05839e-10	4.77859e-07	-0.431265	-2.05839e-10	0.000213254	-0.205471	-2.05839e-10
39874790	rs760712	9.33606e-09	3.17373	-0.62076	1.4575e-07	-0.817168	-0.801521	7.56777e-05	-0.465683	-0.775786
39875595	rs760713	1.54559e-05	10.1008	-0.135989	4.50856e-07	0.117085	-0.606517	0.00036368	0.773967	-0.445645
39875966	rs4821901	1.14516e-05	10.0486	-0.38365	3.66871e-07	0.0956732	-0.791245	0.000288122	0.74932	-0.65389
39876838	rs117086217	4.37957e-10	-0.506549	-2.05839e-10	1.42929e-07	-1.63823	-2.05839e-10	5.95382e-05	-1.48133	-2.05839e-10
39877087	rs73885230	1.11286e-10	-1.87657	-2.05839e-10	1.28432e-07	-1.74518	-2.05839e-10	4.96443e-05	-1.66307	-2.05839e-10
39877342	rs73885231	4.85523e-09	1.89914	-2.05839e-10	6.26946e-07	-0.159721	-2.05839e-10	0.000578026	0.791666	-2.05839e-10
39877556	rs11704159	9.38755e-11	-1.25159	-0.795112	1.20941e-07	-1.00312	-0.802163	5.8986e-05	-0.720909	-0.769744
39877821	rs79941757	1.10668e-10	-1.88214	-2.05839e-10	2.55022e-07	-1.05923	-2.05839e-10	4.4706e-05	-1.76784	-2.05839e-10
39878998	rs34943118	3.88038e-09	2.90439	-1.22937	1.22614e-07	-0.570196	-1.22135	7.85861e-05	0.0163317	-1.22009
39879679	rs2009774	1.32944e-10	-0.461934	-1.23681	4.11356e-08	-1.64524	-1.23847	1.76346e-05	-1.45723	-1.24086
39880370	rs147762284	2.67977e-10	-1.74147e-10	-0.99777	2.55532e-07	-1.74147e-10	-1.05723	9.19544e-05	-1.74147e-10	-1.04666
39881000	rs2009999	1.18653e-10	-0.606442	-1.20602	4.00845e-08	-1.70482	-1.20477	1.70789e-05	-1.53634	-1.19377
39881140	rs17001167	1.30861e-10	-0.704302	-1.01024	6.39741e-08	-1.4821	-0.960003	2.38512e-05	-1.40759	-0.988526
39883344	rs4821902	9.46977e-09	3.62421	-1.05702	4.99319e-07	0.646801	-1.03414	0.000303071	1.16867	-1.02265
39883517	rs143400156	2.2046e-10	-1.74147e-10	-1.19296	2.19056e-07	-1.74147e-10	-1.21125	7.96767e-05	-1.74147e-10	-1.18998
39883736	rs9623008	2.38015e-09	2.41102	-1.22477	5.11909e-07	0.854544	-1.21698	0.000354032	1.52019	-1.21875
39884942	rs117647351	2.02536e-09	1.02483	-2.05839e-10	3.07588e-07	-0.871821	-2.05839e-10	0.000121441	-0.768524	-2.05839e-10
39885744	rs78874534	2.3757e-10	-1.11821	-2.05839e-10	2.96949e-07	-0.907021	-2.05839e-10	0.000136712	-0.650079	-2.05839e-10
39886057	rs76066045	1.89388e-10	-1.34487	-2.05839e-10	1.61562e-07	-1.51569	-2.05839e-10	4.97891e-05	-1.66016	-2.05839e-10
39886217	rs6001605	1.20999e-10	-0.918423	-0.874466	7.72647e-08	-1.42427	-0.829076	2.84896e-05	-1.3502	-0.868211
39886307	rs190406399	2.37979e-10	-1.74147e-10	-1.11649	2.33045e-07	-1.74147e-10	-1.14935	8.57399e-05	-1.74147e-10	-1.11663
39887096	rs149017952	1.40773e-10	-1.64152	-2.05839e-10	1.09437e-07	-1.90523	-2.05839e-10	3.92738e-05	-1.89739	-2.05839e-10
39887212	rs62230590	3.70209e-10	-0.674603	-2.05839e-10	1.33676e-07	-1.70516	-2.05839e-10	4.86641e-05	-1.68301	-2.05839e-10
39887542	rs5995742	3.11372e-10	-0.847681	-2.05839e-10	1.25299e-07	-1.76988	-2.05839e-10	4.55546e-05	-1.74904	-2.05839e-10
39887686	rs3827380	3.90015e-11	-1.6727	-1.25237	3.24562e-08	-1.8678	-1.25289	1.21202e-05	-1.82125	-1.25184
39888417	rs7285122	1.94799e-10	-0.682516	-0.634189	6.91773e-08	-1.70616	-0.657752	2.71029e-05	-1.68117	-0.587145
39888462	rs76864396	2.97244e-10	-0.894118	-2.05839e-10	3.03559e-07	-0.885004	-2.05839e-10	0.000128705	-0.710431	-2.05839e-10
39888774	rs1033415	2.83864e-07	6.47718	-0.509599	1.0979e-07	-1.06064	-0.841371	5.68991e-05	-0.771962	-0.754712
39888861	rs12157593	1.90296e-10	-0.732252	-0.607835	1.15356e-07	-1.29666	-0.555899	4.3289e-05	-1.21001	-0.590047
39889080	rs2017711	3.76638e-10	0.412726	-1.07011	5.03314e-08	-1.6386	-1.04335	2.09525e-05	-1.47007	-1.05563
39889338	rs62230591	3.8165e-10	-0.644168	-2.05839e-10	1.35357e-07	-1.69267	-2.05839e-10	4.93079e-05	-1.66987	-2.05839e-10
39889895	rs80094115	3.95604e-10	-0.608256	-2.05839e-10	1.37405e-07	-1.67765	-2.05839e-10	5.00918e-05	-1.6541	-2.05839e-10
39891343	rs34692520	8.8197e-10	1.39091	-1.19742	6.69168e-08	-1.21491	-1.18222	3.16762e-05	-0.923093	-1.18929
39892420	rs144053077	1.29604e-10	-1.72419	-2.05839e-10	4.16031e-07	-0.569822	-2.05839e-10	6.84479e-05	-1.34188	-2.05839e-10
39892859	rs6001609	1.42299e-10	-0.616337	-1.0144	8.49857e-08	-1.17021	-0.987886	3.22806e-05	-1.07336	-1.02012
39893120	rs12484582	5.25447e-10	0.75995	-1.08437	3.88464e-08	-1.82693	-1.11404	1.32717e-05	-1.85923	-1.12309
39893676	rs151114897	2.35079e-10	-1.12875	-2.05839e-10	1.23661e-07	-1.78303	-2.05839e-10	5.07938e-05	-1.64018	-2.05839e-10
39893932	rs12484673	7.76734e-10	1.28266	-1.21623	6.23531e-08	-1.26408	-1.20369	2.92689e-05	-0.981864	-1.20956
39894919	rs76917652	1.1418e-10	-1.8509	-2.05839e-10	2.93968e-07	-0.91711	-2.05839e-10	5.62588e-05	-1.53799	-2.05839e-10
39895939	rs9611186	1.5332e-10	-0.419495	-1.13665	5.70999e-08	-1.41579	-1.13999	2.74855e-05	-1.14045	-1.11384
39895944	rs9611187	1.63465e-10	-0.365796	-1.12628	5.99679e-08	-1.37701	-1.12976	2.92689e-05	-1.0889	-1.10252
39896142	rs117079488	8.47079e-10	-1.74147e-10	0.153123	9.04618e-07	-1.74147e-10	0.206932	0.000338499	-1.74147e-10	0.256569
39896935	rs112424676	2.82746e-10	-0.944123	-2.05839e-10	2.72722e-07	-0.992129	-2.05839e-10	0.000138909	-0.634137	-2.05839e-10
39897163	rs7287617	7.29756e-07	6.91179	-2.05839e-10	2.92331e-07	-0.922695	-2.05839e-10	0.000138776	-0.635088	-2.05839e-10
39897792	rs2294360	1.36732e-10	-0.449655	-1.22099	5.29294e-08	-1.40529	-1.22633	2.48356e-05	-1.1398	-1.21587
39897849	rs34109257	6.80805e-10	1.09865	-1.16404	6.09572e-08	-1.34533	-1.14508	2.80587e-05	-1.07981	-1.15385
39899945	rs742143	2.02694e-10	-0.0670581	-1.20991	6.51413e-08	-1.21872	-1.2053	3.0463e-05	-0.938154	-1.21329
39902475	rs4821903	1.5646e-10	-0.320379	-1.21549	5.79323e-08	-1.32147	-1.21983	2.87827e-05	-1.00109	-1.20709
39902525	rs4821904	2.74996e-10	0.250693	-1.22261	7.68476e-08	-1.0356	-1.22315	3.84971e-05	-0.689724	-1.22765
39903368	rs5750841	4.35805e-08	3.34541	0.748287	2.2116e-07	-1.3979	0.196202	9.9787e-05	-1.30601	0.341099
39903457	rs5750842	1.35033e-10	-0.738567	-0.944588	7.87547e-08	-1.35136	-0.882885	2.79933e-05	-1.34787	-0.888119
39903458	rs145503030	2.07559e-10	-1.74147e-10	-1.25326	2.10026e-07	-1.74147e-10	-1.25335	7.48068e-05	-1.74147e-10	-1.25304
39903477	rs146514405	1.07727e-10	-1.90907	-2.05839e-10	1.12436e-07	-1.8782	-2.05839e-10	3.88478e-05	-1.9083	-2.05839e-10
39903540	rs111749575	2.45524e-09	1.21731	-2.05839e-10	4.90626e-07	-0.404898	-2.05839e-10	0.000226322	-0.145994	-2.05839e-10
39904613	rs4820379	6.82214e-11	-1.27876	-1.08716	5.07199e-08	-1.54187	-1.13239	2.09749e-05	-1.4445	-1.08013
39905549	rs75911208	1.96494e-10	-1.30804	-2.05839e-10	2.32905e-07	-1.14995	-2.05839e-10	5.68388e-05	-1.52773	-2.05839e-10
39905721	rs60286491	4.45087e-10	-1.74147e-10	-0.490401	4.60886e-07	-1.74147e-10	-0.46743	0.000183034	-1.74147e-10	-0.358281
39906610	rs4821905	3.83521e-09	2.84164	-1.17833	3.9169e-06	2.84979	-1.17731	0.00280222	3.523	-1.15279
39906738	rs9619817	4.23083e-09	1.76148	-2.05839e-10	1.57586e-06	0.761974	-2.05839e-10	0.000441748	0.522787	-2.05839e-10
39907082	rs2232086	1.54404e-10	-1.5491	-2.05839e-10	2.17686e-07	-1.21753	-2.05839e-10	6.7592e-05	-1.35446	-2.05839e-10
39907368	rs17400681	6.82951e-09	2.24034	-2.05839e-10	2.11674e-06	1.05705	-2.05839e-10	0.00145607	1.71554	-2.05839e-10
39907661	rs738288	3.21663e-07	5.39913	0.693458	3.74863e-07	-0.766917	0.0928958	0.000223124	-0.440199	0.279975
39907756	rs17001209	5.71334e-10	-1.74147e-10	-0.240696	5.36153e-07	-1.74147e-10	-0.316161	0.000196844	-1.74147e-10	-0.285542
39907941	rs2272830	2.17535e-10	-1.74147e-10	-1.20631	2.23934e-07	-1.74147e-10	-1.18923	8.07164e-05	-1.74147e-10	-1.17701
39908744	rs10854721	5.54296e-11	-1.40197	-1.17158	4.33566e-08	-1.63437	-1.19675	1.73029e-05	-1.54936	-1.16772
39911144	rs76044976	2.54218e-10	-1.05048	-2.05839e-10	2.45882e-07	-1.09573	-2.05839e-10	0.000122868	-0.756842	-2.05839e-10
39911468	rs117991469	4.35552e-10	-1.74147e-10	-0.512057	4.66497e-07	-1.74147e-10	-0.455331	0.000168398	-1.74147e-10	-0.441622
39911991	rs78336887	3.25654e-09	1.49975	-2.05839e-10	1.14515e-06	0.442709	-2.05839e-10	0.000104918	-0.914769	-2.05839e-10
39912969	rs11703406	6.52423e-11	-1.17645	-1.23411	1.14056e-07	-0.634173	-1.22972	7.69626e-05	0.00401725	-1.22865
39913282	rs1048310	8.18348e-11	-0.940213	-1.24376	5.5047e-08	-1.35783	-1.23456	2.13981e-05	-1.26024	-1.24442
39913420	rs710192	8.10883e-11	-0.940213	-1.25292	5.42058e-08	-1.35783	-1.24996	2.1214e-05	-1.26024	-1.25306
39913557	rs10854722	8.22911e-11	-0.925125	-1.25328	5.47651e-08	-1.34644	-1.25109	2.1472e-05	-1.24788	-1.25333
39917047	rs117186267	4.94641e-09	1.91775	-2.05839e-10	1.801e-06	0.895518	-2.05839e-10	0.00050182	0.650288	-2.05839e-10
39917515	rs4894	7.37889e-11	-1.0679	-1.21956	4.98549e-08	-1.45306	-1.2384	1.97934e-05	-1.36392	-1.21868
39918772	rs77157164	1.08272e-10	-1.90403	-2.05839e-10	3.51308e-07	-0.738918	-2.05839e-10	5.81431e-05	-1.50505	-2.05839e-10
39919408	rs117826659	1.14531e-10	-1.84783	-2.05839e-10	1.11515e-07	-1.88642	-2.05839e-10	3.89448e-05	-1.90581	-2.05839e-10
39919524	rs6519194	4.46104e-11	-1.88819	-0.902519	4.85164e-08	-1.89425	-0.824431	1.71564e-05	-1.88879	-0.836798
39919781	rs4820380	8.13829e-11	-0.968554	-1.22095	5.36485e-08	-1.37917	-1.23896	2.14253e-05	-1.28339	-1.21999
39919922	rs4821906	7.37624e-11	-1.15868	-1.12914	1.30514e-07	-0.610774	-1.11832	8.86611e-05	0.0326555	-1.11579
39919988	rs61434491	1.35735e-09	-1.74147e-10	0.624619	1.37018e-06	-1.74147e-10	0.622117	0.000574888	-1.74147e-10	0.786223
39920299	rs185749756	1.17671e-10	-1.82077	-2.05839e-10	1.10115e-07	-1.89905	-2.05839e-10	3.8802e-05	-1.90948	-2.05839e-10
39920564	rs111289027	1.9715e-10	-1.3047	-2.05839e-10	2.91739e-07	-0.924722	-2.05839e-10	0.000139798	-0.627752	-2.05839e-10
39920657	rs882564	9.57074e-11	-0.816936	-1.21044	6.07467e-08	-1.26265	-1.23122	2.48965e-05	-1.14395	-1.20928
39921384	rs882565	8.71005e-11	-0.893753	-1.22785	5.66111e-08	-1.32144	-1.24294	2.29383e-05	-1.20803	-1.22712
39921669	rs882566	1.13445e-10	-0.635865	-1.22149	6.93909e-08	-1.12172	-1.2391	2.86726e-05	-0.991247	-1.22077
39922936	rs150798545	2.11141e-10	-1.74147e-10	-1.23615	2.10046e-07	-1.74147e-10	-1.25326	7.47887e-05	-1.74147e-10	-1.25329
39923688	rs5750844	8.83565e-11	-0.856185	-1.25111	5.9342e-08	-1.27149	-1.24577	2.39902e-05	-1.1389	-1.25141
39924443	rs4821907	8.8185e-11	-0.856185	-1.25305	5.90814e-08	-1.27149	-1.25017	2.39483e-05	-1.1389	-1.25315
39926470	rs141803174	2.36316e-10	-1.74147e-10	-1.1235	2.39172e-07	-1.74147e-10	-1.1234	8.45994e-05	-1.74147e-10	-1.13003
39926861	rs1028320	7.64625e-11	-1.03986	-1.21201	5.47035e-08	-1.36941	-1.22924	2.27747e-05	-1.23169	-1.21062
39926929	rs1028321	9.37577e-11	-0.810232	-1.23772	6.14823e-08	-1.23562	-1.24621	2.52978e-05	-1.09953	-1.23771
39926962	rs1015941	2.11882e-09	2.30454	-1.23459	3.89531e-08	-1.70583	-1.2324	1.47774e-05	-1.63055	-1.2443
39929210	rs79349506	1.72962e-10	-1.4356	-2.05839e-10	1.09564e-07	-1.90407	-2.05839e-10	4.08e-05	-1.85927	-2.05839e-10
39929946	rs1109793	4.06871e-11	-1.86664	-1.01612	4.16877e-08	-1.90645	-0.963923	1.48621e-05	-1.90728	-0.961862
39930197	rs2413595	3.01498e-07	4.98517	1.04268	4.53348e-07	-0.869643	0.385721	0.000272317	-0.552504	0.591516
39930341	rs141530599	1.37565e-10	-1.66458	-2.05839e-10	1.19204e-07	-1.81975	-2.05839e-10	4.05612e-05	-1.86514	-2.05839e-10
39932516	rs5757703	9.50243e-11	-0.784766	-1.24977	6.09226e-08	-1.23784	-1.25313	2.4565e-05	-1.11698	-1.24965
39933287	rs147884565	2.15027e-10	-1.74147e-10	-1.21791	2.15538e-07	-1.74147e-10	-1.22745	7.66853e-05	-1.74147e-10	-1.22824
39933748	rs9607648	3.3337e-09	2.56075	-1.03759	4.97851e-08	-1.6467	-1.04617	1.87169e-05	-1.56214	-1.07639
39933978	rs8137430	4.1862e-11	-1.88599	-0.968302	4.50518e-08	-1.89662	-0.896151	1.58589e-05	-1.89634	-0.907881
39934521	rs11703414	2.72334e-09	2.32069	-0.999746	2.9308e-06	2.41184	-1.02939	0.00214233	3.06095	-0.959252
39934836	rs6001618	1.34164e-09	1.84918	-1.2362	1.47686e-06	1.93513	-1.23804	0.000985991	2.54868	-1.22298
39935239	rs5757705	2.97319e-09	2.49046	-1.08174	4.72859e-08	-1.67594	-1.06843	1.73962e-05	-1.59676	-1.11495
39936220	rs760716	9.52587e-11	-0.77873	-1.25334	6.08491e-08	-1.24185	-1.25034	2.44172e-05	-1.11934	-1.25333
39936351	rs117105456	3.87843e-10	-0.628071	-2.05839e-10	1.57698e-07	-1.5399	-2.05839e-10	6.95117e-05	-1.32646	-2.05839e-10
39937088	rs111603797	2.63734e-09	2.41111	-1.12226	2.67977e-06	2.44271	-1.1498	0.00195337	3.102	-1.09264
39937093	rs75823932	2.67569e-09	2.42354	-1.12025	2.71825e-06	2.45518	-1.14802	0.00198409	3.11538	-1.09042
39937112	rs9611191	2.67467e-09	2.42354	-1.12063	2.72057e-06	2.45518	-1.14716	0.00198367	3.11538	-1.09063
39937159	rs9611192	3.17369e-09	2.53096	-1.05698	4.95974e-08	-1.65389	-1.04276	1.82638e-05	-1.57041	-1.09262
39937223	rs5750847	8.93386e-11	-0.872527	-1.22371	5.70352e-08	-1.31345	-1.24346	2.33025e-05	-1.19741	-1.22198
39937269	rs5750848	4.20231e-11	-1.86263	-0.987819	4.35936e-08	-1.90763	-0.918041	1.53393e-05	-1.90813	-0.929403
39937468	rs7284798	8.89603e-11	-0.856919	-1.24356	5.71886e-08	-1.3016	-1.25262	2.31101e-05	-1.18447	-1.24321
39937541	rs117583732	5.25638e-09	1.97853	-2.05839e-10	7.00505e-07	-0.048779	-2.05839e-10	0.000384871	0.384956	-2.05839e-10
39937551	rs117863413	5.80981e-09	2.07863	-2.05839e-10	7.50885e-07	0.0206709	-2.05839e-10	0.000415698	0.462006	-2.05839e-10
39937640	rs7284601	7.84552e-11	-1.01866	-1.20749	5.43248e-08	-1.37226	-1.23334	2.2514e-05	-1.24848	-1.20534
39937721	rs5757709	7.73451e-11	-1.03157	-1.20883	5.3736e-08	-1.38227	-1.23422	2.22347e-05	-1.25959	-1.20671
39938303	rs5757710	7.78067e-11	-1.02481	-1.20963	5.28769e-08	-1.39831	-1.23431	2.17236e-05	-1.28271	-1.20684
39938749	rs67792450	2.31403e-09	2.30894	-1.15086	2.36323e-06	2.34015	-1.17295	0.00169552	2.99191	-1.12412
39939105	rs6001619	7.67518e-11	-1.03795	-1.21015	5.35121e-08	-1.38559	-1.23509	2.21048e-05	-1.2641	-1.20806
39939913	rs12628516	4.59888e-11	-1.86964	-0.890636	5.25661e-08	-1.82239	-0.816116	1.96286e-05	-1.765	-0.825967
39940135	rs9623013	2.25025e-09	2.14517	-1.01505	2.26638e-06	2.17578	-1.05042	0.00165359	2.81526	-0.972508
39940227	rs5757712	4.11387e-11	-1.86955	-1.00217	4.29001e-08	-1.90752	-0.934191	1.51005e-05	-1.90796	-0.945273
39940633	rs12170562	9.63661e-10	0.282069	-2.05839e-10	1.8054e-07	-1.40463	-2.05839e-10	5.33739e-05	-1.59063	-2.05839e-10
39940709	rs9623014	7.62241e-11	-1.03314	-1.22185	5.2476e-08	-1.39733	-1.24289	2.16445e-05	-1.27325	-1.21995
39940872	rs6001620	3.76615e-11	-1.89092	-1.06911	3.98152e-08	-1.90602	-1.01031	1.4009e-05	-1.90828	-1.01997
39941154	rs5757715	4.39912e-09	2.88081	-1.08033	5.36671e-08	-1.54216	-1.07562	1.92613e-05	-1.49004	-1.11982
39941201	rs5757716	6.00886e-07	6.39692	0.320571	7.99526e-07	-0.162059	0.245496	0.00039553	0.11574	0.296534
39941211	rs5995748	1.04638e-09	1.52644	-1.16201	8.66807e-07	1.34151	-1.17728	0.000541631	1.85674	-1.13011
39941406	rs5995749	2.32986e-09	2.21558	-1.05068	1.88155e-06	2.01271	-1.07344	0.00126704	2.57676	-1.00028
39941632	rs9623015	1.97399e-09	2.19517	-1.19603	1.46278e-06	1.89637	-1.20886	0.000950644	2.45853	-1.16935
39941935	rs9623016	1.63337e-09	2.04653	-1.2368	1.23106e-06	1.75329	-1.23825	0.000775178	2.30516	-1.22002
39942090	rs5750849	7.34895e-09	3.33296	-1.01932	7.34984e-08	-1.27612	-1.0272	2.67211e-05	-1.21658	-1.06592
39942234	rs5757717	2.0469e-06	9.0445	-1.10133	1.9989e-07	-0.156262	-1.14655	8.40416e-05	0.0305621	-1.1672
39943030	rs4820381	1.15035e-10	-0.644913	-1.19852	1.07527e-07	-0.765353	-1.15748	3.99387e-05	-0.772336	-1.10827
39943388	rs59889044	3.80511e-10	0.55049	-1.19765	4.10815e-07	0.570018	-1.15245	0.000119285	0.322067	-1.1085
39943947	rs5757718	5.2861e-10	0.87042	-1.18884	2.94107e-07	0.252454	-1.16909	9.46422e-05	0.108414	-1.12626
39944410	rs146331346	1.34631e-10	-1.68613	-2.05839e-10	1.11173e-07	-1.88949	-2.05839e-10	3.91659e-05	-1.90015	-2.05839e-10
39944485	rs9611195	2.0952e-08	4.56039	-1.19907	6.45678e-08	-1.30145	-1.13141	1.84155e-05	-1.55487	-1.09989
39944782	rs150569948	3.08863e-10	-1.74147e-10	-0.855771	3.05602e-07	-1.74147e-10	-0.878297	0.000106746	-1.74147e-10	-0.897504
39944789	rs4820382	1.32854e-10	-1.69942	-2.05839e-10	1.09353e-07	-1.906	-2.05839e-10	3.92596e-05	-1.89776	-2.05839e-10
39945791	rs5757719	2.04143e-05	11.4739	-1.2308	1.05487e-06	1.61272	-1.25213	0.000150813	0.692975	-1.24489
39945823	rs79439013	1.30009e-10	-1.72107	-2.05839e-10	1.09098e-07	-1.90833	-2.05839e-10	3.90756e-05	-1.90246	-2.05839e-10
39946280	rs713689	7.8282e-09	3.53208	-1.15527	5.07689e-08	-1.58108	-1.09221	1.5524e-05	-1.75513	-1.07044
39946680	rs112169657	2.07651e-10	-1.74147e-10	-1.25281	2.16269e-07	-1.74147e-10	-1.22406	7.72587e-05	-1.74147e-10	-1.22079
39947068	rs2092168	2.6704e-05	11.7322	-1.22056	1.20167e-06	1.7399	-1.24901	0.000170206	0.807302	-1.23825
39947167	rs115087727	1.31821e-10	-1.70722	-2.05839e-10	1.09259e-07	-1.90686	-2.05839e-10	3.91203e-05	-1.90131	-2.05839e-10
39947259	rs5757720	4.78383e-10	0.651879	-1.07014	5.41663e-07	0.71964	-1.02558	0.000157372	0.465154	-0.974494
39947439	rs10427762	1.32511e-08	4.04641	-1.14325	6.02094e-08	-1.4611	-1.04165	1.78164e-05	-1.67307	-1.01476
39947574	rs5757721	4.32308e-05	12.2069	-1.2135	1.53711e-06	1.9833	-1.24622	0.000214016	1.03145	-1.23335
39947699	rs111918659	2.23623e-10	-1.74147e-10	-1.17871	2.49628e-07	-1.74147e-10	-1.08061	8.94843e-05	-1.74147e-10	-1.07389
39948027	rs117711358	6.7006e-10	-0.0813037	-2.05839e-10	5.41082e-07	-0.30701	-2.05839e-10	0.000141876	-0.612998	-2.05839e-10
39948533	rs117109395	1.34296e-10	-1.68863	-2.05839e-10	1.09989e-07	-1.9002	-2.05839e-10	3.97117e-05	-1.88631	-2.05839e-10
39949757	rs113358105	1.27227e-10	-1.7427	-2.05839e-10	1.0897e-07	-1.9095	-2.05839e-10	3.88928e-05	-1.90714	-2.05839e-10
39949792	rs2413597	4.90115e-10	0.710546	-1.10458	5.44202e-07	0.756723	-1.05798	0.0001572	0.506298	-1.01673
39950031	rs73422161	2.31168e-10	-1.74147e-10	-1.14552	2.5872e-07	-1.74147e-10	-1.04484	9.33217e-05	-1.74147e-10	-1.0319
39950172	rs2413598	1.32984e-10	-1.69844	-2.05839e-10	1.09381e-07	-1.90575	-2.05839e-10	3.91929e-05	-1.89946	-2.05839e-10
39950349	rs4438587	1.93308e-09	2.04449	-1.06629	9.31184e-07	1.26177	-1.02589	0.00027879	1.03812	-0.975618
39950747	rs76190836	1.34562e-10	-1.68665	-2.05839e-10	1.09571e-07	-1.90401	-2.05839e-10	3.92995e-05	-1.89674	-2.05839e-10
39950805	rs5757723	3.6385e-10	0.405182	-1.09711	4.1189e-07	0.469618	-1.04944	0.000120117	0.22785	-1.00734
39951106	rs75675695	3.83475e-10	0.427697	-1.06709	4.34758e-07	0.492444	-1.01824	0.000127266	0.249488	-0.97116
39951182	rs113448717	1.35189e-10	-1.682	-2.05839e-10	1.09989e-07	-1.9002	-2.05839e-10	3.94048e-05	-1.89407	-2.05839e-10
39951219	rs375349098	2.24939e-10	-1.74147e-10	-1.17284	2.51852e-07	-1.74147e-10	-1.07174	9.02966e-05	-1.74147e-10	-1.06485
39951409	rs58093579	3.84578e-10	0.427697	-1.06422	4.36163e-07	0.492444	-1.01501	0.000127717	0.249488	-0.967626
39951658	rs7284221	3.94363e-10	0.450324	-1.06172	4.50569e-07	0.515382	-1.00545	0.000130475	0.271237	-0.968011
39951696	rs111685305	2.21916e-10	-1.74147e-10	-1.18637	2.4671e-07	-1.74147e-10	-1.09237	8.84176e-05	-1.74147e-10	-1.08588
39952098	rs2413599	3.23195e-10	0.233376	-1.04379	3.83313e-07	0.295392	-0.947122	0.000114145	0.0628851	-0.893372
39952197	rs78140321	2.11573e-10	-1.74147e-10	-1.2341	2.14412e-07	-1.74147e-10	-1.23268	7.67155e-05	-1.74147e-10	-1.22785
39952275	rs5757725	3.5841e-09	2.69651	-1.10091	6.07902e-08	-1.51118	-0.981969	1.80969e-05	-1.71569	-0.956519
39952328	rs116980552	1.55608e-10	-1.54133	-2.05839e-10	1.32097e-07	-1.71704	-2.05839e-10	4.39077e-05	-1.78586	-2.05839e-10
39952633	rs5757726	2.16295e-09	2.09889	-1.00833	1.04243e-06	1.31051	-0.961784	0.000312889	1.08512	-0.907227
39952927	rs116910141	5.00605e-10	-1.74147e-10	-0.372853	4.67051e-07	-1.74147e-10	-0.454142	0.000169625	-1.74147e-10	-0.434361
39953234	rs61259516	2.38547e-09	2.15092	-0.962443	1.12656e-06	1.35716	-0.93082	0.000342053	1.13012	-0.863108
39953569	rs9607655	1.05589e-10	-0.686158	-1.24296	3.33792e-08	-1.89687	-1.19578	1.20259e-05	-1.89698	-1.1839
39955077	rs116866261	2.23057e-10	-1.74147e-10	-1.18124	2.48665e-07	-1.74147e-10	-1.08447	8.91324e-05	-1.74147e-10	-1.07783
39955480	rs143776090	3.49234e-09	1.56966	-2.05839e-10	7.92364e-07	0.0744395	-2.05839e-10	0.000369486	0.34416	-2.05839e-10
39955632	rs117281752	4.2793e-10	-1.74147e-10	-0.52971	4.02365e-07	-1.74147e-10	-0.60322	0.000145851	-1.74147e-10	-0.585367
39955873	rs9611198	0.000214867	13.6253	-1.02843	2.04627e-06	2.16973	-1.14654	0.00031746	1.28713	-1.09474
39957740	rs9607658	0.000294134	13.9814	-1.07052	1.9391e-06	2.14423	-1.17483	0.000288863	1.22296	-1.12496
39957761	rs143680201	2.2216e-10	-1.74147e-10	-1.18527	2.47129e-07	-1.74147e-10	-1.09067	8.85708e-05	-1.74147e-10	-1.08415
39957762	rs6001621	1.14031e-10	-0.60787	-1.24433	3.53895e-08	-1.79002	-1.24415	1.27183e-05	-1.77622	-1.24869
39959057	rs9623017	2.41694e-07	5.80676	-2.05839e-10	3.31519e-06	1.50569	-2.05839e-10	0.000404781	0.435393	-2.05839e-10
39960031	rs192863078	2.21287e-10	-1.74147e-10	-1.18921	2.45622e-07	-1.74147e-10	-1.09679	8.80199e-05	-1.74147e-10	-1.09039
39960115	rs9619819	1.65134e-07	6.59387	-1.16803	1.71912e-07	-0.381381	-1.07222	3.73065e-05	-0.901532	-1.04725
39960118	rs200923774	2.21187e-10	-1.74147e-10	-1.18966	2.45448e-07	-1.74147e-10	-1.09749	8.79565e-05	-1.74147e-10	-1.09111
39960605	rs77057327	3.23739e-10	-1.74147e-10	-0.808733	3.2743e-07	-1.74147e-10	-0.809307	0.000114208	-1.74147e-10	-0.829927
39961097	rs75594549	1.30652e-09	0.586452	-2.05839e-10	1.36076e-07	-1.68737	-2.05839e-10	4.80588e-05	-1.69553	-2.05839e-10
39961286	rs4820383	5.72441e-05	12.3732	-1.09908	1.702e-06	2.01926	-1.18029	0.000238789	1.05613	-1.1485
39961829	rs62652622	3.37731e-08	5.08576	-1.24701	6.72277e-08	-1.16815	-1.22434	2.02096e-05	-1.34927	-1.21253
39962380	rs80208362	1.41267e-09	1.76552	-1.10095	6.79683e-07	0.992102	-1.07106	0.000160196	0.524637	-1.01619
39963092	rs73885269	1.0649e-09	1.63485	-1.25288	5.1714e-07	0.893144	-1.24541	0.000116442	0.435174	-1.24573
39963173	rs5757727	5.91597e-05	12.4173	-1.11023	1.76362e-06	2.05328	-1.17873	0.000244395	1.08332	-1.15249
39963426	rs62228477	0.000333449	13.88	-0.843628	2.86913e-06	2.36969	-1.00851	0.000474448	1.52528	-0.931085
39964114	rs116867091	9.63118e-09	2.58409	-2.05839e-10	2.83368e-06	1.34875	-2.05839e-10	0.00200867	2.03727	-2.05839e-10
39964503	rs12484107	1.48809e-09	1.74225	-1.02567	7.36877e-07	0.971432	-0.969591	0.000172124	0.505708	-0.925447
39965471	rs5757728	5.85533e-08	5.6056	-1.21658	8.05338e-08	-1.08045	-1.13146	2.3076e-05	-1.29975	-1.12941
39965699	rs55684383	1.14805e-09	1.59865	-1.1415	5.99625e-07	0.898442	-1.10272	0.00014308	0.466857	-1.0714
39965748	rs145969017	2.79186e-10	-1.74147e-10	-0.956794	2.70766e-07	-1.74147e-10	-0.999326	9.80057e-05	-1.74147e-10	-0.982927
39966094	rs56753811	2.50872e-09	2.21275	-0.973889	1.43556e-06	1.56907	-0.900343	0.000349864	1.15409	-0.864499
39966547	rs7288455	0.000105392	12.831	-0.94649	2.82482e-06	2.40765	-1.06203	0.000409307	1.46304	-1.01653
39966686	rs74860018	1.35645e-10	-1.67863	-2.05839e-10	3.46067e-07	-0.753949	-2.05839e-10	0.000125748	-0.733674	-2.05839e-10
39966856	rs3747178	5.24201e-08	5.48115	-1.20277	6.97848e-08	-1.24682	-1.10835	2.21668e-05	-1.36443	-1.10493
39967082	rs62228478	1.48597e-10	-1.58743	-2.05839e-10	1.75887e-07	-1.43074	-2.05839e-10	7.61582e-05	-1.23514	-2.05839e-10
39967430	rs5757730	0.00430463	16.3096	-0.71533	1.17762e-05	3.67373	-0.900482	0.00162262	2.64894	-0.825099
39967785	rs5757731	0.000821538	14.7929	-0.854927	3.31583e-06	2.52326	-1.01738	0.000524183	1.63919	-0.945306
39967796	rs111602469	2.16417e-10	-1.74147e-10	-1.21146	2.38358e-07	-1.74147e-10	-1.12681	8.51145e-05	-1.74147e-10	-1.12396
39967880	rs116722699	1.72698e-10	-1.43713	-2.05839e-10	1.4585e-07	-1.61801	-2.05839e-10	5.139e-05	-1.62851	-2.05839e-10
39968018	rs5757732	7.96548e-08	5.92107	-1.22428	8.42752e-08	-1.01595	-1.15055	2.46891e-05	-1.21493	-1.14666
39968019	rs142462279	2.15924e-10	-1.74147e-10	-1.21375	2.37409e-07	-1.74147e-10	-1.1308	8.47718e-05	-1.74147e-10	-1.12799
39968140	rs78432290	1.75371e-10	-1.42177	-2.05839e-10	1.18609e-07	-1.82475	-2.05839e-10	4.35102e-05	-1.79496	-2.05839e-10
39968173	rs5757733	0.000444888	13.974	-0.649375	2.98805e-06	2.25608	-0.854282	0.000511657	1.4317	-0.761994
39968269	rs116516050	1.74494e-10	-1.42678	-2.05839e-10	1.18362e-07	-1.82683	-2.05839e-10	4.34049e-05	-1.79738	-2.05839e-10
39969448	rs117774651	2.58089e-10	-1.74147e-10	-1.03537	2.60386e-07	-1.74147e-10	-1.03842	9.0235e-05	-1.74147e-10	-1.06554
39969767	rs5750851	0.000636632	14.1615	-0.478472	3.78786e-06	2.35235	-0.713374	0.0006514	1.51798	-0.606804
39969895	rs12484689	1.38137e-09	1.57406	-0.931895	8.77288e-07	1.02876	-0.852501	0.000208423	0.587878	-0.816259
39969958	rs138167833	2.65623e-10	-1.74147e-10	-1.00659	2.76647e-07	-1.74147e-10	-0.97784	0.000100644	-1.74147e-10	-0.956362
39971674	rs117223599	2.68396e-10	-1.74147e-10	-0.996206	2.70122e-07	-1.74147e-10	-1.00171	0.000104089	-1.74147e-10	-0.922707
39972069	rs5750852	1.758e-07	6.70068	-1.21224	1.10347e-07	-0.740362	-1.15659	3.14817e-05	-0.968541	-1.15001
39972070	rs114876190	2.0817e-10	-1.74147e-10	-1.25032	2.10975e-07	-1.74147e-10	-1.24884	7.5039e-05	-1.74147e-10	-1.24994
39972075	rs2413600	4.26925e-05	12.1099	-1.12902	1.91248e-06	2.15027	-1.1947	0.000297513	1.29445	-1.16694
39972162	rs3788556	0.000526986	14.2834	-0.789365	1.79136e-06	1.84316	-0.953008	0.000448412	1.41809	-0.880334
39972715	rs117111468	2.75238e-10	-1.74147e-10	-0.971035	2.47323e-07	-1.74147e-10	-1.08989	9.07227e-05	-1.74147e-10	-1.06014
39973113	rs144587111	1.46092e-10	-1.60443	-2.05839e-10	1.18338e-07	-1.82704	-2.05839e-10	4.18519e-05	-1.83381	-2.05839e-10
39973151	rs5757734	3.57051e-09	2.77288	-1.18108	1.2425e-07	-0.615873	-1.16242	4.60127e-05	-0.598096	-1.14094
39973244	rs147517108	2.16337e-10	-1.74147e-10	-1.21183	2.11037e-07	-1.74147e-10	-1.24855	7.57787e-05	-1.74147e-10	-1.24014
39973526	rs132567	5.76517e-09	3.2941	-1.22318	5.52339e-08	-1.33595	-1.25305	1.66995e-05	-1.49933	-1.25324
39973652	rs5757735	2.11055e-10	-1.74147e-10	-1.23655	2.12444e-07	-1.74147e-10	-1.2419	7.70064e-05	-1.74147e-10	-1.22406
39973675	rs76560316	2.76967e-10	-1.74147e-10	-0.964772	2.56861e-07	-1.74147e-10	-1.05204	9.14559e-05	-1.74147e-10	-1.0521
39973677	rs116891391	2.38946e-10	-1.74147e-10	-1.11243	2.46095e-07	-1.74147e-10	-1.09486	8.71618e-05	-1.74147e-10	-1.10019
39973986	rs73169353	1.12334e-10	-1.86719	-2.05839e-10	1.19691e-07	-1.81567	-2.05839e-10	3.95265e-05	-1.89098	-2.05839e-10
39974188	rs73885276	1.57182e-10	-1.53127	-2.05839e-10	1.16281e-07	-1.84457	-2.05839e-10	4.10437e-05	-1.85331	-2.05839e-10
39974590	rs73422193	1.20917e-10	-0.543092	-1.25047	3.90987e-08	-1.75333	-1.18116	1.35137e-05	-1.77277	-1.19148
39974656	rs116322739	2.28874e-10	-1.74147e-10	-1.1555	2.46358e-07	-1.74147e-10	-1.09379	8.63913e-05	-1.74147e-10	-1.10907
39974808	rs62228480	4.79374e-10	-0.416189	-2.05839e-10	1.12649e-07	-1.8763	-2.05839e-10	4.06278e-05	-1.8635	-2.05839e-10
39974815	rs117263351	2.07879e-10	-1.74147e-10	-1.25171	2.14495e-07	-1.74147e-10	-1.23229	7.53822e-05	-1.74147e-10	-1.24538
39975307	rs5757736	0.0025605	15.991	-0.916215	7.28106e-08	-1.19241	-1.12031	2.28812e-05	-1.31895	-1.11868
39975415	rs111500207	3.2044e-10	-0.818977	-2.05839e-10	1.10885e-07	-1.89208	-2.05839e-10	3.97809e-05	-1.88457	-2.05839e-10
39975691	rs8139773	0.000439877	14.5416	-1.22826	4.82184e-08	-1.48525	-1.23959	1.55499e-05	-1.57705	-1.24685
39975754	rs111326860	2.5485e-10	-1.048	-2.05839e-10	1.60145e-07	-1.5245	-2.05839e-10	4.98868e-05	-1.6582	-2.05839e-10
39975892	rs190557295	2.08564e-10	-1.74147e-10	-1.24842	2.12228e-07	-1.74147e-10	-1.24292	7.5215e-05	-1.74147e-10	-1.2476
39975914	rs28631967	0.000473907	14.6129	-1.22508	4.89848e-08	-1.46729	-1.24178	1.57642e-05	-1.56188	-1.24833
39976128	rs132570	0.000286116	13.4131	-0.529811	6.35229e-08	-1.5816	-0.867577	2.36763e-05	-1.5904	-0.813081
39976133	rs132571	0.000348811	13.6055	-0.524116	6.5643e-08	-1.55293	-0.863415	2.44642e-05	-1.56211	-0.808636
39976186	rs5750853	0.000140983	13.3978	-1.22227	4.15307e-08	-1.62758	-1.24657	1.36339e-05	-1.70438	-1.25101
39976943	rs144312783	2.86904e-10	-1.74147e-10	-0.929523	3.61075e-07	-1.74147e-10	-0.711496	0.000120606	-1.74147e-10	-0.775423
39977211	rs3788557	0.000669605	14.9576	-1.22402	5.19585e-08	-1.40443	-1.24571	1.65957e-05	-1.50831	-1.2505
39978039	rs132572	3.16124e-11	-1.90782	-1.2273	3.4175e-08	-1.90962	-1.15947	1.23194e-05	-1.89536	-1.16142
39979429	rs116941104	1.77132e-10	-1.41178	-2.05839e-10	1.08994e-07	-1.90929	-2.05839e-10	3.90706e-05	-1.90258	-2.05839e-10
39979511	rs132573	3.36571e-11	-1.85375	-1.2187	3.60428e-08	-1.87219	-1.14368	1.24003e-05	-1.90443	-1.1458
39980975	rs132574	3.15613e-11	-1.90961	-1.22713	3.42089e-08	-1.90896	-1.15913	1.2401e-05	-1.88908	-1.16109
39981813	rs4353751	2.97623e-08	4.8539	-1.14157	5.08742e-08	-1.43812	-1.23311	1.51891e-05	-1.60884	-1.23853
39982012	rs139186212	2.64808e-10	-1.74147e-10	-1.00967	3.24974e-07	-1.74147e-10	-0.816835	0.000109284	-1.74147e-10	-0.874007
39982721	rs132575	0.000276684	13.7492	-0.899478	4.27402e-08	-1.69824	-1.1472	1.48245e-05	-1.77264	-1.09903
39982756	rs73169364	2.09419e-10	-1.24433	-2.05839e-10	1.17963e-07	-1.83021	-2.05839e-10	3.97953e-05	-1.88421	-2.05839e-10
39983944	rs132576	3.30109e-11	-1.86458	-1.22726	3.5278e-08	-1.87658	-1.16074	1.21897e-05	-1.90549	-1.16187
39984086	rs132577	3.31199e-11	-1.86096	-1.22758	3.54144e-08	-1.87347	-1.16	1.22028e-05	-1.90434	-1.16194
39984452	rs140578590	5.9848e-11	-1.35167	-1.14519	3.97875e-08	-1.90962	-1.00741	1.36955e-05	-1.90106	-1.04982
39984836	rs74488486	3.21835e-10	-0.814633	-2.05839e-10	1.10947e-07	-1.89153	-2.05839e-10	3.98073e-05	-1.8839	-2.05839e-10
39984873	rs132579	3.96678e-11	-1.84506	-1.06307	4.595e-08	-1.85961	-0.913413	1.55726e-05	-1.89835	-0.924086
39984946	rs132580	0.000213412	13.6171	-1.02707	3.97885e-08	-1.70802	-1.20898	1.36124e-05	-1.77776	-1.17921
39985283	rs4522708	0.00270426	16.3821	-1.25273	5.58111e-08	-1.4152	-1.16341	1.60212e-05	-1.60733	-1.18671
39985590	rs4374	3.19062e-11	-1.89556	-1.23031	3.43669e-08	-1.89925	-1.16424	1.20906e-05	-1.90902	-1.1665
39986742	rs116868635	2.7488e-10	-1.74147e-10	-0.972335	3.4147e-07	-1.74147e-10	-0.767322	0.000114456	-1.74147e-10	-0.82776
39987220	rs144186266	3.8406e-10	-0.637872	-2.05839e-10	2.19875e-07	-1.20752	-2.05839e-10	6.40194e-05	-1.40877	-2.05839e-10
39987609	rs5995754	4.17263e-10	-0.554954	-2.05839e-10	1.15822e-07	-1.84852	-2.05839e-10	4.15841e-05	-1.84024	-2.05839e-10
39988175	rs132582	0.000906033	14.2124	-0.176468	9.48656e-08	-1.39916	-0.648961	3.0667e-05	-1.56334	-0.581422
39988178	rs118028480	6.47985e-09	2.18778	-2.05839e-10	2.54886e-07	-1.05976	-2.05839e-10	9.16897e-05	-1.04954	-2.05839e-10
39988277	rs713971	3.58828e-11	-1.90476	-1.10366	4.4667e-08	-1.8352	-0.966144	1.59482e-05	-1.82073	-0.977876
39988591	rs3788560	4.28476e-10	-0.528436	-2.05839e-10	1.17706e-07	-1.83239	-2.05839e-10	4.24854e-05	-1.81879	-2.05839e-10
39988843	rs117871148	2.5728e-10	-1.74147e-10	-1.03851	3.08846e-07	-1.74147e-10	-0.867737	0.000105685	-1.74147e-10	-0.907491
39989081	rs3788562	4.32381e-10	-0.519364	-2.05839e-10	1.16722e-07	-1.84078	-2.05839e-10	4.19279e-05	-1.832	-2.05839e-10
39989137	rs132583	3.59008e-11	-1.90295	-1.10496	4.50111e-08	-1.83046	-0.963211	1.60294e-05	-1.81652	-0.977011
39989160	rs3788564	3.41796e-10	-1.74147e-10	-0.754457	3.58722e-07	-1.74147e-10	-0.718033	0.0001244	-1.74147e-10	-0.744449
39989216	rs2413602	0.000466862	14.6261	-1.2532	4.11415e-08	-1.71586	-1.16771	1.31535e-05	-1.8028	-1.18847
39989457	rs117863931	3.99889e-11	-1.6584	-1.24167	3.38794e-08	-1.83085	-1.24693	1.19188e-05	-1.84672	-1.24312
39990775	rs5750854	4.02164e-06	9.74172	-1.12319	6.44573e-08	-1.34812	-1.08645	1.66073e-05	-1.62058	-1.13753
39991016	rs2003151	0.00145033	15.7597	-1.25331	4.34585e-08	-1.64382	-1.18496	1.3789e-05	-1.74621	-1.19787
39991070	rs132584	3.21696e-06	8.39528	-2.05839e-10	2.05871e-07	-1.27333	-2.05839e-10	7.32117e-05	-1.2746	-2.05839e-10
39991092	rs1109008	0.00136467	15.697	-1.25148	4.2361e-08	-1.65146	-1.20289	1.3489e-05	-1.75219	-1.21389
39991496	rs132585	1.8803e-05	9.43501	0.725845	1.24564e-07	-1.84462	0.0688543	4.45114e-05	-1.88243	0.110225
39991692	rs35874709	1.29482e-10	-1.72513	-2.05839e-10	1.08976e-07	-1.90945	-2.05839e-10	3.93212e-05	-1.89619	-2.05839e-10
39992634	rs9611201	3.62009e-11	-1.90963	-1.08996	4.39634e-08	-1.87731	-0.939916	1.55661e-05	-1.86735	-0.955508
39992660	rs9611202	1.69983e-05	9.22015	0.839806	1.39537e-07	-1.82454	0.162292	5.0088e-05	-1.85926	0.205088
39992786	rs5757742	3.58705e-11	-1.9026	-1.10616	4.46271e-08	-1.83973	-0.962513	1.58939e-05	-1.82449	-0.977525
39993186	rs73169372	1.92924e-10	-1.32637	-2.05839e-10	1.19649e-07	-1.81602	-2.05839e-10	4.01899e-05	-1.87434	-2.05839e-10
39993669	rs35471482	7.16007e-06	8.16394	1.03142	1.50994e-07	-1.90396	0.320619	5.5933e-05	-1.90953	0.365728
39993834	rs5757743	9.25419e-11	-0.810464	-1.25055	8.89277e-08	-0.866047	-1.24671	3.71594e-05	-0.704713	-1.24802
39993923	rs138238213	4.91849e-10	-1.74147e-10	-0.390498	7.25e-07	-1.74147e-10	-0.0144092	0.000270763	-1.74147e-10	0.0332897
39994061	rs117371518	2.25181e-10	-1.74147e-10	-1.17177	2.2135e-07	-1.74147e-10	-1.20084	7.9686e-05	-1.74147e-10	-1.18986
39994105	rs760546	7.4161e-11	-1.17559	-1.10684	4.42795e-08	-1.90831	-0.901749	1.57976e-05	-1.90906	-0.899037
39994340	rs181146670	2.13333e-10	-1.74147e-10	-1.22581	2.1642e-07	-1.74147e-10	-1.22336	7.61928e-05	-1.74147e-10	-1.23469
39994763	rs738167	5.29019e-10	-0.317647	-2.05839e-10	1.86203e-06	0.928843	-2.05839e-10	0.00143888	1.70367	-2.05839e-10
39994841	rs74777431	5.20577e-10	-0.333733	-2.05839e-10	1.15318e-07	-1.85288	-2.05839e-10	4.39655e-05	-1.78455	-2.05839e-10
39994842	rs76571725	5.20577e-10	-0.333733	-2.05839e-10	1.15318e-07	-1.85288	-2.05839e-10	4.39655e-05	-1.78455	-2.05839e-10
39995015	rs111887621	5.71469e-10	-0.240461	-2.05839e-10	1.16442e-07	-1.84318	-2.05839e-10	4.47025e-05	-1.76792	-2.05839e-10
39995175	rs199563728	3.90077e-10	-1.74147e-10	-0.622328	5.70601e-07	-1.74147e-10	-0.253891	0.000205704	-1.74147e-10	-0.241513
39995249	rs62228488	3.45984e-11	-1.80603	-1.23884	4.21036e-08	-1.68201	-1.17844	1.55051e-05	-1.64782	-1.17896
39995316	rs140638889	2.37855e-10	-1.74147e-10	-1.11701	2.43408e-07	-1.74147e-10	-1.10584	8.71972e-05	-1.74147e-10	-1.09978
39996254	rs117867354	3.91135e-10	-1.74147e-10	-0.619618	5.7255e-07	-1.74147e-10	-0.250481	0.000206411	-1.74147e-10	-0.238082
39996264	rs1076614	0.00194514	13.3763	1.42366	2.83504e-07	-1.60217	0.648817	0.000105328	-1.60925	0.698375
39996692	rs12628240	2.09049e-10	-1.74147e-10	-1.2461	2.12687e-07	-1.74147e-10	-1.24076	7.51497e-05	-1.74147e-10	-1.24847
39996766	rs9619822	5.00914e-10	-0.372237	-2.05839e-10	1.18892e-07	-1.82237	-2.05839e-10	4.2681e-05	-1.8142	-2.05839e-10
39996882	rs1883123	0.00173058	13.3157	1.36734	2.68073e-07	-1.61071	0.601384	9.95431e-05	-1.61769	0.650324
39997170	rs713733	0.000378385	12.1428	1.01996	1.79665e-07	-1.7206	0.311111	6.73795e-05	-1.7137	0.356085
39997517	rs111951471	3.97455e-10	-1.74147e-10	-0.60359	5.84196e-07	-1.74147e-10	-0.230345	0.000210636	-1.74147e-10	-0.217823
39997524	rs117192145	3.20312e-11	-1.86875	-1.25321	3.16402e-08	-1.90918	-1.23698	1.13806e-05	-1.89964	-1.2364
39997565	rs148055518	4.04892e-10	-1.74147e-10	-0.585051	5.97925e-07	-1.74147e-10	-0.207116	0.000215616	-1.74147e-10	-0.194452
39997630	rs713865	0.000409433	12.2058	1.03584	1.8261e-07	-1.71751	0.324285	6.82897e-05	-1.71364	0.369446
39997710	rs713767	1.08131e-10	-1.90532	-2.05839e-10	1.21693e-07	-1.79908	-2.05839e-10	4.46739e-05	-1.76856	-2.05839e-10
39998141	rs7291041	3.46105e-11	-1.80009	-1.24442	4.19325e-08	-1.67325	-1.19127	1.54059e-05	-1.63843	-1.19477
39998749	rs146212567	3.86128e-10	-1.74147e-10	-0.632502	5.63335e-07	-1.74147e-10	-0.266706	0.000203069	-1.74147e-10	-0.254408
39999013	rs5995755	0.000475156	14.2543	-0.863847	4.93737e-08	-1.54152	-1.15964	1.86317e-05	-1.48659	-1.1565
39999269	rs142128138	1.76475e-10	-1.41549	-2.05839e-10	4.06128e-07	-0.593913	-2.05839e-10	0.00012603	-0.731429	-2.05839e-10
39999643	rs142976808	3.07327e-10	-1.74147e-10	-0.860759	3.066e-07	-1.74147e-10	-0.875037	0.000115104	-1.74147e-10	-0.822118
40000221	rs5750857	0.102805	19.9259	-1.15849	5.00315e-08	-1.43589	-1.25204	1.87125e-05	-1.38666	-1.2521
40000313	rs5995756	0.177343	20.1661	-0.85337	7.08539e-08	-1.18561	-1.15435	2.76433e-05	-1.09159	-1.15698
40000442	rs5757746	7.02767e-05	12.5179	-1.03862	7.94103e-08	-1.25004	-0.975913	2.42412e-05	-1.32318	-1.05671
40000614	rs147897176	3.77968e-10	-1.74147e-10	-0.65386	5.48343e-07	-1.74147e-10	-0.29368	0.000197631	-1.74147e-10	-0.281551
40000842	rs141679817	3.7643e-10	-1.74147e-10	-0.657938	5.4552e-07	-1.74147e-10	-0.298841	0.000196607	-1.74147e-10	-0.286744
40001596	rs114211575	3.70079e-10	-1.74147e-10	-0.674955	5.33875e-07	-1.74147e-10	-0.32042	0.000192384	-1.74147e-10	-0.30846
40001759	rs116872141	3.9838e-10	-1.74147e-10	-0.601265	3.86058e-07	-1.74147e-10	-0.644594	0.000135247	-1.74147e-10	-0.660853
40002570	rs5995757	0.152103	19.9605	-0.801392	7.01469e-08	-1.22229	-1.1277	2.73318e-05	-1.12924	-1.13066
40002725	rs139363622	3.66091e-10	-1.74147e-10	-0.685789	5.26572e-07	-1.74147e-10	-0.334193	0.000189736	-1.74147e-10	-0.322321
40003267	rs6001638	0.000357372	13.9259	-0.820238	4.80989e-08	-1.58966	-1.13766	1.80919e-05	-1.53831	-1.13417
40003309	rs6001639	0.00187464	13.5026	1.26038	2.50275e-07	-1.5896	0.511581	9.24434e-05	-1.60068	0.559329
40004470	rs147880012	3.59965e-10	-1.74147e-10	-0.702664	5.15367e-07	-1.74147e-10	-0.355702	0.000185672	-1.74147e-10	-0.34397
40004874	rs145460926	3.68485e-10	-1.74147e-10	-0.67927	5.30956e-07	-1.74147e-10	-0.325902	0.000191325	-1.74147e-10	-0.313977
40005425	rs1534883	0.000394273	12.6029	0.601018	1.23237e-07	-1.75367	-0.0328004	4.76129e-05	-1.71181	0.00696058
40005620	rs145610589	3.5559e-10	-0.714892	-2.05839e-10	7.04628e-07	-0.0429116	-2.05839e-10	0.000509032	0.664558	-2.05839e-10
40005854	rs77221970	7.69101e-10	0.0565511	-2.05839e-10	1.39217e-07	-1.66454	-2.05839e-10	5.06961e-05	-1.6421	-2.05839e-10
40006024	rs3788566	0.0856638	19.7782	-1.19319	4.89397e-08	-1.45743	-1.25256	1.82799e-05	-1.40931	-1.25284
40006035	rs3788567	0.0742678	19.6311	-1.18878	4.79009e-08	-1.47846	-1.25298	1.78739e-05	-1.43145	-1.25316
40006196	rs143073854	3.60466e-10	-1.74147e-10	-0.701274	5.16282e-07	-1.74147e-10	-0.353929	0.000186004	-1.74147e-10	-0.342185
40006626	rs5995759	0.00104626	13.3512	0.828646	1.61888e-07	-1.66679	0.153116	6.29229e-05	-1.62182	0.195775
40006695	rs148232269	2.09244e-10	-1.74147e-10	-1.24517	2.14551e-07	-1.74147e-10	-1.23203	7.62642e-05	-1.74147e-10	-1.23375
40006986	rs926231	0.0910278	19.8392	-1.19347	4.86515e-08	-1.46327	-1.25263	1.83113e-05	-1.40757	-1.25287
40007029	rs150675474	3.50475e-10	-1.74147e-10	-0.729381	4.8929e-07	-1.74147e-10	-0.407625	0.000176116	-1.74147e-10	-0.396809
40007863	rs142149025	3.52754e-10	-1.74147e-10	-0.7229	5.02196e-07	-1.74147e-10	-0.38159	0.000180896	-1.74147e-10	-0.370028
40008234	rs114530448	3.4929e-10	-1.74147e-10	-0.732768	4.95876e-07	-1.74147e-10	-0.394255	0.000178605	-1.74147e-10	-0.382776
40008358	rs146529632	3.51037e-10	-1.74147e-10	-0.727779	4.99063e-07	-1.74147e-10	-0.387849	0.00017976	-1.74147e-10	-0.376328
40008481	rs73169378	2.40042e-10	-1.10786	-2.05839e-10	1.27684e-07	-1.75102	-2.05839e-10	4.19382e-05	-1.83175	-2.05839e-10
40008583	rs140796406	3.4042e-10	-1.74147e-10	-0.758491	4.79714e-07	-1.74147e-10	-0.427392	0.000172745	-1.74147e-10	-0.416136
40008734	rs9306337	4.81208e-10	-0.41237	-2.05839e-10	1.19082e-07	-1.82077	-2.05839e-10	4.29448e-05	-1.80804	-2.05839e-10
40008826	rs713860	3.58344e-11	-1.80698	-1.20278	4.47808e-08	-1.69063	-1.10817	1.6272e-05	-1.66499	-1.11352
40009336	rs1008677	0.041073	19.0323	-1.18233	4.78314e-08	-1.47959	-1.25331	1.68403e-05	-1.49083	-1.25335
40009580	rs73169382	1.46238e-05	9.90949	-2.05839e-10	3.19672e-07	-0.833285	-2.05839e-10	0.000116856	-0.807013	-2.05839e-10
40009654	rs118038866	4.84554e-10	-1.74147e-10	-0.405441	4.66672e-07	-1.74147e-10	-0.454954	0.0001631	-1.74147e-10	-0.473591
40010210	rs139244137	3.35992e-10	-1.74147e-10	-0.771582	4.71656e-07	-1.74147e-10	-0.44433	0.000169824	-1.74147e-10	-0.43319
40010383	rs9611204	0.000298167	12.3043	0.620194	1.26582e-07	-1.74245	-0.0172337	4.67274e-05	-1.7464	0.022778
40010521	rs9611205	0.000243842	12.077	0.64639	1.26248e-07	-1.7664	0.00406132	4.66795e-05	-1.76906	0.0444135
40010636	rs5757748	0.0284325	18.6756	-1.1935	4.5543e-08	-1.52939	-1.25254	1.6039e-05	-1.53995	-1.25299
40010682	rs11705236	0.000325779	12.322	0.691074	1.34343e-07	-1.74065	0.0404631	4.96899e-05	-1.74354	0.0813907
40010806	rs8140185	5.09044e-05	10.1957	0.96109	1.52303e-07	-1.85191	0.277201	5.45885e-05	-1.86836	0.300226
40011032	rs117939311	3.02371e-10	-1.74147e-10	-0.877014	3.02291e-07	-1.74147e-10	-0.889192	0.000108016	-1.74147e-10	-0.885677
40011253	rs147535923	2.71546e-10	-1.74147e-10	-0.984539	3.54661e-07	-1.74147e-10	-0.729419	0.000127422	-1.74147e-10	-0.720446
40011697	rs738168	3.96185e-11	-1.84356	-1.06581	5.57201e-08	-1.7459	-0.83434	2.00473e-05	-1.72363	-0.846226
40011906	rs5757749	5.91045e-10	-1.74147e-10	-0.206778	5.15614e-07	-1.74147e-10	-0.355222	0.000181517	-1.74147e-10	-0.366602
40011983	rs5995760	6.05438e-10	-0.182719	-2.05839e-10	1.26717e-07	-1.75862	-2.05839e-10	4.58691e-05	-1.74216	-2.05839e-10
40012284	rs17401961	0.000315359	12.127	0.853599	1.5105e-07	-1.75661	0.173638	5.59273e-05	-1.76051	0.216604
40012508	rs5750859	6.93033e-11	-1.23172	-1.11846	4.38463e-08	-1.90845	-0.911439	1.55078e-05	-1.9088	-0.917811
40012676	rs147601729	2.1427e-10	-1.74147e-10	-1.22143	2.17337e-07	-1.74147e-10	-1.21913	7.78477e-05	-1.74147e-10	-1.2132
40012864	rs9306338	4.96477e-10	-0.381133	-2.05839e-10	1.20007e-07	-1.81303	-2.05839e-10	4.33008e-05	-1.79978	-2.05839e-10
40012932	rs10212085	5.47502e-10	-0.283305	-2.05839e-10	1.23135e-07	-1.7873	-2.05839e-10	4.45008e-05	-1.77245	-2.05839e-10
40012943	rs184678054	2.50029e-10	-1.06709	-2.05839e-10	6.96442e-07	-0.0545963	-2.05839e-10	0.000210473	-0.218594	-2.05839e-10
40013216	rs3788569	6.16029e-11	-1.31379	-1.15417	4.15097e-08	-1.90934	-0.965311	1.4625e-05	-1.90912	-0.976096
40013494	rs114434072	5.70553e-10	-0.242065	-2.05839e-10	1.24558e-07	-1.77581	-2.05839e-10	4.50453e-05	-1.76028	-2.05839e-10
40013867	rs11703341	0.000116791	11.3743	0.61293	1.16966e-07	-1.81557	-0.0231331	4.31838e-05	-1.81927	0.0167838
40014066	rs9611206	0.000113602	11.2997	0.659857	1.22871e-07	-1.79137	0.00192633	4.66129e-05	-1.78848	0.0624061
40014369	rs115765935	2.36256e-10	0.0355219	-1.15928	5.23749e-08	-1.65405	-0.988104	1.9346e-05	-1.63466	-0.970804
40014423	rs2072714	3.75321e-11	-1.76382	-1.19965	4.77405e-08	-1.62932	-1.10548	1.73388e-05	-1.6004	-1.1146
40014584	rs2072715	3.93002e-11	-1.72565	-1.19179	5.03609e-08	-1.58153	-1.09984	1.87013e-05	-1.54049	-1.09887
40014783	rs1883124	4.59907e-11	-1.57878	-1.18145	6.33691e-08	-1.37546	-1.07615	2.2805e-05	-1.35483	-1.08615
40014952	rs77350194	3.49877e-10	-0.731089	-2.05839e-10	1.09934e-07	-1.9007	-2.05839e-10	3.88459e-05	-1.90835	-2.05839e-10
40015059	rs7288420	0.000107239	11.327	0.574848	1.11278e-07	-1.8218	-0.0667479	4.1874e-05	-1.82536	-0.00792598
40015657	rs5995761	8.71052e-05	11.1519	0.542054	1.06902e-07	-1.83553	-0.0931391	4.02128e-05	-1.8388	-0.0349671
40016735	rs80101362	5.2319e-09	3.0637	-1.08984	8.29746e-07	1.14636	-1.02582	8.17015e-05	-0.0630141	-1.10187
40016914	rs138979431	1.14501e-10	-1.84809	-2.05839e-10	1.58499e-07	-1.53483	-2.05839e-10	8.15361e-05	-1.16691	-2.05839e-10
40017065	rs136803	0.000882262	13.3756	0.633733	1.58725e-07	-1.51419	-0.0192175	6.3893e-05	-1.4515	0.0407568
40018212	rs136805	4.00056e-10	-0.0141952	-0.58287	5.63143e-08	-1.83411	-0.735526	2.19442e-05	-1.65667	-0.822782
40018278	rs136806	4.9721e-11	-1.90604	-0.776203	4.37736e-08	-1.84806	-0.973495	1.56943e-05	-1.88779	-0.926863
40019773	rs12170452	2.46433e-05	10.8603	-0.428994	5.80134e-08	-1.69812	-0.841786	2.32124e-05	-1.60386	-0.819409
40019987	rs111073900	2.8878e-10	0.0397298	-0.962737	6.49903e-08	-1.72938	-0.696967	2.66702e-05	-1.61107	-0.673334
40019994	rs62636244	7.11578e-06	9.04932	0.139839	1.03359e-07	-1.60294	-0.35943	3.63259e-05	-1.70351	-0.271907
40020176	rs12483993	2.76111e-10	-0.967869	-2.05839e-10	4.3814e-07	-0.518042	-2.05839e-10	0.000291187	0.106012	-2.05839e-10
40020413	rs116914550	2.84883e-10	-1.74147e-10	-0.936591	2.91721e-07	-1.74147e-10	-0.924785	0.00010112	-1.74147e-10	-0.95164
40020876	rs136809	5.84212e-11	-1.90883	-0.612166	4.87769e-08	-1.86829	-0.845036	1.77667e-05	-1.90154	-0.789082
40021256	rs136811	1.60879e-06	8.26907	-0.566747	4.8599e-08	-1.7797	-0.937274	1.82569e-05	-1.74578	-0.917627
40021587	rs186279927	2.07654e-10	-1.74147e-10	-1.2528	2.10366e-07	-1.74147e-10	-1.25173	7.47939e-05	-1.74147e-10	-1.25322
40021614	rs136812	6.06817e-11	-1.90405	-0.578975	4.97082e-08	-1.88257	-0.81184	1.83632e-05	-1.90718	-0.750419
40022206	rs80251458	3.58695e-10	-0.7062	-2.05839e-10	1.109e-07	-1.89195	-2.05839e-10	3.90102e-05	-1.90413	-2.05839e-10
40023010	rs116047974	2.70472e-10	-0.988504	-2.05839e-10	4.19282e-07	-0.562038	-2.05839e-10	0.000272155	0.0384206	-2.05839e-10
40023328	rs191065912	1.6131e-10	-1.50535	-2.05839e-10	1.88976e-07	-1.35896	-2.05839e-10	5.51651e-05	-1.55762	-2.05839e-10
40023636	rs11704409	2.14636e-10	-1.21973	-2.05839e-10	1.11039e-07	-1.8907	-2.05839e-10	3.92564e-05	-1.89784	-2.05839e-10
40024322	rs144250608	2.77435e-10	-0.963082	-2.05839e-10	4.40697e-07	-0.512225	-2.05839e-10	0.000293232	0.113011	-2.05839e-10
40024410	rs3788571	6.53934e-06	8.75645	0.348229	1.19793e-07	-1.63236	-0.182448	4.28248e-05	-1.72902	-0.0818203
40024657	rs470070	6.85906e-11	-1.88663	-0.473889	5.97687e-08	-1.79565	-0.714444	2.13781e-05	-1.859	-0.646582
40024768	rs742159	6.35817e-06	8.7041	0.372481	1.21174e-07	-1.64075	-0.162601	4.34285e-05	-1.73577	-0.0610656
40024798	rs74426985	3.46876e-10	-0.739703	-2.05839e-10	1.1096e-07	-1.89141	-2.05839e-10	3.90137e-05	-1.90404	-2.05839e-10
40025044	rs136813	6.72643e-11	-1.88918	-0.490859	5.90273e-08	-1.79282	-0.729757	2.11005e-05	-1.85871	-0.659942
40025228	rs145823347	3.11013e-10	-1.74147e-10	-0.848836	2.78686e-07	-1.74147e-10	-0.970497	0.000106364	-1.74147e-10	-0.90109
40025237	rs5757752	3.39056e-06	8.21013	0.237707	1.01369e-07	-1.70935	-0.272464	3.68265e-05	-1.78567	-0.176061
40025446	rs114624981	2.73674e-10	-0.976732	-2.05839e-10	4.33443e-07	-0.528821	-2.05839e-10	0.000287432	0.093035	-2.05839e-10
40026034	rs5750860	1.97612e-05	10.8391	-0.628533	1.16044e-07	-1.29109	-0.555517	3.15917e-05	-1.44018	-0.674878
40026141	rs5750861	8.85188e-06	9.00958	0.397893	1.30126e-07	-1.59031	-0.141769	4.62415e-05	-1.69478	-0.03929
40026309	rs5750862	9.02648e-06	9.00958	0.417425	1.3223e-07	-1.59031	-0.125732	4.70229e-05	-1.69478	-0.0225333
40026948	rs5750863	5.1179e-06	8.57971	0.279873	1.09608e-07	-1.66546	-0.238208	3.9565e-05	-1.74983	-0.140175
40027521	rs5757754	1.55405e-05	9.70165	0.268638	1.43899e-07	-1.39166	-0.239803	5.29972e-05	-1.44449	-0.153223
40027656	rs55898159	2.06686e-05	9.86477	0.390678	1.6081e-07	-1.36868	-0.151676	5.98688e-05	-1.43101	-0.0447861
40028195	rs9607661	1.9929e-05	9.93656	0.282453	1.52068e-07	-1.34432	-0.231937	5.66943e-05	-1.40622	-0.124056
40029845	rs117803091	4.62902e-10	-0.451155	-2.05839e-10	3.34353e-07	-0.788384	-2.05839e-10	0.000158068	-0.504926	-2.05839e-10
40030098	rs56167403	1.40236e-10	-1.64534	-2.05839e-10	1.11894e-07	-1.88303	-2.05839e-10	3.87964e-05	-1.90963	-2.05839e-10
40030477	rs5757756	3.37211e-06	8.00985	0.432525	1.13559e-07	-1.73542	-0.132838	4.2423e-05	-1.8142	-0.0060654
40031206	rs117655683	1.11105e-10	-1.87819	-2.05839e-10	1.18368e-07	-1.82678	-2.05839e-10	4.24473e-05	-1.81969	-2.05839e-10
40031360	rs77638777	2.13578e-10	-1.74147e-10	-1.22467	2.14113e-07	-1.74147e-10	-1.23408	7.71315e-05	-1.74147e-10	-1.22244
40031632	rs136814	7.4531e-11	-1.87602	-0.401433	6.44006e-08	-1.76541	-0.670046	2.34371e-05	-1.83595	-0.577682
40031694	rs941431	2.47213e-06	7.97044	0.161479	9.54546e-08	-1.7128	-0.329125	3.47411e-05	-1.80085	-0.219178
40031771	rs76470176	1.11841e-10	-1.87159	-2.05839e-10	1.54822e-07	-1.55831	-2.05839e-10	4.76349e-05	-1.70439	-2.05839e-10
40031849	rs136815	4.06712e-10	-0.580565	-2.05839e-10	1.21528e-07	-1.80044	-2.05839e-10	3.9966e-05	-1.87992	-2.05839e-10
40032877	rs909679	6.9361e-10	-0.046761	-2.05839e-10	1.24185e-07	-1.77881	-2.05839e-10	4.94221e-05	-1.66755	-2.05839e-10
40033247	rs136816	4.69874e-11	-1.90349	-0.835299	4.12585e-08	-1.86127	-1.01946	1.48975e-05	-1.89801	-0.968749
40034593	rs2092179	0.000546388	13.6229	-0.0927028	9.70381e-08	-1.46017	-0.565311	3.86579e-05	-1.4224	-0.490796
40034609	rs136817	4.77757e-11	-1.88428	-0.837874	4.29498e-08	-1.81917	-1.02138	1.52265e-05	-1.87404	-0.970872
40034889	rs136818	6.67931e-08	5.13344	-0.612753	4.112e-08	-1.90642	-0.977666	1.47751e-05	-1.9096	-0.965406
40035019	rs113992959	1.10586e-10	-1.88288	-2.05839e-10	1.60742e-07	-1.52078	-2.05839e-10	4.93676e-05	-1.66866	-2.05839e-10
40036598	rs136819	7.15262e-08	5.29926	-0.710109	3.90867e-08	-1.90864	-1.02615	1.40622e-05	-1.90934	-1.01512
40038075	rs136820	7.93198e-08	5.21471	-0.522134	4.36408e-08	-1.9074	-0.917188	1.57157e-05	-1.90963	-0.903664
40038113	rs136821	5.27207e-11	-1.88059	-0.743076	4.72984e-08	-1.79478	-0.94932	1.67273e-05	-1.85906	-0.891853
40038402	rs8138437	1.57409e-10	-1.52982	-2.05839e-10	1.21794e-07	-1.79825	-2.05839e-10	4.26496e-05	-1.81493	-2.05839e-10
40038573	rs77242378	2.47251e-10	-1.74147e-10	-1.07827	2.56687e-07	-1.74147e-10	-1.05272	9.14214e-05	-1.74147e-10	-1.05247
40039553	rs136822	6.82987e-10	-0.062195	-2.05839e-10	1.14956e-07	-1.85604	-2.05839e-10	3.92925e-05	-1.89692	-2.05839e-10
40039951	rs117094767	1.05401e-08	2.67427	-2.05839e-10	2.3991e-07	-1.12032	-2.05839e-10	8.66579e-05	-1.10598	-2.05839e-10
40040073	rs58964278	2.34616e-10	-1.74147e-10	-1.13072	2.35252e-07	-1.74147e-10	-1.13992	8.81727e-05	-1.74147e-10	-1.08866
40040892	rs136823	2.00269e-07	5.69226	-0.0735178	6.00872e-08	-1.90897	-0.595816	2.19031e-05	-1.90437	-0.576955
40041013	rs117583662	7.65005e-10	0.0512121	-2.05839e-10	1.6985e-07	-1.46567	-2.05839e-10	7.30962e-05	-1.27618	-2.05839e-10
40041317	rs2010746	0.00478112	15.8277	-0.128425	1.37178e-07	-1.00554	-0.673762	4.55743e-05	-1.15812	-0.590486
40041532	rs6001641	1.86576e-10	-1.35983	-2.05839e-10	1.16653e-07	-1.84137	-2.05839e-10	4.07707e-05	-1.85999	-2.05839e-10
40041767	rs136824	6.77682e-11	-1.63388	-0.738697	6.82967e-08	-1.77706	-0.599659	2.2282e-05	-1.7939	-0.670278
40042054	rs11705208	1.43287e-10	-1.62382	-2.05839e-10	1.34756e-07	-1.69711	-2.05839e-10	4.85674e-05	-1.685	-2.05839e-10
40042115	rs470071	9.96367e-09	2.03416	0.58387	1.01194e-07	-1.90771	-0.0758361	3.83251e-05	-1.89544	-0.0264063
40042547	rs56032562	2.32933e-10	-1.13792	-2.05839e-10	3.2063e-07	-0.830295	-2.05839e-10	0.000186854	-0.337628	-2.05839e-10
40042720	rs61623451	1.07761e-10	-1.90875	-2.05839e-10	1.21184e-07	-1.80327	-2.05839e-10	4.3414e-05	-1.79717	-2.05839e-10
40043556	rs136827	6.11282e-11	-1.27757	-1.19813	4.47468e-08	-1.67082	-1.12875	1.54444e-05	-1.67917	-1.15154
40043812	rs5757759	9.9194e-08	6.07762	-1.16146	4.1009e-08	-1.64232	-1.24447	1.51344e-05	-1.61824	-1.23275
40044235	rs77273762	2.31019e-10	-1.14617	-2.05839e-10	1.34174e-07	-1.70144	-2.05839e-10	4.45932e-05	-1.77037	-2.05839e-10
40044389	rs5750866	3.73572e-10	0.227678	-0.893238	4.21112e-08	-1.88728	-0.972988	1.39901e-05	-1.9095	-1.0201
40044402	rs5757760	4.26168e-10	0.41463	-0.948467	3.96125e-08	-1.908	-1.01343	1.34761e-05	-1.90372	-1.06331
40045016	rs143409218	8.29658e-09	2.43493	-2.05839e-10	4.84156e-07	-0.418173	-2.05839e-10	0.000230059	-0.129618	-2.05839e-10
40045210	rs926334	0.000320429	12.6898	0.306724	1.61545e-07	-1.06091	-0.454886	5.14587e-05	-1.1629	-0.464269
40045322	rs75705033	2.34279e-10	-1.13216	-2.05839e-10	1.11067e-07	-1.89045	-2.05839e-10	4.24741e-05	-1.81906	-2.05839e-10
40046077	rs136828	9.28636e-11	-1.40225	-0.655287	2.33172e-07	-0.559066	-0.589737	6.04444e-05	-0.780351	-0.685877
40046176	rs136829	5.39188e-10	-0.161137	-0.13747	1.54349e-07	-0.94002	-0.621346	4.77124e-05	-1.04416	-0.658601
40046282	rs136830	1.08616e-10	-1.33951	-0.561347	5.43724e-08	-1.70562	-0.899106	1.84325e-05	-1.70915	-0.944685
40046538	rs136832	5.25143e-10	-0.116871	-0.20813	1.50673e-07	-0.911231	-0.674237	4.66672e-05	-1.01503	-0.709876
40047529	rs9611209	0.000853407	13.2165	0.759564	2.48178e-07	-0.953872	-0.132562	7.89824e-05	-1.0566	-0.14213
40048558	rs136834	3.39257e-09	1.54067	-2.05839e-10	1.10637e-07	-1.89433	-2.05839e-10	3.8871e-05	-1.9077	-2.05839e-10
40048903	rs136835	1.16e-08	3.36822	-0.598129	4.2541e-08	-1.88618	-0.963928	1.57832e-05	-1.88509	-0.923915
40048953	rs142074635	2.07598e-10	-1.74147e-10	-1.25307	2.10084e-07	-1.74147e-10	-1.25307	7.47972e-05	-1.74147e-10	-1.25317
40049185	rs8140214	2.74365e-10	-0.974213	-2.05839e-10	1.66421e-07	-1.48606	-2.05839e-10	5.08995e-05	-1.6381	-2.05839e-10
40049410	rs136845	8.46716e-09	3.05658	-0.601297	4.15616e-08	-1.90737	-0.966032	1.54039e-05	-1.90717	-0.92616
40049414	rs117625716	8.12523e-10	-1.74147e-10	0.111473	8.84428e-07	-1.74147e-10	0.18436	0.000311212	-1.74147e-10	0.172521
40049518	rs9607663	6.08002e-10	-0.178493	-2.05839e-10	1.0978e-07	-1.90211	-2.05839e-10	3.90215e-05	-1.90384	-2.05839e-10
40049592	rs8140771	0.00167819	13.7075	0.944822	3.51537e-07	-0.744976	0.00671063	0.000110766	-0.857096	-0.00343542
40049724	rs136846	4.47143e-10	-0.485793	-2.05839e-10	1.10265e-07	-1.89769	-2.05839e-10	3.97408e-05	-1.88558	-2.05839e-10
40051166	rs732381	0.201805	17.6803	1.76164	1.16258e-06	-0.14758	0.605395	0.000320527	-0.381293	0.583308
40053045	rs12158982	1.672e-09	0.833105	-2.05839e-10	5.68273e-07	-0.257979	-2.05839e-10	0.000148878	-0.564828	-2.05839e-10
40053767	rs3788575	2.91964e-10	-1.74147e-10	-0.91204	3.0947e-07	-1.74147e-10	-0.865719	0.000110419	-1.74147e-10	-0.863675
40054428	rs136848	8.86366e-09	3.13722	-0.636179	4.18544e-08	-1.87736	-0.989025	1.54123e-05	-1.88206	-0.950729
40054948	rs5757761	6.5745e-09	2.77264	-0.570359	4.60784e-08	-1.8372	-0.933038	1.68988e-05	-1.84337	-0.897334
40055250	rs136849	1.60712e-09	1.48712	-0.693589	5.18135e-08	-1.63743	-1.0155	1.89311e-05	-1.64255	-0.984602
40055304	rs136850	1.61748e-09	1.48712	-0.687166	5.20312e-08	-1.63743	-1.0113	1.90156e-05	-1.64255	-0.980145
40055896	rs136851	1.57134e-09	1.48712	-0.716105	5.10626e-08	-1.63743	-1.0301	1.86393e-05	-1.64255	-1.00013
40056937	rs113038998	1.264e-10	-1.74922	-2.05839e-10	1.21859e-07	-1.79771	-2.05839e-10	4.38466e-05	-1.78726	-2.05839e-10
40057273	rs136852	2.36044e-09	1.91572	-0.73779	4.53385e-08	-1.74243	-1.04399	1.65531e-05	-1.74643	-1.01495
40058186	rs136853	1.83865e-09	1.71856	-0.79044	4.46364e-08	-1.725	-1.07703	1.61388e-05	-1.73643	-1.0503
40058999	rs136854	3.54554e-08	2.57459	1.31278	2.42779e-06	0.692263	0.501893	0.000557989	0.3261	0.430287
40061683	rs136855	1.66269e-08	3.43767	-0.307569	1.52348e-06	1.3972	-0.669024	0.000347918	0.98591	-0.701896
40063012	rs5750868	0.000398717	12.4339	0.781175	2.27601e-06	1.04327	0.0863336	0.000507705	0.581328	0.0806208
40063361	rs73163054	2.9387e-10	-0.905533	-2.05839e-10	1.31875e-07	-1.71873	-2.05839e-10	5.86598e-05	-1.4962	-2.05839e-10
40063424	rs136856	3.35012e-09	1.52808	-2.05839e-10	1.0974e-07	-1.90247	-2.05839e-10	3.88423e-05	-1.90844	-2.05839e-10
40063931	rs73163055	1.54572e-10	-1.54801	-2.05839e-10	1.37484e-07	-1.67708	-2.05839e-10	5.3696e-05	-1.58461	-2.05839e-10
40064558	rs136857	1.01683e-09	0.335771	-2.05839e-10	1.1119e-07	-1.88934	-2.05839e-10	4.04161e-05	-1.86872	-2.05839e-10
40064581	rs5757762	0.000233473	11.9861	0.693803	1.62327e-06	0.776001	0.0156147	0.000368676	0.331911	0.0100549
40064932	rs144516050	4.38362e-10	-1.74147e-10	-0.505625	4.29354e-07	-1.74147e-10	-0.538299	0.000155647	-1.74147e-10	-0.520363
40065005	rs5757763	1.16556e-05	9.23075	0.45188	3.66408e-07	-0.477211	-0.219624	9.71772e-05	-0.766241	-0.225176
40065138	rs151129428	6.1803e-10	-1.74147e-10	-0.162134	6.13343e-07	-1.74147e-10	-0.181656	0.000217545	-1.74147e-10	-0.185547
40065322	rs136858	3.02313e-09	1.42538	-2.05839e-10	1.09521e-07	-1.90447	-2.05839e-10	3.88262e-05	-1.90886	-2.05839e-10
40065332	rs5750869	1.15613e-05	9.17477	0.499732	3.72803e-07	-0.497236	-0.182294	9.90756e-05	-0.784125	-0.187945
40065576	rs75701188	3.9479e-10	-0.610317	-2.05839e-10	2.91864e-07	-0.924294	-2.05839e-10	8.13038e-05	-1.16976	-2.05839e-10
40066418	rs4821909	2.87088e-05	9.90117	0.68287	5.8626e-07	-0.188665	-0.0381524	0.000151259	-0.504785	-0.0441723
40066873	rs200593805	3.97814e-11	-1.88482	-1.02045	4.15979e-08	-1.88682	-0.985715	1.40659e-05	-1.90954	-1.01465
40067470	rs4821910	0.00036328	12.1842	0.937815	2.52465e-06	1.06782	0.165457	0.000563008	0.606389	0.158952
40067640	rs5750870	0.000783465	13.0582	0.832317	3.46395e-06	1.46877	0.0808197	0.000745668	0.971817	0.0745116
40067818	rs5757764	0.00069961	13.0582	0.719114	3.16511e-06	1.46877	-0.00940482	0.000681485	0.971817	-0.0154956
40067840	rs5757765	4.20582e-05	10.3836	0.582288	6.79601e-07	0.0384826	-0.117557	0.000171122	-0.302196	-0.123377
40068051	rs4820386	0.000785685	13.0879	0.805507	3.56753e-06	1.51965	0.0593943	0.000766069	1.02018	0.0531371
40068503	rs75160993	3.37517e-10	-1.74147e-10	-0.767056	3.58277e-07	-1.74147e-10	-0.719274	0.000124746	-1.74147e-10	-0.741676
40068679	rs2235341	0.000132006	11.4927	0.616961	1.0951e-06	0.488272	-0.0902486	0.000264254	0.105094	-0.0961379
40068853	rs2235342	6.09893e-05	10.6148	0.722717	8.33148e-07	0.131173	-0.00654287	0.000207974	-0.217901	-0.0126407
40069245	rs738315	0.00016642	11.7346	0.606772	1.20411e-06	0.591198	-0.098281	0.000288107	0.199529	-0.10415
40069449	rs5750871	1.6236e-09	0.782392	0.021339	9.87793e-08	-1.86425	-0.143439	3.44535e-05	-1.81597	-0.212377
40069490	rs5757766	0.000164914	11.7399	0.592343	1.16766e-06	0.571822	-0.109645	0.000275897	0.16756	-0.115485
40069493	rs11704439	9.58757e-05	11.3096	0.480256	8.54761e-07	0.347746	-0.197505	0.00020252	-0.0540002	-0.203116
40070234	rs714031	6.5613e-05	10.7335	0.677088	8.26701e-07	0.159594	-0.0427326	0.000203236	-0.204842	-0.0487412
40070446	rs4820387	0.000152671	11.6777	0.577444	1.12388e-06	0.545324	-0.121366	0.00026616	0.143323	-0.127176
40070642	rs4820388	7.91297e-05	11.0591	0.538815	7.87963e-07	0.220567	-0.151697	0.000188662	-0.170569	-0.157429
40071230	rs9619826	1.2129e-09	1.00949	-0.497399	2.49182e-07	-0.287936	-0.794461	7.0867e-05	-0.471835	-0.835313
40071322	rs5757768	6.56997e-05	10.844	0.567927	8.31131e-07	0.251055	-0.128848	0.000200115	-0.134424	-0.134639
40071545	rs8136019	4.8033e-08	4.21773	-0.0267595	3.66272e-06	2.03573	-0.430347	0.000817122	1.5954	-0.457568
40071747	rs9607666	1.07685e-10	-1.90946	-2.05839e-10	1.99071e-07	-1.30692	-2.05839e-10	6.47996e-05	-1.39665	-2.05839e-10
40071894	rs3788576	0.000108358	11.26	0.652284	9.05096e-07	0.269819	-0.0623584	0.000215033	-0.128842	-0.068318
40072525	rs149434178	1.11684e-10	-1.873	-2.05839e-10	1.30319e-07	-1.7306	-2.05839e-10	4.29339e-05	-1.80829	-2.05839e-10
40073785	rs909680	3.16643e-09	1.47169	-2.05839e-10	1.09034e-07	-1.90892	-2.05839e-10	3.88144e-05	-1.90916	-2.05839e-10
40074365	rs5757770	2.09777e-10	-1.74147e-10	-1.24263	2.14309e-07	-1.74147e-10	-1.23316	7.61155e-05	-1.74147e-10	-1.2357
40074662	rs2294368	8.25039e-11	-1.59477	-0.581052	9.60443e-08	-1.36926	-0.666511	3.07588e-05	-1.41934	-0.722433
40074737	rs117099200	1.19287e-10	-1.80714	-2.05839e-10	1.1509e-07	-1.85486	-2.05839e-10	3.97884e-05	-1.88438	-2.05839e-10
40075341	rs59504308	1.17522e-10	-1.82204	-2.05839e-10	1.65074e-07	-1.49419	-2.05839e-10	5.74348e-05	-1.5173	-2.05839e-10
40075400	rs2294369	5.92443e-08	4.25246	0.148298	4.91189e-06	2.2095	-0.310665	0.000867273	1.54463	-0.347234
40075473	rs7288746	5.04603e-10	-0.364898	-2.05839e-10	1.0925e-07	-1.90694	-2.05839e-10	3.92112e-05	-1.89899	-2.05839e-10
40075733	rs56656729	2.02806e-10	-1.27642	-2.05839e-10	5.91961e-07	-0.21714	-2.05839e-10	0.000135437	-0.659443	-2.05839e-10
40075948	rs58439755	1.18424e-10	-1.8144	-2.05839e-10	3.37593e-07	-0.77874	-2.05839e-10	9.98717e-05	-0.964066	-2.05839e-10
40076280	rs140766802	2.25618e-10	-1.74147e-10	-1.16983	2.31319e-07	-1.74147e-10	-1.15678	8.28341e-05	-1.74147e-10	-1.15111
40076290	rs149379580	2.18189e-09	1.09928	-2.05839e-10	2.30568e-07	-1.16004	-2.05839e-10	9.78209e-05	-0.984814	-2.05839e-10
40077088	rs74507538	1.13212e-10	-1.85941	-2.05839e-10	1.53766e-07	-1.56515	-2.05839e-10	5.5355e-05	-1.55419	-2.05839e-10
40077488	rs9607667	0.000721511	12.732	1.07618	3.21665e-06	1.18109	0.29443	0.000692013	0.681271	0.29038
40079407	rs5757772	3.04839e-10	-1.74147e-10	-0.868887	3.17501e-07	-1.74147e-10	-0.840099	0.000113567	-1.74147e-10	-0.835558
40079718	rs146001130	2.96422e-10	-1.74147e-10	-0.896887	2.87834e-07	-1.74147e-10	-0.938196	0.000107936	-1.74147e-10	-0.88641
40080023	rs184188698	2.627e-10	-1.74147e-10	-1.01766	2.5406e-07	-1.74147e-10	-1.06301	9.70123e-05	-1.74147e-10	-0.993115
40083730	rs3747179	3.17138e-08	3.23454	0.541296	3.17662e-06	1.41539	0.0476048	0.000599572	0.81411	0.014153
40084674	rs75082737	2.48122e-09	1.22783	-2.05839e-10	9.29311e-07	0.233863	-2.05839e-10	0.000238603	-0.093151	-2.05839e-10
40085843	rs4821911	1.07338e-09	0.3899	-2.05839e-10	1.25474e-07	-1.76848	-2.05839e-10	4.51145e-05	-1.75875	-2.05839e-10
40085958	rs117151769	3.02155e-10	-1.74147e-10	-0.877731	2.92258e-07	-1.74147e-10	-0.922944	0.000109217	-1.74147e-10	-0.874614
40086560	rs144296010	4.05401e-10	-1.74147e-10	-0.583794	4.0404e-07	-1.74147e-10	-0.599067	0.00014343	-1.74147e-10	-0.602106
40086818	rs151319119	4.12746e-10	-1.74147e-10	-0.565838	4.1626e-07	-1.74147e-10	-0.569272	0.000144425	-1.74147e-10	-0.59519
40087389	rs5757773	0.000163334	11.3079	1.01476	1.95598e-06	0.700181	0.277884	0.000405871	0.157627	0.280454
40088845	rs5757774	3.23674e-05	9.55443	1.14957	8.9193e-07	-0.255809	0.448616	0.000213367	-0.635193	0.430252
40089075	rs5757775	1.07936e-05	8.40582	1.19998	6.42988e-07	-0.641723	0.507268	0.000165117	-0.945446	0.48415
40089308	rs4821913	2.36749e-08	3.66279	-0.179293	2.39206e-06	1.76302	-0.583691	0.000475609	1.1812	-0.584554
40089619	rs5757776	8.9743e-05	11.238	0.485741	1.42022e-06	0.739119	-0.0811335	0.000295333	0.209234	-0.0890836
40089817	rs145819060	1.18505e-10	-1.81371	-2.05839e-10	1.14367e-07	-1.86117	-2.05839e-10	4.46085e-05	-1.77003	-2.05839e-10
40090622	rs151124487	4.20899e-10	-0.546277	-2.05839e-10	1.50173e-07	-1.58879	-2.05839e-10	6.69351e-05	-1.36423	-2.05839e-10
40091547	rs4821914	2.05462e-05	10.2234	0.0260878	6.39743e-07	0.324835	-0.464349	0.00015317	-0.06222	-0.474185
40092542	rs142682536	4.86738e-10	-1.74147e-10	-0.400944	4.76897e-07	-1.74147e-10	-0.43328	0.000182916	-1.74147e-10	-0.358924
40092555	rs181104896	2.10153e-10	-1.74147e-10	-1.24084	2.13481e-07	-1.74147e-10	-1.23703	7.5609e-05	-1.74147e-10	-1.24238
40092556	rs113813999	4.23912e-11	-1.75267	-1.08906	5.80823e-08	-1.46973	-1.06899	1.57772e-05	-1.72939	-1.08
40092563	rs6001651	1.76946e-08	3.14367	0.0486771	9.76479e-07	0.509254	-0.225881	0.000465808	0.735269	-0.159448
40092568	rs6001652	6.72868e-11	-1.5796	-0.800104	6.26472e-08	-1.71173	-0.751331	2.151e-05	-1.7943	-0.705133
40092634	rs8136836	6.31746e-11	-1.51973	-0.923042	2.15225e-07	-0.342215	-0.886682	3.53744e-05	-1.08642	-0.91554
40092645	rs8137891	3.43168e-11	-1.83907	-1.21396	5.0922e-08	-1.45818	-1.2121	1.50737e-05	-1.65022	-1.20478
40092864	rs5757777	6.85475e-11	-1.76427	-0.59687	6.47971e-08	-1.80071	-0.628608	2.46594e-05	-1.78649	-0.576305
40093168	rs182484851	4.36943e-10	-1.74147e-10	-0.508868	4.36731e-07	-1.74147e-10	-0.521264	0.000160881	-1.74147e-10	-0.487291
40093271	rs140191493	2.68763e-10	-1.74147e-10	-0.994842	2.79334e-07	-1.74147e-10	-0.968173	9.56143e-05	-1.74147e-10	-1.00763
40095174	rs12171228	2.42336e-09	1.29922	-0.0949761	2.39363e-07	-0.974984	-0.147617	7.72292e-05	-1.11914	-0.102031
40095562	rs12171155	5.50006e-11	-1.35236	-1.22897	3.2567e-08	-1.88897	-1.22831	1.14064e-05	-1.90714	-1.22663
40098459	rs35969023	1.11508e-10	-1.87458	-2.05839e-10	1.39567e-07	-1.66203	-2.05839e-10	5.4108e-05	-1.57697	-2.05839e-10
40098844	rs4820389	6.11579e-10	-1.77661	1.60398	4.41486e-07	-1.90886	1.39843	0.000182468	-1.88478	1.5234
40100609	rs150094291	2.1762e-10	-1.74147e-10	-1.20592	2.18998e-07	-1.74147e-10	-1.21152	7.9286e-05	-1.74147e-10	-1.19489
40100973	rs62228525	3.79424e-11	-1.70797	-1.24463	3.19844e-08	-1.88905	-1.24628	1.16419e-05	-1.86963	-1.24371
40101058	rs149273008	1.21238e-10	-1.79092	-2.05839e-10	1.09105e-07	-1.90827	-2.05839e-10	3.89517e-05	-1.90563	-2.05839e-10
40101065	rs181059035	2.21275e-10	-1.74147e-10	-1.18926	2.21062e-07	-1.74147e-10	-1.20214	8.10961e-05	-1.74147e-10	-1.17232
40101413	rs142173198	1.05001e-09	0.367889	-2.05839e-10	9.78117e-07	0.285048	-2.05839e-10	0.000285836	0.0874665	-2.05839e-10
40101414	rs146388885	1.068e-09	0.384874	-2.05839e-10	9.94563e-07	0.301722	-2.05839e-10	0.00029042	0.103374	-2.05839e-10
40102301	rs139714728	1.6811e-10	-1.46405	-2.05839e-10	1.13567e-07	-1.86819	-2.05839e-10	4.34778e-05	-1.7957	-2.05839e-10
40102459	rs5750872	3.79276e-11	-1.76773	-1.18526	3.35957e-08	-1.89254	-1.19364	1.19143e-05	-1.90933	-1.18088
40102614	rs12484428	3.0827e-11	-1.90693	-1.25335	3.13098e-08	-1.90372	-1.25293	1.11317e-05	-1.90503	-1.25313
40102918	rs11704241	5.45388e-11	-1.46617	-1.12359	1.48477e-07	-0.491309	-1.10884	3.56799e-05	-0.868773	-1.12459
40103159	rs112114530	5.83942e-11	-1.89949	-0.621968	6.40866e-08	-1.84503	-0.595314	2.10807e-05	-1.90258	-0.617009
40103554	rs73163061	1.32083e-10	-1.70524	-2.05839e-10	2.47834e-07	-1.08782	-2.05839e-10	6.08549e-05	-1.45946	-2.05839e-10
40103934	rs6001655	1.80908e-10	-1.76911	0.378432	2.70657e-07	-1.31695	0.317217	8.81352e-05	-1.49221	0.403133
40104665	rs185439000	3.38623e-10	-1.74147e-10	-0.763783	3.20903e-07	-1.74147e-10	-0.829442	0.000116387	-1.74147e-10	-0.81103
40105781	rs5995773	1.79917e-10	-1.58236	0.18618	3.383e-07	-0.927514	0.150866	9.89372e-05	-1.1724	0.198933
40106121	rs187925077	1.1854e-10	-1.81342	-2.05839e-10	1.09008e-07	-1.90916	-2.05839e-10	3.96091e-05	-1.88889	-2.05839e-10
40106498	rs2064135	1.93527e-10	-1.72256	0.399302	3.19081e-07	-1.19843	0.363299	9.75259e-05	-1.4065	0.418667
40106785	rs11704591	2.17673e-10	-1.20568	-2.05839e-10	5.55642e-07	-0.280457	-2.05839e-10	0.000110854	-0.859742	-2.05839e-10
40106982	rs8140044	1.07324e-10	-1.84322	-0.0695944	1.74652e-07	-1.33814	-0.0996486	4.68166e-05	-1.687	-0.034714
40107118	rs116988094	3.26818e-10	-0.799266	-2.05839e-10	1.36317e-07	-1.6856	-2.05839e-10	5.4781e-05	-1.56461	-2.05839e-10
40107841	rs79394284	1.7291e-10	-1.4359	-2.05839e-10	4.12475e-07	-0.578405	-2.05839e-10	8.77112e-05	-1.0939	-2.05839e-10
40108053	rs117987385	4.37318e-10	-1.74147e-10	-0.508011	4.29231e-07	-1.74147e-10	-0.538586	0.000162612	-1.74147e-10	-0.476583
40111027	rs117929686	2.88673e-10	-1.74147e-10	-0.923377	3.07813e-07	-1.74147e-10	-0.871089	0.000106709	-1.74147e-10	-0.89785
40111623	rs10427810	3.90017e-11	-1.71517	-1.2099	3.8632e-08	-1.72296	-1.22354	1.52969e-05	-1.62203	-1.21827
40111811	rs146425869	3.96123e-10	-1.74147e-10	-0.606945	3.74019e-07	-1.74147e-10	-0.676273	0.000134849	-1.74147e-10	-0.663797
40112941	rs11705160	1.08161e-10	-1.59322	-0.31183	1.86796e-07	-1.05253	-0.318034	5.5489e-05	-1.27075	-0.281014
40115834	rs80156739	2.24281e-10	-0.608793	-0.566979	1.60158e-07	-0.950283	-0.57414	7.633e-05	-0.696026	-0.536861
40116547	rs74985600	2.5922e-10	-1.03099	-2.05839e-10	2.01675e-06	1.00866	-2.05839e-10	0.000583734	0.801492	-2.05839e-10
40116817	rs6001658	7.37552e-11	-1.75045	-0.537465	1.45564e-07	-1.08934	-0.530626	3.4749e-05	-1.5216	-0.498207
40117397	rs10427663	9.669e-11	-1.62402	-0.393143	1.568e-07	-1.14209	-0.403518	4.70853e-05	-1.35091	-0.365085
40118460	rs9611212	1.1197e-10	-1.87044	-2.05839e-10	1.0974e-07	-1.90247	-2.05839e-10	4.00949e-05	-1.8767	-2.05839e-10
40118473	rs6001659	1.0684e-10	-1.50585	-0.411489	2.00281e-07	-0.879104	-0.421753	5.80066e-05	-1.12367	-0.38373
40119361	rs184689947	8.92626e-10	-1.74147e-10	0.205497	9.16716e-07	-1.74147e-10	0.220216	0.000350773	-1.74147e-10	0.292187
40119795	rs4820391	3.20844e-11	-1.90439	-1.21591	3.85621e-08	-1.7276	-1.22071	1.39375e-05	-1.70336	-1.23001
40119983	rs6001660	9.63495e-11	-0.861251	-1.15944	2.0782e-07	-0.0994441	-1.16446	5.76157e-05	-0.352534	-1.16162
40120071	rs117128192	2.63563e-10	-1.74147e-10	-1.01438	2.76062e-07	-1.74147e-10	-0.979957	9.88839e-05	-1.74147e-10	-0.974006
40120144	rs6001661	1.51103e-10	-1.57071	-2.05839e-10	2.94231e-07	-0.916215	-2.05839e-10	6.7572e-05	-1.35476	-2.05839e-10
40120286	rs11702927	1.54586e-10	-1.54792	-2.05839e-10	3.05857e-07	-0.877465	-2.05839e-10	6.9564e-05	-1.3257	-2.05839e-10
40121409	rs80301685	1.56492e-10	-1.53567	-2.05839e-10	3.12233e-07	-0.856831	-2.05839e-10	7.06539e-05	-1.31016	-2.05839e-10
40121441	rs10427962	4.41629e-11	-1.73414	-1.06665	4.3855e-08	-1.73996	-1.07973	1.77402e-05	-1.61811	-1.07401
40121624	rs76502235	7.72822e-10	-1.74147e-10	0.0613776	7.36238e-07	-1.74147e-10	0.000972275	0.000267324	-1.74147e-10	0.0205085
40121933	rs73163065	1.50408e-10	-1.57532	-2.05839e-10	1.63882e-07	-1.50144	-2.05839e-10	5.65459e-05	-1.5329	-2.05839e-10
40122607	rs78929060	1.62824e-09	1.30681	-0.500226	9.41843e-07	0.754985	-0.507728	0.000527441	1.16878	-0.468693
40123250	rs141341382	2.15087e-10	-1.74147e-10	-1.21763	2.20604e-07	-1.74147e-10	-1.20421	7.74096e-05	-1.74147e-10	-1.21884
40123411	rs79802814	1.16085e-10	-1.83435	-2.05839e-10	1.10063e-07	-1.89953	-2.05839e-10	4.07229e-05	-1.86116	-2.05839e-10
40124946	rs7291427	9.92352e-11	-1.43219	-0.558988	1.79803e-07	-0.846982	-0.561739	5.113e-05	-1.09421	-0.539375
40125756	rs5995776	1.3205e-10	-0.485949	-1.21954	3.00178e-07	0.327731	-1.22394	8.10542e-05	0.048503	-1.22134
40126026	rs193210955	3.49868e-10	-1.74147e-10	-0.731115	3.47927e-07	-1.74147e-10	-0.748588	0.000123539	-1.74147e-10	-0.751395
40126711	rs143596226	1.54709e-09	0.947182	-0.191722	9.4507e-07	0.428612	-0.177935	0.000513897	0.817179	-0.143109
40126767	rs146810216	5.95732e-11	-1.33675	-1.16471	5.91229e-08	-1.34731	-1.17365	2.60303e-05	-1.13893	-1.16976
40127293	rs5757783	3.98961e-11	-1.86019	-1.04221	4.101e-08	-1.85483	-1.03194	1.51144e-05	-1.80315	-1.04915
40129368	rs79857740	5.75952e-11	-1.3749	-1.16033	5.71676e-08	-1.38509	-1.1695	2.50072e-05	-1.18328	-1.16551
40130573	rs111714688	5.85375e-11	-1.36873	-1.15027	5.80707e-08	-1.37899	-1.15993	2.54352e-05	-1.1761	-1.15572
40130663	rs5995778	2.04636e-09	1.23866	-0.203509	1.21654e-06	0.692982	-0.189798	0.000675124	1.10211	-0.155163
40130915	rs6001666	8.68991e-11	-1.48995	-0.633975	1.52139e-07	-0.943669	-0.632116	4.37571e-05	-1.17783	-0.611466
40131030	rs73888146	6.0443e-11	-1.33777	-1.1492	5.99405e-08	-1.34832	-1.15891	2.63947e-05	-1.14011	-1.15468
40131368	rs12627985	4.78589e-10	-1.74147e-10	-0.417828	4.59129e-07	-1.74147e-10	-0.47125	0.000162405	-1.74147e-10	-0.477861
40132034	rs117718156	2.12985e-10	-0.827032	-0.400417	9.70429e-08	-1.73528	-0.290144	3.41598e-05	-1.67161	-0.365297
40133233	rs62228527	1.07902e-09	0.395138	-2.05839e-10	2.73703e-07	-0.988539	-2.05839e-10	8.73513e-05	-1.09801	-2.05839e-10
40133253	rs34068309	1.07831e-10	-1.9081	-2.05839e-10	1.7051e-07	-1.46179	-2.05839e-10	5.85484e-05	-1.4981	-2.05839e-10
40134425	rs73888159	4.42897e-11	-1.67001	-1.12791	4.40431e-08	-1.67682	-1.1386	1.8122e-05	-1.53689	-1.13393
40135558	rs5750876	4.04829e-11	-1.81502	-1.07277	5.55384e-08	-1.48965	-1.09385	2.07249e-05	-1.41607	-1.12055
40136085	rs146143648	3.84393e-10	-0.637006	-2.05839e-10	2.1878e-07	-1.21251	-2.05839e-10	0.000112172	-0.847916	-2.05839e-10
40136481	rs62228528	3.07087e-10	-0.861539	-2.05839e-10	1.69525e-06	0.835004	-2.05839e-10	0.000527098	0.699435	-2.05839e-10
40136708	rs117120930	1.08053e-10	-1.90605	-2.05839e-10	1.17912e-07	-1.83064	-2.05839e-10	4.55459e-05	-1.74923	-2.05839e-10
40137530	rs117463091	2.16881e-10	-1.74147e-10	-1.20932	2.17961e-07	-1.74147e-10	-1.21626	7.86675e-05	-1.74147e-10	-1.20272
40137700	rs6001668	7.3072e-11	-1.08065	-1.21657	1.38573e-07	-0.450057	-1.21913	3.94716e-05	-0.672763	-1.21961
40138390	rs140734205	4.05968e-10	-0.582396	-2.05839e-10	6.61664e-07	-0.105823	-2.05839e-10	0.000413311	0.456248	-2.05839e-10
40139439	rs737793	6.12971e-11	-1.32427	-1.14867	6.07783e-08	-1.33494	-1.15841	2.68248e-05	-1.12446	-1.15416
40140137	rs114978051	2.34267e-10	-1.74147e-10	-1.13221	2.3703e-07	-1.74147e-10	-1.13239	8.43972e-05	-1.74147e-10	-1.13242
40140299	rs191007110	1.08803e-10	-1.89914	-2.05839e-10	1.23607e-07	-1.78347	-2.05839e-10	4.11149e-05	-1.85158	-2.05839e-10
40140444	rs78556357	5.93312e-11	-1.33777	-1.16777	5.88927e-08	-1.34832	-1.17655	2.59226e-05	-1.14011	-1.17272
40140474	rs76957131	2.81396e-10	-0.948908	-2.05839e-10	2.31731e-06	1.14758	-2.05839e-10	0.000668394	0.936925	-2.05839e-10
40141773	rs141857975	3.46196e-10	-1.74147e-10	-0.741666	3.76975e-07	-1.74147e-10	-0.668403	0.00013033	-1.74147e-10	-0.697885
40141799	rs738313	4.38539e-11	-1.67807	-1.12974	4.36183e-08	-1.68476	-1.14034	1.79085e-05	-1.54696	-1.13572
40141899	rs11704363	1.67275e-10	-1.46903	-2.05839e-10	3.52702e-07	-0.734958	-2.05839e-10	7.78904e-05	-1.21265	-2.05839e-10
40143291	rs149951198	1.87293e-08	-1.74147e-10	3.24917	2.41797e-05	-1.74147e-10	3.49269	0.00905475	-1.74147e-10	3.54309
40143577	rs112178004	4.37974e-11	-1.67405	-1.13504	4.35699e-08	-1.6808	-1.14541	1.79057e-05	-1.54195	-1.14089
40143982	rs7289583	2.94387e-10	-0.780704	-0.123071	2.20875e-07	-1.09705	-0.10593	0.000102261	-0.861865	-0.0785632
40144437	rs78785948	1.07216e-09	0.388764	-2.05839e-10	2.7824e-07	-0.972096	-2.05839e-10	8.84868e-05	-1.0851	-2.05839e-10
40144517	rs144618065	2.85506e-10	-1.74147e-10	-0.934408	3.0629e-07	-1.74147e-10	-0.87605	0.000106516	-1.74147e-10	-0.899653
40144600	rs5757786	4.7763e-11	-1.83863	-0.883788	7.12308e-08	-1.47759	-0.857066	1.89505e-05	-1.746	-0.880121
40145703	rs73888165	6.32712e-11	-1.27749	-1.16375	6.27563e-08	-1.28858	-1.17274	2.7902e-05	-1.07043	-1.16883
40145841	rs4597643	4.34582e-11	-1.79774	-1.01913	5.84182e-08	-1.48972	-1.04323	2.16801e-05	-1.4175	-1.07406
40146186	rs12170853	1.24588e-10	-1.76366	-2.05839e-10	1.54261e-07	-1.56194	-2.05839e-10	3.92418e-05	-1.89821	-2.05839e-10
40147133	rs78553435	1.42342e-10	-1.63044	-2.05839e-10	1.93257e-07	-1.33656	-2.05839e-10	3.95198e-05	-1.89115	-2.05839e-10
40147265	rs140260461	1.20823e-10	-1.79434	-2.05839e-10	1.612e-07	-1.51794	-2.05839e-10	5.06306e-05	-1.6434	-2.05839e-10
40148487	rs78065010	1.39552e-10	-1.65023	-2.05839e-10	1.87823e-07	-1.36508	-2.05839e-10	3.93297e-05	-1.89597	-2.05839e-10
40150285	rs143034700	2.37111e-10	-1.74147e-10	-1.12014	2.4542e-07	-1.74147e-10	-1.09761	8.32132e-05	-1.74147e-10	-1.14655
40150601	rs62228529	2.65524e-10	-1.00696	-2.05839e-10	1.30372e-06	0.572397	-2.05839e-10	0.000397374	0.416924	-2.05839e-10
40151101	rs75963052	1.12241e-10	-1.86802	-2.05839e-10	1.13516e-07	-1.86863	-2.05839e-10	3.89938e-05	-1.90455	-2.05839e-10
40151368	rs139079141	1.14501e-10	-1.84809	-2.05839e-10	2.00266e-07	-1.30093	-2.05839e-10	6.14297e-05	-1.45006	-2.05839e-10
40152332	rs2014234	6.18938e-11	-1.21655	-1.2467	6.02249e-08	-1.25855	-1.24394	2.75495e-05	-1.00675	-1.24522
40154876	rs738314	1.15844e-10	-0.658073	-1.17835	6.45627e-08	-1.28758	-1.14537	4.18292e-05	-0.67741	-1.15695
40155637	rs76448652	2.16271e-09	1.31865	-0.2282	1.75095e-06	1.03543	-0.168098	0.000964573	1.46854	-0.164812
40157251	rs6001673	1.17836e-10	-1.2557	-0.563681	1.8468e-07	-0.849066	-0.532891	5.81906e-05	-0.978298	-0.525931
40157631	rs117119882	2.19803e-10	-1.19594	-2.05839e-10	1.48257e-07	-1.60163	-2.05839e-10	4.85959e-05	-1.68441	-2.05839e-10
40158205	rs73163068	1.33964e-10	-1.6911	-2.05839e-10	1.0899e-07	-1.90932	-2.05839e-10	3.88207e-05	-1.909	-2.05839e-10
40158228	rs77105266	1.15261e-10	-1.84147	-2.05839e-10	1.11362e-07	-1.8878	-2.05839e-10	4.11876e-05	-1.84982	-2.05839e-10
40162661	rs118020387	2.68852e-10	-1.74147e-10	-0.994511	2.8041e-07	-1.74147e-10	-0.964327	9.87004e-05	-1.74147e-10	-0.975863
40163757	rs137950443	1.08573e-10	-1.90125	-2.05839e-10	1.18001e-07	-1.82989	-2.05839e-10	3.95516e-05	-1.89035	-2.05839e-10
40164160	rs17001454	4.8041e-10	-1.74147e-10	-0.414032	5.09165e-07	-1.74147e-10	-0.367809	0.000184138	-1.74147e-10	-0.352266
40164439	rs117092249	9.99672e-10	-1.74147e-10	0.318757	1.03386e-06	-1.74147e-10	0.34047	0.000401461	-1.74147e-10	0.427157
40165159	rs6001675	1.19187e-10	-1.26626	-0.541723	1.78844e-07	-0.900176	-0.513892	5.70502e-05	-1.02051	-0.503515
40165336	rs75953805	5.66561e-11	-1.43595	-1.11572	5.59481e-08	-1.44372	-1.13243	2.4709e-05	-1.23901	-1.12178
40165573	rs76582065	5.63664e-11	-1.42306	-1.13374	5.60073e-08	-1.43093	-1.14417	2.4647e-05	-1.22368	-1.13962
40165574	rs79506571	5.80818e-11	-1.40583	-1.12099	5.76718e-08	-1.41384	-1.13197	2.54707e-05	-1.20325	-1.12718
40165692	rs5757793	1.15897e-10	-1.83597	-2.05839e-10	1.79642e-07	-1.40962	-2.05839e-10	6.74034e-05	-1.35726	-2.05839e-10
40165855	rs79564703	2.76062e-10	-0.750754	-0.217291	2.13356e-07	-1.07162	-0.166005	9.81168e-05	-0.833005	-0.148789
40166610	rs6001678	3.83744e-11	-1.85598	-1.0853	3.80207e-08	-1.90108	-1.06137	1.32134e-05	-1.90107	-1.08565
40167082	rs2223336	1.06387e-10	-0.709101	-1.21249	2.33507e-07	0.0678159	-1.21518	6.5939e-05	-0.163535	-1.21569
40167143	rs713973	4.67691e-11	-1.82585	-0.9176	5.99659e-08	-1.56022	-0.946586	2.19489e-05	-1.49516	-0.984082
40168509	rs117564573	9.57547e-10	0.275704	-2.05839e-10	1.56797e-06	0.756955	-2.05839e-10	0.000679753	0.953777	-2.05839e-10
40169926	rs6001679	1.18492e-10	-1.22263	-0.591195	1.87259e-07	-0.807067	-0.561019	5.88412e-05	-0.938915	-0.554196
40170634	rs5750879	5.69911e-11	-1.77512	-0.770656	7.27297e-08	-1.46752	-0.846307	2.6796e-05	-1.39133	-0.888371
40171274	rs75884459	1.42333e-10	-1.6305	-2.05839e-10	1.15926e-07	-1.84763	-2.05839e-10	3.9148e-05	-1.9006	-2.05839e-10
40171833	rs117568262	8.98071e-10	-1.74147e-10	0.211579	9.40536e-07	-1.74147e-10	0.245869	0.000364289	-1.74147e-10	0.329994
40172198	rs9941962	1.78859e-10	-1.40207	-2.05839e-10	3.92861e-07	-0.627125	-2.05839e-10	8.46825e-05	-1.12904	-2.05839e-10
40174170	rs74676398	2.10134e-10	-1.74147e-10	-1.24092	2.12213e-07	-1.74147e-10	-1.24299	7.57277e-05	-1.74147e-10	-1.24081
40175051	rs117285336	4.16962e-10	-1.74147e-10	-0.555676	4.04857e-07	-1.74147e-10	-0.597048	0.000154282	-1.74147e-10	-0.529171
40175254	rs139758613	1.80127e-10	-1.39501	-2.05839e-10	3.97293e-07	-0.615907	-2.05839e-10	8.54273e-05	-1.12029	-2.05839e-10
40175781	rs150612106	1.11804e-10	-1.87193	-2.05839e-10	1.13077e-07	-1.87251	-2.05839e-10	3.89431e-05	-1.90585	-2.05839e-10
40176245	rs117617455	2.73041e-09	1.187	0.136539	1.71652e-06	0.646031	0.201439	0.000930058	1.05158	0.21571
40176254	rs7290833	8.32446e-11	-0.998274	-1.16861	8.26129e-08	-1.00906	-1.17735	3.89665e-05	-0.731703	-1.17355
40176573	rs117258185	3.75298e-10	-1.74147e-10	-0.66095	3.60943e-07	-1.74147e-10	-0.71186	0.000136261	-1.74147e-10	-0.653382
40177230	rs75918676	1.97033e-10	-1.3053	-2.05839e-10	4.18461e-07	-0.563996	-2.05839e-10	8.93528e-05	-1.07536	-2.05839e-10
40177992	rs116238775	1.92661e-10	-1.32774	-2.05839e-10	4.41475e-07	-0.51046	-2.05839e-10	9.28034e-05	-1.03747	-2.05839e-10
40178043	rs9941939	7.91138e-11	-1.04665	-1.17113	7.85469e-08	-1.05715	-1.17974	3.67879e-05	-0.786789	-1.17599
40178225	rs78404217	1.92661e-10	-1.32774	-2.05839e-10	4.41475e-07	-0.51046	-2.05839e-10	9.28034e-05	-1.03747	-2.05839e-10
40178988	rs55923802	1.27546e-10	-0.508847	-1.23135	2.95781e-07	0.322354	-1.23332	8.11519e-05	0.0620507	-1.23368
40180587	rs117757136	1.62785e-10	-1.49624	-2.05839e-10	2.85841e-07	-0.945147	-2.05839e-10	6.6513e-05	-1.37056	-2.05839e-10
40181588	rs113135601	7.81517e-11	-1.05446	-1.17556	7.76141e-08	-1.06491	-1.18393	3.63055e-05	-0.795697	-1.18029
40182531	rs148816467	3.29801e-10	-1.74147e-10	-0.790183	3.26258e-07	-1.74147e-10	-0.812891	0.000122212	-1.74147e-10	-0.762192
40184471	rs112390516	7.45167e-11	-1.10208	-1.17556	7.4026e-08	-1.11224	-1.18393	3.43813e-05	-0.850152	-1.18029
40184920	rs8137883	1.43698e-10	-0.387925	-1.23303	3.43779e-07	0.474336	-1.23492	9.34785e-05	0.205046	-1.23527
40185881	rs78059826	1.61391e-10	-1.50484	-2.05839e-10	3.32511e-07	-0.793907	-2.05839e-10	7.44456e-05	-1.25788	-2.05839e-10
40186546	rs117445495	2.57816e-10	-1.03642	-2.05839e-10	1.84113e-06	0.917553	-2.05839e-10	0.00056093	0.761643	-2.05839e-10
40186816	rs77804072	2.09361e-10	-1.74147e-10	-1.24461	2.11506e-07	-1.74147e-10	-1.24633	7.54477e-05	-1.74147e-10	-1.24451
40188728	rs74852037	7.50547e-11	-1.07074	-1.19972	7.46547e-08	-1.08109	-1.20662	3.48145e-05	-0.81429	-1.20363
40188800	rs2205968	1.61391e-10	-1.50484	-2.05839e-10	3.32511e-07	-0.793907	-2.05839e-10	7.44456e-05	-1.25788	-2.05839e-10
40188926	rs9941972	1.63437e-10	-1.49224	-2.05839e-10	3.39519e-07	-0.77305	-2.05839e-10	7.56436e-05	-1.24192	-2.05839e-10
40189010	rs75760250	7.33485e-11	-1.09373	-1.19972	7.29681e-08	-1.10394	-1.20662	3.39109e-05	-0.840588	-1.20363
40189785	rs189682437	1.12353e-08	-1.74147e-10	2.73815	1.05608e-05	-1.74147e-10	2.66433	0.00384944	-1.74147e-10	2.68773
40189917	rs11703310	1.60389e-10	-1.51107	-2.05839e-10	3.29085e-07	-0.804265	-2.05839e-10	7.38591e-05	-1.26579	-2.05839e-10
40190187	rs11703811	1.60389e-10	-1.51107	-2.05839e-10	3.29085e-07	-0.804265	-2.05839e-10	7.38591e-05	-1.26579	-2.05839e-10
40190618	rs143256203	1.4997e-10	-1.57823	-2.05839e-10	2.93655e-07	-0.918175	-2.05839e-10	6.77589e-05	-1.352	-2.05839e-10
40191059	rs117923155	1.79015e-10	-1.4012	-2.05839e-10	1.24604e-07	-1.77544	-2.05839e-10	4.88708e-05	-1.67877	-2.05839e-10
40191591	rs147126522	3.23352e-10	-1.74147e-10	-0.80993	3.56789e-07	-1.74147e-10	-0.723436	0.000116351	-1.74147e-10	-0.811345
40192232	rs73163073	1.21882e-10	-1.78562	-2.05839e-10	1.32267e-07	-1.71576	-2.05839e-10	4.63431e-05	-1.73188	-2.05839e-10
40192492	rs12483790	2.65625e-10	-1.00658	-2.05839e-10	6.13045e-07	-0.182143	-2.05839e-10	0.000132961	-0.677898	-2.05839e-10
40192877	rs79340335	2.19411e-10	-1.74147e-10	-1.19773	2.2359e-07	-1.74147e-10	-1.19077	7.92329e-05	-1.74147e-10	-1.19556
40193582	rs74952260	7.16985e-11	-1.10109	-1.21511	7.14092e-08	-1.11125	-1.2209	3.31333e-05	-0.849014	-1.2184
40194580	rs74816551	1.94072e-10	-1.32044	-2.05839e-10	4.09093e-07	-0.586638	-2.05839e-10	8.77757e-05	-1.09317	-2.05839e-10
40194598	rs74729745	1.9105e-10	-1.33614	-2.05839e-10	3.99563e-07	-0.61021	-2.05839e-10	8.61673e-05	-1.11166	-2.05839e-10
40194650	rs75250569	1.80179e-10	-1.39472	-2.05839e-10	3.65547e-07	-0.699188	-2.05839e-10	8.03912e-05	-1.18105	-2.05839e-10
40195017	rs2205969	2.29429e-10	-1.15308	-2.05839e-10	5.43874e-07	-0.301863	-2.05839e-10	0.000123575	-0.751107	-2.05839e-10
40195235	rs76404027	2.00231e-10	-1.2892	-2.05839e-10	4.28615e-07	-0.540021	-2.05839e-10	9.10577e-05	-1.05646	-2.05839e-10
40196754	rs11703400	1.94072e-10	-1.32044	-2.05839e-10	4.09093e-07	-0.586638	-2.05839e-10	8.77757e-05	-1.09317	-2.05839e-10
40196951	rs11703943	2.15219e-10	-1.21702	-2.05839e-10	4.76678e-07	-0.43374	-2.05839e-10	9.90668e-05	-0.972158	-2.05839e-10
40197635	rs3091377	7.42164e-11	-1.06174	-1.21995	7.3928e-08	-1.07214	-1.22535	3.44988e-05	-0.80401	-1.22302
40199291	rs112732410	7.2551e-11	-1.08489	-1.2195	7.78807e-08	-1.02047	-1.22493	3.63168e-05	-0.753087	-1.22259
40201078	rs75888781	2.9279e-10	-1.74147e-10	-0.909217	2.99917e-07	-1.74147e-10	-0.897077	0.000104812	-1.74147e-10	-0.915785
40201634	rs11703076	1.4661e-10	-1.6009	-2.05839e-10	2.82285e-07	-0.957663	-2.05839e-10	6.57883e-05	-1.38151	-2.05839e-10
40201703	rs55713823	5.9167e-10	-0.205721	-2.05839e-10	2.85042e-07	-0.947944	-2.05839e-10	0.00011622	-0.81247	-2.05839e-10
40203918	rs113147787	3.94026e-11	-1.90041	-1.01443	3.9747e-08	-1.8882	-1.02984	1.45548e-05	-1.87261	-1.01742
40203920	rs62228534	4.53955e-11	-1.87083	-0.902426	4.77412e-08	-1.87678	-0.85801	1.66726e-05	-1.88446	-0.869729
40204329	rs112089227	3.18972e-11	-1.89272	-1.23343	4.31846e-08	-1.59409	-1.24101	1.43622e-05	-1.66886	-1.23449
40204431	rs73888173	6.96158e-11	-1.09899	-1.24669	7.05007e-08	-1.09599	-1.24897	3.27415e-05	-0.831292	-1.24802
40205498	rs77731676	6.15034e-11	-1.2165	-1.25308	5.90565e-08	-1.2694	-1.25269	2.64373e-05	-1.04032	-1.25286
40205733	rs75728551	6.56896e-11	-1.15589	-1.24784	6.54313e-08	-1.16969	-1.24989	3.02524e-05	-0.909333	-1.24904
40206541	rs57800198	6.4571e-11	-1.16989	-1.25101	6.43768e-08	-1.18356	-1.25227	2.9687e-05	-0.925472	-1.25177
40206811	rs6001686	1.02767e-10	-0.702864	-1.25334	2.26725e-07	0.0764123	-1.25326	6.3321e-05	-0.166508	-1.25323
40207399	rs117811619	1.14221e-10	-1.85054	-2.05839e-10	1.90513e-07	-1.35086	-2.05839e-10	5.88883e-05	-1.49231	-2.05839e-10
40207890	rs11705131	1.64482e-10	-1.48587	-2.05839e-10	3.43103e-07	-0.762551	-2.05839e-10	7.62552e-05	-1.23387	-2.05839e-10
40208225	rs74897689	2.08368e-10	-1.74147e-10	-1.24937	2.10731e-07	-1.74147e-10	-1.25	7.50843e-05	-1.74147e-10	-1.24934
40208454	rs5757798	1.15394e-10	-1.84032	-2.05839e-10	1.66996e-07	-1.48261	-2.05839e-10	6.2641e-05	-1.43053	-2.05839e-10
40209077	rs9941936	6.36905e-11	-1.18952	-1.24511	6.44708e-08	-1.18669	-1.24767	2.95249e-05	-0.936118	-1.2466
40209118	rs11703861	1.48597e-10	-1.58744	-2.05839e-10	3.07359e-07	-0.872564	-2.05839e-10	6.99547e-05	-1.3201	-2.05839e-10
40209175	rs9941927	6.49179e-11	-1.16702	-1.24853	6.57593e-08	-1.16414	-1.25043	3.02145e-05	-0.909978	-1.24965
40210057	rs73888176	6.97037e-11	-1.09899	-1.24543	7.05736e-08	-1.09599	-1.24793	3.27786e-05	-0.831292	-1.24688
40210140	rs75066154	6.97037e-11	-1.09899	-1.24543	7.05736e-08	-1.09599	-1.24793	3.27786e-05	-0.831292	-1.24688
40210433	rs5757799	8.22261e-11	-1.57183	-0.607365	7.55462e-08	-1.67941	-0.596424	3.3414e-05	-1.41203	-0.646951
40211020	rs75147514	2.36181e-10	-1.74147e-10	-1.12407	2.36187e-07	-1.74147e-10	-1.13596	8.55216e-05	-1.74147e-10	-1.11918
40212014	rs79870771	6.59434e-11	-1.15767	-1.2422	6.4786e-08	-1.18427	-1.24522	2.98929e-05	-0.926388	-1.24394
40212046	rs74569259	6.57571e-11	-1.16493	-1.23778	6.45731e-08	-1.1914	-1.24139	2.97675e-05	-0.934684	-1.23985
40212359	rs8137779	6.39568e-11	-1.18719	-1.24327	6.28778e-08	-1.21326	-1.24613	2.88712e-05	-0.960184	-1.24492
40212671	rs8138202	6.62074e-11	-1.15767	-1.23821	6.50103e-08	-1.18427	-1.24176	3.00036e-05	-0.926388	-1.24025
40213243	rs73888179	5.70227e-11	-1.2985	-1.24673	5.6212e-08	-1.32245	-1.249	2.5316e-05	-1.08847	-1.24805
40213280	rs6001687	6.23637e-10	-0.20897	0.0558681	1.29482e-06	0.446664	0.118879	0.00038515	0.252941	0.13274
40213595	rs141246385	2.73584e-10	-1.74147e-10	-0.977063	2.86588e-07	-1.74147e-10	-0.942537	9.9003e-05	-1.74147e-10	-0.972803
40213800	rs77444081	6.26529e-10	-1.74147e-10	-0.148475	6.7523e-07	-1.74147e-10	-0.0855276	0.000242276	-1.74147e-10	-0.0778744
40214266	rs117470728	4.98757e-10	-0.376552	-2.05839e-10	6.16169e-07	-0.17706	-2.05839e-10	0.000269734	0.0294844	-2.05839e-10
40215238	rs11704293	1.07769e-10	-1.90868	-2.05839e-10	1.09051e-07	-1.90877	-2.05839e-10	3.92002e-05	-1.89927	-2.05839e-10
40215728	rs79476137	6.10652e-11	-1.22997	-1.24676	6.0118e-08	-1.25524	-1.24903	2.74002e-05	-1.00932	-1.24809
40215996	rs6001688	9.15308e-11	-1.37652	-0.695475	1.37001e-07	-1.01285	-0.667749	4.3992e-05	-1.12247	-0.661473
40216609	rs58505471	6.43966e-11	-1.17966	-1.24395	6.33082e-08	-1.20586	-1.24671	2.91034e-05	-0.951549	-1.24555
40217330	rs150977386	2.0899e-10	-1.74147e-10	-1.24638	2.13649e-07	-1.74147e-10	-1.23625	7.56595e-05	-1.74147e-10	-1.24171
40217936	rs77996251	6.01341e-11	-1.25064	-1.24146	5.91737e-08	-1.27552	-1.24458	2.68848e-05	-1.03313	-1.24326
40218016	rs74434450	6.16545e-11	-1.23004	-1.23709	6.03019e-08	-1.25531	-1.24591	2.75666e-05	-1.0094	-1.24195
40218102	rs116909307	1.07713e-10	-1.9092	-2.05839e-10	1.23503e-07	-1.78431	-2.05839e-10	4.8553e-05	-1.6853	-2.05839e-10
40218636	rs77783792	6.44515e-11	-1.17847	-1.24429	6.1161e-08	-1.24009	-1.24699	2.77595e-05	-0.998524	-1.24585
40219383	rs7288020	6.1297e-11	-1.23694	-1.236	6.02602e-08	-1.26208	-1.23983	2.74513e-05	-1.01734	-1.2382
40219410	rs7286916	6.08775e-11	-1.2438	-1.236	5.98556e-08	-1.26882	-1.23983	2.7235e-05	-1.02525	-1.2382
40220481	rs150005525	2.11144e-10	-1.74147e-10	-1.23613	2.13878e-07	-1.74147e-10	-1.23518	7.58106e-05	-1.74147e-10	-1.23971
40220744	rs79699549	5.92533e-11	-1.26502	-1.24183	5.83261e-08	-1.28963	-1.2449	2.64332e-05	-1.04973	-1.2436
40220940	rs62228550	8.76276e-10	0.187011	-2.05839e-10	3.11094e-07	-0.860487	-2.05839e-10	9.28595e-05	-1.03687	-2.05839e-10
40221371	rs77631913	1.61457e-10	-1.50443	-2.05839e-10	3.38678e-07	-0.775531	-2.05839e-10	7.54801e-05	-1.24408	-2.05839e-10
40222966	rs138986193	1.84515e-10	-1.37094	-2.05839e-10	1.25025e-07	-1.77207	-2.05839e-10	4.40304e-05	-1.78307	-2.05839e-10
40224167	rs77521412	5.95293e-11	-1.25576	-1.24644	5.93353e-08	-1.26861	-1.24877	2.69836e-05	-1.02493	-1.2478
40224748	rs12628572	2.44429e-10	-1.74147e-10	-1.08975	2.3963e-07	-1.74147e-10	-1.12149	8.56987e-05	-1.74147e-10	-1.11712
40225087	rs147404307	2.07569e-10	-1.74147e-10	-1.25321	2.10075e-07	-1.74147e-10	-1.25311	7.48822e-05	-1.74147e-10	-1.25204
40225147	rs77099034	2.0922e-10	-1.74147e-10	-1.24528	2.10835e-07	-1.74147e-10	-1.2495	7.55085e-05	-1.74147e-10	-1.24371
40226702	rs73888182	6.30819e-11	-1.19935	-1.24489	6.28249e-08	-1.21274	-1.24749	2.88485e-05	-0.959497	-1.2464
40226791	rs7287193	6.05947e-11	-1.23853	-1.24593	5.77194e-08	-1.29664	-1.24835	2.60022e-05	-1.06243	-1.24734
40227860	rs112674275	6.40318e-11	-1.18473	-1.24456	6.37587e-08	-1.19826	-1.24722	2.93488e-05	-0.942596	-1.2461
40228851	rs77373343	6.55158e-11	-1.17038	-1.236	6.51513e-08	-1.18404	-1.23983	3.00759e-05	-0.926033	-1.2382
40229235	rs4563342	1.18012e-10	-1.81789	-2.05839e-10	1.79523e-07	-1.41028	-2.05839e-10	6.76915e-05	-1.35299	-2.05839e-10
40229435	rs74278048	6.04874e-10	-1.74147e-10	-0.183651	6.48043e-07	-1.74147e-10	-0.126624	0.000233666	-1.74147e-10	-0.114061
40229594	rs73163076	1.40846e-10	-0.422117	-1.21889	1.43876e-07	-0.411085	-1.22055	6.20149e-05	-0.226603	-1.21397
40229774	rs10427552	6.31562e-11	-1.19401	-1.24905	6.21652e-08	-1.21995	-1.25084	2.84984e-05	-0.967999	-1.25011
40231062	rs75707537	1.57791e-10	-1.5274	-2.05839e-10	3.6469e-07	-0.701533	-2.05839e-10	7.92689e-05	-1.19511	-2.05839e-10
40234005	rs62228554	1.008e-09	0.327055	-2.05839e-10	3.56896e-07	-0.723137	-2.05839e-10	0.000105534	-0.908922	-2.05839e-10
40234096	rs77395217	5.914e-11	-1.25582	-1.25294	5.90617e-08	-1.26867	-1.25333	2.68359e-05	-1.02499	-1.25322
40234720	rs185486213	3.92453e-10	-1.74147e-10	-0.616255	3.88589e-07	-1.74147e-10	-0.638058	0.00014064	-1.74147e-10	-0.621753
40235836	rs10483200	6.1393e-11	-1.22053	-1.25084	6.12343e-08	-1.23372	-1.25215	2.80027e-05	-0.984022	-1.25163
40236782	rs150085495	6.43863e-11	-1.1717	-1.25207	6.34083e-08	-1.19805	-1.25293	2.9163e-05	-0.942442	-1.25261
40237139	rs75020282	1.57791e-10	-1.5274	-2.05839e-10	3.6469e-07	-0.701533	-2.05839e-10	7.92689e-05	-1.19511	-2.05839e-10
40237198	rs7288228	6.06653e-11	-1.22997	-1.25333	5.98656e-08	-1.25524	-1.25324	2.72567e-05	-1.00932	-1.25334
40239611	rs12484239	9.0447e-11	-1.59189	-0.492021	8.40451e-08	-1.6962	-0.473024	3.68247e-05	-1.43669	-0.525094
40240499	rs6001694	8.49205e-11	-1.54644	-0.600513	1.65402e-07	-0.921656	-0.570548	4.6809e-05	-1.15811	-0.563771
40240526	rs10427867	5.78569e-11	-1.27829	-1.25241	5.7101e-08	-1.30264	-1.25312	2.57909e-05	-1.06506	-1.25287
40240533	rs10427900	5.47376e-11	-1.336	-1.25012	5.46482e-08	-1.34803	-1.25163	2.44894e-05	-1.11869	-1.25102
40240803	rs10427892	5.77916e-11	-1.27851	-1.25331	5.70796e-08	-1.30286	-1.25327	2.57717e-05	-1.06533	-1.25335
40240916	rs742209	6.20835e-11	-1.21371	-1.24648	6.18564e-08	-1.22697	-1.2488	2.83323e-05	-0.97612	-1.24783
40241662	rs11089965	8.22085e-11	-1.59923	-0.580186	1.54588e-07	-1.01006	-0.549764	4.42619e-05	-1.23494	-0.542885
40242010	rs78943183	6.00545e-10	-0.190832	-2.05839e-10	3.05811e-07	-0.877615	-2.05839e-10	0.000147728	-0.572583	-2.05839e-10
40242068	rs76212904	2.21884e-10	-1.74147e-10	-1.18652	2.26859e-07	-1.74147e-10	-1.17625	8.01326e-05	-1.74147e-10	-1.18427
40243895	rs75424411	5.94252e-11	-1.2507	-1.25326	5.86554e-08	-1.27558	-1.25332	2.66131e-05	-1.0332	-1.25335
40244884	rs112618539	3.20243e-11	-1.8859	-1.23628	4.35662e-08	-1.58307	-1.24323	1.44278e-05	-1.66154	-1.23726
40245423	rs11913283	6.21103e-11	-1.20645	-1.25331	6.2025e-08	-1.21977	-1.25327	2.84144e-05	-0.967706	-1.25335
40246055	rs76146864	1.15868e-10	-1.83622	-2.05839e-10	1.16748e-07	-1.84056	-2.05839e-10	4.52511e-05	-1.75573	-2.05839e-10
40247116	rs11703179	1.37192e-10	-1.66729	-2.05839e-10	2.80903e-07	-0.962573	-2.05839e-10	6.5089e-05	-1.3922	-2.05839e-10
40248342	rs77392481	1.56029e-10	-1.53863	-2.05839e-10	3.53397e-07	-0.73299	-2.05839e-10	7.72502e-05	-1.2209	-2.05839e-10
40249584	rs112459262	3.41059e-10	-1.74147e-10	-0.756615	3.69522e-07	-1.74147e-10	-0.688371	0.000131185	-1.74147e-10	-0.691341
40250870	rs76911124	6.46203e-11	-1.16702	-1.25313	6.55677e-08	-1.16414	-1.25335	3.01042e-05	-0.909978	-1.25331
40256486	rs9623081	9.97091e-11	-0.7609	-1.22551	1.06533e-07	-0.701899	-1.23023	4.86842e-05	-0.464813	-1.21779
40257283	rs150717255	2.7502e-10	-1.74147e-10	-0.971825	2.81787e-07	-1.74147e-10	-0.959428	9.69165e-05	-1.74147e-10	-0.994103
40257435	rs137956300	1.23918e-10	-1.76905	-2.05839e-10	1.32638e-07	-1.71296	-2.05839e-10	4.65336e-05	-1.72778	-2.05839e-10
40258086	rs185628370	7.72596e-10	0.0610853	-2.05839e-10	6.19518e-07	-0.17164	-2.05839e-10	0.000273556	0.0435537	-2.05839e-10
40259861	rs74661448	6.36433e-11	-1.18206	-1.25331	6.45919e-08	-1.17922	-1.25327	2.95817e-05	-0.927447	-1.25335
40261419	rs17001484	2.17726e-10	-1.74147e-10	-1.20543	2.22026e-07	-1.74147e-10	-1.19779	7.84025e-05	-1.74147e-10	-1.2061
40262482	rs6001697	8.84166e-11	-1.44477	-0.661843	1.86862e-07	-0.738437	-0.631776	5.10769e-05	-0.99666	-0.637959
40263119	rs6001699	4.25348e-09	1.47895	0.287871	2.62166e-06	0.911863	0.35912	0.00141506	1.33723	0.349742
40263144	rs192225857	2.73233e-10	-1.74147e-10	-0.978344	2.79916e-07	-1.74147e-10	-0.96609	9.63123e-05	-1.74147e-10	-1.00036
40263359	rs13340079	1.49672e-10	-1.58023	-2.05839e-10	3.27845e-07	-0.808039	-2.05839e-10	7.29607e-05	-1.27803	-2.05839e-10
40263997	rs9623083	4.00499e-11	-1.89194	-1.00661	4.32543e-08	-1.86468	-0.968808	2.09116e-05	-1.5367	-0.990947
40264551	rs5995786	8.66428e-11	-1.56728	-0.559593	1.65846e-07	-0.938394	-0.551129	4.73296e-05	-1.17211	-0.53871
40264584	rs74650048	7.08226e-11	-1.07515	-1.25334	7.19906e-08	-1.07211	-1.25194	3.34939e-05	-0.803823	-1.25277
40267428	rs76144973	1.44371e-09	0.686304	-2.05839e-10	1.13409e-06	0.433009	-2.05839e-10	0.000595172	0.820898	-2.05839e-10
40268817	rs8135811	7.4386e-11	-1.02944	-1.24997	7.45989e-08	-1.04004	-1.24842	3.48746e-05	-0.767169	-1.24902
40268998	rs150892622	3.90334e-10	-1.74147e-10	-0.621669	3.81311e-07	-1.74147e-10	-0.656966	0.00013686	-1.74147e-10	-0.648996
40271496	rs77376079	3.14098e-10	-1.74147e-10	-0.838965	3.11773e-07	-1.74147e-10	-0.858305	0.000110894	-1.74147e-10	-0.859382
40273694	rs187301802	1.63404e-10	-1.49245	-2.05839e-10	2.53097e-07	-1.06681	-2.05839e-10	7.45825e-05	-1.25605	-2.05839e-10
40275677	rs79210487	1.08382e-10	-1.90301	-2.05839e-10	1.09274e-07	-1.90672	-2.05839e-10	3.90787e-05	-1.90238	-2.05839e-10
40275934	rs147186731	1.42318e-10	-1.63061	-2.05839e-10	1.13117e-07	-1.87216	-2.05839e-10	4.24316e-05	-1.82006	-2.05839e-10
40277234	rs17001505	7.35049e-10	-1.74147e-10	0.0112665	8.05773e-07	-1.74147e-10	0.0912215	0.000287127	-1.74147e-10	0.0919719
40278098	rs74915771	7.40885e-11	-1.03008	-1.25333	7.90924e-08	-0.976665	-1.2533	3.77641e-05	-0.68325	-1.25335
40278393	rs137947	6.10396e-11	-1.81553	-0.661613	7.21011e-08	-1.60276	-0.719749	2.81729e-05	-1.47407	-0.755527
40279092	rs3021223	1.30664e-10	-1.71604	-2.05839e-10	2.31108e-07	-1.1577	-2.05839e-10	5.63683e-05	-1.53605	-2.05839e-10
40279530	rs137948	6.28092e-11	-1.74377	-0.704799	7.70834e-08	-1.46408	-0.791612	3.2225e-05	-1.31091	-0.784302
40280033	rs3021224	1.46005e-10	-1.60503	-2.05839e-10	2.72897e-07	-0.991487	-2.05839e-10	6.34088e-05	-1.41835	-2.05839e-10
40280376	rs112912140	7.29598e-11	-1.04658	-1.25218	7.77934e-08	-0.993664	-1.25286	3.70608e-05	-0.702751	-1.25264
40280385	rs112360612	7.29878e-11	-1.04658	-1.2518	7.78135e-08	-0.993664	-1.2526	3.70721e-05	-0.702751	-1.25234
40281207	rs66609907	1.22929e-09	1.42567	-0.900147	7.41672e-07	0.858966	-0.85064	0.000275832	0.933245	-0.881407
40281305	rs1120558	2.18604e-10	-1.20141	-2.05839e-10	3.1003e-07	-0.863911	-2.05839e-10	0.000168844	-0.438977	-2.05839e-10
40281675	rs3021225	1.4295e-10	-1.62618	-2.05839e-10	2.62985e-07	-1.02848	-2.05839e-10	6.17221e-05	-1.44531	-2.05839e-10
40281695	rs137950	6.28522e-11	-1.76921	-0.678671	7.83649e-08	-1.49587	-0.743332	3.21589e-05	-1.32247	-0.774798
40283427	rs17319801	1.3831e-10	-1.65918	-2.05839e-10	1.42795e-07	-1.63917	-2.05839e-10	5.38899e-05	-1.58101	-2.05839e-10
40283860	rs188601910	1.20567e-10	-1.79647	-2.05839e-10	1.60568e-07	-1.52186	-2.05839e-10	5.04672e-05	-1.64663	-2.05839e-10
40284523	rs147404319	2.23278e-10	-1.74147e-10	-1.18025	2.28005e-07	-1.74147e-10	-1.17121	8.05943e-05	-1.74147e-10	-1.17852
40284539	rs111996457	7.00796e-11	-1.08603	-1.25301	7.46593e-08	-1.03431	-1.25333	3.53458e-05	-0.749478	-1.25329
40284726	rs113555056	7.28869e-11	-1.04658	-1.25318	7.77551e-08	-0.993664	-1.25335	3.70346e-05	-0.702751	-1.25335
40284912	rs143174020	1.07812e-10	-1.90828	-2.05839e-10	1.33568e-07	-1.70597	-2.05839e-10	4.35863e-05	-1.79321	-2.05839e-10
40286020	rs137952	1.17432e-10	-1.3955	-0.427313	9.80921e-08	-1.62808	-0.386595	4.06854e-05	-1.40755	-0.454538
40286067	rs143802887	3.32527e-10	-1.74147e-10	-0.781949	3.27812e-07	-1.74147e-10	-0.80814	0.000121968	-1.74147e-10	-0.764192
40286270	rs17001508	9.71926e-11	-0.758694	-1.25328	9.7592e-08	-0.766952	-1.25283	3.04141e-05	-0.899693	-1.25335
40286755	rs2958649	1.21111e-10	-1.79196	-2.05839e-10	2.0312e-07	-1.28678	-2.05839e-10	5.10285e-05	-1.63557	-2.05839e-10
40287625	rs181701278	7.6088e-11	-1.0039	-1.25287	8.73779e-08	-0.877046	-1.25329	4.16454e-05	-0.585532	-1.25323
40287934	rs73163080	1.23974e-10	-1.7686	-2.05839e-10	1.33424e-07	-1.70705	-2.05839e-10	4.6946e-05	-1.71895	-2.05839e-10
40288385	rs137953	6.64721e-11	-1.76212	-0.629772	5.37218e-08	-1.90381	-0.712957	1.88744e-05	-1.9071	-0.72304
40288753	rs118001534	2.06987e-09	1.04657	-2.05839e-10	3.48337e-07	-0.747412	-2.05839e-10	0.000164876	-0.462759	-2.05839e-10
40288830	rs137954	1.33912e-10	-1.69149	-2.05839e-10	2.36059e-07	-1.1365	-2.05839e-10	8.78074e-05	-1.09281	-2.05839e-10
40290003	rs111968851	4.28798e-11	-1.58981	-1.24046	1.1596e-07	-0.610259	-1.23707	5.04652e-05	-0.408019	-1.23865
40290298	rs180963367	1.07892e-10	-1.90754	-2.05839e-10	1.09433e-07	-1.90527	-2.05839e-10	4.18321e-05	-1.83429	-2.05839e-10
40290478	rs148269814	2.60202e-10	-1.74147e-10	-1.02721	2.55751e-07	-1.74147e-10	-1.05638	9.16039e-05	-1.74147e-10	-1.05048
40290768	rs34718951	2.87387e-09	1.37475	-2.05839e-10	4.28216e-07	-0.540953	-2.05839e-10	0.000117298	-0.803232	-2.05839e-10
40290834	rs8139544	1.58805e-10	-1.52099	-2.05839e-10	1.23503e-07	-1.78432	-2.05839e-10	4.60472e-05	-1.73829	-2.05839e-10
40291139	rs2958647	4.53123e-11	-1.81255	-0.962546	4.35623e-08	-1.87301	-0.953379	1.53085e-05	-1.84503	-0.994518
40291807	rs137955	4.60881e-11	-1.85358	-0.904539	4.54664e-08	-1.89708	-0.886523	1.57948e-05	-1.87788	-0.930392
40292691	rs2958646	1.9141e-10	-1.33425	-2.05839e-10	3.04847e-07	-0.880772	-2.05839e-10	9.19391e-05	-1.04683	-2.05839e-10
40293463	rs137956	4.92516e-11	-1.84187	-0.849854	4.77871e-08	-1.89347	-0.840356	1.65095e-05	-1.87384	-0.89018
40293487	rs117796012	1.66275e-10	-1.47503	-2.05839e-10	2.59085e-07	-1.04343	-2.05839e-10	4.30683e-05	-1.80517	-2.05839e-10
40293729	rs137957	1.74388e-10	-1.42739	-2.05839e-10	1.2126e-07	-1.80264	-2.05839e-10	5.01931e-05	-1.65208	-2.05839e-10
40296378	rs137959	5.92502e-11	-1.90838	-0.598523	5.88013e-08	-1.84046	-0.685959	2.24949e-05	-1.7833	-0.671366
40298491	rs116954000	1.76106e-10	-1.41759	-2.05839e-10	1.85975e-07	-1.37497	-2.05839e-10	5.40528e-05	-1.57799	-2.05839e-10
40299093	rs185628760	2.43752e-10	-1.74147e-10	-1.09252	2.48702e-07	-1.74147e-10	-1.08432	9.04297e-05	-1.74147e-10	-1.06338
40299158	rs713925	2.48819e-10	-0.466608	-0.605339	4.05352e-07	-0.0141635	-0.581661	0.000171467	0.215941	-0.6395
40299342	rs149158407	1.23784e-10	-1.77013	-2.05839e-10	1.77132e-07	-1.42368	-2.05839e-10	5.22083e-05	-1.61271	-2.05839e-10
40300968	rs111399361	4.20963e-11	-1.65387	-1.19484	1.05999e-07	-0.749295	-1.18785	4.56142e-05	-0.556675	-1.19106
40301174	rs78664274	1.68968e-10	-1.45896	-2.05839e-10	1.28058e-07	-1.7481	-2.05839e-10	4.80205e-05	-1.69632	-2.05839e-10
40301480	rs137960	5.11889e-11	-1.84067	-0.812476	4.9689e-08	-1.90899	-0.785806	1.68744e-05	-1.89082	-0.85133
40303934	rs137963	1.01347e-10	-1.65432	-0.3158	1.24374e-07	-1.42932	-0.347967	4.77984e-05	-1.26877	-0.43219
40304581	rs137964	7.6947e-11	-1.52332	-0.722234	7.80903e-08	-1.55946	-0.683258	3.11639e-05	-1.37236	-0.756328
40305643	rs60538378	3.85106e-11	-1.69118	-1.24656	9.32728e-08	-0.824356	-1.2407	3.98365e-05	-0.638897	-1.24427
40305664	rs116996173	2.09449e-10	-1.24419	-2.05839e-10	1.65859e-07	-1.48944	-2.05839e-10	5.01437e-05	-1.65306	-2.05839e-10
40306193	rs137965	5.45513e-11	-1.82705	-0.762479	5.20013e-08	-1.90085	-0.74846	1.78154e-05	-1.8859	-0.801991
40306654	rs2267414	5.63527e-10	0.755804	-1.01026	3.01597e-07	0.0833968	-0.974885	0.000102821	0.0769167	-1.01188
40307337	rs113524995	4.56372e-11	-1.5208	-1.24714	1.3201e-07	-0.474582	-1.24312	5.80381e-05	-0.262417	-1.24444
40307387	rs137966	5.75419e-11	-1.81234	-0.72382	5.48062e-08	-1.88967	-0.707108	1.88228e-05	-1.86734	-0.765543
40307532	rs17001521	5.13529e-11	-1.60735	-1.0426	5.63369e-08	-1.56426	-1.00498	1.81473e-05	-1.62714	-1.04229
40307894	rs137967	2.0267e-10	-0.797131	-0.479958	3.19625e-07	-0.393433	-0.439998	0.000111109	-0.337099	-0.520338
40308017	rs117088654	1.10052e-10	-1.88771	-2.05839e-10	1.1508e-07	-1.85495	-2.05839e-10	3.95994e-05	-1.88914	-2.05839e-10
40308285	rs77490930	4.06122e-11	-1.64033	-1.24427	1.04249e-07	-0.714298	-1.2395	4.501e-05	-0.520025	-1.24104
40308428	rs2267415	5.49955e-11	-1.82235	-0.759068	5.31205e-08	-1.89928	-0.72874	1.78675e-05	-1.88335	-0.801622
40308918	rs137968	2.10733e-10	-0.770672	-0.467405	3.46688e-07	-0.325028	-0.427126	0.000121616	-0.258969	-0.508116
40309330	rs10483201	1.18768e-10	-1.8115	-2.05839e-10	1.21498e-07	-1.80068	-2.05839e-10	4.5079e-05	-1.75954	-2.05839e-10
40309510	rs137969	5.54607e-11	-1.85615	-0.71685	5.44762e-08	-1.90515	-0.697669	1.85334e-05	-1.89264	-0.755738
40309856	rs137970	5.23121e-11	-1.88935	-0.742094	5.32521e-08	-1.90763	-0.717915	1.76743e-05	-1.90942	-0.786422
40310314	rs74383658	2.61883e-10	-1.74147e-10	-1.02077	2.65957e-07	-1.74147e-10	-1.01725	8.96495e-05	-1.74147e-10	-1.07205
40310832	rs113472125	4.61813e-11	-1.51449	-1.24161	1.34538e-07	-0.462477	-1.23626	5.91768e-05	-0.249449	-1.23797
40311099	rs3021226	2.42187e-10	-1.09896	-2.05839e-10	4.19112e-07	-0.562443	-2.05839e-10	0.000124016	-0.747538	-2.05839e-10
40311655	rs17001523	2.07831e-10	-1.74147e-10	-1.25195	2.11044e-07	-1.74147e-10	-1.24851	7.48089e-05	-1.74147e-10	-1.25302
40311879	rs137972	2.34184e-10	-0.763292	-0.369273	3.7242e-07	-0.353971	-0.326587	0.000129066	-0.296915	-0.410714
40313356	rs470084	6.07626e-11	-1.85981	-0.62189	5.99389e-08	-1.90616	-0.601095	2.02699e-05	-1.89467	-0.664141
40313370	rs137973	2.06562e-10	-1.25807	-2.05839e-10	1.38362e-07	-1.67071	-2.05839e-10	6.22471e-05	-1.43684	-2.05839e-10
40314052	rs80403	5.88149e-11	-1.85981	-0.654468	5.84629e-08	-1.90616	-0.626028	1.94627e-05	-1.89467	-0.704778
40314160	rs739090	5.2537e-11	-1.51837	-1.10878	3.94901e-08	-1.8467	-1.07783	1.41319e-05	-1.80931	-1.11021
40314235	rs55793831	1.14082e-10	-1.85175	-2.05839e-10	1.1642e-07	-1.84337	-2.05839e-10	4.28364e-05	-1.81056	-2.05839e-10
40315103	rs73163096	1.17312e-10	-1.82384	-2.05839e-10	1.19927e-07	-1.8137	-2.05839e-10	4.43923e-05	-1.77489	-2.05839e-10
40315187	rs28405882	4.6625e-11	-1.50529	-1.24124	1.36981e-07	-0.444918	-1.23582	6.0325e-05	-0.230646	-1.23756
40315487	rs117166546	1.0857e-10	-1.90128	-2.05839e-10	1.19543e-07	-1.81691	-2.05839e-10	4.08649e-05	-1.85768	-2.05839e-10
40317126	rs739091	4.17124e-11	-1.88985	-0.968024	4.20718e-08	-1.90898	-0.952226	1.44591e-05	-1.90847	-0.988164
40317627	rs137975	8.36419e-11	-1.44442	-0.717703	9.89342e-08	-1.3167	-0.689431	3.14341e-05	-1.38436	-0.7357
40318198	rs5757806	9.04767e-11	-1.40248	-0.681095	1.09686e-07	-1.25094	-0.652022	3.44785e-05	-1.32688	-0.700734
40320242	rs78511943	1.10088e-10	-1.88739	-2.05839e-10	1.09852e-07	-1.90145	-2.05839e-10	3.8866e-05	-1.90783	-2.05839e-10
40320361	rs137977	6.82911e-11	-1.51461	-0.850281	8.40341e-08	-1.34742	-0.821936	2.49813e-05	-1.47074	-0.879081
40320758	rs137978	6.75608e-11	-1.55047	-0.825175	8.07483e-08	-1.40577	-0.803479	2.42325e-05	-1.53303	-0.847229
40322684	rs137979	8.56095e-11	-1.4492	-0.68967	1.03594e-07	-1.27902	-0.681091	3.09023e-05	-1.4088	-0.728325
40323065	rs12166465	5.15825e-11	-1.75513	-0.890357	4.88461e-08	-1.82684	-0.88507	1.79085e-05	-1.75355	-0.929129
40323231	rs117616798	1.28767e-10	-1.73066	-2.05839e-10	3.76944e-07	-0.668484	-2.05839e-10	0.000143755	-0.599839	-2.05839e-10
40323587	rs17405431	2.31541e-10	-1.14392	-2.05839e-10	3.11119e-07	-0.860406	-2.05839e-10	0.000132033	-0.684902	-2.05839e-10
40325161	rs137980	6.23438e-11	-1.85254	-0.60347	7.99224e-08	-1.60058	-0.618943	2.75828e-05	-1.5676	-0.683157
40325873	rs5757808	3.04692e-10	-1.74147e-10	-0.869368	3.08982e-07	-1.74147e-10	-0.867298	0.000109268	-1.74147e-10	-0.874149
40326174	rs713883	4.23299e-11	-1.7589	-1.08428	3.68942e-08	-1.8983	-1.09422	1.38047e-05	-1.88014	-1.0628
40326509	rs117475298	1.09457e-10	-1.89314	-2.05839e-10	1.10506e-07	-1.89551	-2.05839e-10	4.10195e-05	-1.85391	-2.05839e-10
40326835	rs2267416	9.05363e-11	-1.08693	-0.995994	4.27927e-08	-1.83767	-1.00654	1.5249e-05	-1.87965	-0.963794
40327206	rs137981	1.31135e-10	-1.71244	-2.05839e-10	2.09368e-07	-1.25649	-2.05839e-10	6.89601e-05	-1.33442	-2.05839e-10
40328050	rs5757810	2.08067e-10	-1.74147e-10	-1.25081	2.10301e-07	-1.74147e-10	-1.25204	7.48888e-05	-1.74147e-10	-1.25195
40328991	rs137983	1.07846e-10	-1.81599	-0.0919822	9.1485e-08	-1.90172	-0.182682	3.07758e-05	-1.9089	-0.23232
40332601	rs78048860	4.59595e-10	-0.458325	-2.05839e-10	3.78513e-07	-0.664331	-2.05839e-10	0.000146061	-0.583926	-2.05839e-10
40333129	rs137985	4.10678e-11	-1.63074	-1.24271	3.30055e-08	-1.86084	-1.24307	1.19503e-05	-1.85493	-1.23227
40333840	rs79236125	2.48391e-10	-1.74147e-10	-1.07367	2.52684e-07	-1.74147e-10	-1.06844	8.64799e-05	-1.74147e-10	-1.10804
40334927	rs107140	1.35682e-10	-1.74571	0.0673473	2.68033e-07	-1.14879	0.139321	9.93988e-05	-1.06939	0.100578
40335424	rs11703161	1.54499e-10	-1.54848	-2.05839e-10	1.54575e-07	-1.5599	-2.05839e-10	5.91399e-05	-1.48805	-2.05839e-10
40335683	rs5757814	5.94451e-11	-1.32373	-1.17988	4.13844e-08	-1.70136	-1.17632	1.35349e-05	-1.79829	-1.16439
40336821	rs137988	1.17383e-10	-1.82323	-2.05839e-10	1.34772e-07	-1.697	-2.05839e-10	4.98425e-05	-1.65908	-2.05839e-10
40336845	rs137989	9.09049e-11	-1.90068	-0.178178	8.6704e-08	-1.88736	-0.25072	2.98226e-05	-1.83174	-0.340948
40338284	rs137990	2.12243e-10	0.0107115	-1.24165	1.40506e-07	-0.417182	-1.23815	6.09012e-05	-0.233486	-1.22521
40338650	rs145937810	2.53728e-10	-1.74147e-10	-1.05241	2.50116e-07	-1.74147e-10	-1.07866	8.85268e-05	-1.74147e-10	-1.08465
40340090	rs72619519	5.04211e-11	-1.52609	-1.14217	4.29754e-08	-1.68522	-1.15474	1.40932e-05	-1.78713	-1.13512
40340775	rs137991	1.08471e-10	-1.90516	0.00297189	1.02458e-07	-1.86593	-0.10519	3.75505e-05	-1.78961	-0.152656
40341123	rs149821288	1.2115e-10	-1.79164	-2.05839e-10	1.08995e-07	-1.90928	-2.05839e-10	3.97681e-05	-1.88489	-2.05839e-10
40341151	rs17001545	1.13473e-10	-1.85711	-2.05839e-10	1.19013e-07	-1.82135	-2.05839e-10	4.06233e-05	-1.86361	-2.05839e-10
40342486	rs142343520	1.10147e-10	-1.88686	-2.05839e-10	1.09344e-07	-1.90608	-2.05839e-10	3.9443e-05	-1.8931	-2.05839e-10
40342993	rs148328786	1.47219e-10	-1.59675	-2.05839e-10	1.50858e-07	-1.58424	-2.05839e-10	4.95658e-05	-1.66465	-2.05839e-10
40343883	rs56371312	1.27605e-10	-1.73973	-2.05839e-10	4.46885e-07	-0.498281	-2.05839e-10	0.000200139	-0.268943	-2.05839e-10
40344043	rs137992	6.01426e-11	-1.24313	-1.24882	4.81369e-08	-1.47712	-1.24941	1.72465e-05	-1.47461	-1.24573
40344774	rs72619520	9.8361e-11	-0.947802	-1.05222	4.65046e-08	-1.69388	-1.06715	1.48786e-05	-1.80833	-1.0597
40346646	rs118163565	3.04848e-10	-0.868856	-2.05839e-10	9.27926e-07	0.232371	-2.05839e-10	0.000407318	0.44164	-2.05839e-10
40347816	rs3021227	1.28006e-10	-1.73659	-2.05839e-10	1.2635e-07	-1.76153	-2.05839e-10	3.97908e-05	-1.88432	-2.05839e-10
40347906	rs2958666	1.39943e-10	-1.64743	-2.05839e-10	1.28391e-07	-1.7455	-2.05839e-10	4.03383e-05	-1.87065	-2.05839e-10
40348196	rs2267419	1.23242e-10	-0.617174	-1.15735	3.84991e-08	-1.76936	-1.18059	1.34437e-05	-1.80843	-1.16101
40348520	rs2267420	2.74396e-10	-0.309601	-0.664499	1.1345e-07	-1.13243	-0.736793	6.83946e-05	-0.634911	-0.707748
40349353	rs2267421	2.27679e-10	-1.74147e-10	-1.16073	2.29406e-07	-1.74147e-10	-1.16509	8.21936e-05	-1.74147e-10	-1.15888
40349487	rs137994	2.17024e-10	-0.0823477	-1.12631	1.18618e-07	-0.707789	-1.11688	4.24106e-05	-0.707798	-1.11276
40349573	rs9607675	1.08248e-10	-1.90425	-2.05839e-10	1.09686e-07	-1.90296	-2.05839e-10	3.91601e-05	-1.9003	-2.05839e-10
40351438	rs3021213	1.68739e-10	-1.83023	0.369915	1.43043e-07	-1.83978	0.202351	5.45048e-05	-1.78351	0.213846
40351458	rs80400	2.00365e-10	-0.10237	-1.18616	1.09583e-07	-0.722893	-1.181	4.00784e-05	-0.706669	-1.17045
40352523	rs137996	2.02704e-10	-0.12025	-1.15668	1.11353e-07	-0.737373	-1.1505	4.08359e-05	-0.721249	-1.13714
40352956	rs137997	1.61971e-10	-0.369912	-1.13134	9.36445e-08	-0.937661	-1.12341	3.42902e-05	-0.922974	-1.11012
40353319	rs137998	1.69405e-10	-1.45638	-2.05839e-10	1.39183e-07	-1.66479	-2.05839e-10	5.11157e-05	-1.63386	-2.05839e-10
40353634	rs9611233	4.43255e-11	-1.88874	-0.908366	5.78996e-08	-1.56873	-0.973136	1.92934e-05	-1.61889	-0.989302
40353695	rs139257261	2.1082e-10	-1.23767	-2.05839e-10	1.71891e-07	-1.45372	-2.05839e-10	7.12355e-05	-1.30196	-2.05839e-10
40354981	rs138000	4.01093e-11	-1.90906	-0.988002	4.00995e-08	-1.86591	-1.04331	1.47333e-05	-1.82103	-1.05681
40355729	rs118033792	4.14644e-10	-0.56125	-2.05839e-10	2.81513e-07	-0.960402	-2.05839e-10	0.000126675	-0.726328	-2.05839e-10
40357667	rs9611234	1.11463e-10	-1.87498	-2.05839e-10	1.13246e-07	-1.87102	-2.05839e-10	4.09729e-05	-1.85504	-2.05839e-10
40358148	rs7285609	3.78491e-11	-1.8993	-1.05576	3.76781e-08	-1.86922	-1.10228	1.34963e-05	-1.84996	-1.11558
40358183	rs138002	3.71272e-11	-1.903	-1.07132	3.6488e-08	-1.88705	-1.11655	1.33392e-05	-1.85048	-1.12677
40359877	rs141791242	9.11284e-11	-1.56657	-0.50983	7.22582e-08	-1.82881	-0.491526	2.47499e-05	-1.88291	-0.476222
40359954	rs138003	1.52203e-10	-0.530492	-1.03296	9.36093e-08	-1.04557	-1.01588	3.45963e-05	-1.02618	-0.998026
40360775	rs146058149	8.24514e-10	-1.74147e-10	0.126124	8.30317e-07	-1.74147e-10	0.121226	0.000289556	-1.74147e-10	0.100396
40360932	rs140029666	2.5178e-10	-1.06012	-2.05839e-10	2.73228e-07	-0.990275	-2.05839e-10	7.64108e-05	-1.23183	-2.05839e-10
40362946	rs138006	1.93896e-10	-0.22802	-1.09333	1.18383e-07	-0.767839	-1.05882	4.30979e-05	-0.746981	-1.0575
40363433	rs2958667	1.19013e-10	-1.80944	-2.05839e-10	1.15409e-07	-1.8521	-2.05839e-10	4.69236e-05	-1.71943	-2.05839e-10
40363548	rs2284077	4.50689e-11	-1.89587	-0.884611	4.36952e-08	-1.86787	-0.955472	1.56616e-05	-1.84547	-0.971273
40363550	rs138008	1.83298e-10	-0.219063	-1.15849	1.07524e-07	-0.77641	-1.14646	3.97415e-05	-0.751783	-1.13377
40363776	rs62230279	2.35042e-10	-1.12891	-2.05839e-10	2.01032e-07	-1.29712	-2.05839e-10	7.32438e-05	-1.27416	-2.05839e-10
40363778	rs2284078	1.6904e-10	-0.371308	-1.08723	1.02061e-07	-0.918669	-1.05634	3.73021e-05	-0.897908	-1.051
40364394	rs138009	4.00165e-11	-1.9095	-0.989876	3.94883e-08	-1.85798	-1.0666	1.48944e-05	-1.80563	-1.06134
40364415	rs2267423	4.78599e-10	-0.849379	0.431572	1.98742e-07	-1.57611	0.267532	6.49575e-05	-1.67328	0.279058
40365361	rs56057810	4.14558e-11	-1.72674	-1.1373	3.45768e-08	-1.865	-1.1924	1.24791e-05	-1.89063	-1.15327
40365391	rs55838499	1.21728e-10	-1.78688	-2.05839e-10	1.11153e-07	-1.88968	-2.05839e-10	3.88201e-05	-1.90902	-2.05839e-10
40365525	rs5757821	1.72626e-09	-1.74147e-10	0.865039	1.75569e-06	-1.74147e-10	0.870038	0.000615196	-1.74147e-10	0.853988
40368229	rs138011	1.85309e-10	-0.21938	-1.14726	9.61181e-08	-0.895249	-1.13975	3.879e-05	-0.784348	-1.12544
40368608	rs138012	2.39794e-10	0.0450033	-1.15389	1.27672e-07	-0.610813	-1.14031	5.22789e-05	-0.482826	-1.12853
40369367	rs117854879	2.2608e-09	1.1348	-2.05839e-10	8.24351e-06	2.4166	-2.05839e-10	0.00379842	2.67439	-2.05839e-10
40371639	rs9611237	1.12419e-10	-1.86643	-2.05839e-10	1.14048e-07	-1.86396	-2.05839e-10	4.13025e-05	-1.84703	-2.05839e-10
40373297	rs138014	4.46884e-11	-1.70198	-1.08698	3.51979e-08	-1.90875	-1.13085	1.29562e-05	-1.86887	-1.1375
40374055	rs138015	2.44418e-10	-0.168224	-0.921567	1.4916e-07	-0.698187	-0.897376	6.44572e-05	-0.527154	-0.874797
40375094	rs1011748	1.69675e-10	-0.473988	-0.980799	1.03411e-07	-1.00228	-0.959586	4.34097e-05	-0.863647	-0.933623
40375703	rs138016	1.66785e-09	-0.0122226	0.842842	3.24613e-07	-1.45353	0.635585	0.00011389	-1.58806	0.755348
40376381	rs78753200	2.31054e-10	-1.74147e-10	-1.14602	2.33369e-07	-1.74147e-10	-1.14796	8.5376e-05	-1.74147e-10	-1.12089
40376383	rs114607	3.04641e-10	-0.271599	-0.597939	1.99591e-07	-0.625589	-0.678722	0.000127797	-0.0314754	-0.686038
40376470	rs117278413	2.15306e-10	-1.74147e-10	-1.21661	2.22381e-07	-1.74147e-10	-1.19619	7.78926e-05	-1.74147e-10	-1.21262
40377469	rs139195105	1.63182e-10	-1.49381	-2.05839e-10	1.10478e-07	-1.89576	-2.05839e-10	4.35434e-05	-1.79419	-2.05839e-10
40378849	rs9611239	5.02779e-11	-1.50476	-1.16634	3.71643e-08	-1.81688	-1.16836	1.41926e-05	-1.75573	-1.1595
40380656	rs2958652	2.178e-10	-0.0428893	-1.16221	1.06123e-07	-0.776645	-1.15934	2.32783e-05	-1.26881	-1.15162
40382151	rs76736715	4.72511e-11	-1.59446	-1.13873	3.65901e-08	-1.85897	-1.14184	1.38312e-05	-1.8114	-1.12963
40382249	rs2958654	2.4339e-10	0.105988	-1.19999	9.68345e-08	-0.827739	-1.19984	2.36816e-05	-1.21256	-1.19069
40382954	rs184322994	2.21849e-10	-1.18668	-2.05839e-10	2.99661e-07	-0.897931	-2.05839e-10	0.000118948	-0.789264	-2.05839e-10
40384122	rs137868756	2.47268e-10	-1.74147e-10	-1.0782	2.61526e-07	-1.74147e-10	-1.03405	8.88329e-05	-1.74147e-10	-1.0812
40384149	rs142366238	1.60722e-10	-1.50899	-2.05839e-10	1.14619e-07	-1.85897	-2.05839e-10	0.000102899	-0.934209	-2.05839e-10
40386240	rs4821920	5.97876e-11	-1.39092	-1.10695	4.05575e-08	-1.78841	-1.10945	1.58598e-05	-1.70606	-1.0981
40386370	rs2958657	5.04538e-11	-1.6559	-1.01171	5.48158e-08	-1.57823	-1.01837	1.53133e-05	-1.85198	-0.987255
40386770	rs3021217	4.9364e-11	-1.6799	-1.00955	5.34421e-08	-1.60574	-1.01624	1.51782e-05	-1.8631	-0.984989
40388308	rs7285507	4.70113e-11	-1.6202	-1.11808	3.64112e-08	-1.88568	-1.12003	1.36863e-05	-1.84262	-1.10894
40389007	rs2958658	9.67367e-11	-0.833987	-1.18269	5.80303e-08	-1.35367	-1.18594	1.52332e-05	-1.67416	-1.17032
40389058	rs9611240	4.7698e-11	-1.61356	-1.11022	3.69183e-08	-1.87965	-1.11222	1.39114e-05	-1.83442	-1.10082
40389343	rs9611241	5.08182e-11	-1.53685	-1.12357	3.73905e-08	-1.85795	-1.12122	1.41735e-05	-1.79978	-1.1168
40389852	rs41281257	2.35985e-10	-1.1249	-2.05839e-10	3.80908e-07	-0.658024	-2.05839e-10	0.000178681	-0.382352	-2.05839e-10
40389859	rs41281259	1.21807e-10	-1.78623	-2.05839e-10	1.15546e-07	-1.85092	-2.05839e-10	4.14675e-05	-1.84304	-2.05839e-10
40390173	rs117615867	3.47942e-08	-1.74147e-10	3.86854	3.43651e-05	-1.74147e-10	3.84422	0.0162234	-1.74147e-10	4.12626
40390238	rs28607928	1.12667e-10	-0.713817	-1.15042	6.29733e-08	-1.31526	-1.14261	1.63625e-05	-1.64352	-1.12943
40390648	rs117845203	7.02502e-09	2.26856	-2.05839e-10	4.54824e-06	1.82192	-2.05839e-10	0.00246573	2.24229	-2.05839e-10
40390770	rs9611242	4.44528e-11	-1.61134	-1.1829	3.41869e-08	-1.87789	-1.19084	1.31736e-05	-1.81199	-1.17774
40392604	rs3021222	4.72938e-11	-1.61509	-1.1172	5.2143e-08	-1.52782	-1.11877	1.40347e-05	-1.82932	-1.09709
40392723	rs9607680	4.63987e-11	-1.55484	-1.19656	3.49347e-08	-1.85263	-1.19447	1.32655e-05	-1.79333	-1.18946
40394797	rs2958663	5.2417e-11	-1.47515	-1.15429	5.58619e-08	-1.42114	-1.15656	1.42198e-05	-1.77575	-1.13757
40395084	rs3021274	4.59344e-11	-1.58319	-1.17826	5.05155e-08	-1.49047	-1.18783	1.33406e-05	-1.80858	-1.16856
40395365	rs140111174	2.66068e-10	-1.74147e-10	-1.00492	2.63429e-07	-1.74147e-10	-1.0268	9.26267e-05	-1.74147e-10	-1.03938
40395530	rs2958662	3.40927e-11	-1.8333	-1.22628	3.17465e-08	-1.90224	-1.24056	1.13199e-05	-1.90925	-1.23214
40396028	rs12373990	1.09427e-10	-1.89342	-2.05839e-10	1.17853e-07	-1.83114	-2.05839e-10	4.37812e-05	-1.78875	-2.05839e-10
40396406	rs143859260	3.00458e-09	1.41922	-2.05839e-10	1.94093e-06	0.970339	-2.05839e-10	0.00100138	1.34118	-2.05839e-10
40396409	rs3021270	6.351e-11	-1.24653	-1.19094	9.32464e-08	-0.85981	-1.20553	3.73862e-05	-0.751707	-1.19494
40397308	rs117980494	6.90386e-09	-1.74147e-10	2.25116	7.23048e-06	-1.74147e-10	2.28548	0.00323035	-1.74147e-10	2.51239
40397523	rs3021271	6.04998e-11	-1.46318	-1.02285	5.12179e-08	-1.61693	-1.04756	1.66916e-05	-1.74117	-1.01188
40399827	rs2958660	6.81294e-11	-1.13874	-1.22852	1.06152e-07	-0.700107	-1.2356	4.1523e-05	-0.609927	-1.23178
40400164	rs117035363	5.96982e-09	2.1058	-2.05839e-10	3.37962e-06	1.52494	-2.05839e-10	0.00199045	2.02816	-2.05839e-10
40400735	rs62230283	6.31123e-11	-1.2351	-1.20866	9.5799e-08	-0.822554	-1.21577	3.7888e-05	-0.723651	-1.20967
40400912	rs2958659	6.78398e-11	-1.13623	-1.23529	1.07988e-07	-0.677545	-1.24102	4.24909e-05	-0.580656	-1.23801
40401240	rs117014665	1.17065e-10	-1.82594	-2.05839e-10	1.0944e-07	-1.90521	-2.05839e-10	3.87971e-05	-1.90961	-2.05839e-10
40401895	rs11705454	6.24426e-11	-1.24719	-1.20723	9.6195e-08	-0.820857	-1.21335	3.80237e-05	-0.721811	-1.20793
40402407	rs117243054	3.57332e-10	-1.74147e-10	-0.710007	3.55416e-07	-1.74147e-10	-0.727292	0.000122091	-1.74147e-10	-0.76319
40402759	rs62230284	7.07445e-11	-1.15144	-1.17815	1.15043e-07	-0.670156	-1.18512	4.56833e-05	-0.567379	-1.17884
40402781	rs117842847	2.87851e-10	-1.74147e-10	-0.926229	2.8449e-07	-1.74147e-10	-0.949883	9.86714e-05	-1.74147e-10	-0.976157
40402817	rs1108047	3.98585e-11	-1.85319	-1.05014	5.33634e-08	-1.57546	-1.04799	2.48873e-05	-1.32701	-1.02658
40403113	rs117741951	1.15957e-10	-1.83546	-2.05839e-10	1.13836e-07	-1.86582	-2.05839e-10	3.95523e-05	-1.89033	-2.05839e-10
40403171	rs11912922	6.33535e-11	-1.20692	-1.23302	9.61428e-08	-0.794797	-1.23995	3.77837e-05	-0.69994	-1.23613
40403988	rs117571052	1.1675e-10	-1.82864	-2.05839e-10	1.24612e-07	-1.77538	-2.05839e-10	4.14214e-05	-1.84416	-2.05839e-10
40404116	rs73165022	6.33418e-09	2.16505	-2.05839e-10	2.05574e-05	3.33039	-2.05839e-10	0.0174235	4.19762	-2.05839e-10
40404293	rs11704971	5.82501e-11	-1.28984	-1.23409	8.52002e-08	-0.91846	-1.23712	3.35024e-05	-0.821444	-1.23489
40404334	rs147793685	8.72617e-09	2.48541	-2.05839e-10	2.18519e-05	3.39146	-2.05839e-10	0.00985839	3.62813	-2.05839e-10
40404772	rs62230289	1.11145e-10	-1.87784	-2.05839e-10	1.82693e-07	-1.39277	-2.05839e-10	5.6839e-05	-1.52773	-2.05839e-10
40405763	rs2958651	6.06647e-11	-1.23211	-1.2512	8.76481e-08	-0.874589	-1.25266	3.48733e-05	-0.764068	-1.25216
40405898	rs17406386	5.78593e-11	-1.2943	-1.23636	8.82251e-08	-0.881493	-1.2392	3.46624e-05	-0.785184	-1.23711
40405931	rs2958650	5.75673e-11	-1.28506	-1.25065	8.70583e-08	-0.881666	-1.25234	3.39287e-05	-0.791943	-1.25175
40406272	rs714008	1.0768e-10	-1.90951	-2.05839e-10	1.30217e-07	-1.73138	-2.05839e-10	4.89792e-05	-1.67656	-2.05839e-10
40406462	rs55916464	6.34547e-09	2.16683	-2.05839e-10	1.55551e-05	3.05156	-2.05839e-10	0.0135975	3.94969	-2.05839e-10
40407574	rs17406434	5.34889e-11	-1.3803	-1.2289	7.62447e-08	-1.0338	-1.23284	2.98328e-05	-0.942465	-1.22988
40407887	rs79376201	1.09754e-10	-1.89043	-2.05839e-10	1.11265e-07	-1.88867	-2.05839e-10	3.89829e-05	-1.90483	-2.05839e-10
40408805	rs58286117	6.28729e-11	-1.19786	-1.2497	9.881e-08	-0.755659	-1.25172	3.86724e-05	-0.661832	-1.25099
40409139	rs11089967	6.50889e-11	-1.16377	-1.24915	1.07178e-07	-0.674507	-1.25159	4.19421e-05	-0.581261	-1.2504
40412001	rs73165024	1.67949e-09	0.837572	-2.05839e-10	2.64177e-06	1.27862	-2.05839e-10	0.00136843	1.65347	-2.05839e-10
40412551	rs7284488	5.09141e-11	-1.58578	-1.07275	4.63958e-08	-1.67554	-1.08784	1.51256e-05	-1.78459	-1.06697
40413180	rs138573780	1.07675e-10	-1.90955	-2.05839e-10	1.09277e-07	-1.9067	-2.05839e-10	3.91391e-05	-1.90083	-2.05839e-10
40414530	rs4820395	6.04311e-11	-1.23697	-1.2502	9.43412e-08	-0.801424	-1.25224	3.65159e-05	-0.718939	-1.25127
40415140	rs2071771	5.09079e-11	-1.84883	-0.809819	6.59318e-08	-1.60108	-0.810881	3.07666e-05	-1.36314	-0.778379
40415617	rs7291782	5.99616e-11	-1.25116	-1.2438	9.55632e-08	-0.794418	-1.24638	3.72417e-05	-0.706409	-1.24411
40415709	rs9611246	5.43516e-11	-1.83029	-0.762906	7.4575e-08	-1.52819	-0.760591	3.56075e-05	-1.26882	-0.726575
40415723	rs143907527	1.7441e-10	-1.42726	-2.05839e-10	6.04825e-07	-0.195642	-2.05839e-10	0.000266265	0.0165381	-2.05839e-10
40417025	rs137949378	1.02049e-09	0.339364	-2.05839e-10	3.38926e-07	-0.774799	-2.05839e-10	0.000137169	-0.646743	-2.05839e-10
40417571	rs35823589	1.11556e-10	-1.87415	-2.05839e-10	1.11338e-07	-1.88801	-2.05839e-10	3.90086e-05	-1.90417	-2.05839e-10
40417780	rs5995793	5.12843e-11	-1.84147	-0.809819	6.9545e-08	-1.54773	-0.810881	3.30827e-05	-1.29056	-0.778379
40417820	rs5995794	5.60812e-11	-1.79918	-0.762689	8.04659e-08	-1.45237	-0.760373	3.93951e-05	-1.16796	-0.72635
40419123	rs11089969	5.60442e-11	-1.34067	-1.22187	9.78184e-08	-0.789324	-1.22814	3.95347e-05	-0.667578	-1.2232
40419154	rs737815	7.41953e-11	-1.02863	-1.25334	1.25586e-07	-0.514306	-1.25329	5.07967e-05	-0.386789	-1.25333
40419617	rs743840	5.36307e-11	-1.37865	-1.2279	8.32618e-08	-0.944459	-1.23413	3.34759e-05	-0.827213	-1.22991
40419816	rs2899333	5.41307e-11	-1.8148	-0.782472	7.61558e-08	-1.47926	-0.788542	3.75228e-05	-1.19936	-0.743644
40419956	rs117423836	1.09467e-10	-1.89305	-2.05839e-10	1.83142e-07	-1.39032	-2.05839e-10	6.93336e-05	-1.32902	-2.05839e-10
40420786	rs8139715	6.47164e-11	-1.17714	-1.24152	5.09584e-08	-1.42689	-1.24268	3.32885e-05	-0.819541	-1.2432
40421488	rs9623110	5.35486e-11	-1.35551	-1.25257	8.28382e-08	-0.931567	-1.25212	3.20292e-05	-0.849041	-1.25226
40423291	rs143197919	2.08022e-10	-1.74147e-10	-1.25103	2.12088e-07	-1.74147e-10	-1.24358	7.48774e-05	-1.74147e-10	-1.2521
40423344	rs9611250	5.61775e-11	-1.82723	-0.732926	7.61324e-08	-1.5215	-0.746603	3.72598e-05	-1.26017	-0.689865
40423564	rs150827537	5.52891e-11	-1.88974	-0.686357	5.74556e-08	-1.90962	-0.639951	2.03546e-05	-1.90009	-0.654555
40423596	rs9611251	5.92557e-11	-1.82415	-0.682659	7.89238e-08	-1.53009	-0.702009	3.82485e-05	-1.28426	-0.639586
40424075	rs9607682	5.89545e-11	-1.81863	-0.693279	8.05515e-08	-1.50308	-0.7086	3.97773e-05	-1.23641	-0.648249
40424922	rs11704113	1.1314e-10	-1.86005	-2.05839e-10	1.12599e-07	-1.87675	-2.05839e-10	3.9253e-05	-1.89792	-2.05839e-10
40425974	rs3752470	4.46225e-11	-1.5384	-1.25203	6.63646e-08	-1.15306	-1.25236	2.61621e-05	-1.05118	-1.25247
40426306	rs7284189	4.86419e-11	-1.72302	-0.981161	4.55585e-08	-1.7756	-1.00599	1.53341e-05	-1.85429	-0.98358
40426665	rs76168785	3.60788e-10	-1.74147e-10	-0.700381	3.60513e-07	-1.74147e-10	-0.713053	0.000125229	-1.74147e-10	-0.737812
40428427	rs143963382	1.37477e-10	-1.66522	-2.05839e-10	1.33732e-07	-1.70475	-2.05839e-10	4.70045e-05	-1.71771	-2.05839e-10
40428433	rs6001722	5.43831e-11	-1.90355	-0.68907	7.53754e-08	-1.57003	-0.708067	3.21904e-05	-1.44798	-0.648308
40428706	rs6001723	8.8789e-11	-1.27019	-0.832218	5.80411e-08	-1.66467	-0.87476	2.05868e-05	-1.73509	-0.80821
40428816	rs7285314	2.62566e-10	-1.10518	0.0870103	2.26103e-07	-1.21263	0.0330421	0.000262949	-0.224947	0.228956
40429365	rs9607683	6.72398e-11	-1.88086	-0.499549	5.96066e-08	-1.90516	-0.607655	2.21285e-05	-1.90603	-0.565053
40434172	rs12169622	1.54013e-10	-1.55163	-2.05839e-10	1.94264e-07	-1.33136	-2.05839e-10	6.49915e-05	-1.3937	-2.05839e-10
40434757	rs6001728	6.01175e-11	-1.86956	-0.622811	5.1864e-08	-1.90156	-0.750397	1.91237e-05	-1.90292	-0.714103
40435645	rs147095975	1.27729e-10	-1.73876	-2.05839e-10	2.24916e-07	-1.18485	-2.05839e-10	6.91381e-05	-1.33185	-2.05839e-10
40436973	rs11704416	9.23338e-11	-1.78122	-0.282036	7.24006e-08	-1.89479	-0.423578	2.76508e-05	-1.87472	-0.373574
40437195	rs146337210	5.18656e-10	-1.74147e-10	-0.33743	6.05584e-07	-1.74147e-10	-0.194387	0.000195083	-1.74147e-10	-0.294529
40438007	rs146498853	2.91823e-10	-1.74147e-10	-0.912525	2.94146e-07	-1.74147e-10	-0.916504	0.000105251	-1.74147e-10	-0.911602
40442223	rs139617051	2.08149e-10	-1.74147e-10	-1.25042	2.1147e-07	-1.74147e-10	-1.2465	7.48191e-05	-1.74147e-10	-1.25288
40442972	rs145027404	1.22028e-10	-1.78442	-2.05839e-10	1.80996e-07	-1.4021	-2.05839e-10	5.79367e-05	-1.5086	-2.05839e-10
40443219	rs6001734	5.76013e-11	-1.85091	-0.684215	4.95658e-08	-1.89221	-0.80507	1.82276e-05	-1.89424	-0.77077
40443422	rs144307587	3.33449e-10	-1.74147e-10	-0.779181	3.25633e-07	-1.74147e-10	-0.814811	0.000113667	-1.74147e-10	-0.834678
40443758	rs145315804	2.2169e-10	-1.74147e-10	-1.18739	2.20903e-07	-1.74147e-10	-1.20286	7.94384e-05	-1.74147e-10	-1.19297
40445151	rs7290960	5.69546e-11	-1.84416	-0.702252	4.89632e-08	-1.88845	-0.821062	1.79912e-05	-1.8907	-0.787367
40445157	rs28494590	1.30694e-10	-1.82759	0.111774	1.08738e-07	-1.90605	-0.00559835	3.8456e-05	-1.90948	-0.0089578
40445733	rs7290555	7.46725e-11	-1.83492	-0.440639	6.37021e-08	-1.89332	-0.553049	2.37449e-05	-1.89187	-0.508711
40447302	rs55754970	2.07822e-10	-1.74147e-10	-1.25199	2.10033e-07	-1.74147e-10	-1.25332	7.48331e-05	-1.74147e-10	-1.25269
40449213	rs141202891	1.09799e-10	-1.89002	-2.05839e-10	1.10423e-07	-1.89626	-2.05839e-10	3.87989e-05	-1.90956	-2.05839e-10
40452119	rs9623117	5.09647e-11	-1.85091	-0.806627	4.45002e-08	-1.89221	-0.912877	1.62941e-05	-1.89424	-0.882903
40452167	rs12628765	3.28582e-10	-1.74147e-10	-0.793885	3.28824e-07	-1.74147e-10	-0.805057	0.000114434	-1.74147e-10	-0.827957
40453964	rs7290298	5.05478e-11	-1.85091	-0.814841	4.41825e-08	-1.89221	-0.920044	1.61727e-05	-1.89424	-0.89038
40454069	rs7291691	5.15512e-11	-1.84416	-0.801932	4.45319e-08	-1.88845	-0.915923	1.63123e-05	-1.8907	-0.885331
40454131	rs75942214	1.26652e-10	-1.8385	0.0912742	1.03945e-07	-1.90329	-0.0534327	3.67049e-05	-1.9086	-0.0564424
40455378	rs9611257	6.4598e-11	-1.84919	-0.571295	5.55992e-08	-1.89958	-0.682829	2.06518e-05	-1.89844	-0.641707
40456580	rs75538321	1.1265e-10	-1.86438	-2.05839e-10	1.15065e-07	-1.85508	-2.05839e-10	4.02468e-05	-1.87292	-2.05839e-10
40459022	rs150411380	1.24334e-10	-1.7657	-2.05839e-10	1.12012e-07	-1.88198	-2.05839e-10	4.18293e-05	-1.83436	-2.05839e-10
40460111	rs6001740	5.0643e-11	-1.83669	-0.827182	4.40655e-08	-1.88411	-0.930792	1.61152e-05	-1.88659	-0.9016
40460568	rs143611528	3.19408e-10	-1.74147e-10	-0.8222	3.18678e-07	-1.74147e-10	-0.836402	0.000115823	-1.74147e-10	-0.815886
40461419	rs5995802	3.4724e-10	0.4057	-1.14435	1.89094e-07	-0.209062	-1.14928	0.000126218	0.446469	-1.17641
40461508	rs28837144	6.77472e-11	-1.80695	-0.565933	5.6415e-08	-1.89887	-0.66898	2.11965e-05	-1.8857	-0.628419
40462900	rs118083798	6.76872e-10	-0.0711889	-2.05839e-10	6.67737e-07	-0.0966868	-2.05839e-10	0.000258973	-0.0112282	-2.05839e-10
40464204	rs6001741	6.37372e-11	-1.83106	-0.602846	5.41644e-08	-1.90558	-0.702975	2.0244e-05	-1.8965	-0.663591
40464452	rs9611260	9.77497e-11	-0.932801	-1.07346	9.15174e-08	-0.991073	-1.09298	5.14779e-05	-0.558609	-1.06819
40464821	rs7288882	5.03178e-11	-1.82323	-0.847085	4.35627e-08	-1.8783	-0.948076	1.59194e-05	-1.88076	-0.91966
40464936	rs7288667	6.14509e-11	-1.8292	-0.641235	5.29828e-08	-1.89238	-0.738239	1.96325e-05	-1.89065	-0.700115
40465297	rs7292999	4.87341e-11	-1.75489	-0.947401	4.06399e-08	-1.86174	-1.03409	1.5185e-05	-1.83774	-1.00991
40465594	rs112302371	2.21312e-10	-1.74147e-10	-1.1891	2.32863e-07	-1.74147e-10	-1.15013	8.30837e-05	-1.74147e-10	-1.1481
40466872	rs9611261	6.25782e-11	-1.81327	-0.638981	5.35062e-08	-1.88461	-0.736171	1.98348e-05	-1.88254	-0.697972
40468008	rs6001743	4.75301e-11	-1.83841	-0.888897	4.16482e-08	-1.88715	-0.984169	1.51998e-05	-1.88922	-0.957447
40469249	rs73165033	4.77579e-10	-0.419941	-2.05839e-10	5.16095e-07	-0.354291	-2.05839e-10	0.000121527	-0.767818	-2.05839e-10
40469292	rs5995808	4.83129e-11	-1.8022	-0.908775	4.15989e-08	-1.86519	-1.00732	1.51611e-05	-1.86812	-0.981102
40471188	rs58133635	5.75172e-11	-1.70244	-0.834146	4.53476e-08	-1.85762	-0.9286	1.7407e-05	-1.82525	-0.885827
40472202	rs116995154	1.18875e-10	-1.8106	-2.05839e-10	1.12662e-07	-1.87619	-2.05839e-10	3.88345e-05	-1.90864	-2.05839e-10
40472399	rs6519216	5.78221e-11	-1.66496	-0.866335	4.54782e-08	-1.82972	-0.953626	1.73737e-05	-1.78971	-0.923281
40473354	rs148140984	1.11353e-10	-1.87596	-2.05839e-10	1.16975e-07	-1.83862	-2.05839e-10	4.17357e-05	-1.83659	-2.05839e-10
40473779	rs75608776	4.38814e-09	-1.74147e-10	1.79799	4.16748e-06	-1.74147e-10	1.73449	0.00187647	-1.74147e-10	1.96919
40474129	rs5750897	1.27105e-10	-1.74366	-2.05839e-10	1.2794e-07	-1.74902	-2.05839e-10	4.75109e-05	-1.70699	-2.05839e-10
40474513	rs7284980	5.67818e-11	-1.67765	-0.871804	4.49362e-08	-1.8369	-0.958436	1.71342e-05	-1.79854	-0.92833
40475326	rs6001749	4.95585e-11	-1.79315	-0.892369	4.24298e-08	-1.8593	-0.993429	1.5472e-05	-1.86242	-0.966498
40476546	rs118176772	1.55196e-09	0.758603	-2.05839e-10	7.46702e-06	2.31767	-2.05839e-10	0.00269696	2.33193	-2.05839e-10
40476845	rs77939734	1.83153e-09	0.924238	-2.05839e-10	7.76076e-06	2.35625	-2.05839e-10	0.00208686	2.07546	-2.05839e-10
40477813	rs116894924	3.01249e-10	-0.880734	-2.05839e-10	1.77773e-07	-1.42007	-2.05839e-10	6.30211e-05	-1.42448	-2.05839e-10
40478222	rs12166639	4.27649e-10	-0.530367	-2.05839e-10	6.63307e-07	-0.103343	-2.05839e-10	0.00029307	0.11246	-2.05839e-10
40479125	rs141876121	1.64158e-10	-1.48784	-2.05839e-10	2.68185e-07	-1.0089	-2.05839e-10	8.40309e-05	-1.13677	-2.05839e-10
40479448	rs7292838	1.96975e-10	-0.465994	-0.839598	1.16863e-07	-0.921451	-0.918125	6.81204e-05	-0.46893	-0.877746
40479484	rs7292602	4.62238e-11	-1.78552	-0.969656	3.85055e-08	-1.88761	-1.06217	1.42222e-05	-1.87441	-1.03874
40479782	rs140873852	1.86429e-09	0.941967	-2.05839e-10	1.31898e-06	0.584037	-2.05839e-10	0.000677478	0.950424	-2.05839e-10
40479811	rs9607685	4.62965e-11	-1.78552	-0.968084	3.85552e-08	-1.88761	-1.06088	1.42417e-05	-1.87441	-1.03737
40481736	rs11704464	1.07666e-10	-1.90963	-2.05839e-10	1.09287e-07	-1.9066	-2.05839e-10	3.93789e-05	-1.89472	-2.05839e-10
40482752	rs7290587	5.86145e-11	-1.67765	-0.840037	4.62125e-08	-1.8369	-0.930431	1.76449e-05	-1.79854	-0.898962
40483103	rs2413609	4.75199e-10	0.745287	-1.17022	3.06929e-07	0.301293	-1.17526	0.000191114	0.883341	-1.19842
40485027	rs9607686	6.21729e-11	-1.81385	-0.644899	5.14124e-08	-1.90494	-0.755763	1.92269e-05	-1.89477	-0.716876
40485417	rs58699216	3.45698e-10	-1.74147e-10	-0.743106	3.90496e-07	-1.74147e-10	-0.633164	0.000128068	-1.74147e-10	-0.71539
40485775	rs116989074	4.10114e-10	-0.572236	-2.05839e-10	3.09881e-07	-0.864393	-2.05839e-10	0.000142165	-0.610962	-2.05839e-10
40487701	rs538093242	3.23538e-10	-0.809353	-2.05839e-10	2.90663e-07	-0.928417	-2.05839e-10	0.000120989	-0.772255	-2.05839e-10
40488545	rs117790180	1.17688e-10	-1.82063	-2.05839e-10	1.09322e-07	-1.90628	-2.05839e-10	3.95889e-05	-1.8894	-2.05839e-10
40490136	rs77886021	3.4978e-10	-0.731366	-2.05839e-10	1.08359e-06	0.387455	-2.05839e-10	0.000234073	-0.112321	-2.05839e-10
40491427	rs10427795	2.46072e-10	-1.74147e-10	-1.08305	2.48851e-07	-1.74147e-10	-1.08373	8.78801e-05	-1.74147e-10	-1.09198
40492800	rs73165038	4.54927e-10	-0.468534	-2.05839e-10	5.26159e-07	-0.334978	-2.05839e-10	0.000123488	-0.751807	-2.05839e-10
40493860	rs714020	5.84899e-11	-1.78593	-0.733886	4.90876e-08	-1.85795	-0.849023	1.79379e-05	-1.86065	-0.820391
40493891	rs147427678	1.08227e-10	-1.90444	-2.05839e-10	1.14997e-07	-1.85567	-2.05839e-10	3.89456e-05	-1.90579	-2.05839e-10
40495139	rs9611263	8.76358e-11	-1.80662	-0.308858	7.15777e-08	-1.89943	-0.430364	2.6991e-05	-1.88437	-0.388082
40495473	rs6001762	6.38942e-11	-1.7522	-0.679246	5.09428e-08	-1.86367	-0.806212	1.90868e-05	-1.84306	-0.775895
40495644	rs6001763	8.36435e-11	-1.75499	-0.407122	6.61875e-08	-1.8796	-0.528487	2.51128e-05	-1.85615	-0.488421
40496373	rs192667024	1.12955e-10	-1.86168	-2.05839e-10	1.15615e-07	-1.85032	-2.05839e-10	4.25886e-05	-1.81637	-2.05839e-10
40496407	rs135628	7.5593e-11	-1.89609	-0.367218	1.17245e-07	-1.45034	-0.385979	3.83852e-05	-1.60921	-0.311068
40496656	rs11705409	8.07545e-11	-1.79357	-0.403686	6.53798e-08	-1.89506	-0.525307	2.46578e-05	-1.87771	-0.485155
40497122	rs12106521	8.10815e-11	-1.80236	-0.390858	6.59627e-08	-1.89806	-0.513429	2.48477e-05	-1.88223	-0.472955
40498156	rs6001765	8.67152e-11	-1.76515	-0.360895	7.53419e-08	-1.88398	-0.394561	2.74125e-05	-1.86206	-0.394896
40498493	rs9611265	4.18849e-11	-1.70558	-1.14816	4.15149e-08	-1.6981	-1.17642	1.85182e-05	-1.49542	-1.15378
40499103	rs34419824	7.14323e-11	-1.75356	-0.566359	6.12857e-08	-1.87333	-0.6117	2.26318e-05	-1.8473	-0.601294
40499107	rs34584683	7.20255e-11	-1.7846	-0.527053	6.30718e-08	-1.88478	-0.57153	2.23045e-05	-1.87453	-0.588641
40499487	rs143794988	2.6601e-09	1.29745	-2.05839e-10	3.44687e-07	-0.757945	-2.05839e-10	0.00045428	0.550762	-2.05839e-10
```
