## Supplementary material for "Characterization of shared and ancestry-specific signals driving complex traits using multi-ancestry fine-mapping": susiex_nc3.cs80.summary

```
# chr22:38747750-40500313
CS_ID	CS_LENGTH	CS_PURITY	MAX_PIP_SNP	BP	REF_ALLELE	ALT_ALLELE	REF_FRQ	BETA	SE	-LOG10P	MAX_PIP	POST-HOC_PROB_POP1	POST-HOC_PROB_POP2
1	6	0.602207	rs732381	40051166	T,T	A,A	0.690855,0.024802	0.0276243,0.0728659	0.00427824,0.0274861	9.97127,2.09554	0.201805	0.999998	0.308492
2	8	0.798264	rs6001259	39247750	T,T	C,C	0.985089,0.914682	0.0897727,0.0180911	0.0163138,0.015302	7.4275,0.625071	0.233996	0.998024	0.343806
3	661	0	rs5757429	39424124	C,C	T,T	0.929423,0.554563	0.0297338,-0.00256397	0.00771974,0.00860072	3.93062,0.115988	0.157488	0.54667	0.410672
```
