## Supplementary material for "Characterization of shared and ancestry-specific signals driving complex traits using multi-ancestry fine-mapping": orig_s1_snps

```
rs2413611
rs1807579
rs117093907
rs6001794
rs7284587
rs6001795
rs8136580
rs141746717
rs8140695
rs67465697
rs8136269
rs8136149
rs8140112
rs17323591
rs9611273
rs2064258
rs73165039
rs5995819
rs11089973
rs2143177
rs2179422
rs34301841
rs73165040
rs17323619
rs6001799
rs2103648
rs75918954
rs12483853
rs183668362
rs6001800
rs4586740
rs6001801
rs4588292
rs2413617
rs113197291
rs2005999
rs732384
rs732383
rs4820397
rs78557897
rs4586733
rs6001802
rs11089974
rs57774511
rs5995825
rs135630
rs6001804
rs5995826
rs79499264
rs4820399
rs80148882
rs4820400
rs4585125
rs8137853
rs62236803
rs62236804
rs9611279
rs3950173
rs4820403
rs1012241
rs2899334
rs9611280
rs6001807
rs5995827
rs5015397
rs4402860
rs6001808
rs4642036
rs140695498
rs12484633
rs5995829
rs11705370
rs11705389
rs11705281
rs8137693
rs8141549
rs12484438
rs4820406
rs4821929
rs4820407
rs1474667
rs13053550
rs8139315
rs6001817
rs11089975
rs7285909
rs6001819
rs7289946
rs9611281
rs6001820
rs60553412
rs34323392
rs5995832
rs62638153
rs62236835
rs57259665
rs6001821
rs57770630
rs117003628
rs713658
rs738449
rs6001823
rs9611282
rs6001826
rs5995833
rs62236839
rs17421384
rs10222225
rs138729509
rs141986157
rs7290804
rs6001828
rs147588181
rs8142495
rs7288257
rs9611283
rs6001829
rs9611286
rs738450
rs117771237
rs12628783
rs9611288
rs117836873
rs3985940
rs140293330
rs6001831
rs17421586
rs4550767
rs6001832
rs62236841
rs62236842
rs7288451
rs142949835
rs62236844
rs7291171
rs6001833
rs8137636
rs8137796
rs6001834
rs4821932
rs4821933
rs5995835
rs5995836
rs6001835
rs6001837
rs2143175
rs4239893
rs4820408
rs6001841
rs738447
rs117443003
rs5995838
rs5995839
rs62237976
rs78401207
rs150850674
rs6001842
rs8138982
rs6001843
rs138019
rs138020
rs3091342
rs116914944
rs138021
rs138022
rs138023
rs138024
rs12160931
rs138026
rs78666753
rs739182
rs138027
rs62237977
rs138028
rs138029
rs62237978
rs118077426
rs5750905
rs138031
rs138032
rs138033
rs138034
rs138035
rs138036
rs138037
rs138038
rs138039
rs138040
rs138041
rs62237980
rs138042
rs138043
rs1962769
rs138045
rs138047
rs138048
rs8135487
rs138049
rs138050
rs138051
rs5750907
rs5750908
rs57124092
rs1018807
rs1894588
rs5757882
rs5750909
rs5757883
rs5757884
rs5757885
rs9611299
rs4821935
rs7292310
rs4821936
rs5750910
rs5750911
rs146390639
rs12485003
rs8141661
rs5757886
rs5757887
rs6001848
rs5757888
rs148188842
rs9611300
rs5757889
rs739180
rs5750912
rs143521471
rs5750913
rs117441168
rs12628042
rs5750914
rs118179936
rs3752513
rs5750915
rs5757892
rs2157369
rs62238014
rs9941957
rs5750918
rs62238015
rs28360629
rs13056733
rs17001761
rs78239359
rs5750920
rs9611302
rs62238017
rs763071
rs12484776
rs75973835
rs4821938
rs12628051
rs143791983
rs739181
rs4821939
rs4821940
rs5757899
rs1074663
rs34120785
rs5750926
rs9611304
rs9611305
rs112251865
rs62238019
rs763072
rs57960171
rs118152422
rs2413620
rs733381
rs17001776
rs75863537
rs62238021
rs74881288
rs6001858
rs73165088
rs739183
rs2413621
rs5750927
rs117863233
rs4821941
rs11089985
rs28360630
rs5750929
rs929070
rs9623162
rs6001861
rs9611306
rs12167006
rs5995842
rs5757903
rs6001862
rs12330123
rs62238023
rs713898
rs6001864
rs5757905
rs73420548
rs739184
rs4820409
rs5757906
rs743899
rs2008569
rs5757907
rs67710801
rs5750930
rs4820410
rs62238026
rs78767864
rs67692712
rs13057224
rs139907
rs5750931
rs12160369
rs1807554
rs62239064
rs5995843
rs139909
rs34382227
rs117747299
rs139016403
rs62239065
rs57574157
rs12484951
rs6001872
rs139910
rs139911
rs117624289
rs62239068
rs2072858
rs17332320
rs73165097
rs6001877
rs62239069
rs139913
rs139055942
rs66480249
rs116987504
rs139914
rs71321192
rs4470425
rs4821942
rs12485008
rs41281265
rs139915
rs139916
rs4821943
rs139918
rs3804095
rs13057958
rs41281269
rs139919
rs139920
rs139921
rs118137006
rs470113
rs11703324
rs73167004
rs9611310
rs9611311
rs73167007
rs73167009
rs147283295
rs9611312
rs77895566
rs117190502
rs9611314
rs146696734
rs12484697
rs61467436
rs9611315
rs74424549
rs117667045
rs9607698
rs9611316
rs9607699
rs192703567
rs117820381
rs9607701
rs9607702
rs9611318
rs9607704
rs113206725
rs12484610
rs751367
rs9611320
rs909669
rs2228415
rs3788577
rs3788578
rs3788579
rs8192452
rs117024557
rs17001846
rs78281341
rs2280790
rs186758682
rs182351309
rs9611321
rs10854729
rs139090564
rs117105495
rs190759230
rs149878801
rs9611323
rs62239072
rs117941811
rs28642715
rs62239073
rs8135371
rs117564831
rs2075764
rs2068470
rs17001863
rs187587606
rs150059586
rs56408831
rs75437643
rs151215336
rs76075068
rs117209489
rs144203347
rs149806587
rs12484358
rs28676471
rs5995849
rs17001868
rs11913132
rs6001894
rs73167017
rs2003667
rs9611324
rs742140
rs9611325
rs2294348
rs78488542
rs2294350
rs28613408
rs28561602
rs6001898
rs9611327
rs75748221
rs55769635
rs56153185
rs147122512
rs6001900
rs9611328
rs9611329
rs150777046
rs9611330
rs9607715
rs73167022
rs9611337
rs9611338
rs11704314
rs55740286
rs35607262
rs73167023
rs760700
rs760701
rs2235318
rs12483888
rs9607716
rs143734853
rs55844816
rs2018393
rs77222252
rs149024067
rs74371979
rs115424569
rs9611341
rs56066924
rs41276309
rs73167027
rs55812888
rs5757946
rs111985546
rs2092163
rs8138288
rs2092164
rs8137675
rs9611342
rs9611343
rs73887805
rs729982
rs6001904
rs78445741
rs6001905
rs191016613
rs9611344
rs146936810
rs9611345
rs6001906
rs2413622
rs78875171
rs878756
rs56211152
rs4821944
rs17425081
rs2072856
rs2072857
rs5757948
rs9619869
rs73167030
rs12159970
rs5757949
rs9611346
rs73167031
rs80207320
rs116971651
rs6001910
rs56150793
rs6001911
rs1106673
rs73167034
rs74767555
rs2294352
rs6001912
rs8139974
rs10483203
rs75075962
rs56283550
rs62239076
rs9306345
rs12158872
rs73167039
rs76747430
rs17001907
rs17001909
rs35763336
rs35592496
rs6001913
rs56215843
rs73167041
rs61675795
rs73167042
rs6001915
rs73167044
rs17001915
rs73167045
rs73167046
rs151255674
rs144843102
rs7284704
rs77521957
rs73167052
rs5995856
rs17001920
rs4507196
rs6001920
rs73167053
rs79949892
rs5995860
rs117454168
rs28419341
rs28552449
rs112375848
rs56253436
rs140187044
rs55864500
rs117262463
rs73167058
rs5995862
rs8135759
rs142542683
rs117360065
rs9607721
rs17001943
rs144468267
rs73167062
rs5995863
rs138168666
rs73167063
rs5995864
rs75523053
rs73167064
rs145827473
rs74486969
rs151024242
rs12159787
rs10483204
rs4299422
rs2899337
rs75817276
rs73167066
rs111897459
rs73167067
rs75523970
rs73167068
rs6001930
rs190124777
rs185645965
rs180869192
rs59098711
rs17001974
rs6001931
rs6001932
rs73167069
rs73167072
rs73167073
rs73167076
rs17001977
rs1807582
rs3827381
rs3827382
rs139062
rs57478028
rs73167079
rs10483205
rs118031454
rs112880707
rs139063
rs113409089
rs74278065
rs5750946
rs139064
rs5750948
rs6001935
rs56135013
rs6001937
rs73167089
rs5995867
rs73167090
rs4821950
rs77426923
rs56182212
rs73167092
rs73167093
rs6001942
rs138175438
rs73167096
rs141487529
rs73167097
rs73167098
rs117842361
rs113966362
rs73167101
rs17001993
rs17001994
rs139066
rs73169003
rs10483206
rs139067
rs6001946
rs6001949
rs17001997
rs6001950
rs62239087
rs56124626
rs3091393
rs146122702
rs147677911
rs9611367
rs5757976
rs7289671
rs5757979
rs148961915
rs112034576
rs73169008
rs55993771
rs5757983
rs185018298
rs6001954
rs5995870
rs5995871
rs139903991
rs4821957
rs2413624
rs140897093
rs55849114
rs55722862
rs55960299
rs5757997
rs5750957
rs117522791
rs73169017
rs1883473
rs145653589
rs190961681
rs183409764
rs7289389
rs191306058
rs5757998
rs140735724
rs116878828
rs142817596
rs6001960
rs143773115
rs146858991
rs5758000
rs117542783
rs5758001
rs190688823
rs182244009
rs9623184
rs4257482
rs55662398
rs6001962
rs5758004
rs118067986
rs932379
rs73169024
rs117497702
rs73169026
rs73169028
rs5758007
rs73169032
rs55674424
rs117038330
rs5758008
rs5750960
rs5995875
rs6001965
rs5750961
rs56092708
rs16985899
rs9619878
rs997684
rs17002019
rs17002020
rs12167993
rs73169036
rs12160047
rs56047425
rs56411183
rs5750966
rs73169040
rs117423948
rs9607730
rs5995876
rs138476044
rs1022533
rs76346318
rs144697676
rs73169043
rs28444678
rs73169045
rs17002024
rs57705902
rs79799751
rs6001973
rs133030
rs5750968
rs6001974
rs73169051
rs17002026
rs145874315
rs17002027
rs28567076
rs138722485
rs542566479
rs73169056
rs35898643
rs148646251
rs55853923
rs5758018
rs17002030
rs9611375
rs9607732
rs73169057
rs73169058
rs148375291
rs73169060
rs5758020
rs142127948
rs17002034
rs192493667
rs17002036
rs2187832
rs80270068
rs113811130
rs17002038
rs133033
rs117849653
rs6001980
rs55719110
rs55997921
rs133034
rs76465636
rs117294683
rs76204748
rs73169065
rs59047419
rs117084745
rs133035
rs133036
rs55669535
rs133037
rs112057490
rs73169071
rs133038
rs133039
rs73169072
rs6001981
rs133040
rs111250091
rs145351698
rs73169077
rs78463154
rs73169078
rs6001982
rs117035378
rs5758024
rs73169083
rs77489454
rs73169084
rs133044
rs133045
rs6001983
rs28360632
rs718193
rs56108505
rs73169087
rs73169089
rs6001984
rs73169091
rs133046
rs117669949
rs78694459
rs73169096
rs133047
rs73169097
rs34487566
rs188310394
rs74920380
rs181767609
rs118190614
rs4140512
rs5995886
rs133050
rs6001990
rs9611382
rs133051
rs181095988
rs76653253
rs73169099
rs73169102
rs145344978
rs117630508
rs12159200
rs150328933
rs77961171
rs74975348
rs12627881
rs35010022
rs147997002
rs13057370
rs12159974
rs7292804
rs7293100
rs7284768
rs12158399
rs73171007
rs150917957
rs56051217
rs55775429
rs55746155
rs56203629
rs1811119
rs17002067
rs733999
rs133054
rs133055
rs17002069
rs6002000
rs5995890
rs133056
rs73171013
rs8142396
rs8141330
rs78438241
rs56169543
rs117871311
rs113860965
rs7284506
rs76140747
rs143355097
rs79898470
rs182418825
rs73171017
rs73171018
rs5995893
rs133059
rs56755140
rs4276108
rs12172281
rs13055075
rs86708
rs133062
rs2032512
rs5750975
rs133063
rs133064
rs133065
rs11575919
rs133067
rs133068
rs133070
rs133072
rs133073
rs5758036
rs11575922
rs133074
rs9611386
rs3087592
rs139784925
rs145589497
rs111950677
rs133075
rs6002019
rs882111
rs9611387
rs133076
rs6002020
rs9611388
rs76002658
rs11090023
rs9611389
rs8142972
rs133077
rs192539655
rs141716304
rs144145667
rs80533
rs133078
rs133079
rs28415047
rs133080
rs8136721
rs7291793
rs7292057
rs7290861
rs133081
rs133082
rs17343765
rs7288796
rs9611391
rs7289470
rs7284739
rs9789920
rs73171034
rs133083
rs6002027
rs73171036
rs9611394
rs111562447
rs133084
rs133085
rs117381839
rs133086
rs133087
rs6002031
rs5995898
rs5995899
rs6002032
rs13058356
rs7288407
rs6002033
rs9611395
rs6002034
rs6002035
rs113077652
rs112823638
rs4821971
rs5995902
rs9611396
rs6002036
rs5995903
rs6002037
rs5995904
rs6002038
rs5995905
rs6002039
rs6002040
rs6002041
rs6002042
rs6002043
rs5995906
rs5995907
rs5995908
rs8142344
rs75019194
rs75190628
rs4615017
rs12168697
rs6002045
rs998483
rs998482
rs998481
rs111603735
rs7290236
rs117035776
rs5995910
rs6002046
rs6002047
rs6002048
rs73171066
rs73171068
rs738660
rs77582394
rs8141301
rs8141083
rs8141574
rs12159130
rs6002050
rs7287750
rs5995914
rs5995915
rs5995916
rs6002051
rs6002052
rs9611397
rs78567764
rs79774802
rs6002053
rs111674281
rs6002054
rs5995919
rs2413627
rs2413628
rs5995922
rs6002055
rs6002056
rs6002057
rs6002058
rs6002059
rs5995924
rs5995925
rs5995928
rs12158613
rs73171079
rs76662656
rs12160628
rs17429171
rs55714854
rs6002064
rs13347194
rs13347204
rs35559623
rs13347199
rs7287446
rs13347212
rs73171083
rs5995930
rs73171084
rs7292907
rs141910520
rs6002065
rs6002067
rs6519227
rs6002068
rs62236982
rs6002069
rs6002071
rs139410731
rs6002072
rs6002073
rs34469816
rs35252376
rs17344464
rs5995935
rs6002075
rs73171089
rs6002077
rs6002078
rs6002079
rs6002082
rs9611399
rs6002083
rs6002084
rs28460292
rs28673614
rs6002085
rs41454646
rs2038340
rs2038341
rs8136514
rs4474975
rs188201878
rs2144390
rs11704680
rs12159792
rs1962742
rs1962743
rs1807606
rs4821972
rs75603137
rs73172804
rs35860575
rs76987417
rs75304169
rs76803228
rs118179921
rs73172807
rs8135390
rs8136127
rs8135533
rs8135325
rs73172811
rs73172812
rs17344652
rs73172815
rs55690923
rs138329620
rs73172816
rs12628800
rs12628781
rs74796450
rs113945244
rs73172818
rs143432362
rs17344680
rs17344701
rs1962744
rs111584197
rs56156332
rs111969611
rs73172821
rs112045582
rs113202924
rs78742429
rs112621888
rs74853810
rs73172823
rs17344784
rs78985466
rs9607737
rs12628957
rs112457329
rs6002095
rs6002096
rs6002097
rs9611403
rs12168571
rs35569038
rs113487394
rs111523208
rs143551474
rs2899340
rs2413629
rs9607739
rs9607740
rs9611405
rs9611406
rs9607741
rs1884276
rs35481964
rs117977489
rs6002103
rs73172836
rs75728780
rs9611408
rs9611409
rs9611410
rs7284521
rs7285756
rs6519231
rs6002104
rs5995941
rs6519233
rs6002105
rs6002107
rs11703894
rs12159716
rs73172841
rs73172842
rs74884385
rs8137147
rs7290246
rs8141323
rs8140367
rs8141633
rs73172844
rs117857821
rs112978895
rs75277619
rs73172845
rs2038339
rs12628621
rs6002108
rs8138897
rs1987053
rs73172853
rs112644855
rs73172856
rs5758064
rs7290757
rs7290060
rs73172857
rs73172858
rs35040955
rs113269600
rs8138448
rs73172859
rs73172860
rs80032488
rs5758065
rs5758066
rs5758067
rs142915682
rs5758068
rs5758069
rs117230835
rs4821973
rs62237000
rs73172866
rs5758071
rs11806
rs5758072
rs2076674
rs118164926
rs117235525
rs117776121
rs45608735
rs5758077
rs3888466
rs191179939
rs77378734
rs138293
rs138294
rs138296
rs73172875
rs73172876
rs138297
rs138298
rs138299
rs138300
rs117269860
rs9611416
rs6002139
rs138303
rs553598258
rs138304
rs138305
rs117147580
rs138306
rs117487309
rs118166233
rs138308
rs713910
rs118026
rs138309
rs138310
rs138311
rs73172881
rs138312
rs12628488
rs79619619
rs9611419
rs7287625
rs112119625
rs138318
rs138319
rs138320
rs138321
rs12165496
rs138323
rs74770429
rs118088301
rs184521795
rs138326
rs138327
rs5750993
rs138328
rs8137318
22:41213759_A_T
rs5758092
rs13054099
rs138330
rs116972361
rs5758093
rs5750995
rs6002167
rs138333
rs6002169
rs12160371
rs9607747
rs55722734
rs710193
rs6002171
rs138335
rs5750998
rs62237004
rs6002173
rs138337
rs1807677
rs80685
rs739272
rs5750999
rs117407521
rs5758104
rs73172894
rs183365469
rs78115184
rs1573745
rs138342
rs113666924
rs9607748
rs138344
rs41308731
rs6002179
rs5995958
rs6002180
rs2266787
rs5758106
rs138346
rs138347
rs5758107
rs35800717
rs6002181
rs138348
rs138349
rs5751002
rs5758108
rs7290793
rs192261735
rs112440129
rs103197
rs61756762
rs6002182
rs77698202
rs148723221
rs6002183
rs76793398
rs9611427
rs28417895
rs148825900
rs138351
rs62237039
rs531420711
rs138352
rs9611429
rs142837365
rs138354
rs538545935
rs9607751
rs148023469
rs4821976
rs118095432
rs146275716
rs188385475
rs1005402
rs13056402
rs71325197
rs140342992
rs190737315
rs13058509
rs9611433
rs5758123
rs5758124
rs34710289
rs13055690
rs112420670
rs117740374
rs5995963
rs118098040
rs5751007
rs150252329
rs13058395
rs148842996
rs113146828
rs6002199
rs71325199
rs9607755
rs35188123
rs189381586
rs9611435
rs5758131
rs2143610
rs151081185
rs145886125
rs2899341
rs9611437
rs9611438
rs73174611
rs9611440
rs9611441
rs74520475
rs77044880
rs6002206
rs9623290
rs9611442
rs5741853
rs151020705
rs5995968
rs117912353
rs34654213
rs6002207
rs117389145
rs111736209
rs6002208
rs111298861
rs56080538
rs138157070
rs75270024
rs5751014
rs9611443
rs2413631
rs146854087
rs5995973
rs140552987
rs5995974
rs17347451
rs9611446
rs181176867
rs9611447
rs144919483
rs112169312
rs150221573
rs148198468
rs5758150
rs113784934
rs28500583
rs6002215
rs147500241
rs6002217
rs5758152
rs5758153
rs5995976
rs9623300
rs35841141
rs117990764
rs34406492
rs78909142
rs144960271
rs144971623
rs9611451
rs960596
rs5995978
rs5751020
rs188550816
rs7291143
rs7287939
rs117820404
rs5758168
rs5758169
rs1884249
rs5758171
rs5758172
rs9611452
rs9611453
rs12485045
rs5995983
rs5758174
rs5758175
rs5758176
rs5758177
rs743001
rs743002
rs761702
rs34780507
rs5758179
rs5751022
rs13056300
rs62237051
rs9611454
rs71327105
rs5751023
rs5758181
rs140820977
rs12166627
rs12484084
rs5751025
rs184725464
rs9607764
rs5758182
rs9611455
rs8138917
rs5758183
rs5758184
rs8138349
rs8139489
rs8138520
rs5758186
rs76643446
rs5758187
rs9611457
rs5758188
rs9611459
rs5751028
rs5751029
rs192438233
rs8135225
rs9607765
rs4821980
rs4821981
rs8136385
rs8139372
rs8139660
rs8139770
rs6519240
rs13054700
rs1807604
rs738633
rs34280060
rs926914
rs9611460
rs5751030
rs73424511
rs75723348
rs71327109
rs34287622
rs55776715
rs112162776
rs9611462
rs151087016
rs5758190
rs6002232
rs5758191
rs73424526
rs117428413
rs9611465
rs9611466
rs9611467
rs9607768
rs111790409
rs145918602
rs117887459
rs12484477
rs9611468
rs2899343
rs5758193
rs4820423
rs74471970
rs4820425
rs12628527
rs4820426
rs4821982
rs4820427
rs8141699
rs112533405
rs9611469
rs9611472
rs73174657
rs112779734
rs5995986
rs113578757
rs7291559
rs9607769
rs7291881
rs9611474
rs76919997
rs73174659
rs79447681
rs8135524
rs4821984
rs4821987
rs73174660
rs139852185
rs117234572
rs4821989
rs139854673
rs4821990
rs7289484
rs7289906
rs12484971
rs143302916
rs9754487
rs7286603
rs8136890
rs13055800
rs4821991
rs6519241
rs13057109
rs8137990
rs62238681
rs8137906
rs8138039
rs8138365
rs56358006
rs4821992
rs7292261
rs118039765
rs12484525
rs117147869
rs12628681
rs1474846
rs1967708
rs8139287
rs8139536
rs7285811
rs7287229
rs6002239
rs9611478
rs67254554
rs112024867
rs7284083
rs7292484
rs187134154
rs8142874
rs62238684
rs62238685
rs8138132
rs7287837
rs7289218
rs28814423
rs7284653
rs7285123
rs5995987
rs5995988
rs58226304
rs144171080
rs9619935
rs35260652
rs5758207
rs141447235
rs35857096
rs138816432
rs6002242
rs4821993
rs9611486
rs13053242
rs9611487
rs113322803
rs73424602
rs12168518
rs12168550
rs4821995
rs5758209
rs9306351
rs9611488
rs5995990
rs6002245
rs146888412
rs4821997
rs5758211
rs148621721
rs4821998
rs76137221
rs62238687
rs62238688
rs12485034
rs147895070
rs4821999
rs5758212
rs8136923
rs5751033
rs4822000
rs8142276
rs8141730
rs6002249
rs9607771
rs62238690
rs8139533
rs7290458
rs7289989
rs73174683
rs75828062
rs9623320
rs5758216
rs5751038
rs151195037
rs5751039
rs5758222
rs7287970
rs5995992
rs4822002
rs61342075
rs2267424
rs5758223
rs766314
rs75844813
rs5751040
rs117904036
rs9607772
rs148485130
rs738628
rs2899344
rs12165625
rs5751042
rs5995993
rs11090039
rs17002284
rs5758228
rs2024717
rs7286979
rs113293360
rs34213429
rs17433014
rs116856246
rs2267425
rs151250333
rs76331127
rs4822004
rs6002260
rs5758231
rs5751046
rs111527198
rs9611497
rs146115798
rs77965463
rs5995996
rs13058113
rs6002262
rs738629
rs7284319
rs738630
rs738631
rs75066103
rs112624735
rs2064558
rs2144342
rs4822005
rs5758237
rs55947928
rs117072685
rs5758238
rs4822006
rs146745541
rs8137709
rs5758240
rs9611500
rs181755354
rs738632
rs139284243
rs75719186
rs113673125
rs9607777
rs35669783
rs117734655
rs2064560
rs141217333
rs111355898
rs73176608
rs35823862
rs9611502
rs5758242
rs35531014
rs150563866
rs13053662
rs4822007
rs9611503
rs111618779
rs17002308
rs4820428
rs4820429
rs4822008
rs4822010
rs9611505
rs1569857
rs79187507
rs1569858
rs2413637
rs185045590
rs35121045
rs9611506
rs59568053
rs35023864
rs117597170
rs75843224
rs5751053
rs20551
rs35350688
rs6002268
rs7510675
rs4820431
rs4822011
rs20552
rs66776572
rs117018441
rs117469241
rs112750450
rs150765229
rs191312004
rs1033611
rs1033612
rs144137380
rs118065748
rs10854741
rs5751056
rs2057070
rs2294976
rs9619950
rs34016471
rs5751058
rs9611509
rs6002271
rs12160751
rs9607779
rs136393
rs116886942
rs146822020
rs5751060
rs75278256
rs2076577
rs62238724
rs34711608
rs9611510
rs2076578
rs149548576
rs2076580
rs2076581
rs77339131
rs35082633
rs5758251
rs151311287
rs73176628
rs1046088
rs113354489
rs62238726
rs12628695
rs136394
rs136395
rs4408817
rs140472813
rs117019534
rs6002277
rs2143694
rs2038208
rs4822016
rs9611515
rs113464127
rs9607782
rs75977001
rs12167949
rs138397947
rs2092563
rs11913442
rs5758257
rs5751061
rs2038209
rs77441217
rs136401
rs9623345
rs28457031
rs8138990
rs5758259
rs5751062
rs11703115
rs136402
rs78947368
rs116845784
rs17002325
rs142143747
rs79546
rs117279218
rs139431
rs4820432
rs139432
rs17002327
rs75278755
rs139433
rs139434
rs139435
rs139436
rs139437
rs139438
rs139439
rs7290378
rs7289286
rs7289294
rs7290545
rs7289858
rs7289861
rs62238731
rs5758262
rs139440
rs139441
rs4820433
rs149228586
rs139445
rs139446
rs8141477
rs12167677
rs12169035
rs139447
rs3818003
rs139450
rs139451
rs139452
rs112391039
rs139453
rs139454
rs139455
rs139456
rs139457
rs139458
rs139460
rs8139263
rs139461
rs113362906
rs13058265
rs13054131
rs139462
rs139463
rs185932675
rs85220
rs9611519
rs9611520
rs139464
rs139465
rs139466
rs139467
rs139468
rs35025246
rs2273085
rs139469
rs5758264
rs139470
rs79543
rs139472
rs140614180
rs112037864
rs5758265
rs145073899
rs79545
rs5758266
rs139473
rs139474
rs5758267
rs73176644
rs2179744
rs5758268
rs56361238
rs139475
rs55912549
rs139477
rs139478
rs139480
rs3721
rs139481
rs139483
rs139484
rs139485
rs139486
rs5751069
rs9611522
rs150297179
rs34718663
rs139492
rs139493
rs2281336
rs139495
rs117300019
rs4820434
rs139496
rs139497
rs9611525
rs6002295
rs1953
rs3171692
rs9611526
rs73176656
rs1983631
rs139498
rs9611527
rs139499
rs45627435
rs71948
rs11703267
rs139501
rs139502
rs9611528
rs139503
rs7364221
rs139504
rs146017020
rs139505
rs104974
rs139506
rs139507
rs139508
rs2066780
rs4822017
rs470112
rs139509
rs200265733
rs4820435
rs2235849
rs140636543
rs2229753
rs139512
rs139513
rs6002301
rs139515
rs5751071
rs5751072
rs186533270
rs2235850
rs139516
rs2284079
rs75131768
rs2413639
rs139519
rs2235851
rs139520
rs118180630
rs2235852
rs74565399
rs9607787
rs55893749
rs5758273
rs5758274
rs139525
rs117535660
rs5751074
rs139764778
rs117255386
rs118129028
rs142314105
rs2267429
rs139526
rs139527
rs6519249
rs139528
rs139529
rs8139515
rs9611540
rs60171
rs5758280
rs5996011
rs6002310
rs139531
rs139533
rs9611542
rs139535
rs78158123
rs118089244
rs8139705
rs113822437
rs8139784
rs11704524
rs1969666
rs6002312
rs2413641
rs1535048
rs1984584
rs1003619
rs1984839
rs112659552
rs139084213
rs9680530
rs6519250
rs5996014
rs8138006
rs181446844
rs9607791
rs2024566
rs74322737
rs9611546
rs2024567
rs2092564
rs4822020
rs55658582
rs7292854
rs7287619
rs6002323
rs138363830
rs117674694
rs1883825
rs1883826
rs117716410
rs1883827
rs7289932
rs76164940
rs9611548
rs34011394
rs9611549
rs140636418
rs1807590
rs6002328
rs140202641
rs11504968
rs9611555
rs4552281
rs13057907
rs56355159
rs112248740
rs73176670
rs6002333
rs5758296
rs5758297
rs5751077
rs62238179
rs73885772
rs3927
rs62238180
rs79356064
rs5758300
rs79692127
rs4822021
rs6002337
rs9611556
rs2143695
rs577096408
rs8137373
rs2235845
rs5758301
rs138818147
rs4822022
rs9607793
rs5751080
rs1883828
rs77154238
rs2235846
rs116986744
rs4822023
rs12170305
rs7290005
rs117047903
rs5751081
rs6002343
rs761366
rs2281331
rs117893811
rs4239894
rs2281332
rs145678077
rs3817999
rs187826601
rs140435195
rs2281333
rs7290404
rs5758307
rs9611560
rs117934233
rs12484074
rs1109151
rs28638318
rs11090045
rs5751084
rs9538
rs56021266
rs6002351
rs9611561
rs4822024
rs117079136
rs5758311
rs9607798
rs4820437
rs5758314
rs373019336
rs149441158
rs4820438
rs9611565
rs9611566
rs5751086
rs11090046
rs9611567
rs9619963
rs113795690
rs57711468
rs7287294
rs117971149
rs41281285
rs149504126
rs117247796
rs4822025
rs738499
rs2234052
22:41777461_T_G
rs5758321
rs9607799
rs2234058
rs2234059
rs73176684
rs62238186
rs3788584
rs767593
rs73176685
rs73176686
rs73176687
rs111763257
rs148614978
rs73176689
rs9611570
rs116434743
rs11546403
rs9607800
rs9607801
rs9611571
rs117530017
rs9611572
rs192279692
rs73176692
rs28604950
rs4822027
rs73176694
rs9611573
rs5758324
rs117382421
rs117661753
rs4822028
rs17365991
rs2273071
rs60119330
rs74484224
rs2073167
rs4141433
rs9611576
rs9611577
rs132901
rs132902
rs132903
rs78500963
rs202645
rs132904
rs132905
rs132906
rs75784
rs169364
rs9611579
rs187669426
rs132907
rs6002372
rs132908
rs132909
rs75804965
rs5751094
rs132911
rs132912
rs28489620
rs132914
rs132915
rs132916
rs117075904
rs71327134
rs132917
rs183413369
rs132918
rs202634
rs202635
rs132920
rs76529637
rs202659
rs132921
rs132922
rs202661
rs202662
rs202663
rs202664
rs75208280
rs202665
rs202666
rs2009960
rs2899345
rs5758341
rs5758342
rs118070243
rs5758343
rs5758344
rs5758345
rs13057284
rs2413643
rs2413644
rs420071
rs36100462
rs12165508
rs2142505
rs5758347
rs6002378
rs6002379
rs6002380
rs6002381
rs202613
rs202614
rs202616
rs188057
rs138772877
rs202617
rs202618
rs141523772
rs202619
rs9611588
rs202620
rs202622
rs9611589
rs202623
rs202624
rs202625
rs169362
rs5751101
rs7285041
rs6609
rs9611591
rs41276315
rs41276317
rs41276319
rs202641
rs202642
rs11705613
rs2011790
rs79005
rs202650
rs202652
rs169365
rs202653
rs106860
rs202654
rs202655
rs202656
rs202657
rs202626
rs202627
rs34659985
rs11704973
rs202628
rs9607804
rs202629
rs202630
rs79008
rs75105677
rs183401073
rs202636
rs8136635
rs191024404
rs182176519
rs202637
rs9607805
rs202638
rs202639
rs111452936
rs185353318
rs151168343
rs5751107
rs5751108
rs5758365
rs6002385
rs6002386
rs79009
rs5758368
rs202631
rs11705068
rs9611597
rs505533
rs117369326
rs2008065
rs19573
rs79011
rs727563
rs11912852
rs138168155
rs9611598
rs144903287
rs75840190
rs2267432
rs147498696
rs169361
rs78851025
rs143426938
rs738140
rs111298407
rs9607809
rs148341302
rs142752746
rs73178613
rs138420756
rs145174105
rs192756643
rs137829
rs2076196
rs5758375
rs117078955
rs143635032
rs146585608
rs111825235
rs137830
rs2076199
rs137831
rs2267436
rs2413646
rs76120255
rs113912518
rs2413647
rs203321
rs9611602
rs143174549
rs1569516
rs117531961
rs1799932
rs9611603
rs9619974
rs203320
rs17367716
rs41276321
rs203319
rs203318
rs11090049
rs9611604
rs117861955
rs112622778
rs191267111
rs12484694
rs73178621
rs146824396
rs62236521
rs17367849
rs4822032
rs75694677
rs1810460
rs1810461
rs73178625
rs73178626
rs2076198
rs4822033
rs9623414
rs4822034
rs9611606
rs116959331
rs56319767
rs34786259
rs73178632
rs28530678
rs169407
rs12483991
rs12483998
rs4822035
rs4822036
rs9607811
rs12483786
rs78831364
rs12484228
rs5758387
rs9607812
rs9607813
rs5758389
rs73178638
rs148407669
rs56904812
rs13054094
rs13058723
rs4822037
rs9611609
rs9607814
rs148935919
rs5751124
rs145908500
rs13056537
rs140147399
rs9611610
rs9611611
rs76930421
rs143602599
rs113546599
rs9607815
rs9607816
rs56364401
rs149414807
rs73178641
rs111786587
rs111560023
rs12484175
rs1972057
rs12484722
rs9607818
rs139365899
rs41281291
rs12484315
rs117705111
rs12484467
rs150975224
rs4822038
rs9607819
rs140413410
rs143096365
rs4822039
rs9611612
rs9611613
rs12483860
rs12484254
rs6002402
rs9611615
rs4822040
rs73178647
rs7290990
rs7290991
rs6002406
rs5996037
rs5996038
rs146674911
rs2064164
rs6002408
rs77755184
rs78404259
rs1006407
rs147762501
rs118044086
rs73178654
rs4822042
rs4822043
rs4822044
rs4481089
rs5996039
rs9611618
rs9607821
rs143715682
rs2076200
rs4822045
rs74717469
rs9611619
rs4822046
rs57102627
rs62236532
rs4822047
rs12628667
rs11912476
rs28750375
rs77099570
rs62236533
rs73161310
rs4822049
rs8139993
rs148894219
rs117430146
rs80477
rs132761
rs132762
rs76581697
rs132765
rs132767
rs117064001
rs546314111
rs132768
rs5751129
rs28384701
rs2267437
rs12485198
rs132770
rs11702892
rs5758397
rs78731363
rs141241605
rs13055759
rs147353853
rs28741110
rs132771
rs28741121
rs546074898
rs140143525
rs132773
rs132774
rs116962367
rs132776
rs73161323
rs132779
rs73161324
rs112898596
rs9611636
rs79926446
rs183748472
rs78392319
rs76757462
rs28384753
rs132781
rs8142745
rs5751135
rs881092
rs28384765
rs150330478
rs132784
rs11912946
rs28384769
rs132786
rs132787
rs132788
rs17002541
rs28384790
rs28384792
rs132790
rs34077262
rs111953426
rs11703638
rs132792
rs132793
rs132796
rs132797
rs117698911
rs132798
rs132800
rs6002433
rs132802
rs144445098
rs148422560
rs132803
rs132804
rs132805
rs143725419
rs8779
rs41311445
rs132806
rs132807
rs1807497
rs1811113
rs8141035
rs949438
rs5758404
rs5751136
rs5758405
rs5758406
rs5758407
rs5758408
rs5758409
rs6519270
rs148537066
rs5758411
rs2157287
rs5758412
rs5758414
rs13056262
rs62236556
rs5758415
rs146741716
rs5758416
rs150936560
rs146786867
rs41281293
rs8138334
rs10775759
rs739134
rs739135
rs2187795
rs61735255
rs2003816
rs743832
rs147348682
rs11090056
rs9619984
rs2413652
rs8138780
rs76697129
rs5758426
rs5758427
rs5751139
rs739136
rs6002445
rs2097413
rs112082055
rs4346490
rs1988153
rs117839209
rs5758428
rs9607833
rs2413653
rs146360148
rs2413654
rs5751141
rs12170293
rs117873693
rs5758430
rs5758431
rs55638148
rs5758432
rs9306355
rs116967103
rs144724345
rs73161359
rs143911011
rs7288759
rs5751142
rs5758434
rs142619712
rs9607834
rs13056216
rs739129
rs62239561
rs2011053
rs55906525
rs9619987
rs1807669
rs739132
rs738422
rs2092274
rs5758436
rs6002453
rs6519276
rs5758437
rs2179332
rs12171085
rs5996055
rs9607835
rs5996056
rs2064189
rs5751144
rs6002455
rs2413656
rs6002456
rs143557652
rs2092275
rs5996057
rs13054514
rs7285359
rs13055891
rs144996011
rs11090057
rs5758439
rs138051490
rs5758440
rs185805989
rs9611648
rs5758441
rs5758442
rs552274127
rs5758443
rs5751145
rs73161386
rs5758444
rs146140905
rs2899346
rs6002459
rs768414
rs6519279
rs6002460
rs6519281
rs8141103
rs5758446
rs9607837
rs5758447
rs5751147
rs5751148
rs5751149
rs76198486
rs5758449
rs112603305
rs5996058
rs5758450
rs964898
rs964899
rs78339304
rs9611651
rs1883368
rs1883369
rs9611652
rs17449595
rs145205784
rs139612244
rs5758452
rs71329112
rs73426979
rs7291082
rs1807725
rs715498
rs115554035
rs1534932
rs79634727
rs2050031
rs2050032
rs138813564
rs17377643
rs5751150
rs139449429
rs5758458
rs8141939
rs9611656
rs147745938
rs4401299
rs6002464
rs5751153
rs9611659
rs5758459
rs8138931
rs2899347
rs713988
rs2050033
rs11705219
rs2064188
rs5758461
rs139063190
rs115822272
rs9619990
rs11704894
rs2899348
rs2899349
rs2413659
rs8139203
rs1983576
rs117885614
rs117206252
rs117483839
rs5996062
rs6002474
rs5996063
rs6002476
rs6519287
rs6519288
rs10854744
rs5751156
rs6519289
rs17377987
rs5758464
rs5996064
rs9607838
rs73163324
rs9623449
rs6002477
rs9623450
rs5758465
rs5751159
rs5751160
rs5758466
rs117886891
rs9619994
rs6002479
rs6002480
rs4822050
rs6002481
rs45500192
rs139540
rs126092
rs8141783
rs140842820
rs11090059
rs6002482
rs9623454
rs184348183
rs139545
rs6002483
rs73163336
rs73163337
rs8136343
rs55906059
rs8136873
rs9607840
rs8137029
rs117963388
rs7292780
rs9611666
rs9607841
rs112945405
rs9611667
rs139553
rs146353315
rs12168543
rs112915650
rs11090060
rs139556
rs12628731
rs139557
rs139558
rs738247
rs12330030
rs6002488
rs139559
rs73163343
rs9607842
rs4822052
rs4820443
rs1983554
rs4581989
rs148205431
rs146134497
rs1983555
rs139560
rs139561
rs738248
rs139562
rs2076018
rs12166503
rs4239895
rs5996067
rs150509505
rs139564
rs147368801
rs139566
rs117340583
rs144799347
rs9607843
rs6002494
rs9611670
rs7292782
rs73163354
rs9619997
rs5996069
rs74705753
rs4820444
rs4820445
rs112524762
rs6002495
rs9611671
rs140810110
rs4512
rs11704230
rs6002503
rs139474696
rs9611672
rs73163358
rs11703813
rs139568
rs139569
rs147643809
rs8137282
rs4822053
rs78594100
rs139571
rs139572
rs7292894
rs139573
rs4820446
rs7364123
rs111486201
rs142056935
rs76293665
rs56229399
rs7364180
rs4822055
rs4822056
rs8137791
rs8138849
rs41281295
rs41277466
rs41277467
rs145219388
rs17378709
rs77889640
rs7285782
rs181324904
rs143291707
rs5758487
rs55760438
rs57380124
rs9611674
rs4822057
rs4822058
rs62238557
rs11703214
rs34344173
rs11704061
rs13057991
rs9607849
rs113193963
rs1569451
rs2006638
rs73163373
rs76902725
rs4822060
rs148982064
rs7287010
rs8141218
rs9607850
rs146427423
rs7293096
rs8137847
rs6519292
rs5996074
rs2267438
rs2267439
rs7287886
rs115157273
rs16985978
rs1009544
rs1124998
rs4269017
rs2284082
rs2255957
rs1883205
rs80033951
rs7288536
rs7288838
rs12373989
rs7292219
rs76302306
rs77463446
rs59493447
rs4501042
rs6519293
rs34587252
rs6519294
rs9607851
rs12373973
rs9611677
rs2413660
rs12170228
rs117181659
rs73430924
rs149121946
rs73430926
rs80094991
rs2267440
rs10222269
rs8141414
rs67057013
rs74278423
rs719440
rs73163382
rs59859018
rs2284083
rs55834311
rs7292386
rs62240960
rs2839713
rs2839714
rs133280
rs74823524
rs9611678
rs80720
rs150105096
rs60386215
rs9611679
rs133281
rs9607852
rs17002706
rs714015
rs62240962
rs9623461
rs2413662
rs78302660
rs143256776
rs133286
rs2269657
rs150583098
rs744011
rs78815780
rs133287
rs9607853
rs133290
rs7292752
rs4820447
rs9611683
rs11702960
rs133291
rs4822061
rs56746717
rs149192849
rs17848346
rs9611685
rs9623465
rs4822062
rs9611686
rs62240965
rs62240966
rs2228314
rs73163396
rs12165579
rs148437973
rs2267441
rs117659206
rs4822064
rs13055841
rs5751174
rs9607854
rs2267442
rs2269658
rs9623466
rs9623467
rs9623468
rs1052717
rs145453004
rs9623469
rs17002737
rs2284084
rs2284085
rs2284086
rs6002521
rs2839715
rs6002522
rs5996077
rs5996078
rs73165104
rs2267443
rs73165105
rs117459974
rs6002524
rs144846435
rs5996080
rs4822066
rs73165107
rs12157312
rs74409678
rs73165110
rs17848348
rs2269660
rs2228313
rs12166430
rs62240986
rs75036403
rs713881
rs73165113
rs2269661
rs117728734
rs9620000
rs80230005
rs6002527
rs73165115
rs73165116
rs17379759
rs74989989
rs73165117
rs17848337
rs2269662
rs1894710
rs41276325
rs2157590
rs2229442
rs2269664
rs4822067
rs1132781
rs73165119
rs79498857
rs73165121
rs9611691
rs76140449
rs117492772
rs6002536
rs146928770
rs79681549
rs6002537
rs78328564
rs73165124
rs5758504
rs5758505
rs12160926
rs117933749
rs77288416
rs61603876
rs6002539
rs117237923
rs140649172
rs149567399
rs141342807
rs73165125
rs73165126
rs73165127
rs8140914
rs744012
rs73165129
rs76756093
rs763263
rs57249443
rs73165130
rs79784624
rs182240980
rs116853696
rs80243871
rs6002543
rs58264802
rs7290134
rs5996087
rs55898132
rs73165134
rs77874543
rs5996088
rs77657071
rs41277473
rs12158335
rs117193272
rs34293106
rs75743846
rs144886236
rs8139212
rs117215978
rs186715304
rs145240808
rs143290435
rs73165137
rs73165139
rs77441740
rs112045239
rs74348413
rs9620001
rs73165141
rs147531601
rs139696415
rs10154646
rs9607859
rs5996089
rs6002545
rs6002546
rs9611693
rs183454112
rs139454492
rs73432628
rs117962560
rs8135804
rs1047997
rs55917324
rs1894713
rs75762735
rs67516067
rs5758511
rs73165147
rs12483944
rs6002548
rs6002551
rs6002552
rs6002554
rs3752591
rs10483213
rs73165152
rs1023497
rs1023498
rs1023499
rs141955649
rs1023500
rs150687600
rs7293091
rs73165153
rs35542507
rs3752592
rs41277477
rs6002555
rs6002556
rs5996091
rs8140869
rs5996092
rs8141722
rs62240992
rs5996093
rs5751182
rs145841401
rs73165159
rs12167978
rs62240993
rs55651128
rs5996094
rs11913631
rs11913578
rs2187959
rs28722907
rs2157591
rs2187960
rs6519296
rs7285557
rs1894714
rs5751186
rs6519297
rs55903228
rs139673891
rs55718937
rs5751187
rs12158579
rs58302269
rs9680671
rs4822069
rs145793708
rs4822070
rs181281616
rs4822071
rs73417007
rs62240996
rs62240997
rs73165163
rs62240998
rs73165164
rs62240999
rs67222508
rs78863773
rs7288749
rs6002560
rs116886599
rs57986573
rs5751188
rs8140164
rs6002561
rs60751895
rs1984419
rs8137409
rs67797654
rs9623482
rs4822072
rs5996096
rs4822074
rs4822075
rs76859597
rs2899350
rs79005996
rs4822076
rs77350866
rs6519298
rs10154700
rs76401019
rs916440
rs739292
rs5758525
rs66487809
rs5751191
rs4820451
rs188492459
rs739293
rs118061137
rs763260
rs5758527
rs5758529
rs4822077
rs2269665
rs11914200
rs62241000
rs5751194
rs5751195
rs5758531
rs5758532
rs112204402
rs739294
rs56177503
rs118142868
rs133292
rs133293
rs133294
rs117644134
rs62241003
rs133295
rs11090065
rs117969468
rs133296
rs4820454
rs117582565
rs62241023
rs6519301
rs133297
rs58874647
rs146951100
rs147597180
rs133298
rs56234624
rs133299
rs2097561
rs2097562
rs739295
rs133300
rs739296
rs133301
rs7290907
rs7290655
rs133302
rs55758879
rs56041448
rs710194
rs1062753
rs41277479
rs4822079
rs133303
rs133304
rs133305
rs133306
rs80057302
rs8138080
rs133307
rs34071114
rs9623489
rs5758537
rs133308
rs11090066
rs9623490
rs129853
rs133309
rs129855
rs129856
rs9620006
rs129857
rs5751197
rs6002571
rs9611700
rs133313
rs133314
rs133315
rs133317
rs2413663
rs133318
rs133319
rs59993856
rs133321
rs9620007
rs133322
rs133323
rs118035989
rs133324
rs4822081
rs133325
rs142384783
rs133326
rs145965651
rs150656198
rs133327
rs133328
rs117111792
rs133329
rs133330
rs149152747
rs9611710
rs12166549
rs9611711
rs9611712
rs133331
rs133332
rs133333
rs5758550
rs5751202
rs9607868
rs4822082
rs133335
rs133336
rs133337
rs133338
rs133339
rs133340
rs9607869
rs133341
rs133342
rs148712137
rs133344
rs74538360
rs9611714
rs133346
rs113456199
rs2301521
rs133347
rs149430793
rs143333223
rs133348
rs133349
rs133350
rs73165199
rs133351
rs5758553
rs5751204
rs133352
rs5751206
rs4822084
rs146777464
rs9607871
rs133353
rs117795733
rs73165200
rs133355
rs28715885
rs140556618
rs133356
rs6002586
rs133357
rs133358
rs111301688
rs34277770
rs5758559
rs139048851
rs78036465
rs10854749
rs76277210
rs5758562
rs5758563
rs5751209
rs76120052
rs58099562
rs144373253
rs5758566
rs11703233
rs1063392
rs117826003
rs62238588
rs78010544
rs2013960
rs2854837
rs55715427
rs2413666
rs150015348
rs77920989
rs9620018
rs2854827
rs133367
rs561074029
rs133368
rs133369
rs73167109
rs133370
rs133371
rs133373
rs133374
rs133375
rs133376
rs133377
rs2859438
rs133378
rs28605764
rs5758573
rs143052156
rs133379
rs133380
rs41277481
rs5751210
rs76392259
rs13057094
rs138301103
rs4822088
rs133381
rs78725400
rs45441993
rs133382
rs2413667
rs133383
rs1807493
rs1807494
rs8135801
rs2269524
rs6002592
rs2071711
rs62238591
rs139043947
rs117421064
rs5758574
rs7245
rs4147641
rs6002596
rs4147640
rs2284087
rs532237786
rs5751211
rs1989202
rs1801311
rs118007280
rs4147638
rs6002597
rs5758576
rs6002598
rs6002600
rs6002601
rs144526129
rs5758577
rs181757423
rs5758578
rs61527837
rs5996108
rs143591969
rs5758579
rs8138500
rs7292241
rs7291996
rs6002602
rs6002603
rs75303662
rs553586481
rs73421049
rs57117731
rs6002604
rs5996109
rs5996110
rs5758580
rs5996111
rs116963083
rs6002605
rs6002606
rs6002607
rs6002608
rs6002609
rs6002610
rs142472570
rs12157818
rs9620026
rs28817600
rs112400358
rs28791586
rs2839708
rs6519306
rs73167135
rs6002614
rs9611734
rs79801871
rs6002615
rs62238599
rs117957480
rs6002616
rs8141702
rs2413668
rs5996113
rs7364289
rs7364293
rs2413669
rs6002618
rs5751216
rs78548180
rs5996115
rs6002621
rs2839709
rs2839710
rs3985938
rs2413670
rs2413671
rs113826224
rs9623522
rs7286375
rs61665536
rs2413672
rs6002623
rs6002624
rs11090076
rs8143153
rs190828330
rs5751220
rs8138678
rs5751221
rs111988926
rs5758586
rs5996116
rs5758587
rs6002625
rs5751222
rs6002626
rs5758589
rs764481
rs34385013
rs4078247
rs35028622
rs116390392
rs28371738
rs1135840
rs28371729
rs1058172
rs28371725
rs16947
rs28371717
rs58440431
rs3892097
rs1081004
rs1081003
rs1065852
rs769258
rs1080992
rs28624811
rs1080989
rs28588594
rs1080985
rs1080983
rs28680494
rs28439297
rs28360521
rs28568508
rs28566059
rs118017929
rs28542726
rs28369142
rs28842514
rs28579115
rs144675432
rs28670611
rs4993392
rs4993393
rs28515621
rs2743449
rs28570317
rs116907259
rs6002633
rs2743450
rs2743451
rs2743453
rs2856962
rs2743454
rs2743456
rs3020737
rs56404506
rs2854741
rs1800754
rs73167167
rs150786922
rs139038830
rs4994469
rs1058167
rs2267444
rs2267446
rs28514673
rs2743459
rs184023369
rs2982057
rs3020732
rs2743460
rs2854740
rs71329131
rs2743461
rs2856957
rs4467371
rs5758605
rs5751226
rs5758606
rs5751227
rs149013899
rs2142694
rs117139644
rs2743462
rs5996120
rs2743464
rs5751228
rs5751229
rs35684169
rs12167368
rs2070904
rs2070903
rs59390354
rs140196505
rs143873292
rs5758608
rs5758609
rs5758610
rs78518684
rs2743465
rs8137366
22:42548094_A_G
rs61736524
rs5758612
rs55750514
rs2743467
rs61736522
rs5758613
rs1997659
rs2236779
rs189492326
rs4822094
rs742086
rs76627233
rs6519313
rs5751230
rs28507165
rs2899354
rs5758618
rs183941308
rs5751231
rs144054744
rs5758619
rs146771028
rs79724799
rs9611746
rs11703217
rs4453786
rs62240864
rs5758622
rs5751232
rs9623534
rs5751233
rs73167200
rs9306356
rs9607882
rs714002
rs112991199
rs738257
rs713811
rs2011944
rs742089
rs28407360
rs5751235
rs9611749
rs760648
rs147135783
rs116858138
rs7287503
rs5758626
rs5758627
rs1989375
rs5758628
rs5758629
rs2413684
rs56070086
rs5758632
rs9607885
rs75993207
rs5751237
rs2899355
rs5758635
rs78630558
rs5758637
rs28438468
rs35234745
rs2142695
rs5758638
rs73169115
rs5751238
rs8141134
rs4349441
rs4464374
rs17002868
rs17476888
rs2839711
rs55962220
rs12484402
rs187894351
rs148341813
rs150891729
rs113036988
rs139000896
rs146668082
rs5751239
rs117965774
rs117542216
rs5751240
rs75971674
rs8142673
rs9623538
rs17002872
rs73169118
rs5758645
rs183015563
rs2223273
rs17002876
rs5751241
rs147924505
rs149010974
rs16986035
rs5758646
rs5758647
rs6002655
rs5751242
rs5758649
rs2070116
rs5758651
rs34030679
rs142871472
rs143525991
rs116943841
rs73169123
rs17386314
rs5996130
rs118002301
rs5758652
rs5758653
rs932376
rs2143139
rs17002897
rs78555069
rs118040307
rs117749753
rs5751243
rs5751244
rs62240933
rs2143138
rs145566136
rs55979692
rs117878768
rs5758657
rs1033459
rs1033460
rs7292034
rs5751245
rs144242396
rs148704559
rs5758659
rs9623543
rs117484537
rs55867855
rs5758660
rs5758661
rs74915033
rs28854583
rs116867592
rs5758662
rs56906457
rs28582339
rs17386770
rs78870601
rs78463060
rs79812456
rs143879709
rs74539107
rs5758666
rs5751247
rs5758667
rs8137968
rs138687708
rs189892230
rs5758670
rs117206004
rs117518412
rs150398197
rs117227008
rs28805093
rs5751250
rs75628172
rs5751251
rs5996135
rs77134147
rs113631412
rs138929129
rs58654759
rs137992872
rs5758677
rs2839706
rs2839707
rs55906806
rs5758681
rs5758682
rs184660836
rs34107327
rs5751255
rs12165846
rs118066186
rs78179954
rs5758684
rs138926378
rs134866
rs13056975
rs134867
rs56400210
rs111957468
rs134868
rs134869
rs134870
rs134871
rs134872
rs79829846
rs138982580
rs17478227
rs117818870
rs9623546
rs5758686
rs5758687
rs73169135
rs134873
rs17478318
rs4822099
rs739146
rs134874
rs134875
rs134877
rs5758688
rs5751258
rs134878
rs134879
rs56111723
rs5758689
rs12168969
rs181057533
rs79640657
rs55644935
rs137863594
rs1107553
rs117168709
rs1107554
rs118181882
rs5758690
rs5758691
rs5758692
rs117529804
rs134880
rs1001587
rs1001586
rs134881
rs134882
rs739147
rs113089356
rs117586165
rs134883
rs134884
rs80504
rs762995
rs134885
rs134886
rs134887
rs134888
rs134889
rs134891
rs134893
rs134894
rs129472
rs762997
rs86668
rs118004585
rs76462269
rs116897926
rs86669
rs86670
rs134897
rs77238205
rs134898
rs4822100
rs134899
rs117150568
rs134900
rs134901
rs134902
rs12165692
rs74706293
rs5758698
rs134903
rs134904
rs143149108
rs5758699
rs112603
rs17002947
rs9611766
rs17002948
rs80506
rs134906
rs112510122
rs143065297
rs113253914
rs5758700
rs112585007
rs5758701
rs6002672
rs1548304
rs8135529
rs6002673
rs181207038
rs5996139
rs9623554
rs6002674
rs35661397
rs73886025
rs11704558
rs73886026
rs8137939
rs8141607
rs5758703
rs6002676
rs11090082
rs73886027
rs4822101
rs4822102
rs4822103
rs73169161
rs4822104
rs4820459
rs4822105
rs5758704
rs9623555
rs8140842
rs8135132
rs9623557
rs6002677
rs2157295
rs140960454
rs4822106
rs2157296
rs142813206
rs762998
rs762999
rs6002678
rs137989005
rs763000
rs4822107
rs8142378
rs1041878
rs111480017
rs4822108
rs8139941
rs6002679
rs117749645
rs13055057
rs6002681
rs6002682
rs6002683
rs5758706
rs4820460
rs6002684
rs6002685
rs6002686
rs6002687
rs139621215
rs11090083
rs78602968
rs12628932
22:42711055_A_C
rs7287195
rs35248349
rs1008194
rs143322442
rs11704435
rs7285810
rs57163740
rs116589976
rs5751262
rs4822109
rs7286414
rs4822110
rs1107526
rs2413685
rs2157297
rs2157298
rs6002688
rs71329136
rs73169171
rs36141542
rs62238251
rs5758708
rs5758709
rs73169175
rs79856524
rs2227113
rs80265196
rs5751263
rs112017267
rs5751264
rs5758710
rs5758711
rs5758712
rs57684853
rs146594968
rs8142108
rs4822111
rs143887705
rs8138069
rs739149
rs739150
rs713804
rs60201604
rs58655134
rs56042802
rs6002691
rs6002692
rs79527556
rs9623566
rs59087868
rs4822112
rs79463777
rs57892117
rs370963717
rs8135490
rs7288345
rs73886046
rs142367256
rs66534409
rs73433586
rs7285654
rs143556414
rs9620039
rs1041879
rs1041880
rs739151
rs73433593
rs6002693
rs2071773
rs7288008
rs6002695
rs4820461
rs4820462
rs9611773
rs35955687
rs6002697
rs113782056
rs5758713
rs2071774
rs4822114
rs28720861
rs4822115
rs6002698
rs1023468
rs13056080
rs113534075
rs4822116
rs35517400
rs4820463
rs4822117
rs35758714
rs188168500
rs57603225
rs4822118
rs6002701
rs6002702
rs5996143
rs5996144
rs8141021
rs8141151
rs8141373
rs59086919
rs5751267
rs59781921
rs9611774
rs34423568
rs111703082
rs73435504
rs8142218
rs2157294
rs61458314
rs10154460
rs150388166
rs12168548
rs73169193
rs113116042
rs8135582
rs142731119
rs4239898
rs139391966
rs1011224
rs140859841
rs17479531
rs35608170
rs11090085
rs11090086
rs11090087
rs80185137
rs5996145
rs9611776
rs75787278
rs5996146
rs73435512
rs117943151
rs1023469
rs6002704
rs116900029
rs4422240
rs2071775
rs149661754
rs12484845
rs9607891
rs6002708
rs183888183
rs77337546
rs186695556
rs4822119
rs2413686
rs112595670
rs8141398
rs8141792
rs4822120
rs9607893
rs9611782
rs9607894
rs9611783
rs9607895
rs7364236
rs73886062
rs9623571
rs9623572
rs57028529
rs9620041
rs117853963
rs73886063
rs111888979
rs9611784
rs73435518
rs142376364
rs113759762
rs112739748
rs111829719
rs112978266
rs144807130
rs112134598
rs57154107
rs75006294
rs113386925
rs61018143
rs4822121
rs117380911
rs9623573
rs2294361
rs2294362
rs7286723
rs41277487
rs12484310
rs11090090
rs11090091
rs11090092
rs11090093
rs10854752
rs11090094
rs11090095
rs6002712
rs6002713
rs6002714
rs6002715
rs1057157
rs2092175
rs731026
rs731025
rs1077870
rs713942
rs12484229
rs12484478
rs12484885
rs45551335
rs34963472
rs11913215
rs74329479
rs732406
rs148007832
rs742157
rs4822123
rs5996149
rs73173004
rs13055337
rs73173005
rs10084635
rs12484450
rs12484851
rs13057554
rs6002719
rs144657106
rs10084647
rs28360627
rs34273880
rs74854193
rs12158329
rs8139546
rs9611786
rs113685239
rs112696052
rs35831717
rs35125472
rs4822125
rs5996150
rs5996151
rs146095933
rs9607897
rs4822126
rs6002721
rs6002722
rs34797957
rs17003024
rs12160838
rs35151068
rs5996153
rs17003026
rs2076089
rs35282507
rs5758722
rs34966242
rs28591661
rs28733316
rs145913496
rs12484417
rs111425933
rs11090096
rs117639252
rs1997675
rs117350780
rs112219218
rs62238257
rs11090097
rs117247809
rs5996156
rs7289512
rs62238258
rs75275430
rs1005286
rs79135451
rs9623580
rs73173008
rs9623581
rs5996158
rs9623583
rs80287472
rs75939245
rs111478498
rs117584024
rs2142831
rs78987353
rs11704106
rs112529539
rs5996159
rs11705417
rs62238259
rs2179232
rs13056038
rs9623585
rs2413689
rs75080077
rs7291924
rs7287634
rs7292416
rs2247576
rs2072863
rs2016721
rs6002725
rs113558470
rs147903635
rs6002727
rs9607898
rs11090099
rs12484975
rs9611788
rs9607899
rs62239661
rs17003058
rs6002728
rs8137110
rs11090100
rs9623586
rs733278
rs742158
rs735537
rs760723
rs76257850
rs17003066
rs11912314
rs8139063
rs62239662
rs6519319
rs7288411
rs4822127
rs73886099
rs4822128
rs78289400
rs117467468
rs73173015
rs111889320
rs191527510
rs113169579
rs111745487
rs6002731
rs9623588
rs9623589
rs17003074
rs28405495
rs6002733
rs113931299
rs10854754
rs13056159
rs2092177
rs2413690
rs10048888
rs111600689
rs8141510
rs8141826
rs112986863
rs8138168
rs8139123
rs8138902
rs111459286
rs151217367
rs111969695
rs4822129
rs11705036
rs9620047
rs1807557
rs80265811
rs112348778
rs75891489
rs6002737
rs186811745
rs56307225
rs738305
rs35107744
rs62239664
rs76753271
rs11705198
rs9611795
rs9611796
rs55896880
rs13054544
rs55905478
rs117550173
rs13055312
rs1016109
rs117935962
rs186888213
rs1016110
rs11704797
rs1076647
rs1076648
rs73173022
rs140438566
rs111269676
rs78558175
rs7291065
rs9607902
rs142478701
rs111272670
rs187308169
rs61352523
rs5758724
rs6002739
rs5758727
rs9611797
rs73888313
rs73173027
rs150329369
rs5751273
rs111579088
rs55692813
rs2899356
rs9607904
rs146747373
rs6002740
rs112564946
rs5758730
rs74811460
rs113556092
rs5751276
rs5758731
rs62239665
rs60230297
rs4820465
rs73173032
rs5758732
rs6002741
rs12169066
rs11704857
rs8142177
rs2899357
rs5751277
rs6002742
rs5996167
rs721296
rs9611801
rs5758733
rs73173039
rs113054100
rs7289072
rs5758734
rs7288856
rs6002743
rs5758735
rs5758736
rs5996168
rs5758737
rs28656779
rs11090102
rs11912357
rs11912326
22:42865712_C_A
rs5751279
rs5758739
rs5758740
rs4822133
rs2839705
rs73419054
rs9623600
rs4822134
rs5751280
rs5758742
rs5758743
rs9653845
rs12166756
rs5751281
rs6002745
rs73173043
rs8136771
rs9611804
rs11703237
rs5996171
rs5996172
rs57271318
rs117871128
rs72619523
rs5758744
rs13057831
rs35998301
rs5758745
rs5758746
rs8141743
rs5758747
rs8142089
rs12484414
rs6002747
rs2142826
rs2142827
rs145620649
rs2142828
rs112709268
rs5751282
rs11705074
rs4822135
rs143108908
rs5758750
rs73173047
rs9623603
rs11703700
rs9611806
rs5751283
rs5758751
rs12159371
rs5758752
rs572309046
rs370511811
rs117634833
rs4822136
rs5996176
rs138514290
rs5758754
rs5751284
rs5758756
rs6002756
rs5751285
rs111858644
rs149343500
rs5758758
rs180888309
rs73173053
rs111852645
rs73173054
rs139930656
rs148491942
rs715499
rs4429562
rs56087170
rs56169883
rs5758762
rs5758763
rs73173058
rs2413692
rs28432165
rs5758764
rs73888326
rs147364890
rs4822141
rs112228495
rs113861675
rs5758768
rs5758770
rs147985834
rs28464369
rs2413693
rs56240930
rs5751290
rs5758772
rs55888787
rs55736930
rs5758773
rs114162817
rs55732408
rs1056566
rs190454213
rs7291176
rs113473487
rs4820470
rs4822143
rs9611809
rs56211179
rs2003672
rs2281103
rs55803321
rs73173063
rs56076734
rs2003673
rs1064877
rs2281104
rs12485160
rs5758775
rs144737997
rs8313
rs9745
rs13504
rs62239687
rs4822145
rs4822146
rs1137212
rs73173065
rs184214368
rs55762648
rs3201001
rs11553441
rs1812240
rs8139383
rs117268004
rs5751292
rs5751293
rs8140087
rs5758780
rs78433467
rs3985936
rs8137466
rs150633004
rs146723886
rs550486645
rs141049505
rs5758781
rs5751295
rs62239689
rs7287384
rs138160110
rs6002781
rs4822148
rs5751296
rs6002782
rs5751297
rs113616686
rs6002783
rs4822149
rs148155476
rs4822150
rs7290093
rs4822151
rs113437783
rs4822152
rs4820472
rs5758784
rs5996182
rs6002784
rs6002785
rs12158774
rs61435054
rs57666870
rs12160166
rs16986101
rs58618659
rs150569591
rs2413698
rs141026901
rs9623617
rs113392488
rs5758785
rs6002787
rs5996185
rs5751299
rs12160355
rs6002788
rs73173074
rs55756635
rs56306647
rs5758789
rs55932229
rs371988414
22:42931568_C_G
rs12160044
rs4822159
rs12160782
rs4822160
rs1543371
rs6002790
rs2038186
rs2038187
rs4822161
rs5996188
rs189633416
rs5996190
rs6002791
rs743885
rs136966
rs11913309
rs136974
rs140869342
rs136975
rs138516945
rs11090109
rs5758794
rs62239712
rs12483992
rs5758796
rs12484049
rs71329143
rs5751301
rs5751302
rs5758798
rs141478056
rs57061188
rs136976
rs4822167
rs136978
rs136979
rs73173077
rs117060806
rs136980
rs57266079
rs136983
rs12167547
rs73173079
rs136986
rs136987
rs136988
rs136989
rs117237833
rs3939039
rs136991
rs136992
rs147786044
rs13433651
rs41277497
rs56294912
rs3213548
rs5751306
rs2859031
rs117386487
rs13058560
rs137025
rs137026
rs7288003
rs13054167
rs8135177
rs3788593
rs55821000
rs137027
rs137028
rs137029
rs137030
rs6002795
rs117885227
rs4822168
rs60565735
rs12628267
rs137033
rs137034
rs138231779
rs137036
rs137037
rs77221604
rs9623626
rs137040
rs2859034
rs117089799
rs13058683
rs113075115
rs60809407
rs139696344
rs149782738
rs916323
rs137043
rs76198090
rs137044
rs78255042
rs12484552
rs2018875
rs137045
rs137046
rs147107302
rs73173080
rs191420044
rs137049
rs137050
rs137051
rs142056565
rs2007185
rs137053
rs137055
rs9590
rs60999122
rs137057
rs137058
rs73173081
rs137059
rs72487664
rs76140054
rs137064
rs3752507
rs137065
rs137066
rs137067
rs145059817
rs137073
rs137074
rs113051327
rs9607920
rs137075
rs137079
rs55656437
rs137080
rs117842899
rs137082
rs137083
rs2285137
rs137085
rs137086
rs137087
rs2239811
rs1043606
rs137088
rs137090
rs137091
rs76940643
rs113181776
rs2071842
rs137092
rs9611824
rs137094
rs79640672
rs78715709
rs4822170
rs4822171
rs111630403
rs137095
rs5996194
rs137097
rs137098
rs137099
rs77542381
rs73173085
rs137100
rs144129612
rs112967681
rs116965268
rs4822173
rs111678332
rs146794213
rs113513063
rs73888342
rs28417761
rs137107
rs137108
rs185536385
rs139747884
rs58566950
rs12628877
rs73173086
rs60530807
rs1540311
rs137110
rs137111
rs137112
rs137113
rs6002815
rs28627172
rs61744232
rs137114
rs137115
rs137116
rs68420
rs137117
rs74279210
rs137118
rs137119
rs137121
rs12483767
rs137122
rs138598491
rs137123
rs137124
rs78933321
rs2018557
rs743887
rs743888
rs137126
rs2071843
rs2071844
rs137127
rs137128
rs8190457
rs137129
rs137130
rs145038521
rs137131
rs137132
rs137133
rs137134
rs34103809
rs137136
rs137137
rs2071846
rs137138
rs137139
rs8190441
rs11704825
rs2267452
rs2267453
rs2267454
rs737733
rs2285138
rs2285139
rs8190435
rs5758820
rs743889
rs2071847
rs6002829
rs6002830
rs3091344
rs2299832
rs2267455
rs2267456
rs5996199
rs143543844
rs5758822
rs5751314
rs8190423
rs8190422
rs8190421
rs6002837
rs8140318
rs5758823
rs5758824
rs8190416
rs5996200
rs2285141
rs5751315
rs5751316
rs9607923
rs6002838
rs6002839
rs78852336
rs137140
rs7287830
rs5751318
rs12628044
rs6519327
rs6519328
rs7284660
rs5758830
rs8190413
rs8190410
rs2267457
rs734637
rs763063
rs8190404
rs5751319
rs2284088
rs1109585
rs6002848
rs8190402
rs916321
rs2413707
rs6002850
rs2413708
rs8190397
rs6002851
rs6002853
rs8190393
rs8190391
rs2284090
rs2267458
rs8190385
rs8190384
rs2267459
rs8190377
rs200045597
rs60631826
rs8190371
rs28365958
rs28365957
rs5996205
rs11705171
rs6002858
rs74761310
rs5758833
rs60685278
rs11705269
rs6002862
rs145945494
rs3761461
rs3827361
rs28699161
rs28404399
rs56242040
rs75096326
rs79153620
rs5758837
rs77394173
rs13057781
rs5996206
rs6002863
rs13054038
rs9611830
rs73888349
rs5758840
rs141621691
rs5758842
rs78089762
rs1009433
rs5758843
rs73174905
rs11090113
rs11090114
rs5751322
rs12627948
rs112490964
rs34945863
rs79173401
rs5751323
rs2858470
rs11705003
rs130320
rs2858471
rs150911578
rs130321
rs78856866
rs146534961
rs130322
rs12628966
rs130324
rs8135701
rs130326
rs34660329
rs129354
22:43060850_G_C
rs130327
rs130328
rs2413709
rs130329
rs130330
rs4420
rs130331
rs135091
rs130332
rs111911231
rs7286140
rs2744884
rs5758846
rs139014860
rs135092
rs135093
rs73174907
rs135094
rs135095
rs141426134
rs144868206
rs58319500
rs130333
rs130334
rs112970116
rs130335
rs5751329
rs8138985
rs10427938
rs77813371
rs130336
rs9611835
rs7286131
rs5758854
rs9611837
rs5758856
rs12628255
rs5758857
rs5758858
rs130338
rs5758859
rs145427997
rs62238287
rs5758860
rs73425294
rs17003208
rs61374197
rs12627752
rs130342
rs130343
rs130344
rs130345
rs130346
rs5758863
rs73888351
rs139516732
rs130347
rs130348
rs130349
rs149684629
rs130350
rs9611839
rs130363
rs130364
rs130365
rs135096
rs130367
rs130368
rs130369
rs135097
rs739024
rs17003212
rs76858808
rs135098
rs130370
rs140725954
rs130371
rs130372
rs130373
rs130374
rs130377
rs130379
rs5758865
rs130380
rs130382
rs130383
rs135100
rs130384
rs130385
rs130386
rs130387
rs130388
rs12628410
rs130389
rs130390
rs59408849
rs59356108
rs732336
rs135101
rs135102
rs135103
rs9611841
rs35653875
rs56027862
rs736014
rs736013
rs736015
rs4421
rs2006304
rs135105
rs2006303
rs7291375
rs4334578
rs7291417
rs5996223
rs739025
rs2899361
rs4822184
rs8142445
rs8142375
rs12168190
rs28915391
rs1053026
rs135106
rs3747193
rs3747194
rs9623659
rs6002904
rs11541159
rs28915380
rs3788594
rs3788595
rs9623660
rs130392
rs28915378
rs9611843
rs130394
rs130395
rs78018648
rs6002907
rs135107
rs3761462
rs130396
rs3761464
rs130397
rs79365412
rs41277501
rs3761465
rs9623661
rs916231
rs135108
rs149399083
rs12628541
rs130399
rs3761467
rs2024643
rs8141906
rs12628919
rs11090115
rs4822185
rs28916570
rs8138577
rs77076498
rs60422751
rs4822186
rs4820476
rs5758870
rs5758871
rs5751340
rs28915372
rs910301
rs5758872
rs910302
rs910303
rs13057708
rs17485489
rs5996224
rs6002910
rs7284681
rs5758873
rs5751341
rs76228203
rs57323342
rs5758875
rs5751342
rs5751343
rs5758876
rs73174925
rs28992193
rs28992187
rs4822187
rs79142397
rs5758880
rs5758881
rs8141448
rs8141461
rs9620083
rs6002920
rs73174931
rs13055547
rs7286195
rs7286214
rs7285550
rs55878035
rs9620084
rs13055227
rs13056472
rs13055886
rs5758884
rs112899616
rs5758885
rs67194282
rs67418653
rs73174947
rs5751347
rs11704052
rs11704081
rs11704086
rs5758886
rs62238306
rs73174950
rs5758888
rs9620086
rs34470970
rs17485718
rs1989502
rs74332709
rs5758889
rs8139858
rs5758890
rs5758891
rs6002924
rs5758893
rs5758894
rs28992183
rs8141536
rs73174952
rs9607928
rs149617614
rs738526
rs1883990
rs8136914
rs1883991
rs738527
rs11703455
rs9620087
rs9623671
rs9620088
rs28992178
rs6002926
rs28992177
rs5751348
rs2143918
rs2143919
rs28992176
rs7287297
rs13056962
rs8138197
rs8138149
rs2143920
rs9623672
rs5758896
rs5758897
rs9611844
rs9611845
rs28908471
rs9620089
rs28910285
rs28910284
rs9607929
rs5758898
rs5751350
rs5751351
rs8184980
rs62238326
rs9611850
rs56093613
rs9611851
rs78822660
rs9623676
rs34091628
rs9611852
rs78341978
rs36060915
rs9611853
rs143582928
rs12166331
rs9623677
```
