## Supplementary material for "Characterization of shared and ancestry-specific signals driving complex traits using multi-ancestry fine-mapping": s1.afreq

```
#CHROM	ID	REF	ALT	ALT_FREQS	OBS_CT
22	rs2413611	T	A	0.567594	1006
22	rs1807579	T	C	0.194831	1006
22	rs117093907	C	T	0.0437376	1006
22	rs6001794	G	T	0.194831	1006
22	rs7284587	T	A	0.245527	1006
22	rs6001795	G	A	0.196819	1006
22	rs8136580	T	C	0.195825	1006
22	rs141746717	C	T	0.0218688	1006
22	rs8140695	T	A	0.196819	1006
22	rs67465697	A	G	0.196819	1006
22	rs8136269	G	C	0.195825	1006
22	rs8136149	C	T	0.195825	1006
22	rs8140112	A	G	0.194831	1006
22	rs17323591	T	A	0.195825	1006
22	rs9611273	C	T	0.240557	1006
22	rs2064258	T	C	0.456262	1006
22	rs73165039	A	G	0.195825	1006
22	rs5995819	G	A	0.250497	1006
22	rs11089973	A	G	0.193837	1006
22	rs2143177	T	A	0.446322	1006
22	rs2179422	C	T	0.245527	1006
22	rs34301841	G	A	0.112326	1006
22	rs73165040	C	T	0.194831	1006
22	rs17323619	G	C	0.194831	1006
22	rs6001799	G	A	0.196819	1006
22	rs2103648	A	G	0.26839	1006
22	rs75918954	G	T	0.0149105	1006
22	rs12483853	G	C	0.135189	1006
22	rs183668362	A	G	0.0218688	1006
22	rs6001800	G	A	0.242545	1006
22	rs4586740	T	G	0.44334	1006
22	rs6001801	G	T	0.244533	1006
22	rs4588292	T	C	0.244533	1006
22	rs2413617	G	T	0.242545	1006
22	rs113197291	G	A	0.0755467	1006
22	rs2005999	T	C	0.444334	1006
22	rs732384	A	G	0.198807	1006
22	rs732383	T	C	0.198807	1006
22	rs4820397	T	C	0.44334	1006
22	rs78557897	C	T	0.0218688	1006
22	rs4586733	T	C	0.243539	1006
22	rs6001802	G	A	0.243539	1006
22	rs11089974	C	T	0.199801	1006
22	rs57774511	T	C	0.198807	1006
22	rs5995825	C	T	0.505964	1006
22	rs135630	A	C	0.00795229	1006
22	rs6001804	A	C	0.367793	1006
22	rs5995826	G	A	0.56163	1006
22	rs79499264	A	G	0.0208748	1006
22	rs4820399	C	T	0.56163	1006
22	rs80148882	A	G	0.0934394	1006
22	rs4820400	G	T	0.56163	1006
22	rs4585125	G	A	0.565606	1006
22	rs8137853	T	C	0.5666	1006
22	rs62236803	A	G	0.0487078	1006
22	rs62236804	A	C	0.0536779	1006
22	rs9611279	T	C	0.569583	1006
22	rs3950173	T	C	0.569583	1006
22	rs4820403	G	A	0.567594	1006
22	rs1012241	C	T	0.567594	1006
22	rs2899334	T	C	0.567594	1006
22	rs9611280	G	A	0.0934394	1006
22	rs6001807	T	G	0.567594	1006
22	rs5995827	A	G	0.567594	1006
22	rs5015397	A	G	0.567594	1006
22	rs4402860	A	T	0.195825	1006
22	rs6001808	T	C	0.567594	1006
22	rs4642036	T	C	0.567594	1006
22	rs140695498	C	T	0.242545	1006
22	rs12484633	A	G	0.567594	1006
22	rs5995829	G	A	0.567594	1006
22	rs11705370	T	A	0.567594	1006
22	rs11705389	T	C	0.567594	1006
22	rs11705281	G	A	0.0815109	1006
22	rs8137693	A	G	0.567594	1006
22	rs8141549	G	A	0.568588	1006
22	rs12484438	T	C	0.319085	1006
22	rs4820406	A	G	0.567594	1006
22	rs4821929	C	T	0.567594	1006
22	rs4820407	A	G	0.567594	1006
22	rs1474667	G	A	0.318091	1006
22	rs13053550	G	C	0.567594	1006
22	rs8139315	C	A	0.250497	1006
22	rs6001817	G	T	0.5666	1006
22	rs11089975	C	T	0.249503	1006
22	rs7285909	T	G	0.567594	1006
22	rs6001819	T	C	0.567594	1006
22	rs7289946	G	A	0.567594	1006
22	rs9611281	C	A	0.0934394	1006
22	rs6001820	T	C	0.567594	1006
22	rs60553412	A	G	0.122266	1006
22	rs34323392	A	G	0.122266	1006
22	rs5995832	T	C	0.567594	1006
22	rs62638153	G	A	0.567594	1006
22	rs62236835	C	T	0.567594	1006
22	rs57259665	C	T	0.242545	1006
22	rs6001821	T	C	0.567594	1006
22	rs57770630	C	A	0.122266	1006
22	rs117003628	G	C	0.0178926	1006
22	rs713658	C	T	0.567594	1006
22	rs738449	G	A	0.567594	1006
22	rs6001823	T	A	0.567594	1006
22	rs9611282	C	T	0.242545	1006
22	rs6001826	T	C	0.568588	1006
22	rs5995833	A	G	0.568588	1006
22	rs62236839	G	T	0.122266	1006
22	rs17421384	T	G	0.0198807	1006
22	rs10222225	A	G	0.567594	1006
22	rs138729509	A	G	0.0159046	1006
22	rs141986157	G	A	0.0149105	1006
22	rs7290804	C	T	0.567594	1006
22	rs6001828	G	T	0.644135	1006
22	rs147588181	C	G	0.0188867	1006
22	rs8142495	A	G	0.567594	1006
22	rs7288257	C	T	0.382704	1006
22	rs9611283	C	T	0.183897	1006
22	rs6001829	G	A	0.567594	1006
22	rs9611286	T	C	0.250497	1006
22	rs738450	A	G	0.567594	1006
22	rs117771237	C	A	0.027833	1006
22	rs12628783	C	G	0.130219	1006
22	rs9611288	G	T	0.243539	1006
22	rs117836873	G	A	0.0168986	1006
22	rs3985940	A	G	0.567594	1006
22	rs140293330	C	G	0.00994036	1006
22	rs6001831	T	G	0.567594	1006
22	rs17421586	T	A	0.316103	1006
22	rs4550767	G	T	0.5666	1006
22	rs6001832	A	G	0.316103	1006
22	rs62236841	G	A	0.0357853	1006
22	rs62236842	G	A	0.131213	1006
22	rs7288451	A	G	0.250497	1006
22	rs142949835	G	A	0.0884692	1006
22	rs62236844	A	T	0.122266	1006
22	rs7291171	T	A	0.250497	1006
22	rs6001833	G	A	0.252485	1006
22	rs8137636	G	A	0.563618	1006
22	rs8137796	C	T	0.567594	1006
22	rs6001834	G	A	0.568588	1006
22	rs4821932	A	T	0.567594	1006
22	rs4821933	T	A	0.567594	1006
22	rs5995835	G	A	0.250497	1006
22	rs5995836	G	T	0.568588	1006
22	rs6001835	G	A	0.250497	1006
22	rs6001837	C	A	0.567594	1006
22	rs2143175	A	G	0.319085	1006
22	rs4239893	T	C	0.567594	1006
22	rs4820408	T	G	0.567594	1006
22	rs6001841	G	A	0.567594	1006
22	rs738447	C	T	0.567594	1006
22	rs117443003	G	A	0.0666004	1006
22	rs5995838	A	G	0.567594	1006
22	rs5995839	A	T	0.567594	1006
22	rs62237976	G	A	0.12326	1006
22	rs78401207	G	A	0.0427435	1006
22	rs150850674	A	G	0.0149105	1006
22	rs6001842	A	G	0.567594	1006
22	rs8138982	C	A	0.275348	1006
22	rs6001843	G	C	0.567594	1006
22	rs138019	A	G	0.724652	1006
22	rs138020	A	G	0.751491	1006
22	rs3091342	C	T	0.17495	1006
22	rs116914944	G	A	0.0367793	1006
22	rs138021	G	A	0.751491	1006
22	rs138022	A	G	0.751491	1006
22	rs138023	A	G	0.751491	1006
22	rs138024	A	C	0.430417	1006
22	rs12160931	T	G	0.319085	1006
22	rs138026	G	T	0.751491	1006
22	rs78666753	A	T	0.0954274	1006
22	rs739182	G	T	0.319085	1006
22	rs138027	G	A	0.751491	1006
22	rs62237977	C	T	0.122266	1006
22	rs138028	A	G	0.751491	1006
22	rs138029	G	A	0.751491	1006
22	rs62237978	A	G	0.12326	1006
22	rs118077426	G	A	0.0149105	1006
22	rs5750905	A	G	0.432406	1006
22	rs138031	C	T	0.432406	1006
22	rs138032	C	A	0.432406	1006
22	rs138033	T	C	0.991054	1006
22	rs138035	A	G	0.432406	1006
22	rs138036	C	A	0.432406	1006
22	rs138037	C	A	0.432406	1006
22	rs138038	G	A	0.432406	1006
22	rs138039	G	A	0.432406	1006
22	rs138040	C	G	0.432406	1006
22	rs138041	G	A	0.4334	1006
22	rs62237980	T	G	0.122266	1006
22	rs138042	T	C	0.43837	1006
22	rs138043	T	C	0.4334	1006
22	rs1962769	A	G	0.757455	1006
22	rs138045	A	G	0.952286	1006
22	rs138047	A	G	0.432406	1006
22	rs138048	C	T	0.432406	1006
22	rs138049	A	C	0.55666	1006
22	rs138050	A	C	0.355865	1006
22	rs138051	C	T	0.432406	1006
22	rs5750907	C	T	0.432406	1006
22	rs5750908	T	C	0.432406	1006
22	rs57124092	G	T	0.12326	1006
22	rs1018807	A	G	0.432406	1006
22	rs1894588	C	T	0.0387674	1006
22	rs5757882	C	T	0.432406	1006
22	rs5750909	G	C	0.432406	1006
22	rs5757883	G	A	0.432406	1006
22	rs5757884	C	A	0.432406	1006
22	rs5757885	G	A	0.432406	1006
22	rs9611299	A	G	0.432406	1006
22	rs4821935	A	C	0.762425	1006
22	rs7292310	C	T	0.432406	1006
22	rs4821936	C	G	0.200795	1006
22	rs5750910	A	G	0.432406	1006
22	rs5750911	A	G	0.432406	1006
22	rs146390639	C	T	0.00894632	1006
22	rs12485003	G	A	0.0765408	1006
22	rs8141661	T	C	0.432406	1006
22	rs5757886	T	C	0.756461	1006
22	rs5757887	C	T	0.432406	1006
22	rs6001848	A	G	0.319085	1006
22	rs5757888	T	G	0.432406	1006
22	rs148188842	T	C	0.00894632	1006
22	rs9611300	C	T	0.432406	1006
22	rs5757889	C	T	0.432406	1006
22	rs739180	G	A	0.751491	1006
22	rs5750912	C	G	0.432406	1006
22	rs143521471	C	T	0.203777	1006
22	rs5750913	G	A	0.757455	1006
22	rs117441168	A	G	0.0129225	1006
22	rs12628042	C	T	0.188867	1006
22	rs5750914	G	T	0.432406	1006
22	rs118179936	T	C	0.0149105	1006
22	rs3752513	G	A	0.432406	1006
22	rs5750915	G	A	0.432406	1006
22	rs5757892	G	A	0.432406	1006
22	rs2157369	C	G	0.432406	1006
22	rs62238014	A	G	0.12326	1006
22	rs9941957	C	T	0.432406	1006
22	rs5750918	C	T	0.353877	1006
22	rs62238015	C	G	0.0357853	1006
22	rs28360629	G	A	0.117296	1006
22	rs13056733	C	T	0.117296	1006
22	rs17001761	A	G	0.122266	1006
22	rs78239359	C	T	0.0298211	1006
22	rs5750920	T	C	0.756461	1006
22	rs9611302	G	A	0.0914513	1006
22	rs62238017	C	T	0.0337972	1006
22	rs763071	A	G	0.756461	1006
22	rs12484776	A	G	0.193837	1006
22	rs75973835	A	G	0.0805169	1006
22	rs4821938	T	C	0.756461	1006
22	rs12628051	T	C	0.324056	1006
22	rs143791983	A	G	0.0328032	1006
22	rs739181	G	A	0.946322	1006
22	rs4821939	T	A	0.200795	1006
22	rs4821940	T	C	0.508946	1006
22	rs5757899	A	G	0.4334	1006
22	rs1074663	G	A	0.431412	1006
22	rs34120785	A	G	0.0715706	1006
22	rs5750926	C	T	0.430417	1006
22	rs9611304	G	T	0.4334	1006
22	rs9611305	T	C	0.432406	1006
22	rs112251865	C	T	0.200795	1006
22	rs62238019	G	C	0.12326	1006
22	rs763072	G	A	0.756461	1006
22	rs57960171	G	A	0.122266	1006
22	rs118152422	C	T	0.0337972	1006
22	rs2413620	C	G	0.200795	1006
22	rs733381	A	G	0.202783	1006
22	rs17001776	A	G	0.0328032	1006
22	rs75863537	C	G	0.0168986	1006
22	rs62238021	G	A	0.124254	1006
22	rs74881288	A	G	0.0168986	1006
22	rs6001858	A	G	0.758449	1006
22	rs73165088	A	G	0.0208748	1006
22	rs739183	T	C	0.756461	1006
22	rs2413621	C	T	0.751491	1006
22	rs5750927	G	A	0.432406	1006
22	rs117863233	C	T	0.0198807	1006
22	rs4821941	A	G	0.326044	1006
22	rs11089985	A	G	0.326044	1006
22	rs28360630	T	G	0.11829	1006
22	rs5750929	T	A	0.423459	1006
22	rs929070	T	C	0.753479	1006
22	rs9623162	C	T	0.753479	1006
22	rs6001861	C	T	0.425447	1006
22	rs9611306	G	A	0.423459	1006
22	rs12167006	G	A	0.026839	1006
22	rs5995842	C	G	0.333002	1006
22	rs5757903	C	T	0.758449	1006
22	rs6001862	C	T	0.328032	1006
22	rs12330123	G	A	0.0258449	1006
22	rs62238023	C	A	0.132207	1006
22	rs713898	G	A	0.132207	1006
22	rs6001864	C	G	0.331014	1006
22	rs5757905	G	A	0.759443	1006
22	rs73420548	G	A	0.12326	1006
22	rs739184	C	A	0.974155	1006
22	rs4820409	G	A	0.321074	1006
22	rs5757906	C	T	0.760437	1006
22	rs743899	T	C	0.317097	1006
22	rs2008569	A	G	0.317097	1006
22	rs5757907	A	G	0.437376	1006
22	rs67710801	C	T	0.12326	1006
22	rs5750930	G	A	0.437376	1006
22	rs4820410	A	G	0.322068	1006
22	rs62238026	G	A	0.12326	1006
22	rs78767864	G	T	0.0775348	1006
22	rs67692712	A	G	0.12326	1006
22	rs13057224	G	A	0.0457256	1006
22	rs139907	C	A	0.986083	1006
22	rs5750931	T	C	0.756461	1006
22	rs12160369	T	C	0.331014	1006
22	rs1807554	C	G	0.331014	1006
22	rs62239064	G	A	0.131213	1006
22	rs5995843	A	G	0.322068	1006
22	rs139909	C	T	0.643141	1006
22	rs34382227	T	G	0.322068	1006
22	rs117747299	C	T	0.0168986	1006
22	rs139016403	G	A	0.0168986	1006
22	rs62239065	G	A	0.12326	1006
22	rs57574157	A	G	0.131213	1006
22	rs12484951	T	G	0.198807	1006
22	rs6001872	A	G	0.331014	1006
22	rs139910	C	G	0.241551	1006
22	rs139911	C	T	0.539761	1006
22	rs62239068	T	C	0.132207	1006
22	rs2072858	T	C	0.33002	1006
22	rs17332320	G	T	0.192843	1006
22	rs73165097	G	A	0.0487078	1006
22	rs6001877	G	A	0.315109	1006
22	rs62239069	G	A	0.122266	1006
22	rs139913	T	A	0.564612	1006
22	rs139055942	C	G	0.0457256	1006
22	rs66480249	T	C	0.12326	1006
22	rs116987504	C	T	0.0695825	1006
22	rs139914	A	G	0.5666	1006
22	rs71321192	G	A	0.116302	1006
22	rs4470425	C	A	0.291252	1006
22	rs4821942	G	A	0.191849	1006
22	rs41281265	A	G	0.332008	1006
22	rs139915	C	T	0.550696	1006
22	rs139916	G	A	0.241551	1006
22	rs4821943	A	G	0.333002	1006
22	rs139918	A	G	0.989066	1006
22	rs3804095	C	G	0.132207	1006
22	rs13057958	A	G	0.0397614	1006
22	rs41281269	A	G	0.0328032	1006
22	rs139919	T	C	0.159046	1006
22	rs139920	C	T	0.497018	1006
22	rs139921	A	G	0.499006	1006
22	rs118137006	A	C	0.0168986	1006
22	rs470113	A	G	0.156064	1006
22	rs11703324	C	A	0.0695825	1006
22	rs73167004	G	A	0.15507	1006
22	rs9611310	A	G	0.157058	1006
22	rs9611311	T	C	0.157058	1006
22	rs73167007	G	C	0.157058	1006
22	rs73167009	T	C	0.157058	1006
22	rs147283295	C	T	0.00497018	1006
22	rs9611312	T	C	0.157058	1006
22	rs77895566	A	G	0.0178926	1006
22	rs117190502	G	A	0.00994036	1006
22	rs9611314	C	G	0.157058	1006
22	rs146696734	C	T	0.00994036	1006
22	rs12484697	G	A	0.157058	1006
22	rs61467436	T	C	0.157058	1006
22	rs9611315	A	T	0.157058	1006
22	rs74424549	A	C	0.157058	1006
22	rs117667045	C	T	0.11829	1006
22	rs9607698	A	G	0.157058	1006
22	rs9611316	A	G	0.157058	1006
22	rs9607699	G	A	0.157058	1006
22	rs192703567	T	C	0.0139165	1006
22	rs117820381	G	A	0.027833	1006
22	rs9607701	A	G	0.157058	1006
22	rs9607702	A	G	0.157058	1006
22	rs9611318	C	G	0.157058	1006
22	rs9607704	A	T	0.157058	1006
22	rs113206725	A	G	0.0218688	1006
22	rs12484610	T	C	0.157058	1006
22	rs751367	C	T	0.0367793	1006
22	rs9611320	G	C	0.0387674	1006
22	rs909669	C	T	0.157058	1006
22	rs2228415	C	T	0.0129225	1006
22	rs3788577	A	G	0.156064	1006
22	rs3788578	C	T	0.156064	1006
22	rs3788579	T	C	0.156064	1006
22	rs8192452	T	G	0.0377734	1006
22	rs117024557	G	A	0.0139165	1006
22	rs17001846	A	G	0.156064	1006
22	rs78281341	A	G	0.0377734	1006
22	rs2280790	T	C	0.156064	1006
22	rs186758682	T	C	0.0377734	1006
22	rs182351309	G	A	0.0188867	1006
22	rs9611321	A	G	0.0178926	1006
22	rs10854729	T	C	0.167992	1006
22	rs139090564	G	A	0.00795229	1006
22	rs117105495	G	A	0.0159046	1006
22	rs190759230	C	T	0.00994036	1006
22	rs149878801	C	T	0.00497018	1006
22	rs9611323	G	A	0.0377734	1006
22	rs62239072	C	A	0.0208748	1006
22	rs117941811	A	C	0.026839	1006
22	rs28642715	C	T	0.0377734	1006
22	rs62239073	C	T	0.0437376	1006
22	rs8135371	A	C	0.148111	1006
22	rs117564831	G	A	0.026839	1006
22	rs2075764	C	T	0.156064	1006
22	rs2068470	T	C	0.0347913	1006
22	rs17001863	A	G	0.138171	1006
22	rs187587606	C	T	0.00596421	1006
22	rs150059586	G	A	0.15507	1006
22	rs56408831	C	T	0.026839	1006
22	rs75437643	G	C	0.0228628	1006
22	rs76075068	G	A	0.0238569	1006
22	rs117209489	C	G	0.00298211	1006
22	rs144203347	C	G	0.0139165	1006
22	rs149806587	A	G	0.0149105	1006
22	rs12484358	G	A	0.11829	1006
22	rs28676471	C	A	0.0377734	1006
22	rs5995849	G	C	0.167992	1006
22	rs17001868	A	C	0.119284	1006
22	rs11913132	A	G	0.16998	1006
22	rs6001894	T	C	0.16004	1006
22	rs73167017	G	A	0.0337972	1006
22	rs2003667	G	C	0.0377734	1006
22	rs9611324	T	C	0.16998	1006
22	rs742140	G	A	0.158052	1006
22	rs9611325	G	A	0.158052	1006
22	rs2294348	G	C	0.176938	1006
22	rs78488542	C	T	0.0168986	1006
22	rs2294350	C	T	0.156064	1006
22	rs28613408	T	C	0.0377734	1006
22	rs28561602	C	T	0.0377734	1006
22	rs6001898	A	G	0.156064	1006
22	rs9611327	T	C	0.0377734	1006
22	rs75748221	C	G	0.0407555	1006
22	rs55769635	G	A	0.159046	1006
22	rs56153185	G	C	0.0377734	1006
22	rs147122512	G	A	0.156064	1006
22	rs6001900	T	C	0.168986	1006
22	rs9611328	G	A	0.156064	1006
22	rs9611329	G	T	0.16004	1006
22	rs150777046	C	G	0.157058	1006
22	rs9611330	G	A	0.0168986	1006
22	rs9607715	G	A	0.0377734	1006
22	rs73167022	A	T	0.119284	1006
22	rs9611337	T	A	0.177932	1006
22	rs9611338	T	C	0.00298211	1006
22	rs11704314	A	G	0.188867	1006
22	rs55740286	T	G	0.0347913	1006
22	rs35607262	C	T	0.0367793	1006
22	rs73167023	T	C	0.122266	1006
22	rs760700	A	G	0.163022	1006
22	rs760701	G	A	0.157058	1006
22	rs12483888	A	G	0.124254	1006
22	rs9607716	C	T	0.0377734	1006
22	rs143734853	G	A	0.0377734	1006
22	rs55844816	C	T	0.119284	1006
22	rs2018393	G	T	0.494036	1006
22	rs77222252	C	T	0.0377734	1006
22	rs149024067	C	T	0.0218688	1006
22	rs74371979	C	G	0.0188867	1006
22	rs115424569	G	A	0.0139165	1006
22	rs9611341	C	T	0.0367793	1006
22	rs56066924	T	G	0.0387674	1006
22	rs41276309	G	A	0.0328032	1006
22	rs73167027	A	T	0.125249	1006
22	rs55812888	G	A	0.0367793	1006
22	rs5757946	A	G	0.33002	1006
22	rs111985546	G	A	0.0397614	1006
22	rs2092163	C	T	0.126243	1006
22	rs8138288	T	C	0.0387674	1006
22	rs2092164	A	G	0.0387674	1006
22	rs8137675	G	C	0.0387674	1006
22	rs9611342	T	C	0.0467197	1006
22	rs9611343	T	C	0.0467197	1006
22	rs73887805	A	G	0.0387674	1006
22	rs729982	T	C	0.128231	1006
22	rs6001904	T	C	0.0387674	1006
22	rs78445741	C	A	0.0606362	1006
22	rs6001905	C	G	0.0387674	1006
22	rs191016613	A	T	0.0228628	1006
22	rs9611344	T	C	0.0357853	1006
22	rs146936810	C	T	0.027833	1006
22	rs9611345	G	A	0.0387674	1006
22	rs6001906	T	C	0.0397614	1006
22	rs2413622	G	C	0.0387674	1006
22	rs78875171	G	A	0.0437376	1006
22	rs878756	T	C	0.379722	1006
22	rs56211152	C	T	0.158052	1006
22	rs4821944	C	T	0.305169	1006
22	rs17425081	G	A	0.0387674	1006
22	rs2072856	G	A	0.44334	1006
22	rs2072857	G	A	0.0884692	1006
22	rs5757948	A	G	0.980119	1006
22	rs9619869	G	A	0.16501	1006
22	rs73167030	T	C	0.0934394	1006
22	rs12159970	G	A	0.0914513	1006
22	rs5757949	T	C	0.318091	1006
22	rs9611346	G	A	0.0308151	1006
22	rs73167031	A	C	0.0904573	1006
22	rs80207320	A	G	0.0328032	1006
22	rs116971651	A	C	0.0208748	1006
22	rs6001910	T	C	0.0924453	1006
22	rs56150793	G	C	0.0944334	1006
22	rs6001911	A	G	0.0934394	1006
22	rs1106673	G	A	0.0914513	1006
22	rs73167034	T	C	0.0924453	1006
22	rs74767555	G	A	0.0914513	1006
22	rs2294352	G	A	0.0914513	1006
22	rs6001912	T	C	0.0934394	1006
22	rs8139974	T	A	0.486083	1006
22	rs10483203	A	T	0.0894632	1006
22	rs75075962	G	A	0.0318091	1006
22	rs56283550	G	A	0.0924453	1006
22	rs62239076	C	A	0.0467197	1006
22	rs9306345	A	G	0.127237	1006
22	rs12158872	G	C	0.0934394	1006
22	rs73167039	A	G	0.0934394	1006
22	rs76747430	A	G	0.178926	1006
22	rs17001907	T	C	0.0924453	1006
22	rs17001909	T	C	0.00894632	1006
22	rs35763336	G	A	0.0725646	1006
22	rs35592496	C	T	0.454274	1006
22	rs6001913	C	A	0.0914513	1006
22	rs56215843	C	T	0.0874751	1006
22	rs73167041	G	T	0.0884692	1006
22	rs61675795	C	T	0.0894632	1006
22	rs73167042	G	A	0.0884692	1006
22	rs6001915	A	G	0.0924453	1006
22	rs73167044	T	C	0.0914513	1006
22	rs17001915	G	T	0.0924453	1006
22	rs73167045	T	C	0.100398	1006
22	rs151255674	G	A	0.0397614	1006
22	rs144843102	C	T	0.05666	1006
22	rs7284704	C	T	0.168986	1006
22	rs77521957	T	C	0.0735586	1006
22	rs73167052	A	T	0.0894632	1006
22	rs5995856	G	A	0.102386	1006
22	rs17001920	T	C	0.0894632	1006
22	rs4507196	C	A	0.590457	1006
22	rs6001920	T	C	0.101392	1006
22	rs73167053	G	A	0.0894632	1006
22	rs79949892	C	T	0.027833	1006
22	rs5995860	A	G	0.102386	1006
22	rs117454168	T	A	0.0208748	1006
22	rs28419341	G	T	0.102386	1006
22	rs28552449	G	A	0.101392	1006
22	rs112375848	A	G	0.101392	1006
22	rs56253436	A	G	0.0616302	1006
22	rs140187044	C	T	0.0159046	1006
22	rs55864500	C	T	0.0884692	1006
22	rs117262463	T	C	0.0407555	1006
22	rs73167058	T	C	0.0894632	1006
22	rs5995862	A	C	0.101392	1006
22	rs8135759	T	C	0.502982	1006
22	rs142542683	G	C	0.028827	1006
22	rs117360065	G	A	0.082505	1006
22	rs9607721	A	G	0.137177	1006
22	rs17001943	A	G	0.0904573	1006
22	rs144468267	T	C	0.0119284	1006
22	rs73167062	G	C	0.0884692	1006
22	rs5995863	G	T	0.587475	1006
22	rs138168666	G	A	0.0397614	1006
22	rs73167063	G	A	0.0874751	1006
22	rs5995864	A	G	0.100398	1006
22	rs75523053	G	T	0.0884692	1006
22	rs73167064	A	T	0.0954274	1006
22	rs145827473	C	T	0.0119284	1006
22	rs74486969	T	C	0.0874751	1006
22	rs151024242	C	A	0.00695825	1006
22	rs12159787	A	G	0.100398	1006
22	rs10483204	T	C	0.100398	1006
22	rs4299422	T	C	0.0874751	1006
22	rs2899337	T	C	0.0874751	1006
22	rs75817276	C	T	0.172962	1006
22	rs73167066	T	C	0.0874751	1006
22	rs111897459	G	A	0.0218688	1006
22	rs73167067	C	G	0.101392	1006
22	rs75523970	A	C	0.101392	1006
22	rs73167068	G	A	0.0258449	1006
22	rs6001930	T	C	0.102386	1006
22	rs190124777	C	T	0.028827	1006
22	rs185645965	C	G	0.028827	1006
22	rs180869192	C	T	0.027833	1006
22	rs59098711	T	C	0.197813	1006
22	rs17001974	C	T	0.100398	1006
22	rs6001931	G	A	0.100398	1006
22	rs6001932	C	A	0.100398	1006
22	rs73167069	A	G	0.0874751	1006
22	rs73167072	G	A	0.0874751	1006
22	rs73167073	A	G	0.100398	1006
22	rs73167076	C	T	0.0994036	1006
22	rs17001977	G	A	0.0874751	1006
22	rs1807582	G	A	0.0715706	1006
22	rs3827381	T	C	0.100398	1006
22	rs3827382	G	A	0.0874751	1006
22	rs139062	T	C	0.403579	1006
22	rs57478028	A	C	0.0954274	1006
22	rs73167079	T	C	0.0884692	1006
22	rs10483205	C	T	0.0894632	1006
22	rs118031454	C	G	0.0228628	1006
22	rs112880707	C	T	0.0894632	1006
22	rs139063	G	A	0.402584	1006
22	rs113409089	G	A	0.0884692	1006
22	rs74278065	T	C	0.0884692	1006
22	rs5750946	G	A	0.403579	1006
22	rs139064	T	C	0.511928	1006
22	rs5750948	A	C	0.0626243	1006
22	rs6001935	T	C	0.101392	1006
22	rs56135013	C	T	0.0884692	1006
22	rs6001937	A	G	0.101392	1006
22	rs73167089	C	T	0.0884692	1006
22	rs5995867	T	G	0.101392	1006
22	rs73167090	G	A	0.0884692	1006
22	rs4821950	A	G	0.0387674	1006
22	rs77426923	G	A	0.0884692	1006
22	rs56182212	T	A	0.0914513	1006
22	rs73167092	T	C	0.0894632	1006
22	rs73167093	T	C	0.0894632	1006
22	rs6001942	A	G	0.102386	1006
22	rs138175438	G	A	0.0894632	1006
22	rs73167096	T	C	0.0894632	1006
22	rs141487529	C	T	0.0367793	1006
22	rs73167097	T	A	0.102386	1006
22	rs73167098	C	A	0.102386	1006
22	rs117842361	C	T	0.0218688	1006
22	rs113966362	G	C	0.0884692	1006
22	rs73167101	C	T	0.0884692	1006
22	rs17001993	G	A	0.0884692	1006
22	rs17001994	G	T	0.0884692	1006
22	rs139066	C	T	0.979125	1006
22	rs73169003	T	C	0.0884692	1006
22	rs10483206	C	T	0.101392	1006
22	rs139067	G	C	0.499006	1006
22	rs6001946	A	G	0.102386	1006
22	rs6001949	G	A	0.102386	1006
22	rs17001997	G	A	0.0894632	1006
22	rs6001950	C	G	0.100398	1006
22	rs62239087	G	A	0.0467197	1006
22	rs56124626	A	G	0.0884692	1006
22	rs3091393	G	C	0.505964	1006
22	rs146122702	G	A	0.00894632	1006
22	rs147677911	G	A	0.0308151	1006
22	rs9611367	T	C	0.357853	1006
22	rs5757976	C	T	0.461233	1006
22	rs7289671	T	C	0.0964215	1006
22	rs5757979	G	C	0.532803	1006
22	rs148961915	G	A	0.0109344	1006
22	rs112034576	C	T	0.0894632	1006
22	rs73169008	C	G	0.0258449	1006
22	rs55993771	G	C	0.0904573	1006
22	rs5757983	C	G	0.534791	1006
22	rs185018298	T	A	0.00695825	1006
22	rs6001954	T	G	0.100398	1006
22	rs5995870	A	G	0.0934394	1006
22	rs5995871	A	G	0.100398	1006
22	rs139903991	A	T	0.0904573	1006
22	rs4821957	C	T	0.634195	1006
22	rs2413624	C	T	0.629225	1006
22	rs140897093	C	T	0.00596421	1006
22	rs55849114	C	A	0.0904573	1006
22	rs55722862	A	C	0.0904573	1006
22	rs55960299	G	C	0.0904573	1006
22	rs5757997	G	A	0.359841	1006
22	rs5750957	C	T	0.630219	1006
22	rs117522791	G	A	0.0119284	1006
22	rs73169017	G	C	0.0884692	1006
22	rs1883473	C	T	0.267396	1006
22	rs145653589	C	T	0.0188867	1006
22	rs190961681	G	C	0.00497018	1006
22	rs183409764	T	A	0.00497018	1006
22	rs7289389	A	T	0.232604	1006
22	rs191306058	G	A	0.0109344	1006
22	rs5757998	G	A	0.629225	1006
22	rs140735724	C	G	0.0119284	1006
22	rs116878828	G	A	0.0745527	1006
22	rs142817596	A	G	0.00894632	1006
22	rs6001960	A	G	0.730616	1006
22	rs143773115	T	C	0.0218688	1006
22	rs146858991	C	A	0.0208748	1006
22	rs5758000	C	T	0.642147	1006
22	rs117542783	T	C	0.141153	1006
22	rs5758001	A	C	0.641153	1006
22	rs190688823	T	A	0.0109344	1006
22	rs182244009	G	A	0.00596421	1006
22	rs9623184	C	T	0.237575	1006
22	rs4257482	G	A	0.632207	1006
22	rs55662398	T	G	0.0894632	1006
22	rs6001962	A	G	0.0994036	1006
22	rs5758004	A	G	0.497018	1006
22	rs118067986	T	C	0.0377734	1006
22	rs932379	A	T	0.0904573	1006
22	rs73169024	T	G	0.0208748	1006
22	rs117497702	C	T	0.0178926	1006
22	rs73169026	C	T	0.0894632	1006
22	rs73169028	C	T	0.0904573	1006
22	rs5758007	A	T	0.498012	1006
22	rs73169032	G	A	0.0894632	1006
22	rs55674424	T	A	0.0904573	1006
22	rs117038330	T	C	0.0159046	1006
22	rs5758008	A	G	0.361829	1006
22	rs5750960	C	A	0.463221	1006
22	rs5995875	C	T	0.100398	1006
22	rs6001965	C	A	0.100398	1006
22	rs5750961	C	T	0.358847	1006
22	rs56092708	G	A	0.0894632	1006
22	rs16985899	C	T	0.0894632	1006
22	rs9619878	G	C	0.23161	1006
22	rs997684	G	C	0.501988	1006
22	rs17002019	C	T	0.0914513	1006
22	rs17002020	T	C	0.0904573	1006
22	rs12167993	G	A	0.0347913	1006
22	rs73169036	C	T	0.0904573	1006
22	rs12160047	A	G	0.101392	1006
22	rs56047425	T	C	0.0904573	1006
22	rs56411183	G	A	0.0904573	1006
22	rs5750966	C	G	0.465209	1006
22	rs73169040	A	G	0.0904573	1006
22	rs117423948	T	A	0.0904573	1006
22	rs9607730	T	C	0.0337972	1006
22	rs5995876	G	A	0.101392	1006
22	rs138476044	G	A	0.0904573	1006
22	rs1022533	C	T	0.357853	1006
22	rs76346318	G	A	0.0198807	1006
22	rs144697676	C	T	0.00994036	1006
22	rs73169043	C	T	0.0904573	1006
22	rs28444678	T	C	0.101392	1006
22	rs73169045	A	G	0.0427435	1006
22	rs17002024	C	T	0.101392	1006
22	rs57705902	C	T	0.0904573	1006
22	rs79799751	C	T	0.0904573	1006
22	rs6001973	T	C	0.100398	1006
22	rs133030	A	G	0.164016	1006
22	rs5750968	C	G	0.366799	1006
22	rs6001974	A	G	0.0994036	1006
22	rs73169051	T	C	0.100398	1006
22	rs17002026	C	T	0.101392	1006
22	rs145874315	C	T	0.0427435	1006
22	rs17002027	T	C	0.0904573	1006
22	rs28567076	A	C	0.101392	1006
22	rs138722485	A	G	0.0119284	1006
22	rs542566479	G	A	0.00596421	1006
22	rs73169056	G	A	0.0904573	1006
22	rs35898643	C	G	0.0705765	1006
22	rs148646251	A	G	0.0218688	1006
22	rs55853923	T	C	0.0904573	1006
22	rs5758018	T	G	0.362823	1006
22	rs17002030	T	C	0.0914513	1006
22	rs9611375	G	A	0.0337972	1006
22	rs9607732	A	G	0.0337972	1006
22	rs73169057	T	C	0.0904573	1006
22	rs73169058	A	C	0.101392	1006
22	rs148375291	C	T	0.0427435	1006
22	rs73169060	T	C	0.101392	1006
22	rs5758020	C	T	0.360835	1006
22	rs142127948	G	A	0.0904573	1006
22	rs17002034	G	T	0.0904573	1006
22	rs192493667	C	T	0.0159046	1006
22	rs17002036	G	A	0.0904573	1006
22	rs2187832	A	C	0.462227	1006
22	rs80270068	G	A	0.0178926	1006
22	rs113811130	A	G	0.0337972	1006
22	rs17002038	C	T	0.0904573	1006
22	rs133033	A	C	0.0149105	1006
22	rs117849653	G	A	0.0188867	1006
22	rs6001980	T	C	0.101392	1006
22	rs55719110	T	C	0.101392	1006
22	rs55997921	C	A	0.101392	1006
22	rs133034	C	T	0.49503	1006
22	rs76465636	C	T	0.00596421	1006
22	rs117294683	T	C	0.0337972	1006
22	rs76204748	A	G	0.0168986	1006
22	rs59047419	C	A	0.100398	1006
22	rs117084745	T	C	0.0188867	1006
22	rs133035	T	C	0.360835	1006
22	rs133036	C	T	0.461233	1006
22	rs55669535	T	A	0.100398	1006
22	rs133037	G	A	0.362823	1006
22	rs112057490	T	C	0.0149105	1006
22	rs73169071	C	T	0.100398	1006
22	rs133038	C	G	0.462227	1006
22	rs133039	A	G	0.464215	1006
22	rs73169072	C	T	0.100398	1006
22	rs6001981	C	T	0.101392	1006
22	rs133040	T	C	0.360835	1006
22	rs111250091	A	G	0.0258449	1006
22	rs145351698	C	T	0.0904573	1006
22	rs73169077	G	A	0.0894632	1006
22	rs78463154	G	A	0.0337972	1006
22	rs73169078	G	C	0.0894632	1006
22	rs6001982	C	A	0.0994036	1006
22	rs117035378	T	C	0.0119284	1006
22	rs5758024	A	C	0.494036	1006
22	rs73169083	T	C	0.100398	1006
22	rs77489454	C	T	0.0139165	1006
22	rs73169084	G	A	0.0894632	1006
22	rs133044	G	A	0.0328032	1006
22	rs133045	T	C	0.362823	1006
22	rs6001983	C	G	0.100398	1006
22	rs28360632	A	G	0.111332	1006
22	rs718193	T	C	0.0894632	1006
22	rs56108505	T	C	0.0894632	1006
22	rs73169087	G	T	0.0894632	1006
22	rs73169089	T	C	0.0894632	1006
22	rs6001984	A	G	0.100398	1006
22	rs73169091	T	G	0.0904573	1006
22	rs133046	T	C	0.362823	1006
22	rs117669949	C	G	0.0904573	1006
22	rs78694459	T	C	0.0904573	1006
22	rs73169096	G	A	0.0904573	1006
22	rs133047	T	C	0.898608	1006
22	rs73169097	C	T	0.100398	1006
22	rs34487566	A	C	0.0884692	1006
22	rs188310394	A	G	0.00298211	1006
22	rs74920380	A	C	0.140159	1006
22	rs181767609	G	T	0.00298211	1006
22	rs118190614	T	C	0.00994036	1006
22	rs4140512	A	G	0.201789	1006
22	rs5995886	G	A	0.201789	1006
22	rs133050	G	A	0.361829	1006
22	rs6001990	A	G	0.201789	1006
22	rs9611382	G	C	0.0337972	1006
22	rs133051	T	C	0.94831	1006
22	rs181095988	C	T	0.00298211	1006
22	rs76653253	C	T	0.0347913	1006
22	rs73169099	C	T	0.0427435	1006
22	rs73169102	G	A	0.100398	1006
22	rs145344978	C	A	0.00695825	1006
22	rs117630508	G	A	0.00894632	1006
22	rs12159200	A	C	0.207753	1006
22	rs150328933	C	T	0.0159046	1006
22	rs77961171	C	T	0.100398	1006
22	rs74975348	C	A	0.101392	1006
22	rs12627881	C	T	0.189861	1006
22	rs35010022	G	T	0.0377734	1006
22	rs147997002	G	A	0.0745527	1006
22	rs13057370	G	A	0.084493	1006
22	rs12159974	C	T	0.201789	1006
22	rs7292804	G	T	0.189861	1006
22	rs7293100	G	T	0.189861	1006
22	rs7284768	T	C	0.202783	1006
22	rs12158399	G	A	0.201789	1006
22	rs73171007	A	G	0.189861	1006
22	rs150917957	C	G	0.0228628	1006
22	rs56051217	G	T	0.0894632	1006
22	rs55775429	A	G	0.189861	1006
22	rs55746155	A	G	0.189861	1006
22	rs56203629	T	A	0.189861	1006
22	rs1811119	T	C	0.201789	1006
22	rs17002067	C	G	0.201789	1006
22	rs733999	C	G	0.201789	1006
22	rs133054	T	G	0.563618	1006
22	rs133055	G	A	0.358847	1006
22	rs17002069	C	G	0.191849	1006
22	rs6002000	G	A	0.202783	1006
22	rs5995890	G	C	0.202783	1006
22	rs133056	C	T	0.358847	1006
22	rs73171013	G	A	0.202783	1006
22	rs8142396	T	G	0.202783	1006
22	rs8141330	A	G	0.202783	1006
22	rs78438241	C	T	0.0149105	1006
22	rs56169543	G	A	0.189861	1006
22	rs117871311	G	A	0.0377734	1006
22	rs113860965	C	T	0.189861	1006
22	rs7284506	C	T	0.189861	1006
22	rs76140747	A	G	0.00795229	1006
22	rs143355097	C	T	0.0437376	1006
22	rs79898470	A	G	0.207753	1006
22	rs182418825	G	A	0.0258449	1006
22	rs73171017	A	T	0.190855	1006
22	rs73171018	C	A	0.0347913	1006
22	rs5995893	T	C	0.203777	1006
22	rs133059	C	T	0.358847	1006
22	rs56755140	A	C	0.168986	1006
22	rs4276108	A	G	0.168986	1006
22	rs12172281	T	C	0.619284	1006
22	rs13055075	G	T	0.359841	1006
22	rs86708	G	A	0.577535	1006
22	rs133062	A	G	0.619284	1006
22	rs2032512	A	C	0.620278	1006
22	rs5750975	A	G	0.607356	1006
22	rs133063	C	T	0.619284	1006
22	rs133064	A	G	0.609344	1006
22	rs133065	G	A	0.607356	1006
22	rs11575919	A	G	0.121272	1006
22	rs133067	C	T	0.792247	1006
22	rs133068	G	C	0.614314	1006
22	rs133070	G	A	0.60338	1006
22	rs133072	A	G	0.635189	1006
22	rs133073	C	T	0.605368	1006
22	rs5758036	T	C	0.581511	1006
22	rs11575922	T	G	0.129225	1006
22	rs133074	T	C	0.540755	1006
22	rs9611386	A	G	0.0337972	1006
22	rs3087592	C	T	0.0596421	1006
22	rs139784925	C	T	0.0198807	1006
22	rs145589497	G	A	0.0218688	1006
22	rs111950677	C	T	0.143141	1006
22	rs133075	G	T	0.542744	1006
22	rs6002019	A	G	0.141153	1006
22	rs882111	G	T	0.0437376	1006
22	rs9611387	C	T	0.197813	1006
22	rs133076	T	C	0.54672	1006
22	rs6002020	G	A	0.141153	1006
22	rs9611388	G	A	0.0437376	1006
22	rs76002658	G	C	0.141153	1006
22	rs11090023	A	G	0.0447316	1006
22	rs9611389	A	T	0.0437376	1006
22	rs8142972	T	C	0.142147	1006
22	rs133077	C	T	0.357853	1006
22	rs192539655	C	A	0.0198807	1006
22	rs141716304	G	A	0.0238569	1006
22	rs144145667	A	C	0.0178926	1006
22	rs80533	A	G	0.757455	1006
22	rs133078	T	C	0.545726	1006
22	rs133079	T	C	0.545726	1006
22	rs28415047	C	T	0.0447316	1006
22	rs133080	C	T	0.357853	1006
22	rs8136721	G	A	0.142147	1006
22	rs7291793	T	C	0.187873	1006
22	rs7292057	T	G	0.142147	1006
22	rs7290861	A	G	0.142147	1006
22	rs133081	A	G	0.356859	1006
22	rs133082	C	T	0.545726	1006
22	rs17343765	G	A	0.142147	1006
22	rs7288796	A	G	0.142147	1006
22	rs9611391	G	A	0.0397614	1006
22	rs7289470	G	T	0.142147	1006
22	rs7284739	A	G	0.0417495	1006
22	rs9789920	A	T	0.141153	1006
22	rs73171034	A	G	0.141153	1006
22	rs133083	A	G	0.358847	1006
22	rs6002027	G	A	0.143141	1006
22	rs73171036	G	A	0.0129225	1006
22	rs9611394	G	A	0.0457256	1006
22	rs111562447	C	G	0.0457256	1006
22	rs133084	T	C	0.544732	1006
22	rs133085	C	T	0.350895	1006
22	rs117381839	G	A	0.0536779	1006
22	rs133086	G	C	0.350895	1006
22	rs133087	C	G	0.350895	1006
22	rs6002031	C	A	0.142147	1006
22	rs5995898	A	G	0.142147	1006
22	rs5995899	C	T	0.142147	1006
22	rs13058356	G	T	0.454274	1006
22	rs7288407	C	T	0.142147	1006
22	rs6002033	T	C	0.142147	1006
22	rs9611395	T	C	0.0457256	1006
22	rs6002034	T	A	0.142147	1006
22	rs6002035	G	T	0.142147	1006
22	rs113077652	C	A	0.028827	1006
22	rs112823638	C	T	0.028827	1006
22	rs4821971	G	C	0.455268	1006
22	rs5995902	G	A	0.648111	1006
22	rs9611396	T	C	0.649105	1006
22	rs6002036	A	C	0.137177	1006
22	rs5995903	G	A	0.137177	1006
22	rs6002037	C	T	0.137177	1006
22	rs5995904	T	C	0.137177	1006
22	rs6002038	G	A	0.137177	1006
22	rs5995905	T	C	0.137177	1006
22	rs6002039	A	T	0.137177	1006
22	rs6002040	G	A	0.137177	1006
22	rs6002041	G	A	0.137177	1006
22	rs6002042	T	C	0.137177	1006
22	rs6002043	A	G	0.182903	1006
22	rs5995906	C	T	0.137177	1006
22	rs5995907	T	A	0.137177	1006
22	rs5995908	G	A	0.137177	1006
22	rs8142344	A	G	0.137177	1006
22	rs75019194	T	C	0.137177	1006
22	rs75190628	G	A	0.137177	1006
22	rs4615017	T	C	0.649105	1006
22	rs12168697	C	T	0.45825	1006
22	rs6002045	G	A	0.137177	1006
22	rs998483	A	T	0.459245	1006
22	rs998482	G	A	0.137177	1006
22	rs998481	A	C	0.137177	1006
22	rs111603735	C	T	0.139165	1006
22	rs7290236	A	G	0.137177	1006
22	rs117035776	G	C	0.0258449	1006
22	rs5995910	A	G	0.142147	1006
22	rs6002046	A	C	0.137177	1006
22	rs6002047	G	C	0.137177	1006
22	rs6002048	G	A	0.137177	1006
22	rs73171066	C	A	0.137177	1006
22	rs73171068	G	A	0.137177	1006
22	rs738660	A	G	0.460239	1006
22	rs77582394	G	A	0.0129225	1006
22	rs8141301	G	A	0.137177	1006
22	rs8141083	A	G	0.138171	1006
22	rs8141574	G	C	0.138171	1006
22	rs12159130	T	G	0.137177	1006
22	rs6002050	A	G	0.650099	1006
22	rs7287750	G	A	0.137177	1006
22	rs5995914	T	C	0.136183	1006
22	rs5995915	G	C	0.137177	1006
22	rs5995916	G	C	0.137177	1006
22	rs6002051	A	C	0.137177	1006
22	rs6002052	C	A	0.137177	1006
22	rs9611397	A	C	0.0457256	1006
22	rs78567764	A	G	0.137177	1006
22	rs79774802	G	A	0.137177	1006
22	rs6002053	T	C	0.137177	1006
22	rs111674281	T	G	0.0457256	1006
22	rs6002054	A	G	0.137177	1006
22	rs5995919	C	T	0.137177	1006
22	rs2413627	T	C	0.649105	1006
22	rs2413628	A	T	0.650099	1006
22	rs5995922	G	A	0.137177	1006
22	rs6002055	T	C	0.137177	1006
22	rs6002056	C	T	0.137177	1006
22	rs6002057	A	G	0.650099	1006
22	rs6002058	T	C	0.137177	1006
22	rs6002059	A	C	0.137177	1006
22	rs5995924	C	G	0.137177	1006
22	rs5995925	C	G	0.137177	1006
22	rs5995928	A	G	0.137177	1006
22	rs12158613	G	A	0.136183	1006
22	rs73171079	C	G	0.137177	1006
22	rs76662656	G	A	0.137177	1006
22	rs12160628	C	T	0.137177	1006
22	rs17429171	G	T	0.137177	1006
22	rs55714854	C	T	0.0457256	1006
22	rs6002064	G	A	0.0457256	1006
22	rs13347194	A	G	0.137177	1006
22	rs13347204	T	C	0.137177	1006
22	rs35559623	G	A	0.0159046	1006
22	rs13347199	C	T	0.137177	1006
22	rs7287446	A	G	0.648111	1006
22	rs13347212	T	C	0.137177	1006
22	rs73171083	G	T	0.137177	1006
22	rs5995930	G	C	0.649105	1006
22	rs73171084	C	T	0.137177	1006
22	rs7292907	T	C	0.461233	1006
22	rs141910520	C	A	0.0119284	1006
22	rs6002065	C	T	0.137177	1006
22	rs6002067	G	A	0.137177	1006
22	rs6519227	G	A	0.497018	1006
22	rs6002068	C	T	0.137177	1006
22	rs62236982	C	G	0.0208748	1006
22	rs6002069	T	C	0.137177	1006
22	rs6002071	G	A	0.137177	1006
22	rs139410731	C	T	0.0447316	1006
22	rs6002072	G	A	0.137177	1006
22	rs6002073	T	C	0.137177	1006
22	rs34469816	G	C	0.137177	1006
22	rs35252376	A	G	0.137177	1006
22	rs17344464	C	A	0.137177	1006
22	rs5995935	T	A	0.137177	1006
22	rs6002075	A	G	0.137177	1006
22	rs73171089	T	C	0.137177	1006
22	rs6002077	A	G	0.137177	1006
22	rs6002078	A	G	0.137177	1006
22	rs6002079	G	A	0.137177	1006
22	rs6002082	A	G	0.137177	1006
22	rs9611399	C	T	0.0447316	1006
22	rs6002083	G	A	0.648111	1006
22	rs6002084	G	T	0.137177	1006
22	rs28460292	T	C	0.137177	1006
22	rs28673614	A	G	0.137177	1006
22	rs6002085	T	C	0.137177	1006
22	rs41454646	T	C	0.142147	1006
22	rs2038340	T	C	0.0457256	1006
22	rs2038341	G	A	0.0447316	1006
22	rs8136514	C	T	0.182903	1006
22	rs4474975	T	A	0.142147	1006
22	rs188201878	G	A	0.0119284	1006
22	rs2144390	T	C	0.141153	1006
22	rs11704680	G	A	0.459245	1006
22	rs12159792	C	T	0.142147	1006
22	rs1962742	T	A	0.137177	1006
22	rs1962743	G	A	0.137177	1006
22	rs1807606	G	A	0.459245	1006
22	rs4821972	T	C	0.650099	1006
22	rs73172804	T	G	0.137177	1006
22	rs35860575	C	T	0.462227	1006
22	rs76987417	C	T	0.141153	1006
22	rs75304169	A	C	0.141153	1006
22	rs76803228	A	G	0.141153	1006
22	rs118179921	G	A	0.0149105	1006
22	rs73172807	G	A	0.140159	1006
22	rs8135390	G	C	0.137177	1006
22	rs8136127	T	C	0.136183	1006
22	rs8135533	G	A	0.136183	1006
22	rs8135325	C	T	0.137177	1006
22	rs73172811	G	A	0.137177	1006
22	rs73172812	G	T	0.134195	1006
22	rs17344652	C	T	0.133201	1006
22	rs73172815	C	T	0.134195	1006
22	rs55690923	G	C	0.0447316	1006
22	rs138329620	C	T	0.0228628	1006
22	rs73172816	A	G	0.133201	1006
22	rs12628800	G	T	0.134195	1006
22	rs12628781	A	T	0.133201	1006
22	rs74796450	A	C	0.134195	1006
22	rs113945244	A	T	0.134195	1006
22	rs73172818	G	A	0.133201	1006
22	rs143432362	G	A	0.0367793	1006
22	rs17344680	G	A	0.134195	1006
22	rs17344701	C	A	0.134195	1006
22	rs1962744	T	C	0.651093	1006
22	rs111584197	A	G	0.134195	1006
22	rs56156332	C	T	0.178926	1006
22	rs111969611	A	G	0.134195	1006
22	rs73172821	G	C	0.134195	1006
22	rs112045582	T	C	0.133201	1006
22	rs113202924	G	A	0.134195	1006
22	rs78742429	C	T	0.134195	1006
22	rs112621888	G	A	0.134195	1006
22	rs74853810	C	T	0.134195	1006
22	rs73172823	T	G	0.134195	1006
22	rs17344784	C	T	0.134195	1006
22	rs78985466	G	A	0.0377734	1006
22	rs9607737	A	G	0.180915	1006
22	rs12628957	A	G	0.133201	1006
22	rs112457329	A	T	0.133201	1006
22	rs6002095	A	G	0.178926	1006
22	rs6002096	C	G	0.180915	1006
22	rs6002097	A	G	0.178926	1006
22	rs9611403	C	T	0.178926	1006
22	rs12168571	A	G	0.180915	1006
22	rs35569038	A	G	0.178926	1006
22	rs113487394	C	T	0.178926	1006
22	rs111523208	T	C	0.178926	1006
22	rs143551474	G	A	0.0228628	1006
22	rs2899340	C	G	0.177932	1006
22	rs2413629	A	G	0.178926	1006
22	rs9607739	C	T	0.177932	1006
22	rs9607740	G	C	0.178926	1006
22	rs9611405	C	A	0.0447316	1006
22	rs9611406	C	T	0.0447316	1006
22	rs9607741	G	A	0.180915	1006
22	rs1884276	G	T	0.178926	1006
22	rs35481964	A	G	0.178926	1006
22	rs117977489	G	A	0.0447316	1006
22	rs6002103	G	C	0.178926	1006
22	rs73172836	G	A	0.133201	1006
22	rs75728780	A	G	0.178926	1006
22	rs9611408	T	C	0.178926	1006
22	rs9611409	G	A	0.178926	1006
22	rs9611410	T	C	0.178926	1006
22	rs7284521	C	G	0.178926	1006
22	rs7285756	T	C	0.178926	1006
22	rs6519231	G	A	0.178926	1006
22	rs6002104	T	C	0.178926	1006
22	rs5995941	C	T	0.0457256	1006
22	rs6519233	A	C	0.133201	1006
22	rs6002105	C	T	0.178926	1006
22	rs6002107	T	C	0.181909	1006
22	rs11703894	T	C	0.466203	1006
22	rs12159716	T	C	0.135189	1006
22	rs73172841	C	T	0.134195	1006
22	rs73172842	A	T	0.134195	1006
22	rs74884385	T	C	0.134195	1006
22	rs8137147	G	A	0.134195	1006
22	rs7290246	G	C	0.466203	1006
22	rs8141323	T	C	0.134195	1006
22	rs8140367	C	A	0.134195	1006
22	rs8141633	T	C	0.134195	1006
22	rs73172844	G	A	0.134195	1006
22	rs117857821	A	T	0.0198807	1006
22	rs112978895	T	A	0.134195	1006
22	rs75277619	T	G	0.134195	1006
22	rs73172845	T	C	0.203777	1006
22	rs2038339	T	C	0.137177	1006
22	rs12628621	C	T	0.137177	1006
22	rs6002108	T	C	0.138171	1006
22	rs8138897	A	G	0.137177	1006
22	rs1987053	C	T	0.137177	1006
22	rs73172853	A	G	0.137177	1006
22	rs112644855	G	A	0.0387674	1006
22	rs73172856	G	A	0.137177	1006
22	rs5758064	T	C	0.480119	1006
22	rs7290757	T	C	0.136183	1006
22	rs7290060	G	T	0.136183	1006
22	rs73172857	C	T	0.136183	1006
22	rs73172858	C	A	0.136183	1006
22	rs35040955	G	C	0.0208748	1006
22	rs113269600	G	A	0.027833	1006
22	rs8138448	T	C	0.135189	1006
22	rs73172859	C	T	0.136183	1006
22	rs73172860	A	G	0.136183	1006
22	rs80032488	C	T	0.136183	1006
22	rs5758065	C	G	0.487078	1006
22	rs5758066	G	T	0.349901	1006
22	rs5758067	C	G	0.349901	1006
22	rs142915682	G	A	0.0626243	1006
22	rs5758068	A	T	0.345924	1006
22	rs5758069	A	C	0.348907	1006
22	rs117230835	T	C	0.0149105	1006
22	rs4821973	A	G	0.353877	1006
22	rs62237000	G	A	0.0904573	1006
22	rs73172866	T	C	0.0248509	1006
22	rs5758071	G	C	0.345924	1006
22	rs11806	A	G	0.349901	1006
22	rs5758072	T	C	0.345924	1006
22	rs2076674	T	C	0.349901	1006
22	rs118164926	G	A	0.0357853	1006
22	rs117235525	T	A	0.0198807	1006
22	rs117776121	C	T	0.0228628	1006
22	rs45608735	C	T	0.0129225	1006
22	rs5758077	C	T	0.341948	1006
22	rs3888466	C	T	0.342942	1006
22	rs191179939	C	T	0.00894632	1006
22	rs77378734	G	C	0.134195	1006
22	rs138293	G	A	0.654076	1006
22	rs138294	G	A	0.653082	1006
22	rs138296	A	G	0.657058	1006
22	rs73172875	G	A	0.134195	1006
22	rs73172876	T	C	0.0139165	1006
22	rs138297	C	G	0.653082	1006
22	rs138298	G	A	0.653082	1006
22	rs138299	A	C	0.653082	1006
22	rs138300	C	T	0.649105	1006
22	rs117269860	A	C	0.0308151	1006
22	rs9611416	T	A	0.0437376	1006
22	rs6002139	C	T	0.65507	1006
22	rs138303	C	T	0.651093	1006
22	rs553598258	G	A	0.0168986	1006
22	rs138304	A	G	0.65507	1006
22	rs138305	G	A	0.653082	1006
22	rs117147580	T	C	0.0139165	1006
22	rs138306	C	T	0.65507	1006
22	rs117487309	G	A	0.0198807	1006
22	rs118166233	C	T	0.0168986	1006
22	rs138308	G	A	0.982107	1006
22	rs713910	G	T	0.651093	1006
22	rs118026	C	T	0.65507	1006
22	rs138309	C	A	0.651093	1006
22	rs138310	T	C	0.65507	1006
22	rs138311	T	C	0.651093	1006
22	rs73172881	A	C	0.134195	1006
22	rs138312	C	T	0.515905	1006
22	rs12628488	G	A	0.135189	1006
22	rs79619619	A	C	0.0129225	1006
22	rs9611419	G	T	0.21173	1006
22	rs7287625	C	T	0.514911	1006
22	rs112119625	C	T	0.0497018	1006
22	rs138318	T	C	0.653082	1006
22	rs138319	G	A	0.650099	1006
22	rs138320	C	T	0.654076	1006
22	rs138321	G	A	0.514911	1006
22	rs12165496	C	T	0.650099	1006
22	rs138323	T	A	0.650099	1006
22	rs74770429	T	C	0.0178926	1006
22	rs118088301	T	G	0.0427435	1006
22	rs184521795	A	C	0.0178926	1006
22	rs138326	A	G	0.654076	1006
22	rs138327	A	G	0.975149	1006
22	rs5750993	A	G	0.519881	1006
22	rs138328	T	A	0.489066	1006
22	rs8137318	C	T	0.0884692	1006
22	rs5758092	A	G	0.0397614	1006
22	rs13054099	T	C	0.262425	1006
22	rs138330	C	G	0.976143	1006
22	rs116972361	G	A	0.0467197	1006
22	rs5758093	A	G	0.0437376	1006
22	rs5750995	C	A	0.0437376	1006
22	rs6002167	A	T	0.0427435	1006
22	rs138333	C	T	0.478131	1006
22	rs6002169	C	T	0.0427435	1006
22	rs9607747	T	C	0.0427435	1006
22	rs55722734	G	A	0.0109344	1006
22	rs710193	C	T	0.0934394	1006
22	rs6002171	G	A	0.0457256	1006
22	rs138335	C	G	0.652087	1006
22	rs5750998	C	T	0.0457256	1006
22	rs62237004	A	G	0.0198807	1006
22	rs6002173	T	A	0.0457256	1006
22	rs138337	A	G	0.478131	1006
22	rs1807677	A	C	0.0417495	1006
22	rs80685	C	T	0.986083	1006
22	rs739272	T	C	0.0457256	1006
22	rs5750999	C	T	0.0417495	1006
22	rs117407521	G	A	0.0218688	1006
22	rs5758104	C	T	0.0417495	1006
22	rs73172894	G	C	0.0417495	1006
22	rs183365469	T	C	0.0119284	1006
22	rs78115184	A	G	0.0129225	1006
22	rs1573745	G	A	0.0407555	1006
22	rs138342	C	T	0.465209	1006
22	rs113666924	G	A	0.055666	1006
22	rs9607748	T	C	0.0417495	1006
22	rs138344	C	G	0.478131	1006
22	rs41308731	A	G	0.0129225	1006
22	rs6002179	C	G	0.0417495	1006
22	rs5995958	C	T	0.0457256	1006
22	rs6002180	G	A	0.0417495	1006
22	rs2266787	C	T	0.0457256	1006
22	rs5758106	C	T	0.0457256	1006
22	rs138346	A	G	0.653082	1006
22	rs138347	A	G	0.653082	1006
22	rs5758107	C	T	0.0457256	1006
22	rs35800717	T	C	0.0417495	1006
22	rs6002181	A	G	0.0457256	1006
22	rs138348	G	A	0.0119284	1006
22	rs138349	A	G	0.653082	1006
22	rs5758108	G	T	0.0417495	1006
22	rs7290793	C	T	0.0695825	1006
22	rs192261735	T	C	0.0139165	1006
22	rs112440129	G	A	0.05666	1006
22	rs103197	A	G	0.542744	1006
22	rs61756762	C	A	0.0159046	1006
22	rs6002182	A	G	0.0457256	1006
22	rs77698202	C	T	0.0497018	1006
22	rs148723221	G	C	0.0467197	1006
22	rs6002183	C	G	0.0417495	1006
22	rs76793398	C	T	0.0586481	1006
22	rs9611427	A	G	0.0417495	1006
22	rs28417895	A	T	0.250497	1006
22	rs148825900	G	A	0.0188867	1006
22	rs138351	C	T	0.208748	1006
22	rs62237039	T	G	0.0298211	1006
22	rs531420711	T	A	0.0149105	1006
22	rs138352	T	G	0.653082	1006
22	rs9611429	G	A	0.0417495	1006
22	rs142837365	A	G	0.0188867	1006
22	rs138354	T	C	0.526839	1006
22	rs538545935	G	A	0.00198807	1006
22	rs9607751	A	C	0.0417495	1006
22	rs148023469	G	A	0.00994036	1006
22	rs4821976	G	A	0.521869	1006
22	rs118095432	C	T	0.0526839	1006
22	rs146275716	A	G	0.0526839	1006
22	rs188385475	A	G	0.00497018	1006
22	rs1005402	T	C	0.528827	1006
22	rs13056402	C	T	0.0248509	1006
22	rs71325197	G	C	0.0417495	1006
22	rs140342992	G	T	0.0119284	1006
22	rs190737315	C	T	0.00497018	1006
22	rs13058509	C	A	0.0367793	1006
22	rs9611433	A	T	0.473161	1006
22	rs5758123	C	G	0.481113	1006
22	rs5758124	G	A	0.0467197	1006
22	rs34710289	A	G	0.0417495	1006
22	rs13055690	A	G	0.0149105	1006
22	rs117740374	A	T	0.0357853	1006
22	rs5995963	A	T	0.528827	1006
22	rs118098040	C	T	0.0248509	1006
22	rs5751007	C	T	0.0417495	1006
22	rs150252329	G	A	0.0536779	1006
22	rs13058395	T	C	0.0417495	1006
22	rs148842996	G	A	0.0357853	1006
22	rs113146828	A	G	0.027833	1006
22	rs6002199	A	G	0.0457256	1006
22	rs71325199	G	A	0.054672	1006
22	rs9607755	A	T	0.0417495	1006
22	rs35188123	C	T	0.0417495	1006
22	rs189381586	C	A	0.0159046	1006
22	rs9611435	T	C	0.535785	1006
22	rs5758131	C	T	0.481113	1006
22	rs2143610	A	C	0.474155	1006
22	rs151081185	T	C	0.00994036	1006
22	rs145886125	C	G	0.0119284	1006
22	rs2899341	G	A	0.517893	1006
22	rs9611437	C	T	0.0407555	1006
22	rs9611438	G	A	0.0407555	1006
22	rs73174611	A	G	0.0198807	1006
22	rs9611440	A	G	0.483101	1006
22	rs9611441	G	C	0.473161	1006
22	rs74520475	T	G	0.0586481	1006
22	rs77044880	C	G	0.0218688	1006
22	rs6002206	T	C	0.0407555	1006
22	rs9623290	C	T	0.0447316	1006
22	rs9611442	A	G	0.527833	1006
22	rs151020705	G	A	0.0159046	1006
22	rs5995968	G	A	0.0417495	1006
22	rs117912353	T	C	0.0377734	1006
22	rs34654213	G	T	0.0149105	1006
22	rs6002207	G	A	0.0407555	1006
22	rs117389145	G	A	0.0477137	1006
22	rs111736209	T	C	0.028827	1006
22	rs6002208	C	T	0.0407555	1006
22	rs111298861	G	T	0.474155	1006
22	rs56080538	G	C	0.482107	1006
22	rs138157070	G	A	0.0129225	1006
22	rs75270024	G	A	0.0407555	1006
22	rs5751014	A	T	0.0447316	1006
22	rs9611443	A	G	0.0407555	1006
22	rs2413631	G	A	0.248509	1006
22	rs146854087	T	C	0.0477137	1006
22	rs5995973	G	C	0.0407555	1006
22	rs140552987	C	G	0.0188867	1006
22	rs5995974	A	G	0.0407555	1006
22	rs17347451	G	C	0.482107	1006
22	rs9611446	G	A	0.0407555	1006
22	rs181176867	C	G	0.0178926	1006
22	rs9611447	T	C	0.489066	1006
22	rs144919483	G	T	0.0198807	1006
22	rs112169312	A	G	0.277336	1006
22	rs150221573	G	A	0.0675944	1006
22	rs148198468	A	G	0.0188867	1006
22	rs5758150	T	C	0.530815	1006
22	rs113784934	G	A	0.0447316	1006
22	rs28500583	G	A	0.0407555	1006
22	rs6002215	A	G	0.0407555	1006
22	rs147500241	A	G	0.0119284	1006
22	rs6002217	G	A	0.0407555	1006
22	rs5758152	A	G	0.479125	1006
22	rs5758153	G	T	0.349901	1006
22	rs5995976	C	T	0.0407555	1006
22	rs9623300	C	G	0.0864811	1006
22	rs35841141	A	G	0.0437376	1006
22	rs117990764	G	A	0.0129225	1006
22	rs34406492	C	T	0.0457256	1006
22	rs78909142	G	A	0.0188867	1006
22	rs144960271	C	T	0.0526839	1006
22	rs144971623	C	T	0.026839	1006
22	rs9611451	C	T	0.0437376	1006
22	rs960596	C	T	0.350895	1006
22	rs5995978	G	T	0.0427435	1006
22	rs5751020	C	T	0.492048	1006
22	rs188550816	T	C	0.00994036	1006
22	rs7291143	C	T	0.0894632	1006
22	rs7287939	T	C	0.0795229	1006
22	rs117820404	G	A	0.0616302	1006
22	rs5758168	G	A	0.549702	1006
22	rs5758169	A	C	0.55169	1006
22	rs1884249	T	C	0.553678	1006
22	rs5758171	G	A	0.492048	1006
22	rs5758172	A	G	0.550696	1006
22	rs9611452	T	C	0.550696	1006
22	rs9611453	C	T	0.499006	1006
22	rs12485045	G	A	0.481113	1006
22	rs5995983	G	A	0.508946	1006
22	rs5758174	T	C	0.56163	1006
22	rs5758175	G	A	0.56163	1006
22	rs5758176	C	G	0.562624	1006
22	rs5758177	A	G	0.564612	1006
22	rs743001	T	A	0.558648	1006
22	rs743002	T	C	0.0536779	1006
22	rs761702	G	A	0.0536779	1006
22	rs34780507	A	G	0.0536779	1006
22	rs5758179	G	A	0.309145	1006
22	rs5751022	G	A	0.188867	1006
22	rs13056300	T	C	0.292247	1006
22	rs62237051	G	A	0.189861	1006
22	rs9611454	C	T	0.352883	1006
22	rs71327105	T	G	0.05666	1006
22	rs5751023	G	A	0.236581	1006
22	rs5758181	G	A	0.248509	1006
22	rs140820977	T	C	0.0168986	1006
22	rs12166627	T	A	0.139165	1006
22	rs12484084	T	C	0.153082	1006
22	rs5751025	A	G	0.00596421	1006
22	rs184725464	G	A	0.0149105	1006
22	rs9607764	G	C	0.424453	1006
22	rs5758182	G	A	0.234592	1006
22	rs9611455	C	T	0.422465	1006
22	rs8138917	T	C	0.423459	1006
22	rs5758183	T	C	0.980119	1006
22	rs5758184	A	G	0.980119	1006
22	rs8138349	C	T	0.423459	1006
22	rs8139489	T	C	0.0357853	1006
22	rs8138520	A	G	0.423459	1006
22	rs5758186	T	C	0.321074	1006
22	rs76643446	T	G	0.0238569	1006
22	rs5758187	G	C	0.744533	1006
22	rs9611457	C	G	0.423459	1006
22	rs5758188	T	C	0.235586	1006
22	rs9611459	G	A	0.303181	1006
22	rs5751028	G	A	0.32008	1006
22	rs5751029	C	T	0.32008	1006
22	rs192438233	A	G	0.00497018	1006
22	rs8135225	A	C	0.423459	1006
22	rs9607765	C	T	0.301193	1006
22	rs4821980	C	G	0.423459	1006
22	rs4821981	G	T	0.423459	1006
22	rs8136385	G	A	0.120278	1006
22	rs8139372	A	T	0.120278	1006
22	rs8139660	C	T	0.120278	1006
22	rs8139770	C	T	0.425447	1006
22	rs6519240	C	T	0.233598	1006
22	rs13054700	A	G	0.120278	1006
22	rs1807604	C	T	0.980119	1006
22	rs738633	A	G	0.980119	1006
22	rs34280060	G	C	0.120278	1006
22	rs926914	C	T	0.302187	1006
22	rs9611460	T	C	0.290258	1006
22	rs5751030	G	C	0.980119	1006
22	rs73424511	G	A	0.120278	1006
22	rs75723348	T	G	0.302187	1006
22	rs71327109	C	T	0.11829	1006
22	rs34287622	C	T	0.120278	1006
22	rs55776715	G	A	0.227634	1006
22	rs112162776	C	A	0.0198807	1006
22	rs9611462	G	C	0.32505	1006
22	rs151087016	G	A	0.0168986	1006
22	rs5758190	A	T	0.980119	1006
22	rs6002232	A	G	0.980119	1006
22	rs5758191	A	G	0.859841	1006
22	rs73424526	G	A	0.11829	1006
22	rs117428413	C	A	0.0387674	1006
22	rs9611465	G	A	0.304175	1006
22	rs9611466	A	T	0.304175	1006
22	rs9611467	C	T	0.304175	1006
22	rs9607768	G	A	0.304175	1006
22	rs111790409	A	G	0.0198807	1006
22	rs145918602	C	T	0.0129225	1006
22	rs117887459	A	G	0.0298211	1006
22	rs12484477	G	A	0.305169	1006
22	rs2899343	C	T	0.326044	1006
22	rs5758193	C	T	0.326044	1006
22	rs4820423	A	T	0.305169	1006
22	rs74471970	T	G	0.0198807	1006
22	rs12628527	T	C	0.120278	1006
22	rs4820426	C	T	0.304175	1006
22	rs4821982	C	T	0.304175	1006
22	rs4820427	G	C	0.445328	1006
22	rs8141699	T	C	0.0477137	1006
22	rs112533405	A	G	0.0258449	1006
22	rs9611469	T	C	0.303181	1006
22	rs9611472	G	A	0.0208748	1006
22	rs73174657	G	A	0.303181	1006
22	rs112779734	T	C	0.323062	1006
22	rs5995986	A	G	0.769384	1006
22	rs113578757	A	G	0.120278	1006
22	rs7291559	C	G	0.120278	1006
22	rs9607769	G	A	0.303181	1006
22	rs7291881	A	G	0.769384	1006
22	rs9611474	G	A	0.303181	1006
22	rs76919997	G	C	0.0198807	1006
22	rs73174659	C	T	0.0576541	1006
22	rs79447681	A	G	0.0198807	1006
22	rs8135524	T	C	0.423459	1006
22	rs4821984	A	T	0.423459	1006
22	rs4821987	T	C	0.770378	1006
22	rs73174660	T	C	0.305169	1006
22	rs139852185	C	T	0.0685885	1006
22	rs117234572	G	A	0.0198807	1006
22	rs4821989	C	T	0.305169	1006
22	rs139854673	C	T	0.0129225	1006
22	rs4821990	T	G	0.305169	1006
22	rs7289484	C	G	0.11829	1006
22	rs7289906	G	A	0.11829	1006
22	rs12484971	A	T	0.306163	1006
22	rs143302916	C	T	0.11829	1006
22	rs9754487	A	G	0.423459	1006
22	rs7286603	T	C	0.423459	1006
22	rs8136890	G	A	0.11829	1006
22	rs13055800	G	A	0.305169	1006
22	rs4821991	T	C	0.305169	1006
22	rs6519241	C	T	0.11829	1006
22	rs13057109	A	T	0.0347913	1006
22	rs8137990	G	T	0.116302	1006
22	rs62238681	T	C	0.0884692	1006
22	rs8137906	A	G	0.423459	1006
22	rs8138039	A	G	0.11829	1006
22	rs8138365	C	T	0.11829	1006
22	rs56358006	C	T	0.199801	1006
22	rs4821992	T	C	0.770378	1006
22	rs7292261	C	T	0.770378	1006
22	rs118039765	C	T	0.0208748	1006
22	rs12484525	G	C	0.423459	1006
22	rs117147869	C	G	0.0109344	1006
22	rs12628681	C	T	0.119284	1006
22	rs1474846	A	G	0.770378	1006
22	rs1967708	G	C	0.424453	1006
22	rs8139536	A	G	0.119284	1006
22	rs7285811	A	G	0.119284	1006
22	rs7287229	T	A	0.126243	1006
22	rs6002239	T	C	0.424453	1006
22	rs9611478	G	C	0.0238569	1006
22	rs67254554	A	G	0.11829	1006
22	rs112024867	G	A	0.0238569	1006
22	rs7284083	T	A	0.116302	1006
22	rs7292484	C	T	0.11829	1006
22	rs187134154	C	T	0.0129225	1006
22	rs8142874	G	A	0.306163	1006
22	rs62238684	C	T	0.0874751	1006
22	rs62238685	A	T	0.0874751	1006
22	rs8138132	A	C	0.346918	1006
22	rs7287837	C	T	0.11829	1006
22	rs7289218	T	A	0.11829	1006
22	rs28814423	G	A	0.305169	1006
22	rs7284653	G	T	0.11829	1006
22	rs7285123	G	C	0.116302	1006
22	rs5995987	A	G	0.11829	1006
22	rs5995988	C	G	0.11829	1006
22	rs58226304	A	T	0.11829	1006
22	rs144171080	G	A	0.0218688	1006
22	rs9619935	C	G	0.306163	1006
22	rs35260652	T	A	0.120278	1006
22	rs5758207	A	G	0.772366	1006
22	rs141447235	T	C	0.0467197	1006
22	rs35857096	C	G	0.115308	1006
22	rs138816432	G	A	0.0149105	1006
22	rs6002242	T	C	0.780318	1006
22	rs4821993	A	G	0.780318	1006
22	rs9611486	C	G	0.308151	1006
22	rs13053242	G	A	0.306163	1006
22	rs9611487	C	T	0.305169	1006
22	rs113322803	G	A	0.114314	1006
22	rs73424602	C	T	0.421471	1006
22	rs12168518	A	G	0.780318	1006
22	rs12168550	A	G	0.780318	1006
22	rs4821995	A	G	0.666004	1006
22	rs5758209	T	G	0.473161	1006
22	rs9306351	G	A	0.358847	1006
22	rs9611488	G	T	0.306163	1006
22	rs5995990	C	T	0.780318	1006
22	rs6002245	A	T	0.780318	1006
22	rs146888412	G	A	0.0178926	1006
22	rs4821997	T	C	0.780318	1006
22	rs5758211	C	T	0.780318	1006
22	rs148621721	C	T	0.0129225	1006
22	rs4821998	C	G	0.306163	1006
22	rs76137221	A	G	0.0188867	1006
22	rs62238687	A	G	0.217694	1006
22	rs62238688	G	A	0.0218688	1006
22	rs12485034	A	G	0.305169	1006
22	rs147895070	C	T	0.0109344	1006
22	rs4821999	A	G	0.40159	1006
22	rs5758212	A	G	0.380716	1006
22	rs8136923	G	A	0.305169	1006
22	rs5751033	C	T	0.378728	1006
22	rs4822000	T	C	0.393638	1006
22	rs8142276	T	C	0.400596	1006
22	rs8141730	A	G	0.40159	1006
22	rs6002249	T	C	0.77833	1006
22	rs9607771	G	A	0.305169	1006
22	rs62238690	G	A	0.0894632	1006
22	rs8139533	G	A	0.0934394	1006
22	rs7290458	T	C	0.400596	1006
22	rs7289989	A	C	0.400596	1006
22	rs73174683	A	G	0.0218688	1006
22	rs75828062	G	A	0.0934394	1006
22	rs9623320	G	A	0.304175	1006
22	rs5758216	C	G	0.374751	1006
22	rs5751038	C	A	0.373757	1006
22	rs151195037	G	A	0.00397614	1006
22	rs5751039	G	C	0.67992	1006
22	rs5758222	A	G	0.328032	1006
22	rs7287970	T	C	0.0944334	1006
22	rs5995992	T	C	0.305169	1006
22	rs4822002	G	A	0.633201	1006
22	rs61342075	C	T	0.328032	1006
22	rs2267424	C	A	0.635189	1006
22	rs5758223	G	A	0.733598	1006
22	rs766314	G	C	0.639165	1006
22	rs75844813	T	C	0.054672	1006
22	rs5751040	T	C	0.638171	1006
22	rs117904036	A	T	0.0248509	1006
22	rs9607772	G	A	0.634195	1006
22	rs148485130	T	C	0.0119284	1006
22	rs738628	C	T	0.634195	1006
22	rs2899344	C	T	0.633201	1006
22	rs12165625	G	A	0.0666004	1006
22	rs5751042	G	A	0.635189	1006
22	rs5995993	T	A	0.636183	1006
22	rs11090039	G	A	0.303181	1006
22	rs17002284	A	G	0.328032	1006
22	rs5758228	A	G	0.633201	1006
22	rs2024717	C	T	0.633201	1006
22	rs7286979	G	A	0.328032	1006
22	rs113293360	G	A	0.0238569	1006
22	rs34213429	G	A	0.0139165	1006
22	rs17433014	G	A	0.0467197	1006
22	rs116856246	G	A	0.0159046	1006
22	rs2267425	G	C	0.633201	1006
22	rs151250333	T	C	0.0188867	1006
22	rs76331127	C	T	0.0159046	1006
22	rs4822004	T	G	0.633201	1006
22	rs6002260	A	G	0.328032	1006
22	rs5758231	C	G	0.635189	1006
22	rs5751046	A	G	0.328032	1006
22	rs111527198	A	G	0.0228628	1006
22	rs9611497	A	G	0.635189	1006
22	rs146115798	C	T	0.028827	1006
22	rs77965463	C	T	0.0944334	1006
22	rs5995996	T	G	0.635189	1006
22	rs13058113	G	T	0.304175	1006
22	rs6002262	C	G	0.632207	1006
22	rs738629	G	T	0.633201	1006
22	rs7284319	A	G	0.0944334	1006
22	rs738630	T	C	0.640159	1006
22	rs738631	G	A	0.638171	1006
22	rs75066103	T	G	0.0387674	1006
22	rs112624735	C	T	0.328032	1006
22	rs2064558	G	A	0.634195	1006
22	rs2144342	G	T	0.634195	1006
22	rs4822005	G	A	0.634195	1006
22	rs5758237	T	G	0.634195	1006
22	rs55947928	A	G	0.267396	1006
22	rs117072685	G	A	0.0387674	1006
22	rs5758238	G	A	0.634195	1006
22	rs4822006	T	C	0.634195	1006
22	rs146745541	A	G	0.0208748	1006
22	rs8137709	G	A	0.0944334	1006
22	rs5758240	T	C	0.639165	1006
22	rs9611500	C	G	0.0228628	1006
22	rs181755354	G	C	0.00497018	1006
22	rs738632	A	G	0.633201	1006
22	rs139284243	C	G	0.0129225	1006
22	rs75719186	C	G	0.131213	1006
22	rs113673125	T	G	0.329026	1006
22	rs9607777	G	A	0.0228628	1006
22	rs35669783	T	G	0.0944334	1006
22	rs117734655	G	C	0.0159046	1006
22	rs2064560	A	G	0.304175	1006
22	rs141217333	G	A	0.0129225	1006
22	rs111355898	G	A	0.141153	1006
22	rs73176608	C	T	0.0228628	1006
22	rs35823862	T	C	0.0964215	1006
22	rs9611502	C	T	0.0248509	1006
22	rs5758242	A	G	0.329026	1006
22	rs35531014	A	G	0.0377734	1006
22	rs150563866	G	A	0.0129225	1006
22	rs13053662	G	A	0.0944334	1006
22	rs4822007	T	C	0.636183	1006
22	rs9611503	C	T	0.303181	1006
22	rs111618779	T	A	0.0228628	1006
22	rs17002308	T	C	0.0188867	1006
22	rs4820428	A	G	0.305169	1006
22	rs4820429	C	G	0.733598	1006
22	rs4822008	C	G	0.305169	1006
22	rs4822010	T	C	0.636183	1006
22	rs9611505	T	C	0.305169	1006
22	rs1569857	C	G	0.329026	1006
22	rs79187507	T	G	0.0129225	1006
22	rs1569858	A	G	0.638171	1006
22	rs2413637	G	C	0.638171	1006
22	rs185045590	C	T	0.00596421	1006
22	rs35121045	T	C	0.0944334	1006
22	rs9611506	T	A	0.0238569	1006
22	rs59568053	G	A	0.329026	1006
22	rs35023864	C	T	0.0944334	1006
22	rs117597170	G	A	0.0337972	1006
22	rs75843224	C	A	0.055666	1006
22	rs5751053	C	G	0.635189	1006
22	rs20551	A	G	0.303181	1006
22	rs35350688	A	G	0.0198807	1006
22	rs6002268	T	C	0.639165	1006
22	rs7510675	A	G	0.734592	1006
22	rs4820431	A	C	0.640159	1006
22	rs4822011	C	T	0.635189	1006
22	rs20552	T	A	0.635189	1006
22	rs66776572	T	G	0.329026	1006
22	rs117018441	G	T	0.0218688	1006
22	rs117469241	G	A	0.0159046	1006
22	rs112750450	T	C	0.0228628	1006
22	rs150765229	C	A	0.0129225	1006
22	rs191312004	G	A	0.0198807	1006
22	rs1033611	A	G	0.634195	1006
22	rs1033612	C	G	0.0188867	1006
22	rs144137380	A	G	0.0139165	1006
22	rs118065748	C	T	0.0347913	1006
22	rs10854741	C	T	0.0675944	1006
22	rs5751056	A	G	0.733598	1006
22	rs2057070	T	C	0.306163	1006
22	rs2294976	C	A	0.0944334	1006
22	rs9619950	C	T	0.0685885	1006
22	rs34016471	G	A	0.0139165	1006
22	rs5751058	A	G	0.328032	1006
22	rs9611509	A	G	0.306163	1006
22	rs6002271	C	T	0.306163	1006
22	rs12160751	C	T	0.32505	1006
22	rs9607779	A	G	0.637177	1006
22	rs136393	G	T	0.733598	1006
22	rs116886942	G	A	0.026839	1006
22	rs146822020	A	G	0.0129225	1006
22	rs5751060	G	T	0.637177	1006
22	rs75278256	G	A	0.0417495	1006
22	rs2076577	T	C	0.633201	1006
22	rs62238724	A	G	0.0208748	1006
22	rs34711608	A	G	0.0944334	1006
22	rs9611510	T	C	0.306163	1006
22	rs2076578	C	T	0.327038	1006
22	rs149548576	C	A	0.0228628	1006
22	rs2076580	G	A	0.327038	1006
22	rs2076581	T	C	0.636183	1006
22	rs77339131	G	A	0.0695825	1006
22	rs35082633	A	G	0.0944334	1006
22	rs5758251	T	C	0.328032	1006
22	rs151311287	G	A	0.00994036	1006
22	rs73176628	C	T	0.0228628	1006
22	rs1046088	A	C	0.0387674	1006
22	rs113354489	C	A	0.055666	1006
22	rs62238726	A	T	0.00894632	1006
22	rs12628695	G	A	0.0944334	1006
22	rs136394	A	G	0.637177	1006
22	rs136395	A	G	0.735586	1006
22	rs4408817	C	T	0.635189	1006
22	rs140472813	C	T	0.0188867	1006
22	rs117019534	G	A	0.0308151	1006
22	rs6002277	G	C	0.306163	1006
22	rs2143694	G	A	0.328032	1006
22	rs2038208	T	G	0.634195	1006
22	rs4822016	C	T	0.631213	1006
22	rs9611515	T	G	0.026839	1006
22	rs113464127	G	A	0.0208748	1006
22	rs9607782	T	A	0.265408	1006
22	rs75977001	G	C	0.0417495	1006
22	rs12167949	G	A	0.90159	1006
22	rs138397947	G	A	0.0198807	1006
22	rs2092563	G	A	0.303181	1006
22	rs11913442	C	T	0.634195	1006
22	rs5758257	G	A	0.634195	1006
22	rs5751061	T	G	0.634195	1006
22	rs2038209	T	C	0.633201	1006
22	rs77441217	C	T	0.00695825	1006
22	rs136401	A	C	0.634195	1006
22	rs28457031	G	A	0.0347913	1006
22	rs8138990	A	C	0.328032	1006
22	rs5758259	C	G	0.633201	1006
22	rs5751062	T	C	0.634195	1006
22	rs11703115	G	A	0.328032	1006
22	rs136402	G	A	0.305169	1006
22	rs78947368	C	G	0.0695825	1006
22	rs116845784	G	A	0.0506958	1006
22	rs17002325	C	G	0.00596421	1006
22	rs142143747	G	A	0.028827	1006
22	rs79546	T	A	0.671968	1006
22	rs117279218	C	G	0.0695825	1006
22	rs139431	C	T	0.363817	1006
22	rs4820432	G	A	0.636183	1006
22	rs139432	G	A	0.363817	1006
22	rs17002327	C	T	0.0168986	1006
22	rs75278755	A	T	0.0407555	1006
22	rs139433	C	G	0.362823	1006
22	rs139434	A	G	0.363817	1006
22	rs139435	G	A	0.363817	1006
22	rs139436	G	A	0.363817	1006
22	rs139437	T	C	0.363817	1006
22	rs139438	C	T	0.362823	1006
22	rs139439	A	C	0.363817	1006
22	rs7290378	T	C	0.363817	1006
22	rs7289286	A	G	0.362823	1006
22	rs7289294	A	G	0.363817	1006
22	rs7290545	T	C	0.363817	1006
22	rs7289858	G	C	0.362823	1006
22	rs7289861	G	A	0.362823	1006
22	rs62238731	T	C	0.0208748	1006
22	rs5758262	A	G	0.636183	1006
22	rs139440	A	G	0.363817	1006
22	rs139441	A	G	0.363817	1006
22	rs4820433	C	G	0.309145	1006
22	rs149228586	C	T	0.0178926	1006
22	rs139445	T	C	0.363817	1006
22	rs139446	G	C	0.363817	1006
22	rs8141477	G	T	0.363817	1006
22	rs12167677	C	G	0.363817	1006
22	rs12169035	C	T	0.362823	1006
22	rs139447	G	A	0.363817	1006
22	rs3818003	C	T	0.309145	1006
22	rs139450	T	C	0.363817	1006
22	rs139451	G	A	0.363817	1006
22	rs139452	G	C	0.363817	1006
22	rs112391039	C	T	0.0159046	1006
22	rs139453	A	G	0.363817	1006
22	rs139454	G	A	0.363817	1006
22	rs139455	C	G	0.363817	1006
22	rs139456	A	G	0.363817	1006
22	rs139457	T	C	0.363817	1006
22	rs139458	G	A	0.363817	1006
22	rs139460	T	C	0.363817	1006
22	rs8139263	T	C	0.364811	1006
22	rs139461	T	C	0.672962	1006
22	rs113362906	T	C	0.0228628	1006
22	rs13058265	A	G	0.363817	1006
22	rs13054131	T	C	0.363817	1006
22	rs139462	T	C	0.363817	1006
22	rs139463	T	G	0.363817	1006
22	rs185932675	C	G	0.0129225	1006
22	rs85220	T	G	0.363817	1006
22	rs9611519	C	T	0.307157	1006
22	rs9611520	C	T	0.307157	1006
22	rs139464	C	G	0.363817	1006
22	rs139465	C	T	0.359841	1006
22	rs139466	A	G	0.672962	1006
22	rs139467	A	G	0.672962	1006
22	rs139468	T	C	0.672962	1006
22	rs35025246	C	T	0.0139165	1006
22	rs2273085	C	T	0.308151	1006
22	rs139469	A	G	0.672962	1006
22	rs5758264	T	G	0.309145	1006
22	rs139470	C	T	0.359841	1006
22	rs79543	T	C	0.675944	1006
22	rs139472	G	C	0.670974	1006
22	rs140614180	T	C	0.00795229	1006
22	rs112037864	C	T	0.0228628	1006
22	rs5758265	G	A	0.310139	1006
22	rs145073899	C	T	0.0536779	1006
22	rs79545	A	G	0.671968	1006
22	rs5758266	G	T	0.306163	1006
22	rs139473	G	C	0.364811	1006
22	rs139474	G	C	0.361829	1006
22	rs5758267	T	A	0.306163	1006
22	rs73176644	C	T	0.0228628	1006
22	rs2179744	G	A	0.306163	1006
22	rs5758268	A	T	0.306163	1006
22	rs56361238	A	G	0.0815109	1006
22	rs139475	C	T	0.360835	1006
22	rs55912549	G	A	0.0208748	1006
22	rs139477	A	G	0.262425	1006
22	rs139478	G	A	0.358847	1006
22	rs139480	C	T	0.670974	1006
22	rs3721	C	T	0.360835	1006
22	rs139481	C	T	0.302187	1006
22	rs139483	A	G	0.670974	1006
22	rs139484	T	G	0.360835	1006
22	rs139485	G	A	0.360835	1006
22	rs139486	C	G	0.360835	1006
22	rs5751069	C	G	0.310139	1006
22	rs9611522	C	T	0.292247	1006
22	rs150297179	G	A	0.0178926	1006
22	rs34718663	C	G	0.0159046	1006
22	rs139492	G	T	0.358847	1006
22	rs139493	C	T	0.358847	1006
22	rs2281336	C	G	0.641153	1006
22	rs139495	C	T	0.265408	1006
22	rs117300019	T	G	0.028827	1006
22	rs4820434	G	T	0.331014	1006
22	rs139496	T	G	0.71173	1006
22	rs139497	C	T	0.692843	1006
22	rs9611525	C	T	0.358847	1006
22	rs6002295	T	C	0.560636	1006
22	rs1953	C	T	0.258449	1006
22	rs3171692	C	T	0.338966	1006
22	rs9611526	C	T	0.0228628	1006
22	rs73176656	A	G	0.0526839	1006
22	rs1983631	C	T	0.342942	1006
22	rs139498	G	C	0.432406	1006
22	rs9611527	G	A	0.341948	1006
22	rs139499	A	G	0.774354	1006
22	rs45627435	C	T	0.0695825	1006
22	rs71948	C	G	0.777336	1006
22	rs11703267	A	G	0.434394	1006
22	rs139501	T	A	0.77833	1006
22	rs139502	C	T	0.430417	1006
22	rs9611528	T	C	0.346918	1006
22	rs139503	G	A	0.435388	1006
22	rs7364221	C	A	0.338966	1006
22	rs139504	C	G	0.775348	1006
22	rs146017020	C	T	0.0526839	1006
22	rs139505	T	C	0.261431	1006
22	rs104974	G	A	0.431412	1006
22	rs139506	A	G	0.434394	1006
22	rs139507	T	C	0.429423	1006
22	rs139508	G	A	0.775348	1006
22	rs2066780	C	T	0.0119284	1006
22	rs4822017	C	T	0.0397614	1006
22	rs470112	C	G	0.431412	1006
22	rs139509	G	A	0.260437	1006
22	rs4820435	G	T	0.338966	1006
22	rs2235849	T	G	0.346918	1006
22	rs140636543	G	A	0.0139165	1006
22	rs2229753	G	A	0.0198807	1006
22	rs139512	A	G	0.782306	1006
22	rs139513	A	G	0.782306	1006
22	rs6002301	G	A	0.0178926	1006
22	rs139515	A	G	0.4334	1006
22	rs5751071	G	A	0.343936	1006
22	rs5751072	G	A	0.345924	1006
22	rs186533270	T	C	0.0168986	1006
22	rs2235850	C	T	0.341948	1006
22	rs139516	G	A	0.434394	1006
22	rs2284079	C	T	0.341948	1006
22	rs75131768	C	T	0.05666	1006
22	rs2413639	G	A	0.341948	1006
22	rs139519	C	G	0.434394	1006
22	rs2235851	G	A	0.173956	1006
22	rs139520	A	G	0.776342	1006
22	rs118180630	G	T	0.05666	1006
22	rs2235852	G	T	0.341948	1006
22	rs74565399	A	G	0.0119284	1006
22	rs9607787	G	A	0.026839	1006
22	rs55893749	G	A	0.0586481	1006
22	rs5758273	T	C	0.77336	1006
22	rs5758274	A	G	0.341948	1006
22	rs139525	G	A	0.434394	1006
22	rs117535660	G	C	0.0218688	1006
22	rs5751074	G	A	0.341948	1006
22	rs139764778	G	A	0.0337972	1006
22	rs117255386	C	A	0.0675944	1006
22	rs118129028	A	C	0.0139165	1006
22	rs142314105	G	T	0.0109344	1006
22	rs2267429	G	C	0.341948	1006
22	rs139526	A	G	0.431412	1006
22	rs139527	A	G	0.976143	1006
22	rs6519249	G	A	0.431412	1006
22	rs139528	A	C	0.774354	1006
22	rs139529	A	G	0.774354	1006
22	rs8139515	A	T	0.171968	1006
22	rs9611540	C	T	0.338966	1006
22	rs60171	G	A	0.774354	1006
22	rs5758280	C	T	0.225646	1006
22	rs5996011	G	A	0.774354	1006
22	rs6002310	A	G	0.340954	1006
22	rs139531	A	G	0.261431	1006
22	rs139533	T	C	0.774354	1006
22	rs9611542	C	T	0.33996	1006
22	rs139535	T	C	0.430417	1006
22	rs118089244	G	A	0.0675944	1006
22	rs8139705	C	T	0.16998	1006
22	rs113822437	G	A	0.0109344	1006
22	rs8139784	G	T	0.16998	1006
22	rs11704524	G	C	0.171968	1006
22	rs1969666	A	C	0.343936	1006
22	rs6002312	A	T	0.403579	1006
22	rs2413641	C	T	0.0457256	1006
22	rs1535048	C	T	0.341948	1006
22	rs1984584	G	A	0.4334	1006
22	rs1003619	G	C	0.434394	1006
22	rs1984839	G	C	0.33002	1006
22	rs112659552	C	T	0.027833	1006
22	rs139084213	G	A	0.00596421	1006
22	rs9680530	C	G	0.759443	1006
22	rs6519250	A	C	0.757455	1006
22	rs5996014	T	C	0.757455	1006
22	rs8138006	A	G	0.757455	1006
22	rs181446844	T	A	0.0178926	1006
22	rs9607791	G	A	0.0387674	1006
22	rs2024566	A	G	0.327038	1006
22	rs74322737	T	G	0.0298211	1006
22	rs9611546	C	G	0.32505	1006
22	rs2024567	G	C	0.329026	1006
22	rs2092564	G	C	0.32505	1006
22	rs4822020	C	T	0.329026	1006
22	rs55658582	A	G	0.435388	1006
22	rs7292854	G	C	0.435388	1006
22	rs7287619	A	G	0.435388	1006
22	rs6002323	T	C	0.329026	1006
22	rs138363830	A	G	0.0417495	1006
22	rs117674694	G	A	0.0178926	1006
22	rs1883825	A	G	0.329026	1006
22	rs1883826	G	A	0.327038	1006
22	rs117716410	C	A	0.0149105	1006
22	rs1883827	A	G	0.329026	1006
22	rs7289932	A	G	0.435388	1006
22	rs76164940	C	T	0.0109344	1006
22	rs9611548	G	T	0.32505	1006
22	rs34011394	C	T	0.432406	1006
22	rs9611549	C	G	0.327038	1006
22	rs140636418	A	G	0.0159046	1006
22	rs1807590	G	A	0.403579	1006
22	rs6002328	T	C	0.335984	1006
22	rs140202641	A	G	0.0198807	1006
22	rs9611555	G	A	0.331014	1006
22	rs4552281	G	A	0.0377734	1006
22	rs13057907	G	A	0.428429	1006
22	rs56355159	G	A	0.0129225	1006
22	rs112248740	C	T	0.0228628	1006
22	rs73176670	C	T	0.0447316	1006
22	rs6002333	C	T	0.258449	1006
22	rs5758296	T	C	0.971173	1006
22	rs5758297	A	G	0.267396	1006
22	rs5751077	G	C	0.267396	1006
22	rs62238179	C	A	0.0775348	1006
22	rs73885772	A	T	0.0258449	1006
22	rs3927	T	C	0.258449	1006
22	rs62238180	G	A	0.0795229	1006
22	rs79356064	C	T	0.0536779	1006
22	rs5758300	C	G	0.269384	1006
22	rs79692127	A	G	0.0208748	1006
22	rs4822021	G	A	0.262425	1006
22	rs6002337	T	G	0.262425	1006
22	rs9611556	G	A	0.258449	1006
22	rs2143695	T	C	0.266402	1006
22	rs577096408	C	G	0.00497018	1006
22	rs8137373	G	A	0.263419	1006
22	rs2235845	T	G	0.266402	1006
22	rs5758301	T	C	0.267396	1006
22	rs138818147	G	A	0.0616302	1006
22	rs4822022	A	G	0.264414	1006
22	rs9607793	G	A	0.0198807	1006
22	rs5751080	A	G	0.266402	1006
22	rs1883828	T	C	0.515905	1006
22	rs77154238	G	A	0.0218688	1006
22	rs2235846	G	C	0.266402	1006
22	rs116986744	C	T	0.0139165	1006
22	rs4822023	G	A	0.258449	1006
22	rs12170305	G	A	0.0666004	1006
22	rs7290005	C	T	0.0497018	1006
22	rs117047903	A	T	0.0119284	1006
22	rs5751081	A	T	0.265408	1006
22	rs761366	C	G	0.252485	1006
22	rs2281331	A	G	0.515905	1006
22	rs117893811	C	T	0.0178926	1006
22	rs4239894	C	G	0.247515	1006
22	rs2281332	T	C	0.266402	1006
22	rs145678077	G	A	0.00596421	1006
22	rs3817999	G	A	0.249503	1006
22	rs187826601	C	T	0.0159046	1006
22	rs140435195	G	A	0.0357853	1006
22	rs2281333	T	C	0.247515	1006
22	rs7290404	C	T	0.240557	1006
22	rs5758307	A	G	0.247515	1006
22	rs9611560	T	C	0.763419	1006
22	rs117934233	G	A	0.0119284	1006
22	rs12484074	G	A	0.239563	1006
22	rs1109151	A	G	0.255467	1006
22	rs28638318	G	A	0.235586	1006
22	rs11090045	G	A	0.309145	1006
22	rs5751084	A	G	0.213718	1006
22	rs9538	G	T	0.238569	1006
22	rs56021266	C	T	0.168986	1006
22	rs6002351	C	T	0.246521	1006
22	rs9611561	C	G	0.239563	1006
22	rs4822024	G	A	0.243539	1006
22	rs117079136	C	A	0.0526839	1006
22	rs5758311	G	T	0.248509	1006
22	rs9607798	A	G	0.244533	1006
22	rs4820437	T	C	0.246521	1006
22	rs5758314	T	G	0.259443	1006
22	rs373019336	G	A	0.00894632	1006
22	rs149441158	C	T	0.0119284	1006
22	rs4820438	C	T	0.244533	1006
22	rs9611565	T	C	0.258449	1006
22	rs9611566	C	T	0.242545	1006
22	rs5751086	C	T	0.266402	1006
22	rs11090046	T	C	0.12326	1006
22	rs9611567	A	G	0.245527	1006
22	rs9619963	G	A	0.435388	1006
22	rs113795690	G	A	0.0815109	1006
22	rs57711468	T	C	0.45328	1006
22	rs7287294	A	G	0.454274	1006
22	rs41281285	C	T	0.0725646	1006
22	rs149504126	A	G	0.0218688	1006
22	rs117247796	C	A	0.0258449	1006
22	rs4822025	G	C	0.233598	1006
22	rs738499	G	T	0.698807	1006
22	rs2234052	A	G	0.232604	1006
22	rs5758321	T	C	0.699801	1006
22	rs9607799	A	G	0.232604	1006
22	rs2234058	G	A	0.232604	1006
22	rs2234059	T	C	0.232604	1006
22	rs73176684	T	C	0.0467197	1006
22	rs62238186	C	T	0.0139165	1006
22	rs3788584	T	A	0.232604	1006
22	rs767593	G	T	0.23161	1006
22	rs73176685	C	G	0.242545	1006
22	rs73176686	C	T	0.225646	1006
22	rs73176687	C	A	0.225646	1006
22	rs111763257	G	A	0.225646	1006
22	rs148614978	C	T	0.0178926	1006
22	rs73176689	T	C	0.225646	1006
22	rs9611570	G	T	0.225646	1006
22	rs116434743	G	A	0.0208748	1006
22	rs11546403	C	T	0.237575	1006
22	rs9607800	A	G	0.236581	1006
22	rs9607801	G	A	0.0397614	1006
22	rs9611571	G	A	0.236581	1006
22	rs117530017	C	T	0.0208748	1006
22	rs9611572	G	A	0.236581	1006
22	rs192279692	T	C	0.0109344	1006
22	rs73176692	G	A	0.236581	1006
22	rs28604950	A	G	0.235586	1006
22	rs4822027	G	A	0.225646	1006
22	rs73176694	C	T	0.236581	1006
22	rs9611573	G	C	0.236581	1006
22	rs5758324	G	T	0.239563	1006
22	rs117382421	A	G	0.0109344	1006
22	rs117661753	A	T	0.00596421	1006
22	rs4822028	A	G	0.236581	1006
22	rs17365991	G	A	0.0506958	1006
22	rs2273071	T	C	0.691849	1006
22	rs60119330	T	C	0.237575	1006
22	rs74484224	G	A	0.235586	1006
22	rs2073167	T	C	0.44831	1006
22	rs4141433	G	A	0.972167	1006
22	rs9611576	C	A	0.468191	1006
22	rs9611577	T	G	0.235586	1006
22	rs132901	C	T	0.776342	1006
22	rs132902	G	A	0.776342	1006
22	rs132903	G	A	0.301193	1006
22	rs78500963	C	T	0.0417495	1006
22	rs202645	A	G	0.785288	1006
22	rs132904	G	C	0.774354	1006
22	rs132905	C	A	0.774354	1006
22	rs132906	G	C	0.758449	1006
22	rs75784	G	T	0.774354	1006
22	rs169364	C	T	0.774354	1006
22	rs9611579	G	A	0.45825	1006
22	rs187669426	A	C	0.0298211	1006
22	rs132907	A	C	0.774354	1006
22	rs6002372	A	T	0.774354	1006
22	rs132908	G	A	0.774354	1006
22	rs132909	G	A	0.774354	1006
22	rs75804965	T	C	0.0646123	1006
22	rs5751094	C	T	0.774354	1006
22	rs132911	C	T	0.774354	1006
22	rs132912	A	G	0.774354	1006
22	rs28489620	G	A	0.280318	1006
22	rs132914	T	C	0.774354	1006
22	rs132915	T	C	0.774354	1006
22	rs132916	C	G	0.764414	1006
22	rs117075904	C	T	0.0417495	1006
22	rs71327134	C	T	0.0705765	1006
22	rs132917	T	C	0.774354	1006
22	rs183413369	G	A	0.0149105	1006
22	rs132918	C	T	0.774354	1006
22	rs202634	A	G	0.776342	1006
22	rs202635	C	T	0.774354	1006
22	rs132920	T	C	0.77336	1006
22	rs76529637	G	A	0.0695825	1006
22	rs202659	T	C	0.77336	1006
22	rs132921	G	A	0.77336	1006
22	rs132922	G	A	0.77336	1006
22	rs202661	A	G	0.77336	1006
22	rs202662	C	T	0.77336	1006
22	rs202663	T	C	0.77336	1006
22	rs202664	C	T	0.784294	1006
22	rs75208280	C	T	0.0646123	1006
22	rs202665	A	G	0.784294	1006
22	rs202666	T	C	0.784294	1006
22	rs2009960	C	T	0.301193	1006
22	rs2899345	T	C	0.479125	1006
22	rs5758341	C	T	0.484095	1006
22	rs5758342	G	A	0.486083	1006
22	rs118070243	A	C	0.028827	1006
22	rs5758343	A	T	0.7833	1006
22	rs5758344	G	A	0.7833	1006
22	rs5758345	A	G	0.7833	1006
22	rs13057284	G	A	0.0159046	1006
22	rs2413643	A	G	0.7833	1006
22	rs2413644	A	G	0.7833	1006
22	rs420071	T	C	0.77833	1006
22	rs36100462	T	C	0.296223	1006
22	rs12165508	T	C	0.767396	1006
22	rs2142505	A	G	0.7833	1006
22	rs5758347	G	T	0.7833	1006
22	rs6002378	T	C	0.7833	1006
22	rs6002379	G	A	0.77833	1006
22	rs6002380	C	T	0.7833	1006
22	rs6002381	T	C	0.7833	1006
22	rs202613	C	A	0.7833	1006
22	rs202614	A	C	0.7833	1006
22	rs202616	C	G	0.7833	1006
22	rs188057	T	G	0.7833	1006
22	rs138772877	A	G	0.0109344	1006
22	rs202617	G	A	0.7833	1006
22	rs202618	A	G	0.784294	1006
22	rs141523772	C	G	0.0139165	1006
22	rs202619	T	C	0.7833	1006
22	rs9611588	G	A	0.471173	1006
22	rs202620	T	C	0.7833	1006
22	rs202622	T	G	0.7833	1006
22	rs9611589	C	T	0.471173	1006
22	rs202623	T	C	0.7833	1006
22	rs202624	G	A	0.7833	1006
22	rs202625	G	A	0.7833	1006
22	rs169362	G	C	0.767396	1006
22	rs5751101	C	T	0.782306	1006
22	rs7285041	G	T	0.7833	1006
22	rs6609	C	G	0.7833	1006
22	rs9611591	G	A	0.767396	1006
22	rs41276315	C	G	0.0526839	1006
22	rs41276317	C	T	0.0646123	1006
22	rs41276319	G	A	0.0397614	1006
22	rs202641	C	T	0.777336	1006
22	rs202642	C	T	0.77833	1006
22	rs11705613	G	C	0.0109344	1006
22	rs2011790	G	A	0.7833	1006
22	rs79005	G	A	0.77833	1006
22	rs202650	G	C	0.77833	1006
22	rs202652	A	G	0.77833	1006
22	rs169365	G	A	0.782306	1006
22	rs202653	C	T	0.77833	1006
22	rs106860	T	C	0.7833	1006
22	rs202654	G	A	0.767396	1006
22	rs202655	G	C	0.77833	1006
22	rs202656	T	A	0.7833	1006
22	rs202657	G	T	0.780318	1006
22	rs202626	C	A	0.77833	1006
22	rs202627	A	T	0.77833	1006
22	rs34659985	A	G	0.0656064	1006
22	rs11704973	G	A	0.0109344	1006
22	rs202628	G	A	0.77833	1006
22	rs9607804	C	T	0.0397614	1006
22	rs202629	C	T	0.777336	1006
22	rs202630	C	T	0.779324	1006
22	rs79008	A	G	0.779324	1006
22	rs75105677	A	G	0.0149105	1006
22	rs183401073	G	T	0.0109344	1006
22	rs202636	T	C	0.779324	1006
22	rs8136635	G	A	0.470179	1006
22	rs191024404	A	C	0.00596421	1006
22	rs182176519	A	C	0.00596421	1006
22	rs202637	A	G	0.799205	1006
22	rs9607805	C	T	0.703777	1006
22	rs202638	A	G	0.772366	1006
22	rs202639	T	A	0.779324	1006
22	rs111452936	A	G	0.0248509	1006
22	rs185353318	C	A	0.0238569	1006
22	rs151168343	G	A	0.0984095	1006
22	rs5751107	A	G	0.784294	1006
22	rs5751108	T	C	0.7833	1006
22	rs5758365	A	G	0.779324	1006
22	rs6002385	T	C	0.7833	1006
22	rs6002386	A	G	0.779324	1006
22	rs79009	C	A	0.779324	1006
22	rs5758368	T	C	0.77833	1006
22	rs202631	A	G	0.77833	1006
22	rs11705068	T	C	0.297217	1006
22	rs9611597	A	T	0.159046	1006
22	rs505533	A	C	0.767396	1006
22	rs117369326	G	A	0.0407555	1006
22	rs2008065	A	G	0.151093	1006
22	rs19573	C	A	0.77833	1006
22	rs79011	A	G	0.77833	1006
22	rs727563	C	T	0.767396	1006
22	rs11912852	G	T	0.296223	1006
22	rs138168155	G	A	0.0337972	1006
22	rs9611598	G	A	0.0506958	1006
22	rs144903287	A	G	0.0178926	1006
22	rs75840190	G	A	0.00795229	1006
22	rs2267432	T	C	0.180915	1006
22	rs147498696	C	A	0.0298211	1006
22	rs169361	A	G	0.786282	1006
22	rs78851025	T	C	0.0248509	1006
22	rs143426938	G	A	0.0377734	1006
22	rs738140	A	G	0.305169	1006
22	rs111298407	C	G	0.0238569	1006
22	rs9607809	G	A	0.0397614	1006
22	rs148341302	A	G	0.0139165	1006
22	rs142752746	G	A	0.0129225	1006
22	rs73178613	C	T	0.0516899	1006
22	rs138420756	G	A	0.0119284	1006
22	rs145174105	C	T	0.0188867	1006
22	rs192756643	C	T	0.0139165	1006
22	rs137829	T	C	0.977137	1006
22	rs2076196	G	A	0.166004	1006
22	rs5758375	T	A	0.0248509	1006
22	rs117078955	C	T	0.00894632	1006
22	rs143635032	C	T	0.00894632	1006
22	rs146585608	C	T	0.0646123	1006
22	rs111825235	G	A	0.0884692	1006
22	rs137830	T	C	0.2167	1006
22	rs2076199	G	T	0.232604	1006
22	rs137831	A	C	0.230616	1006
22	rs2267436	T	C	0.170974	1006
22	rs2413646	C	T	0.212724	1006
22	rs76120255	C	A	0.0119284	1006
22	rs113912518	C	T	0.026839	1006
22	rs2413647	G	A	0.214712	1006
22	rs203321	T	C	0.977137	1006
22	rs9611602	T	C	0.214712	1006
22	rs143174549	C	A	0.0198807	1006
22	rs1569516	C	T	0.214712	1006
22	rs117531961	A	C	0.00894632	1006
22	rs1799932	C	T	0.472167	1006
22	rs9611603	A	G	0.214712	1006
22	rs9619974	C	T	0.472167	1006
22	rs203320	T	C	0.230616	1006
22	rs17367716	A	G	0.214712	1006
22	rs41276321	A	C	0.0864811	1006
22	rs203319	C	T	0.230616	1006
22	rs203318	T	G	0.232604	1006
22	rs11090049	C	T	0.210736	1006
22	rs9611604	C	G	0.21173	1006
22	rs117861955	G	C	0.0218688	1006
22	rs112622778	C	T	0.0646123	1006
22	rs191267111	G	T	0.0129225	1006
22	rs12484694	A	G	0.214712	1006
22	rs73178621	A	G	0.214712	1006
22	rs146824396	T	C	0.0139165	1006
22	rs62236521	C	T	0.0218688	1006
22	rs17367849	G	A	0.214712	1006
22	rs4822032	T	C	0.23161	1006
22	rs75694677	G	A	0.0646123	1006
22	rs1810460	C	T	0.214712	1006
22	rs1810461	G	A	0.214712	1006
22	rs73178625	G	C	0.214712	1006
22	rs73178626	T	G	0.214712	1006
22	rs2076198	T	G	0.478131	1006
22	rs4822033	T	G	0.215706	1006
22	rs9623414	G	A	0.0666004	1006
22	rs4822034	T	C	0.215706	1006
22	rs9611606	A	G	0.215706	1006
22	rs116959331	A	G	0.215706	1006
22	rs56319767	G	A	0.215706	1006
22	rs34786259	C	T	0.0387674	1006
22	rs73178632	C	T	0.215706	1006
22	rs28530678	G	C	0.213718	1006
22	rs169407	G	A	0.397614	1006
22	rs12483991	A	G	0.228628	1006
22	rs12483998	A	G	0.215706	1006
22	rs4822035	G	A	0.214712	1006
22	rs4822036	A	G	0.214712	1006
22	rs9607811	A	G	0.00795229	1006
22	rs12483786	A	G	0.215706	1006
22	rs78831364	C	A	0.0347913	1006
22	rs12484228	A	G	0.215706	1006
22	rs5758387	A	G	0.945328	1006
22	rs9607812	G	A	0.215706	1006
22	rs9607813	G	A	0.215706	1006
22	rs5758389	T	C	0.229622	1006
22	rs73178638	T	C	0.214712	1006
22	rs148407669	A	G	0.0149105	1006
22	rs56904812	C	T	0.215706	1006
22	rs13054094	T	A	0.16501	1006
22	rs13058723	C	T	0.16501	1006
22	rs4822037	G	T	0.215706	1006
22	rs9611609	C	A	0.215706	1006
22	rs9607814	C	A	0.214712	1006
22	rs148935919	G	A	0.0159046	1006
22	rs5751124	G	A	0.0377734	1006
22	rs145908500	A	G	0.0218688	1006
22	rs13056537	T	C	0.121272	1006
22	rs140147399	T	C	0.00795229	1006
22	rs9611610	A	G	0.214712	1006
22	rs9611611	C	T	0.214712	1006
22	rs76930421	T	C	0.214712	1006
22	rs143602599	C	T	0.0347913	1006
22	rs9607815	A	T	0.214712	1006
22	rs9607816	G	A	0.2167	1006
22	rs56364401	T	G	0.217694	1006
22	rs149414807	G	A	0.0109344	1006
22	rs73178641	A	T	0.214712	1006
22	rs111786587	G	A	0.0238569	1006
22	rs111560023	C	T	0.0238569	1006
22	rs12484175	A	C	0.214712	1006
22	rs1972057	A	G	0.2167	1006
22	rs12484722	T	C	0.213718	1006
22	rs9607818	C	T	0.213718	1006
22	rs139365899	C	T	0.0248509	1006
22	rs41281291	G	A	0.0666004	1006
22	rs12484315	C	G	0.026839	1006
22	rs117705111	G	A	0.0367793	1006
22	rs12484467	T	C	0.206759	1006
22	rs150975224	T	A	0.0159046	1006
22	rs4822038	G	A	0.202783	1006
22	rs9607819	G	C	0.214712	1006
22	rs140413410	G	A	0.0149105	1006
22	rs143096365	T	C	0.0666004	1006
22	rs4822039	G	A	0.199801	1006
22	rs9611612	T	C	0.21173	1006
22	rs9611613	T	C	0.21173	1006
22	rs12483860	C	T	0.21173	1006
22	rs12484254	T	A	0.21173	1006
22	rs6002402	C	G	0.197813	1006
22	rs9611615	T	C	0.21173	1006
22	rs4822040	C	G	0.21173	1006
22	rs73178647	G	A	0.199801	1006
22	rs7290990	C	A	0.21173	1006
22	rs7290991	C	G	0.21173	1006
22	rs6002406	A	T	0.199801	1006
22	rs5996037	A	G	0.21173	1006
22	rs5996038	T	C	0.21173	1006
22	rs146674911	G	A	0.0109344	1006
22	rs2064164	C	A	0.209742	1006
22	rs6002408	C	T	0.207753	1006
22	rs77755184	C	G	0.0347913	1006
22	rs78404259	G	A	0.0576541	1006
22	rs1006407	T	C	0.196819	1006
22	rs147762501	C	T	0.00497018	1006
22	rs118044086	C	A	0.0119284	1006
22	rs73178654	T	C	0.0308151	1006
22	rs4822042	G	C	0.634195	1006
22	rs4822043	T	C	0.212724	1006
22	rs4822044	G	C	0.197813	1006
22	rs4481089	T	C	0.210736	1006
22	rs5996039	A	G	0.209742	1006
22	rs9611618	A	T	0.210736	1006
22	rs9607821	C	T	0.416501	1006
22	rs143715682	C	A	0.0168986	1006
22	rs2076200	G	T	0.194831	1006
22	rs4822045	C	A	0.194831	1006
22	rs9611619	C	T	0.194831	1006
22	rs4822046	G	A	0.196819	1006
22	rs57102627	T	C	0.210736	1006
22	rs62236532	A	T	0.418489	1006
22	rs4822047	C	A	0.225646	1006
22	rs12628667	G	C	0.418489	1006
22	rs11912476	A	G	0.979125	1006
22	rs28750375	A	C	0.210736	1006
22	rs77099570	T	A	0.0178926	1006
22	rs62236533	G	A	0.0974155	1006
22	rs73161310	G	C	0.0357853	1006
22	rs4822049	G	A	0.194831	1006
22	rs8139993	T	C	0.210736	1006
22	rs148894219	C	T	0.194831	1006
22	rs117430146	G	C	0.0159046	1006
22	rs80477	C	T	0.789264	1006
22	rs132761	C	T	0.803181	1006
22	rs132762	T	C	0.305169	1006
22	rs76581697	C	T	0.114314	1006
22	rs132765	A	G	0.806163	1006
22	rs132767	T	C	0.804175	1006
22	rs117064001	G	T	0.0168986	1006
22	rs546314111	C	G	0.00497018	1006
22	rs132768	C	A	0.804175	1006
22	rs5751129	C	T	0.790258	1006
22	rs28384701	C	T	0.0357853	1006
22	rs2267437	C	G	0.419483	1006
22	rs12485198	G	C	0.0258449	1006
22	rs132770	A	G	0.804175	1006
22	rs11702892	G	A	0.0119284	1006
22	rs5758397	C	T	0.804175	1006
22	rs78731363	C	T	0.0675944	1006
22	rs141241605	C	T	0.0357853	1006
22	rs13055759	C	G	0.804175	1006
22	rs147353853	T	C	0.0159046	1006
22	rs28741110	A	G	0.0258449	1006
22	rs132771	A	G	0.804175	1006
22	rs28741121	G	A	0.180915	1006
22	rs546074898	A	C	0.0109344	1006
22	rs140143525	G	A	0.0178926	1006
22	rs132773	T	A	0.804175	1006
22	rs132774	C	G	0.790258	1006
22	rs116962367	A	G	0.0159046	1006
22	rs132776	T	C	0.805169	1006
22	rs73161323	C	T	0.0178926	1006
22	rs132779	A	G	0.804175	1006
22	rs73161324	C	T	0.0477137	1006
22	rs112898596	C	T	0.0516899	1006
22	rs9611636	A	C	0.200795	1006
22	rs79926446	A	G	0.028827	1006
22	rs183748472	G	A	0.0119284	1006
22	rs78392319	G	A	0.0337972	1006
22	rs76757462	C	T	0.0337972	1006
22	rs28384753	G	A	0.00596421	1006
22	rs132781	T	G	0.817097	1006
22	rs8142745	A	T	0.821074	1006
22	rs5751135	T	C	0.818091	1006
22	rs881092	C	A	0.00596421	1006
22	rs28384765	G	T	0.00695825	1006
22	rs150330478	C	T	0.00497018	1006
22	rs132784	G	A	0.818091	1006
22	rs11912946	C	T	0.00695825	1006
22	rs28384769	C	T	0.0347913	1006
22	rs132786	G	A	0.802187	1006
22	rs132787	G	A	0.802187	1006
22	rs132788	G	T	0.362823	1006
22	rs17002541	C	G	0.0238569	1006
22	rs28384790	G	C	0.432406	1006
22	rs28384792	G	C	0.419483	1006
22	rs132790	C	T	0.786282	1006
22	rs34077262	A	G	0.789264	1006
22	rs111953426	A	G	0.361829	1006
22	rs11703638	G	A	0.311133	1006
22	rs132792	C	T	0.779324	1006
22	rs132793	A	G	0.808151	1006
22	rs132796	A	G	0.801193	1006
22	rs132797	A	G	0.801193	1006
22	rs117698911	G	C	0.0337972	1006
22	rs132798	G	A	0.779324	1006
22	rs132800	C	T	0.362823	1006
22	rs132802	G	A	0.779324	1006
22	rs144445098	G	A	0.00795229	1006
22	rs148422560	G	A	0.0357853	1006
22	rs132803	A	G	0.790258	1006
22	rs132804	G	A	0.790258	1006
22	rs132805	T	C	0.801193	1006
22	rs143725419	C	T	0.0407555	1006
22	rs8779	T	C	0.803181	1006
22	rs41311445	A	C	0.0974155	1006
22	rs132806	C	T	0.357853	1006
22	rs132807	T	C	0.802187	1006
22	rs1807497	C	A	0.790258	1006
22	rs1811113	C	T	0.802187	1006
22	rs8141035	C	T	0.00795229	1006
22	rs949438	A	C	0.802187	1006
22	rs5758404	G	A	0.781312	1006
22	rs5751136	T	A	0.799205	1006
22	rs5758405	C	A	0.790258	1006
22	rs5758406	A	G	0.791252	1006
22	rs5758407	C	T	0.790258	1006
22	rs5758408	A	C	0.801193	1006
22	rs5758409	G	A	0.780318	1006
22	rs6519270	A	G	0.787276	1006
22	rs148537066	G	A	0.0616302	1006
22	rs5758411	G	A	0.782306	1006
22	rs2157287	T	C	0.792247	1006
22	rs5758412	T	A	0.803181	1006
22	rs5758414	G	A	0.782306	1006
22	rs13056262	A	G	0.803181	1006
22	rs62236556	G	A	0.418489	1006
22	rs5758415	T	C	0.804175	1006
22	rs146741716	G	T	0.0139165	1006
22	rs5758416	T	C	0.801193	1006
22	rs150936560	G	C	0.00795229	1006
22	rs146786867	T	G	0.0178926	1006
22	rs41281293	G	C	0.0178926	1006
22	rs8138334	C	T	0.00795229	1006
22	rs10775759	T	C	0.792247	1006
22	rs739134	T	C	0.793241	1006
22	rs739135	A	C	0.804175	1006
22	rs2187795	C	A	0.803181	1006
22	rs61735255	C	G	0.0139165	1006
22	rs2003816	T	G	0.785288	1006
22	rs743832	C	T	0.0258449	1006
22	rs147348682	T	G	0.0258449	1006
22	rs11090056	A	C	0.785288	1006
22	rs9619984	C	T	0.00795229	1006
22	rs2413652	C	T	0.7833	1006
22	rs8138780	A	T	0.804175	1006
22	rs76697129	C	T	0.026839	1006
22	rs5758426	T	G	0.789264	1006
22	rs5758427	A	G	0.793241	1006
22	rs5751139	G	C	0.804175	1006
22	rs739136	A	G	0.803181	1006
22	rs6002445	A	G	0.803181	1006
22	rs2097413	G	A	0.77833	1006
22	rs112082055	A	G	0.0238569	1006
22	rs4346490	G	C	0.00795229	1006
22	rs1988153	A	G	0.792247	1006
22	rs117839209	C	A	0.00795229	1006
22	rs5758428	G	A	0.803181	1006
22	rs9607833	T	C	0.00795229	1006
22	rs2413653	T	C	0.804175	1006
22	rs146360148	G	A	0.00994036	1006
22	rs2413654	T	C	0.804175	1006
22	rs5751141	A	G	0.804175	1006
22	rs12170293	G	A	0.00795229	1006
22	rs117873693	A	C	0.0526839	1006
22	rs5758430	G	T	0.792247	1006
22	rs5758431	A	G	0.792247	1006
22	rs55638148	G	A	0.0168986	1006
22	rs5758432	T	C	0.806163	1006
22	rs9306355	A	T	0.782306	1006
22	rs116967103	A	T	0.0178926	1006
22	rs144724345	C	T	0.00596421	1006
22	rs73161359	T	C	0.0367793	1006
22	rs143911011	C	T	0.0188867	1006
22	rs7288759	C	T	0.00795229	1006
22	rs5758434	G	A	0.781312	1006
22	rs142619712	A	G	0.0198807	1006
22	rs9607834	G	T	0.00994036	1006
22	rs13056216	C	T	0.360835	1006
22	rs739129	G	A	0.801193	1006
22	rs62239561	G	A	0.419483	1006
22	rs2011053	G	A	0.781312	1006
22	rs55906525	T	G	0.420477	1006
22	rs9619987	C	T	0.00795229	1006
22	rs1807669	C	T	0.782306	1006
22	rs739132	A	T	0.803181	1006
22	rs738422	C	T	0.782306	1006
22	rs2092274	A	G	0.792247	1006
22	rs5758436	C	T	0.803181	1006
22	rs6002453	C	G	0.00795229	1006
22	rs6519276	T	A	0.00795229	1006
22	rs5758437	C	T	0.792247	1006
22	rs2179332	C	G	0.422465	1006
22	rs12171085	C	T	0.0248509	1006
22	rs5996055	C	T	0.00994036	1006
22	rs9607835	T	C	0.00795229	1006
22	rs5996056	T	C	0.0218688	1006
22	rs2064189	T	C	0.7833	1006
22	rs5751144	G	A	0.782306	1006
22	rs6002455	T	A	0.0208748	1006
22	rs2413656	G	T	0.781312	1006
22	rs6002456	C	G	0.00795229	1006
22	rs143557652	C	T	0.0129225	1006
22	rs2092275	T	C	0.803181	1006
22	rs5996057	C	T	0.00994036	1006
22	rs13054514	A	G	0.782306	1006
22	rs7285359	C	T	0.00795229	1006
22	rs13055891	G	A	0.360835	1006
22	rs144996011	G	C	0.0198807	1006
22	rs11090057	G	A	0.360835	1006
22	rs5758439	C	T	0.802187	1006
22	rs138051490	C	A	0.0109344	1006
22	rs5758440	T	C	0.781312	1006
22	rs185805989	G	A	0.0139165	1006
22	rs9611648	C	T	0.00795229	1006
22	rs5758441	C	A	0.781312	1006
22	rs5758442	T	C	0.781312	1006
22	rs552274127	G	T	0.0228628	1006
22	rs5758443	G	A	0.802187	1006
22	rs5751145	C	T	0.804175	1006
22	rs73161386	T	C	0.0367793	1006
22	rs5758444	T	A	0.802187	1006
22	rs146140905	C	T	0.100398	1006
22	rs2899346	T	C	0.802187	1006
22	rs6002459	G	A	0.0208748	1006
22	rs768414	T	C	0.803181	1006
22	rs6519279	G	A	0.00795229	1006
22	rs6002460	C	T	0.0208748	1006
22	rs6519281	C	T	0.0208748	1006
22	rs8141103	T	C	0.804175	1006
22	rs9607837	C	T	0.00596421	1006
22	rs5758447	G	T	0.781312	1006
22	rs5751147	G	A	0.801193	1006
22	rs5751148	A	G	0.802187	1006
22	rs5751149	A	G	0.802187	1006
22	rs76198486	G	A	0.0178926	1006
22	rs5758449	C	T	0.780318	1006
22	rs112603305	T	C	0.0228628	1006
22	rs5996058	A	G	0.803181	1006
22	rs5758450	G	A	0.802187	1006
22	rs964898	T	C	0.802187	1006
22	rs964899	G	A	0.804175	1006
22	rs78339304	T	C	0.0228628	1006
22	rs9611651	T	C	0.00596421	1006
22	rs1883368	G	A	0.781312	1006
22	rs1883369	A	G	0.803181	1006
22	rs9611652	C	G	0.00795229	1006
22	rs17449595	G	A	0.0357853	1006
22	rs145205784	C	G	0.0178926	1006
22	rs139612244	A	G	0.0178926	1006
22	rs5758452	G	A	0.780318	1006
22	rs71329112	A	G	0.0149105	1006
22	rs73426979	G	A	0.00795229	1006
22	rs7291082	G	A	0.360835	1006
22	rs1807725	A	G	0.803181	1006
22	rs715498	G	A	0.802187	1006
22	rs115554035	G	A	0.0188867	1006
22	rs1534932	C	T	0.804175	1006
22	rs79634727	C	T	0.0347913	1006
22	rs2050031	A	G	0.802187	1006
22	rs2050032	C	T	0.793241	1006
22	rs138813564	C	T	0.0208748	1006
22	rs17377643	A	C	0.419483	1006
22	rs5751150	T	G	0.802187	1006
22	rs139449429	G	A	0.0139165	1006
22	rs5758458	G	A	0.802187	1006
22	rs8141939	T	C	0.00795229	1006
22	rs9611656	G	A	0.00795229	1006
22	rs147745938	G	A	0.0178926	1006
22	rs4401299	A	G	0.7833	1006
22	rs6002464	T	C	0.00795229	1006
22	rs5751153	T	C	0.804175	1006
22	rs9611659	G	T	0.0208748	1006
22	rs5758459	T	C	0.804175	1006
22	rs8138931	C	G	0.00795229	1006
22	rs2899347	T	C	0.805169	1006
22	rs713988	A	G	0.803181	1006
22	rs2050033	G	T	0.803181	1006
22	rs11705219	G	A	0.0119284	1006
22	rs2064188	C	T	0.782306	1006
22	rs5758461	G	C	0.804175	1006
22	rs139063190	G	A	0.0129225	1006
22	rs115822272	T	G	0.00695825	1006
22	rs9619990	T	C	0.00994036	1006
22	rs11704894	G	A	0.0119284	1006
22	rs2899348	C	G	0.803181	1006
22	rs2899349	T	C	0.804175	1006
22	rs2413659	A	G	0.781312	1006
22	rs8139203	A	G	0.361829	1006
22	rs1983576	G	A	0.804175	1006
22	rs117885614	C	A	0.0149105	1006
22	rs117206252	T	G	0.0168986	1006
22	rs117483839	C	A	0.0178926	1006
22	rs5996062	C	G	0.804175	1006
22	rs6002474	A	G	0.804175	1006
22	rs5996063	G	A	0.803181	1006
22	rs6002476	A	C	0.0238569	1006
22	rs6519287	T	G	0.362823	1006
22	rs6519288	G	A	0.780318	1006
22	rs10854744	C	T	0.0228628	1006
22	rs5751156	A	G	0.804175	1006
22	rs6519289	A	C	0.804175	1006
22	rs17377987	C	G	0.0675944	1006
22	rs5758464	T	C	0.804175	1006
22	rs5996064	C	T	0.12326	1006
22	rs9607838	C	T	0.00695825	1006
22	rs73163324	T	C	0.11332	1006
22	rs9623449	C	T	0.00795229	1006
22	rs6002477	T	G	0.00894632	1006
22	rs9623450	G	A	0.782306	1006
22	rs5758465	T	C	0.804175	1006
22	rs5751159	G	A	0.781312	1006
22	rs5751160	A	G	0.803181	1006
22	rs5758466	G	A	0.781312	1006
22	rs117886891	G	A	0.0337972	1006
22	rs9619994	A	G	0.183897	1006
22	rs6002480	A	T	0.222664	1006
22	rs4822050	G	C	0.217694	1006
22	rs6002481	C	A	0.0208748	1006
22	rs45500192	A	G	0.194831	1006
22	rs139540	C	T	0.215706	1006
22	rs126092	G	A	0.215706	1006
22	rs8141783	C	A	0.00695825	1006
22	rs140842820	G	A	0.0178926	1006
22	rs11090059	A	G	0.362823	1006
22	rs6002482	T	C	0.0218688	1006
22	rs9623454	C	T	0.00894632	1006
22	rs184348183	G	A	0.026839	1006
22	rs139545	T	C	0.196819	1006
22	rs6002483	C	T	0.00894632	1006
22	rs73163336	T	C	0.112326	1006
22	rs73163337	C	A	0.114314	1006
22	rs8136343	C	T	0.115308	1006
22	rs55906059	C	T	0.0984095	1006
22	rs8136873	C	T	0.0208748	1006
22	rs9607840	G	A	0.00795229	1006
22	rs8137029	C	T	0.67992	1006
22	rs117963388	C	T	0.0149105	1006
22	rs7292780	T	G	0.114314	1006
22	rs9611666	T	A	0.00795229	1006
22	rs9607841	G	A	0.194831	1006
22	rs112945405	G	A	0.0238569	1006
22	rs9611667	C	T	0.193837	1006
22	rs139553	C	T	0.2167	1006
22	rs146353315	A	G	0.0188867	1006
22	rs12168543	C	G	0.361829	1006
22	rs112915650	C	G	0.114314	1006
22	rs11090060	G	A	0.360835	1006
22	rs139556	T	C	0.682903	1006
22	rs12628731	C	T	0.360835	1006
22	rs139557	T	G	0.682903	1006
22	rs139558	A	G	0.682903	1006
22	rs738247	A	G	0.361829	1006
22	rs12330030	C	A	0.00894632	1006
22	rs6002488	C	T	0.0218688	1006
22	rs139559	A	G	0.217694	1006
22	rs73163343	G	A	0.195825	1006
22	rs9607842	G	A	0.195825	1006
22	rs4822052	G	A	0.206759	1006
22	rs4820443	T	C	0.196819	1006
22	rs1983554	A	G	0.682903	1006
22	rs4581989	C	G	0.682903	1006
22	rs148205431	T	C	0.11332	1006
22	rs146134497	T	C	0.11332	1006
22	rs1983555	C	T	0.682903	1006
22	rs139560	A	G	0.197813	1006
22	rs139561	T	C	0.196819	1006
22	rs738248	A	G	0.683897	1006
22	rs139562	G	C	0.196819	1006
22	rs2076018	C	G	0.11332	1006
22	rs12166503	T	C	0.361829	1006
22	rs4239895	G	C	0.579523	1006
22	rs5996067	G	A	0.370775	1006
22	rs150509505	G	A	0.00596421	1006
22	rs139564	C	T	0.197813	1006
22	rs147368801	A	T	0.0139165	1006
22	rs139566	A	G	0.195825	1006
22	rs117340583	A	T	0.00596421	1006
22	rs144799347	A	G	0.0228628	1006
22	rs9607843	G	A	0.00894632	1006
22	rs6002494	C	G	0.681909	1006
22	rs9611670	G	A	0.00894632	1006
22	rs7292782	A	C	0.680915	1006
22	rs73163354	A	G	0.195825	1006
22	rs9619997	A	G	0.361829	1006
22	rs5996069	T	G	0.682903	1006
22	rs74705753	A	G	0.0586481	1006
22	rs4820444	G	A	0.195825	1006
22	rs4820445	T	C	0.683897	1006
22	rs112524762	G	A	0.195825	1006
22	rs6002495	C	T	0.0109344	1006
22	rs9611671	G	A	0.195825	1006
22	rs140810110	C	T	0.00497018	1006
22	rs4512	G	C	0.194831	1006
22	rs11704230	G	C	0.0178926	1006
22	rs6002503	A	G	0.33499	1006
22	rs139474696	C	T	0.0139165	1006
22	rs9611672	A	G	0.195825	1006
22	rs73163358	A	G	0.121272	1006
22	rs11703813	C	T	0.166998	1006
22	rs139568	T	C	0.329026	1006
22	rs139569	A	G	0.225646	1006
22	rs147643809	C	T	0.0357853	1006
22	rs8137282	C	G	0.0337972	1006
22	rs4822053	C	A	0.227634	1006
22	rs78594100	C	T	0.0248509	1006
22	rs139571	G	A	0.195825	1006
22	rs139572	G	A	0.196819	1006
22	rs7292894	C	T	0.0218688	1006
22	rs139573	G	A	0.196819	1006
22	rs4820446	C	T	0.196819	1006
22	rs7364123	A	G	0.228628	1006
22	rs111486201	C	T	0.0427435	1006
22	rs142056935	A	G	0.00497018	1006
22	rs76293665	G	A	0.00596421	1006
22	rs56229399	G	A	0.10338	1006
22	rs7364180	A	G	0.236581	1006
22	rs4822055	G	C	0.105368	1006
22	rs4822056	G	A	0.105368	1006
22	rs8137791	G	A	0.129225	1006
22	rs8138849	T	G	0.135189	1006
22	rs41281295	C	T	0.105368	1006
22	rs41277466	C	T	0.105368	1006
22	rs41277467	C	T	0.106362	1006
22	rs145219388	C	T	0.0149105	1006
22	rs17378709	C	T	0.0149105	1006
22	rs77889640	G	C	0.107356	1006
22	rs7285782	T	G	0.456262	1006
22	rs181324904	G	A	0.0149105	1006
22	rs143291707	A	G	0.102386	1006
22	rs5758487	C	T	0.507952	1006
22	rs55760438	T	A	0.104374	1006
22	rs57380124	G	A	0.106362	1006
22	rs9611674	C	T	0.454274	1006
22	rs4822057	A	G	0.106362	1006
22	rs4822058	A	G	0.106362	1006
22	rs62238557	A	G	0.0874751	1006
22	rs11703214	C	G	0.0139165	1006
22	rs34344173	T	C	0.0934394	1006
22	rs11704061	G	C	0.0139165	1006
22	rs13057991	C	T	0.454274	1006
22	rs9607849	G	A	0.00695825	1006
22	rs113193963	G	A	0.0238569	1006
22	rs1569451	G	A	0.690855	1006
22	rs2006638	C	T	0.107356	1006
22	rs73163373	G	A	0.12326	1006
22	rs76902725	C	T	0.0725646	1006
22	rs4822060	G	A	0.106362	1006
22	rs148982064	G	C	0.0208748	1006
22	rs7287010	C	T	0.569583	1006
22	rs8141218	C	G	0.121272	1006
22	rs9607850	C	T	0.462227	1006
22	rs146427423	G	A	0.00596421	1006
22	rs7293096	T	C	0.106362	1006
22	rs8137847	G	A	0.122266	1006
22	rs6519292	T	A	0.691849	1006
22	rs5996074	G	A	0.691849	1006
22	rs2267438	C	T	0.691849	1006
22	rs2267439	C	T	0.691849	1006
22	rs7287886	A	C	0.121272	1006
22	rs115157273	C	T	0.054672	1006
22	rs16985978	C	T	0.00795229	1006
22	rs1009544	G	C	0.0994036	1006
22	rs1124998	C	T	0.106362	1006
22	rs4269017	T	C	0.454274	1006
22	rs2284082	C	T	0.691849	1006
22	rs2255957	G	A	0.121272	1006
22	rs1883205	T	C	0.691849	1006
22	rs80033951	G	A	0.027833	1006
22	rs7288536	T	C	0.456262	1006
22	rs7288838	T	C	0.464215	1006
22	rs12373989	C	G	0.00795229	1006
22	rs7292219	G	A	0.105368	1006
22	rs76302306	G	A	0.0407555	1006
22	rs77463446	G	T	0.0109344	1006
22	rs59493447	G	T	0.121272	1006
22	rs4501042	C	T	0.691849	1006
22	rs6519293	A	G	0.691849	1006
22	rs34587252	G	A	0.105368	1006
22	rs6519294	C	T	0.691849	1006
22	rs9607851	C	G	0.00695825	1006
22	rs12373973	T	A	0.00795229	1006
22	rs9611677	T	G	0.00695825	1006
22	rs2413660	G	A	0.455268	1006
22	rs12170228	C	T	0.456262	1006
22	rs117181659	G	A	0.0357853	1006
22	rs73430924	G	A	0.00795229	1006
22	rs149121946	G	A	0.00596421	1006
22	rs73430926	A	G	0.00795229	1006
22	rs80094991	C	T	0.0437376	1006
22	rs2267440	G	A	0.760437	1006
22	rs10222269	G	A	0.0636183	1006
22	rs8141414	A	C	0.0298211	1006
22	rs67057013	T	C	0.106362	1006
22	rs74278423	T	A	0.0974155	1006
22	rs719440	G	T	0.524851	1006
22	rs73163382	G	C	0.0208748	1006
22	rs59859018	G	A	0.028827	1006
22	rs2284083	C	G	0.0984095	1006
22	rs55834311	C	G	0.106362	1006
22	rs7292386	A	G	0.106362	1006
22	rs62240960	G	A	0.0526839	1006
22	rs2839713	G	A	0.0984095	1006
22	rs2839714	C	T	0.0984095	1006
22	rs133280	A	G	0.475149	1006
22	rs74823524	A	G	0.0984095	1006
22	rs9611678	T	C	0.00695825	1006
22	rs80720	T	C	0.875746	1006
22	rs150105096	G	A	0.00695825	1006
22	rs60386215	C	T	0.0974155	1006
22	rs9611679	G	A	0.0298211	1006
22	rs133281	G	A	0.472167	1006
22	rs9607852	G	A	0.0298211	1006
22	rs17002706	C	G	0.10338	1006
22	rs714015	C	T	0.472167	1006
22	rs9623461	C	T	0.0298211	1006
22	rs2413662	C	G	0.10338	1006
22	rs78302660	C	T	0.0526839	1006
22	rs143256776	G	A	0.0208748	1006
22	rs133286	A	G	0.472167	1006
22	rs2269657	G	T	0.23161	1006
22	rs150583098	G	A	0.00695825	1006
22	rs744011	G	A	0.0974155	1006
22	rs78815780	T	G	0.0984095	1006
22	rs133287	A	G	0.472167	1006
22	rs9607853	C	T	0.028827	1006
22	rs133290	C	A	0.472167	1006
22	rs7292752	C	T	0.028827	1006
22	rs4820447	C	T	0.10338	1006
22	rs9611683	G	A	0.028827	1006
22	rs11702960	C	T	0.132207	1006
22	rs133291	C	T	0.239563	1006
22	rs4822061	C	A	0.10338	1006
22	rs56746717	G	A	0.0984095	1006
22	rs149192849	T	C	0.0218688	1006
22	rs17848346	G	A	0.028827	1006
22	rs9611685	C	T	0.00695825	1006
22	rs9623465	G	T	0.0685885	1006
22	rs4822062	G	A	0.104374	1006
22	rs9611686	A	G	0.028827	1006
22	rs62240965	G	A	0.0188867	1006
22	rs62240966	C	T	0.0188867	1006
22	rs2228314	G	C	0.23161	1006
22	rs73163396	C	A	0.100398	1006
22	rs12165579	A	G	0.028827	1006
22	rs148437973	G	A	0.00695825	1006
22	rs2267441	T	C	0.0994036	1006
22	rs117659206	G	A	0.0159046	1006
22	rs4822064	G	C	0.115308	1006
22	rs13055841	A	G	0.33499	1006
22	rs5751174	G	A	0.101392	1006
22	rs9607854	G	A	0.00695825	1006
22	rs2267442	G	A	0.635189	1006
22	rs2269658	T	C	0.124254	1006
22	rs9623466	T	G	0.0298211	1006
22	rs9623467	C	A	0.0298211	1006
22	rs9623468	A	G	0.0298211	1006
22	rs1052717	A	G	0.492048	1006
22	rs145453004	G	T	0.0119284	1006
22	rs9623469	C	T	0.0298211	1006
22	rs17002737	C	T	0.0904573	1006
22	rs2284084	T	C	0.124254	1006
22	rs2284085	T	G	0.0904573	1006
22	rs2284086	A	T	0.0904573	1006
22	rs6002521	G	A	0.0318091	1006
22	rs2839715	C	T	0.12326	1006
22	rs6002522	A	T	0.124254	1006
22	rs5996077	C	G	0.12326	1006
22	rs5996078	G	A	0.0318091	1006
22	rs73165104	C	G	0.0377734	1006
22	rs2267443	A	G	0.589463	1006
22	rs73165105	C	T	0.142147	1006
22	rs117459974	A	G	0.0149105	1006
22	rs6002524	T	G	0.0854871	1006
22	rs144846435	C	T	0.00795229	1006
22	rs5996080	T	C	0.0854871	1006
22	rs4822066	G	A	0.135189	1006
22	rs73165107	C	T	0.0805169	1006
22	rs12157312	T	C	0.0854871	1006
22	rs74409678	C	T	0.00795229	1006
22	rs17848348	C	T	0.0795229	1006
22	rs2269660	G	A	0.0795229	1006
22	rs2228313	G	C	0.0805169	1006
22	rs12166430	A	G	0.0994036	1006
22	rs62240986	G	T	0.0188867	1006
22	rs75036403	A	G	0.0228628	1006
22	rs713881	C	G	0.228628	1006
22	rs73165113	G	A	0.0795229	1006
22	rs117728734	G	A	0.0178926	1006
22	rs9620000	T	C	0.0815109	1006
22	rs80230005	G	A	0.0795229	1006
22	rs6002527	T	C	0.0815109	1006
22	rs73165115	C	T	0.0795229	1006
22	rs73165116	C	T	0.0795229	1006
22	rs17379759	A	G	0.135189	1006
22	rs74989989	T	C	0.0795229	1006
22	rs73165117	C	G	0.0795229	1006
22	rs17848337	C	A	0.0795229	1006
22	rs2269662	A	G	0.0805169	1006
22	rs1894710	T	C	0.137177	1006
22	rs41276325	C	T	0.00795229	1006
22	rs2157590	T	C	0.136183	1006
22	rs2229442	A	G	0.0815109	1006
22	rs2269664	C	T	0.0795229	1006
22	rs4822067	G	A	0.137177	1006
22	rs1132781	G	A	0.00994036	1006
22	rs73165119	C	G	0.0795229	1006
22	rs79498857	A	G	0.0795229	1006
22	rs73165121	A	G	0.0795229	1006
22	rs9611691	C	T	0.00994036	1006
22	rs76140449	T	C	0.0795229	1006
22	rs117492772	G	A	0.0795229	1006
22	rs6002536	C	T	0.084493	1006
22	rs146928770	C	T	0.0795229	1006
22	rs79681549	T	C	0.137177	1006
22	rs6002537	G	A	0.084493	1006
22	rs78328564	T	C	0.0795229	1006
22	rs73165124	C	T	0.0795229	1006
22	rs5758504	T	C	0.508946	1006
22	rs12160926	G	A	0.0815109	1006
22	rs117933749	G	A	0.00695825	1006
22	rs77288416	G	A	0.00695825	1006
22	rs61603876	G	A	0.0795229	1006
22	rs6002539	A	G	0.0815109	1006
22	rs117237923	C	A	0.0795229	1006
22	rs140649172	T	G	0.0815109	1006
22	rs149567399	G	T	0.0328032	1006
22	rs141342807	G	A	0.0795229	1006
22	rs73165125	C	A	0.0795229	1006
22	rs73165126	C	T	0.0795229	1006
22	rs73165127	C	T	0.0795229	1006
22	rs8140914	C	T	0.0228628	1006
22	rs744012	T	C	0.00795229	1006
22	rs73165129	C	T	0.0795229	1006
22	rs76756093	C	G	0.00795229	1006
22	rs763263	C	T	0.210736	1006
22	rs57249443	G	A	0.0109344	1006
22	rs73165130	G	C	0.0795229	1006
22	rs79784624	G	A	0.00795229	1006
22	rs182240980	A	T	0.0795229	1006
22	rs116853696	T	G	0.0228628	1006
22	rs80243871	G	C	0.0795229	1006
22	rs6002543	C	G	0.0815109	1006
22	rs58264802	G	C	0.00894632	1006
22	rs7290134	A	G	0.225646	1006
22	rs5996087	A	G	0.0815109	1006
22	rs55898132	G	C	0.0795229	1006
22	rs73165134	C	G	0.0795229	1006
22	rs77874543	G	C	0.0795229	1006
22	rs5996088	C	T	0.084493	1006
22	rs77657071	G	A	0.0795229	1006
22	rs41277473	G	C	0.0795229	1006
22	rs12158335	T	G	0.223658	1006
22	rs117193272	T	C	0.0795229	1006
22	rs34293106	G	A	0.0248509	1006
22	rs75743846	G	A	0.0218688	1006
22	rs144886236	T	C	0.0795229	1006
22	rs8139212	G	A	0.114314	1006
22	rs117215978	C	T	0.0795229	1006
22	rs186715304	C	T	0.0168986	1006
22	rs145240808	C	G	0.0387674	1006
22	rs143290435	G	C	0.0228628	1006
22	rs73165137	C	T	0.0795229	1006
22	rs73165139	A	G	0.0795229	1006
22	rs77441740	A	C	0.0477137	1006
22	rs112045239	G	A	0.107356	1006
22	rs74348413	C	T	0.0805169	1006
22	rs9620001	T	C	0.201789	1006
22	rs73165141	G	A	0.0795229	1006
22	rs147531601	C	T	0.0159046	1006
22	rs139696415	C	T	0.026839	1006
22	rs10154646	G	C	0.200795	1006
22	rs9607859	C	T	0.00894632	1006
22	rs5996089	G	A	0.0815109	1006
22	rs6002545	C	G	0.121272	1006
22	rs6002546	T	G	0.223658	1006
22	rs9611693	G	A	0.0218688	1006
22	rs183454112	G	A	0.0178926	1006
22	rs139454492	G	A	0.0795229	1006
22	rs73432628	C	T	0.119284	1006
22	rs117962560	C	T	0.0795229	1006
22	rs8135804	C	T	0.119284	1006
22	rs1047997	C	G	0.200795	1006
22	rs55917324	C	T	0.0795229	1006
22	rs1894713	G	A	0.200795	1006
22	rs75762735	C	T	0.0367793	1006
22	rs67516067	G	A	0.119284	1006
22	rs5758511	G	A	0.266402	1006
22	rs73165147	A	G	0.115308	1006
22	rs12483944	C	T	0.119284	1006
22	rs6002548	T	G	0.200795	1006
22	rs6002551	G	A	0.121272	1006
22	rs6002552	G	A	0.200795	1006
22	rs6002554	T	C	0.200795	1006
22	rs3752591	A	G	0.200795	1006
22	rs10483213	G	A	0.0954274	1006
22	rs73165152	G	A	0.119284	1006
22	rs1023498	C	T	0.200795	1006
22	rs1023499	T	C	0.200795	1006
22	rs141955649	A	C	0.00596421	1006
22	rs1023500	T	C	0.200795	1006
22	rs150687600	T	C	0.026839	1006
22	rs7293091	A	G	0.200795	1006
22	rs73165153	G	A	0.0795229	1006
22	rs35542507	A	G	0.0795229	1006
22	rs3752592	G	T	0.119284	1006
22	rs41277477	C	G	0.0795229	1006
22	rs6002555	G	A	0.214712	1006
22	rs6002556	C	A	0.430417	1006
22	rs5996091	A	G	0.119284	1006
22	rs8140869	G	A	0.23161	1006
22	rs5996092	A	G	0.452286	1006
22	rs8141722	G	A	0.120278	1006
22	rs62240992	A	G	0.229622	1006
22	rs5996093	A	G	0.125249	1006
22	rs5751182	G	A	0.644135	1006
22	rs145841401	G	A	0.00596421	1006
22	rs73165159	C	T	0.0427435	1006
22	rs12167978	G	A	0.230616	1006
22	rs62240993	A	G	0.0805169	1006
22	rs55651128	T	C	0.230616	1006
22	rs5996094	T	C	0.45328	1006
22	rs11913631	G	T	0.230616	1006
22	rs11913578	A	C	0.230616	1006
22	rs2187959	T	G	0.355865	1006
22	rs28722907	G	A	0.0914513	1006
22	rs2157591	G	C	0.120278	1006
22	rs2187960	T	C	0.950298	1006
22	rs6519296	G	C	0.355865	1006
22	rs7285557	T	C	0.450298	1006
22	rs1894714	T	G	0.769384	1006
22	rs5751186	G	A	0.769384	1006
22	rs6519297	G	A	0.121272	1006
22	rs55903228	G	A	0.0904573	1006
22	rs139673891	A	G	0.028827	1006
22	rs55718937	G	A	0.230616	1006
22	rs5751187	A	G	0.0904573	1006
22	rs12158579	C	T	0.235586	1006
22	rs58302269	G	A	0.230616	1006
22	rs9680671	T	C	0.234592	1006
22	rs4822069	T	C	0.44831	1006
22	rs145793708	C	T	0.0258449	1006
22	rs4822070	A	G	0.121272	1006
22	rs181281616	C	T	0.00795229	1006
22	rs4822071	T	C	0.350895	1006
22	rs73417007	A	G	0.116302	1006
22	rs62240996	A	C	0.350895	1006
22	rs62240997	T	G	0.229622	1006
22	rs73165163	T	A	0.0894632	1006
22	rs62240998	T	A	0.350895	1006
22	rs73165164	T	C	0.229622	1006
22	rs62240999	C	G	0.229622	1006
22	rs67222508	C	G	0.119284	1006
22	rs78863773	G	T	0.116302	1006
22	rs7288749	C	T	0.229622	1006
22	rs6002560	T	C	0.350895	1006
22	rs116886599	T	C	0.0228628	1006
22	rs57986573	C	T	0.11829	1006
22	rs5751188	A	G	0.0914513	1006
22	rs8140164	C	T	0.119284	1006
22	rs6002561	A	G	0.449304	1006
22	rs60751895	T	G	0.107356	1006
22	rs1984419	T	C	0.338966	1006
22	rs8137409	G	A	0.10338	1006
22	rs67797654	G	A	0.105368	1006
22	rs9623482	T	C	0.23161	1006
22	rs4822072	G	C	0.459245	1006
22	rs5996096	G	A	0.217694	1006
22	rs4822074	G	C	0.832008	1006
22	rs4822075	A	G	0.0934394	1006
22	rs76859597	A	G	0.0636183	1006
22	rs2899350	A	G	0.422465	1006
22	rs79005996	G	A	0.0795229	1006
22	rs4822076	C	T	0.727634	1006
22	rs77350866	C	T	0.0387674	1006
22	rs6519298	C	T	0.487078	1006
22	rs10154700	G	T	0.225646	1006
22	rs76401019	G	A	0.0178926	1006
22	rs916440	A	G	0.0795229	1006
22	rs739292	G	A	0.487078	1006
22	rs5758525	C	G	0.792247	1006
22	rs66487809	T	A	0.0795229	1006
22	rs5751191	T	C	0.50994	1006
22	rs4820451	T	C	0.794235	1006
22	rs188492459	G	T	0.00894632	1006
22	rs739293	C	T	0.795229	1006
22	rs118061137	C	T	0.0188867	1006
22	rs763260	A	G	0.793241	1006
22	rs5758527	T	G	0.478131	1006
22	rs5758529	T	C	0.883698	1006
22	rs4822077	G	A	0.806163	1006
22	rs2269665	G	A	0.0616302	1006
22	rs11914200	G	A	0.313121	1006
22	rs62241000	C	T	0.314115	1006
22	rs5751194	C	T	0.793241	1006
22	rs5751195	A	C	0.475149	1006
22	rs5758531	G	T	0.951292	1006
22	rs5758532	T	C	0.951292	1006
22	rs112204402	C	T	0.0407555	1006
22	rs739294	T	C	0.414513	1006
22	rs56177503	G	A	0.0497018	1006
22	rs118142868	C	T	0.0497018	1006
22	rs133292	G	A	0.474155	1006
22	rs133293	G	A	0.474155	1006
22	rs133294	C	T	0.473161	1006
22	rs117644134	C	T	0.0168986	1006
22	rs62241003	A	G	0.0139165	1006
22	rs133295	A	G	0.806163	1006
22	rs11090065	T	C	0.315109	1006
22	rs117969468	T	G	0.0506958	1006
22	rs133296	G	A	0.898608	1006
22	rs4820454	A	G	0.794235	1006
22	rs117582565	C	T	0.0337972	1006
22	rs62241023	G	A	0.23161	1006
22	rs6519301	A	G	0.475149	1006
22	rs133297	G	T	0.794235	1006
22	rs58874647	C	T	0.285288	1006
22	rs146951100	T	C	0.0944334	1006
22	rs147597180	A	G	0.0198807	1006
22	rs133298	G	T	0.776342	1006
22	rs56234624	A	G	0.279324	1006
22	rs133299	G	A	0.759443	1006
22	rs2097561	T	C	0.279324	1006
22	rs2097562	T	C	0.279324	1006
22	rs739295	G	A	0.759443	1006
22	rs133300	A	G	0.475149	1006
22	rs739296	G	A	0.279324	1006
22	rs133301	C	T	0.475149	1006
22	rs7290907	G	A	0.279324	1006
22	rs7290655	C	G	0.279324	1006
22	rs133302	T	C	0.754473	1006
22	rs55758879	G	A	0.028827	1006
22	rs56041448	T	A	0.0188867	1006
22	rs710194	C	G	0.759443	1006
22	rs1062753	G	A	0.276342	1006
22	rs41277479	C	A	0.028827	1006
22	rs4822079	G	C	0.281312	1006
22	rs133303	C	G	0.477137	1006
22	rs133304	T	C	0.759443	1006
22	rs133305	C	T	0.474155	1006
22	rs133306	G	A	0.474155	1006
22	rs80057302	C	T	0.0188867	1006
22	rs8138080	G	A	0.280318	1006
22	rs133307	C	A	0.474155	1006
22	rs34071114	C	T	0.0477137	1006
22	rs9623489	A	G	0.280318	1006
22	rs5758537	G	T	0.474155	1006
22	rs133308	G	A	0.754473	1006
22	rs11090066	T	C	0.280318	1006
22	rs9623490	G	C	0.280318	1006
22	rs129853	T	C	0.762425	1006
22	rs133309	G	A	0.950298	1006
22	rs129855	G	A	0.474155	1006
22	rs129856	C	G	0.474155	1006
22	rs9620006	T	A	0.280318	1006
22	rs129857	T	C	0.474155	1006
22	rs5751197	T	C	0.759443	1006
22	rs6002571	A	G	0.525845	1006
22	rs9611700	C	T	0.277336	1006
22	rs133313	G	T	0.477137	1006
22	rs133314	G	A	0.477137	1006
22	rs133315	A	G	0.762425	1006
22	rs133317	G	A	0.412525	1006
22	rs2413663	T	A	0.277336	1006
22	rs133318	G	A	0.477137	1006
22	rs133319	C	T	0.762425	1006
22	rs59993856	C	T	0.280318	1006
22	rs133321	A	G	0.475149	1006
22	rs9620007	C	G	0.280318	1006
22	rs133322	A	G	0.474155	1006
22	rs133323	T	C	0.475149	1006
22	rs118035989	G	A	0.00994036	1006
22	rs133324	C	A	0.475149	1006
22	rs4822081	C	T	0.279324	1006
22	rs133325	G	A	0.475149	1006
22	rs142384783	C	T	0.0616302	1006
22	rs133326	G	A	0.475149	1006
22	rs145965651	G	C	0.00894632	1006
22	rs150656198	G	A	0.0298211	1006
22	rs133327	T	C	0.475149	1006
22	rs133328	T	C	0.475149	1006
22	rs117111792	C	T	0.0218688	1006
22	rs133329	C	T	0.754473	1006
22	rs133330	G	A	0.475149	1006
22	rs149152747	T	A	0.0497018	1006
22	rs9611710	G	T	0.279324	1006
22	rs12166549	T	C	0.279324	1006
22	rs9611711	G	A	0.279324	1006
22	rs9611712	T	C	0.279324	1006
22	rs133331	T	C	0.758449	1006
22	rs133332	T	C	0.754473	1006
22	rs133333	G	A	0.754473	1006
22	rs5758550	G	A	0.754473	1006
22	rs5751202	A	G	0.909543	1006
22	rs9607868	G	A	0.280318	1006
22	rs4822082	C	T	0.759443	1006
22	rs133335	A	G	0.479125	1006
22	rs133336	C	T	0.475149	1006
22	rs133337	G	T	0.762425	1006
22	rs133338	A	G	0.755467	1006
22	rs133339	A	G	0.479125	1006
22	rs133340	T	A	0.474155	1006
22	rs9607869	T	A	0.281312	1006
22	rs133341	T	C	0.760437	1006
22	rs133342	G	C	0.748509	1006
22	rs148712137	T	C	0.0208748	1006
22	rs133344	C	A	0.737575	1006
22	rs74538360	G	A	0.168986	1006
22	rs9611714	A	T	0.0367793	1006
22	rs133346	G	T	0.477137	1006
22	rs113456199	T	A	0.0139165	1006
22	rs2301521	G	C	0.670974	1006
22	rs133347	A	T	0.477137	1006
22	rs149430793	A	G	0.00894632	1006
22	rs143333223	A	G	0.0139165	1006
22	rs133348	C	T	0.477137	1006
22	rs133349	A	T	0.477137	1006
22	rs133350	A	G	0.670974	1006
22	rs73165199	C	T	0.0188867	1006
22	rs133351	G	T	0.412525	1006
22	rs5758553	G	A	0.477137	1006
22	rs5751204	C	T	0.672962	1006
22	rs133352	C	A	0.670974	1006
22	rs5751206	C	A	0.0616302	1006
22	rs4822084	C	T	0.476143	1006
22	rs146777464	G	C	0.028827	1006
22	rs9607871	G	A	0.191849	1006
22	rs133353	G	A	0.66998	1006
22	rs117795733	C	T	0.0208748	1006
22	rs73165200	T	A	0.0208748	1006
22	rs133355	G	A	0.668986	1006
22	rs28715885	T	G	0.187873	1006
22	rs140556618	C	T	0.0188867	1006
22	rs133356	G	A	0.668986	1006
22	rs6002586	C	T	0.329026	1006
22	rs133357	C	T	0.473161	1006
22	rs133358	A	T	0.473161	1006
22	rs111301688	G	A	0.0785288	1006
22	rs34277770	A	G	0.412525	1006
22	rs5758559	G	A	0.66998	1006
22	rs139048851	C	T	0.00994036	1006
22	rs78036465	G	A	0.0337972	1006
22	rs10854749	G	T	0.411531	1006
22	rs76277210	G	A	0.0238569	1006
22	rs5758562	C	G	0.672962	1006
22	rs5758563	G	T	0.0119284	1006
22	rs5751209	A	G	0.672962	1006
22	rs76120052	T	C	0.0238569	1006
22	rs58099562	T	C	0.187873	1006
22	rs144373253	C	T	0.00894632	1006
22	rs5758566	G	A	0.673956	1006
22	rs11703233	G	A	0.0119284	1006
22	rs1063392	A	G	0.474155	1006
22	rs117826003	A	G	0.0198807	1006
22	rs62238588	C	T	0.0904573	1006
22	rs78010544	C	G	0.0497018	1006
22	rs2013960	T	A	0.474155	1006
22	rs2854837	G	A	0.671968	1006
22	rs55715427	G	C	0.0894632	1006
22	rs2413666	C	T	0.664016	1006
22	rs150015348	C	A	0.0208748	1006
22	rs77920989	C	T	0.0198807	1006
22	rs9620018	T	C	0.0924453	1006
22	rs2854827	G	A	0.193837	1006
22	rs133367	C	T	0.586481	1006
22	rs561074029	T	C	0.00298211	1006
22	rs133368	T	C	0.667992	1006
22	rs133369	C	T	0.667992	1006
22	rs73167109	C	T	0.0168986	1006
22	rs133370	T	C	0.662028	1006
22	rs133371	G	A	0.662028	1006
22	rs133373	G	A	0.460239	1006
22	rs133374	G	A	0.662028	1006
22	rs133375	C	G	0.663022	1006
22	rs133376	C	T	0.459245	1006
22	rs133377	C	T	0.663022	1006
22	rs2859438	A	T	0.662028	1006
22	rs133378	G	C	0.662028	1006
22	rs28605764	C	T	0.648111	1006
22	rs5758573	G	T	0.755467	1006
22	rs143052156	C	T	0.0198807	1006
22	rs133379	A	G	0.666998	1006
22	rs133380	C	T	0.648111	1006
22	rs41277481	C	T	0.0795229	1006
22	rs5751210	A	T	0.0119284	1006
22	rs76392259	G	A	0.0119284	1006
22	rs13057094	T	C	0.666998	1006
22	rs138301103	C	T	0.028827	1006
22	rs4822088	G	C	0.662028	1006
22	rs133381	C	G	0.66501	1006
22	rs78725400	G	A	0.0119284	1006
22	rs45441993	C	A	0.178926	1006
22	rs133382	C	T	0.662028	1006
22	rs2413667	A	C	0.186879	1006
22	rs133383	C	T	0.459245	1006
22	rs1807493	C	G	0.239563	1006
22	rs1807494	C	G	0.337972	1006
22	rs8135801	A	G	0.338966	1006
22	rs2269524	T	G	0.337972	1006
22	rs6002592	A	C	0.337972	1006
22	rs2071711	G	C	0.333002	1006
22	rs62238591	C	T	0.0387674	1006
22	rs139043947	G	A	0.027833	1006
22	rs117421064	A	G	0.0129225	1006
22	rs5758574	G	C	0.536779	1006
22	rs7245	G	A	0.54175	1006
22	rs4147641	C	G	0.33499	1006
22	rs6002596	G	A	0.33499	1006
22	rs4147640	T	C	0.33499	1006
22	rs2284087	T	C	0.537773	1006
22	rs532237786	T	A	0.0904573	1006
22	rs5751211	G	A	0.200795	1006
22	rs1989202	G	A	0.0298211	1006
22	rs1801311	G	A	0.33499	1006
22	rs118007280	G	A	0.00994036	1006
22	rs4147638	G	A	0.33499	1006
22	rs6002597	C	A	0.33499	1006
22	rs5758576	G	A	0.200795	1006
22	rs6002598	A	G	0.33499	1006
22	rs6002600	G	A	0.33499	1006
22	rs6002601	A	T	0.33499	1006
22	rs144526129	G	A	0.00994036	1006
22	rs5758577	G	C	0.539761	1006
22	rs181757423	T	A	0.0109344	1006
22	rs5758578	A	C	0.538767	1006
22	rs61527837	C	T	0.33499	1006
22	rs5996108	C	T	0.332008	1006
22	rs143591969	G	A	0.0188867	1006
22	rs5758579	T	C	0.200795	1006
22	rs8138500	G	T	0.33499	1006
22	rs7292241	G	A	0.332008	1006
22	rs7291996	C	T	0.33499	1006
22	rs6002602	G	A	0.33499	1006
22	rs6002603	C	G	0.33499	1006
22	rs75303662	C	G	0.0347913	1006
22	rs553586481	T	C	0.00298211	1006
22	rs73421049	G	A	0.33499	1006
22	rs57117731	G	A	0.200795	1006
22	rs6002604	A	T	0.33499	1006
22	rs5996109	A	G	0.33499	1006
22	rs5996110	A	G	0.33499	1006
22	rs5758580	T	C	0.200795	1006
22	rs5996111	C	T	0.332008	1006
22	rs116963083	A	G	0.00994036	1006
22	rs6002605	A	G	0.33499	1006
22	rs6002606	T	C	0.33499	1006
22	rs6002607	C	T	0.539761	1006
22	rs6002608	T	C	0.539761	1006
22	rs6002609	C	A	0.331014	1006
22	rs6002610	C	T	0.33499	1006
22	rs142472570	G	A	0.0377734	1006
22	rs12157818	C	T	0.33499	1006
22	rs9620026	C	T	0.33499	1006
22	rs28817600	A	G	0.335984	1006
22	rs112400358	G	A	0.0914513	1006
22	rs28791586	A	G	0.33499	1006
22	rs2839708	A	G	0.33499	1006
22	rs6519306	T	C	0.33499	1006
22	rs73167135	C	G	0.0924453	1006
22	rs6002614	G	A	0.336978	1006
22	rs9611734	A	G	0.202783	1006
22	rs79801871	C	T	0.0924453	1006
22	rs6002615	A	G	0.336978	1006
22	rs62238599	A	G	0.0178926	1006
22	rs117957480	A	G	0.00994036	1006
22	rs6002616	A	G	0.336978	1006
22	rs8141702	G	A	0.333996	1006
22	rs2413668	G	A	0.540755	1006
22	rs5996113	C	G	0.333996	1006
22	rs7364289	A	C	0.336978	1006
22	rs7364293	C	T	0.336978	1006
22	rs2413669	A	C	0.336978	1006
22	rs6002618	G	C	0.336978	1006
22	rs5751216	G	T	0.539761	1006
22	rs78548180	A	C	0.0914513	1006
22	rs5996115	C	G	0.336978	1006
22	rs6002621	A	C	0.336978	1006
22	rs2839709	A	G	0.239563	1006
22	rs2839710	T	C	0.336978	1006
22	rs3985938	G	T	0.200795	1006
22	rs2413670	G	C	0.539761	1006
22	rs2413671	G	A	0.539761	1006
22	rs113826224	A	G	0.0168986	1006
22	rs9623522	C	T	0.084493	1006
22	rs7286375	G	C	0.336978	1006
22	rs61665536	A	G	0.336978	1006
22	rs2413672	C	T	0.336978	1006
22	rs6002623	G	A	0.336978	1006
22	rs6002624	G	C	0.336978	1006
22	rs11090076	T	C	0.336978	1006
22	rs8143153	G	C	0.336978	1006
22	rs190828330	A	G	0.0208748	1006
22	rs5751220	A	C	0.54175	1006
22	rs8138678	A	G	0.336978	1006
22	rs5751221	C	T	0.200795	1006
22	rs111988926	G	C	0.106362	1006
22	rs5758586	A	T	0.200795	1006
22	rs5996116	G	A	0.336978	1006
22	rs5758587	C	G	0.540755	1006
22	rs6002625	A	G	0.332008	1006
22	rs5751222	T	A	0.200795	1006
22	rs6002626	C	G	0.54175	1006
22	rs5758589	A	G	0.539761	1006
22	rs764481	G	A	0.336978	1006
22	rs34385013	G	A	0.459245	1006
22	rs4078247	T	C	0.203777	1006
22	rs35028622	C	A	0.454274	1006
22	rs116390392	T	C	0.663022	1006
22	rs28371738	G	A	0.203777	1006
22	rs1135840	G	C	0.454274	1006
22	rs28371729	G	T	0.0228628	1006
22	rs28371725	C	T	0.0934394	1006
22	rs16947	A	G	0.657058	1006
22	rs28371717	C	A	0.00596421	1006
22	rs58440431	T	C	0.200795	1006
22	rs3892097	C	T	0.185885	1006
22	rs1081004	C	T	0.0675944	1006
22	rs1081003	G	A	0.0238569	1006
22	rs1065852	G	A	0.201789	1006
22	rs769258	C	T	0.0526839	1006
22	rs1080992	C	T	0.00497018	1006
22	rs28624811	A	G	0.657058	1006
22	rs1080989	C	T	0.201789	1006
22	rs28588594	G	A	0.201789	1006
22	rs1080985	C	G	0.756461	1006
22	rs1080983	T	C	0.662028	1006
22	rs28680494	A	C	0.455268	1006
22	rs28439297	C	T	0.455268	1006
22	rs28360521	C	T	0.201789	1006
22	rs28568508	A	G	0.203777	1006
22	rs28566059	C	T	0.201789	1006
22	rs118017929	C	G	0.0129225	1006
22	rs28542726	G	T	0.462227	1006
22	rs28369142	C	A	0.656064	1006
22	rs28842514	G	T	0.0129225	1006
22	rs28579115	G	T	0.45328	1006
22	rs144675432	A	G	0.00894632	1006
22	rs28670611	C	T	0.454274	1006
22	rs4993392	C	T	0.0337972	1006
22	rs4993393	G	A	0.648111	1006
22	rs28515621	G	T	0.662028	1006
22	rs2743449	C	T	0.460239	1006
22	rs28570317	C	G	0.662028	1006
22	rs116907259	T	C	0.0477137	1006
22	rs6002633	T	C	0.667992	1006
22	rs2743450	G	A	0.199801	1006
22	rs2743451	T	C	0.468191	1006
22	rs2743453	A	G	0.199801	1006
22	rs2856962	C	T	0.05666	1006
22	rs2743454	G	A	0.199801	1006
22	rs2743456	G	A	0.200795	1006
22	rs3020737	G	T	0.0318091	1006
22	rs56404506	T	C	0.671968	1006
22	rs2854741	G	C	0.763419	1006
22	rs1800754	A	G	0.467197	1006
22	rs73167167	C	A	0.0208748	1006
22	rs150786922	T	C	0.00795229	1006
22	rs139038830	C	G	0.00795229	1006
22	rs4994469	T	C	0.0149105	1006
22	rs1058167	A	G	0.661034	1006
22	rs2267444	G	C	0.201789	1006
22	rs2267446	C	T	0.201789	1006
22	rs28514673	G	A	0.66998	1006
22	rs2743459	G	T	0.465209	1006
22	rs184023369	C	G	0.00894632	1006
22	rs2982057	A	C	0.0347913	1006
22	rs3020732	A	T	0.968191	1006
22	rs2743460	G	T	0.223658	1006
22	rs2854740	A	G	0.465209	1006
22	rs71329131	T	C	0.11829	1006
22	rs2743461	A	G	0.463221	1006
22	rs2856957	G	A	0.201789	1006
22	rs4467371	G	A	0.201789	1006
22	rs5758605	G	A	0.459245	1006
22	rs5751226	A	G	0.201789	1006
22	rs5758606	T	C	0.202783	1006
22	rs5751227	T	G	0.201789	1006
22	rs149013899	C	T	0.027833	1006
22	rs2142694	G	A	0.462227	1006
22	rs117139644	A	C	0.0198807	1006
22	rs2743462	A	G	0.459245	1006
22	rs5996120	C	T	0.202783	1006
22	rs2743464	G	A	0.754473	1006
22	rs5751228	G	A	0.201789	1006
22	rs5751229	G	A	0.212724	1006
22	rs35684169	C	T	0.028827	1006
22	rs12167368	G	A	0.083499	1006
22	rs2070904	C	T	0.489066	1006
22	rs2070903	G	A	0.0318091	1006
22	rs59390354	G	A	0.168986	1006
22	rs140196505	G	A	0.00894632	1006
22	rs143873292	G	A	0.0198807	1006
22	rs5758608	C	T	0.205765	1006
22	rs5758609	A	G	0.205765	1006
22	rs5758610	C	T	0.205765	1006
22	rs78518684	G	A	0.0516899	1006
22	rs2743465	G	A	0.459245	1006
22	rs8137366	C	G	0.208748	1006
22	rs61736524	C	T	0.0815109	1006
22	rs5758612	A	G	0.209742	1006
22	rs55750514	G	C	0.0666004	1006
22	rs2743467	G	A	0.664016	1006
22	rs61736522	C	T	0.0616302	1006
22	rs5758613	A	G	0.208748	1006
22	rs1997659	A	G	0.206759	1006
22	rs2236779	G	A	0.203777	1006
22	rs189492326	G	C	0.00298211	1006
22	rs742086	T	G	0.265408	1006
22	rs76627233	C	T	0.028827	1006
22	rs6519313	T	C	0.755467	1006
22	rs5751230	G	A	0.207753	1006
22	rs28507165	G	T	0.752485	1006
22	rs2899354	G	T	0.204771	1006
22	rs5758618	C	T	0.207753	1006
22	rs183941308	T	C	0.00397614	1006
22	rs5751231	T	A	0.210736	1006
22	rs144054744	A	C	0.00994036	1006
22	rs5758619	T	C	0.464215	1006
22	rs146771028	G	A	0.028827	1006
22	rs79724799	G	A	0.0487078	1006
22	rs9611746	A	G	0.212724	1006
22	rs11703217	C	G	0.0218688	1006
22	rs4453786	C	T	0.204771	1006
22	rs62240864	C	T	0.182903	1006
22	rs5758622	C	T	0.204771	1006
22	rs5751232	C	T	0.204771	1006
22	rs9623534	G	A	0.0815109	1006
22	rs5751233	G	T	0.0218688	1006
22	rs73167200	G	A	0.0815109	1006
22	rs9306356	T	C	0.0805169	1006
22	rs9607882	A	G	0.204771	1006
22	rs714002	T	C	0.210736	1006
22	rs112991199	G	C	0.0864811	1006
22	rs713811	C	T	0.21173	1006
22	rs2011944	C	T	0.208748	1006
22	rs742089	G	A	0.429423	1006
22	rs28407360	T	C	0.0208748	1006
22	rs5751235	C	T	0.621272	1006
22	rs9611749	C	A	0.0477137	1006
22	rs760648	G	A	0.444334	1006
22	rs147135783	C	T	0.00994036	1006
22	rs116858138	G	C	0.00795229	1006
22	rs7287503	C	A	0.082505	1006
22	rs5758626	G	A	0.204771	1006
22	rs5758627	C	T	0.204771	1006
22	rs1989375	C	G	0.206759	1006
22	rs5758628	G	T	0.0228628	1006
22	rs5758629	C	T	0.204771	1006
22	rs2413684	C	T	0.439364	1006
22	rs56070086	G	A	0.0666004	1006
22	rs5758632	G	T	0.0218688	1006
22	rs9607885	T	C	0.206759	1006
22	rs75993207	G	A	0.0596421	1006
22	rs5751237	C	T	0.0129225	1006
22	rs2899355	T	C	0.437376	1006
22	rs5758635	T	C	0.206759	1006
22	rs78630558	G	A	0.0377734	1006
22	rs5758637	A	C	0.207753	1006
22	rs28438468	A	G	0.973161	1006
22	rs35234745	T	C	0.0536779	1006
22	rs2142695	C	T	0.0447316	1006
22	rs5758638	T	C	0.206759	1006
22	rs73169115	T	C	0.0168986	1006
22	rs5751238	G	A	0.0218688	1006
22	rs8141134	A	G	0.739563	1006
22	rs4349441	C	T	0.0666004	1006
22	rs4464374	G	A	0.0666004	1006
22	rs17002868	G	C	0.736581	1006
22	rs17476888	A	C	0.0536779	1006
22	rs2839711	G	A	0.0218688	1006
22	rs55962220	T	A	0.0666004	1006
22	rs12484402	T	C	0.740557	1006
22	rs187894351	G	A	0.00298211	1006
22	rs148341813	T	C	0.0208748	1006
22	rs150891729	G	A	0.0149105	1006
22	rs113036988	A	C	0.0218688	1006
22	rs139000896	T	C	0.0139165	1006
22	rs146668082	A	G	0.00994036	1006
22	rs5751239	C	T	0.527833	1006
22	rs117965774	G	A	0.0228628	1006
22	rs117542216	G	C	0.0178926	1006
22	rs5751240	G	C	0.206759	1006
22	rs75971674	A	G	0.0427435	1006
22	rs8142673	C	A	0.0656064	1006
22	rs9623538	G	T	0.082505	1006
22	rs17002872	C	G	0.757455	1006
22	rs73169118	T	C	0.083499	1006
22	rs5758645	T	G	0.449304	1006
22	rs183015563	C	G	0.00596421	1006
22	rs2223273	T	C	0.0218688	1006
22	rs17002876	G	C	0.653082	1006
22	rs5751241	G	A	0.44334	1006
22	rs147924505	A	G	0.0139165	1006
22	rs149010974	T	G	0.00994036	1006
22	rs16986035	C	T	0.256461	1006
22	rs5758646	G	A	0.0218688	1006
22	rs5758647	A	G	0.0218688	1006
22	rs6002655	C	T	0.425447	1006
22	rs5751242	G	A	0.0218688	1006
22	rs5758649	C	T	0.0218688	1006
22	rs2070116	C	T	0.228628	1006
22	rs5758651	T	C	0.195825	1006
22	rs34030679	T	C	0.0815109	1006
22	rs142871472	G	A	0.00994036	1006
22	rs143525991	C	G	0.0129225	1006
22	rs116943841	C	A	0.0168986	1006
22	rs73169123	G	C	0.0815109	1006
22	rs17386314	C	T	0.026839	1006
22	rs5996130	G	A	0.0805169	1006
22	rs118002301	C	T	0.0198807	1006
22	rs5758652	T	C	0.195825	1006
22	rs5758653	G	T	0.455268	1006
22	rs932376	T	C	0.280318	1006
22	rs2143139	G	C	0.657058	1006
22	rs17002897	C	G	0.738569	1006
22	rs78555069	T	G	0.0218688	1006
22	rs118040307	C	T	0.0129225	1006
22	rs117749753	C	T	0.0228628	1006
22	rs5751243	T	C	0.195825	1006
22	rs5751244	T	C	0.195825	1006
22	rs62240933	T	C	0.0666004	1006
22	rs2143138	T	C	0.542744	1006
22	rs145566136	T	C	0.0218688	1006
22	rs55979692	A	C	0.0874751	1006
22	rs117878768	C	T	0.0477137	1006
22	rs5758657	A	G	0.195825	1006
22	rs1033459	A	G	0.195825	1006
22	rs1033460	A	G	0.195825	1006
22	rs7292034	A	G	0.742545	1006
22	rs5751245	T	C	0.279324	1006
22	rs144242396	C	T	0.0497018	1006
22	rs148704559	C	T	0.0367793	1006
22	rs5758659	C	T	0.455268	1006
22	rs9623543	T	C	0.082505	1006
22	rs117484537	C	T	0.0129225	1006
22	rs55867855	G	A	0.194831	1006
22	rs5758660	C	A	0.457256	1006
22	rs5758661	A	C	0.540755	1006
22	rs74915033	C	G	0.0258449	1006
22	rs28854583	T	C	0.743539	1006
22	rs116867592	A	G	0.0457256	1006
22	rs5758662	T	C	0.194831	1006
22	rs56906457	A	G	0.181909	1006
22	rs28582339	A	G	0.975149	1006
22	rs17386770	T	C	0.0457256	1006
22	rs78870601	C	T	0.0457256	1006
22	rs78463060	C	T	0.0477137	1006
22	rs79812456	T	C	0.0437376	1006
22	rs143879709	C	T	0.0218688	1006
22	rs74539107	T	G	0.0308151	1006
22	rs5758666	G	A	0.271372	1006
22	rs5751247	T	C	0.271372	1006
22	rs5758667	G	A	0.193837	1006
22	rs8137968	T	C	0.054672	1006
22	rs138687708	G	A	0.0218688	1006
22	rs189892230	A	G	0.00994036	1006
22	rs5758670	T	C	0.463221	1006
22	rs117206004	G	A	0.0218688	1006
22	rs117518412	G	A	0.026839	1006
22	rs150398197	C	T	0.0775348	1006
22	rs117227008	A	G	0.00695825	1006
22	rs28805093	A	G	0.741551	1006
22	rs5751250	T	G	0.463221	1006
22	rs75628172	G	A	0.0218688	1006
22	rs5751251	G	C	0.548708	1006
22	rs5996135	T	C	0.78827	1006
22	rs77134147	T	C	0.00994036	1006
22	rs113631412	G	A	0.00894632	1006
22	rs138929129	A	G	0.00497018	1006
22	rs58654759	T	C	0.194831	1006
22	rs137992872	G	A	0.0666004	1006
22	rs5758677	A	C	0.460239	1006
22	rs2839706	T	C	0.0218688	1006
22	rs2839707	T	A	0.0159046	1006
22	rs55906806	C	T	0.181909	1006
22	rs5758681	A	G	0.195825	1006
22	rs5758682	C	T	0.195825	1006
22	rs184660836	T	G	0.00894632	1006
22	rs34107327	T	G	0.195825	1006
22	rs5751255	C	T	0.456262	1006
22	rs12165846	C	T	0.082505	1006
22	rs118066186	G	C	0.0248509	1006
22	rs78179954	A	G	0.0656064	1006
22	rs5758684	C	T	0.195825	1006
22	rs138926378	C	T	0.0129225	1006
22	rs134866	C	T	0.538767	1006
22	rs13056975	C	G	0.0516899	1006
22	rs134867	T	C	0.626243	1006
22	rs56400210	A	C	0.182903	1006
22	rs111957468	G	A	0.0208748	1006
22	rs134868	G	A	0.737575	1006
22	rs134869	G	A	0.455268	1006
22	rs134870	T	C	0.536779	1006
22	rs134871	T	C	0.515905	1006
22	rs134872	T	C	0.713718	1006
22	rs79829846	G	C	0.0188867	1006
22	rs138982580	C	T	0.0149105	1006
22	rs17478227	C	G	0.182903	1006
22	rs117818870	T	C	0.00695825	1006
22	rs9623546	G	T	0.0775348	1006
22	rs5758686	G	T	0.195825	1006
22	rs5758687	A	T	0.195825	1006
22	rs73169135	G	A	0.0755467	1006
22	rs134873	T	G	0.455268	1006
22	rs17478318	C	T	0.055666	1006
22	rs4822099	G	A	0.028827	1006
22	rs739146	A	G	0.195825	1006
22	rs134874	A	G	0.65507	1006
22	rs134875	A	C	0.0337972	1006
22	rs134877	C	T	0.45328	1006
22	rs5758688	T	C	0.195825	1006
22	rs5751258	C	G	0.195825	1006
22	rs134878	A	G	0.65507	1006
22	rs134879	A	C	0.454274	1006
22	rs56111723	T	A	0.195825	1006
22	rs5758689	T	G	0.196819	1006
22	rs12168969	C	T	0.0795229	1006
22	rs181057533	G	A	0.00695825	1006
22	rs79640657	C	T	0.0218688	1006
22	rs55644935	A	G	0.196819	1006
22	rs137863594	A	G	0.0159046	1006
22	rs1107553	A	G	0.195825	1006
22	rs117168709	C	T	0.0129225	1006
22	rs1107554	G	C	0.195825	1006
22	rs118181882	G	A	0.0218688	1006
22	rs5758690	C	G	0.196819	1006
22	rs5758691	G	C	0.195825	1006
22	rs5758692	T	A	0.195825	1006
22	rs117529804	C	T	0.028827	1006
22	rs134880	A	G	0.741551	1006
22	rs1001587	C	T	0.196819	1006
22	rs1001586	G	T	0.195825	1006
22	rs134881	G	C	0.736581	1006
22	rs134882	T	C	0.457256	1006
22	rs739147	T	G	0.195825	1006
22	rs113089356	G	A	0.0198807	1006
22	rs117586165	C	G	0.028827	1006
22	rs134883	T	C	0.736581	1006
22	rs134884	C	G	0.736581	1006
22	rs80504	T	C	0.736581	1006
22	rs762995	A	G	0.532803	1006
22	rs134885	C	G	0.652087	1006
22	rs134886	A	G	0.652087	1006
22	rs134887	A	G	0.653082	1006
22	rs134888	C	T	0.65507	1006
22	rs134889	A	T	0.652087	1006
22	rs134891	T	C	0.653082	1006
22	rs134893	G	C	0.734592	1006
22	rs134894	A	C	0.735586	1006
22	rs129472	T	C	0.739563	1006
22	rs762997	A	G	0.739563	1006
22	rs86668	C	G	0.738569	1006
22	rs118004585	G	C	0.0218688	1006
22	rs76462269	T	C	0.0964215	1006
22	rs116897926	G	A	0.0149105	1006
22	rs86669	C	T	0.535785	1006
22	rs86670	A	G	0.734592	1006
22	rs134897	T	C	0.733598	1006
22	rs77238205	C	G	0.0805169	1006
22	rs134898	T	C	0.738569	1006
22	rs4822100	G	A	0.0536779	1006
22	rs134899	T	G	0.652087	1006
22	rs117150568	G	A	0.027833	1006
22	rs134900	G	C	0.457256	1006
22	rs134901	C	T	0.653082	1006
22	rs134902	G	A	0.457256	1006
22	rs12165692	T	C	0.083499	1006
22	rs74706293	A	T	0.028827	1006
22	rs5758698	C	T	0.196819	1006
22	rs134903	C	A	0.653082	1006
22	rs134904	A	G	0.735586	1006
22	rs143149108	C	T	0.0149105	1006
22	rs5758699	C	G	0.200795	1006
22	rs112603	A	T	0.742545	1006
22	rs17002947	A	G	0.186879	1006
22	rs9611766	G	A	0.22167	1006
22	rs17002948	T	G	0.157058	1006
22	rs80506	T	A	0.459245	1006
22	rs134906	C	T	0.465209	1006
22	rs112510122	G	A	0.0805169	1006
22	rs143065297	C	T	0.0168986	1006
22	rs113253914	G	T	0.0805169	1006
22	rs5758700	T	A	0.0168986	1006
22	rs112585007	C	T	0.0447316	1006
22	rs5758701	A	G	0.0159046	1006
22	rs6002672	C	G	0.0735586	1006
22	rs1548304	C	T	0.503976	1006
22	rs8135529	T	C	0.0646123	1006
22	rs6002673	A	G	0.38668	1006
22	rs181207038	C	T	0.0328032	1006
22	rs5996139	A	G	0.624254	1006
22	rs9623554	G	A	0.154076	1006
22	rs6002674	T	C	0.154076	1006
22	rs35661397	C	T	0.0149105	1006
22	rs73886025	C	G	0.140159	1006
22	rs11704558	C	T	0.203777	1006
22	rs73886026	C	G	0.106362	1006
22	rs8137939	G	A	0.442346	1006
22	rs8141607	G	A	0.120278	1006
22	rs5758703	C	T	0.60338	1006
22	rs6002676	A	G	0.609344	1006
22	rs11090082	G	A	0.44334	1006
22	rs73886027	C	T	0.15507	1006
22	rs4822101	T	C	0.60338	1006
22	rs4822102	C	T	0.60338	1006
22	rs4822103	A	C	0.60338	1006
22	rs73169161	G	A	0.0159046	1006
22	rs4822104	T	C	0.60338	1006
22	rs4820459	G	A	0.447316	1006
22	rs4822105	C	T	0.602386	1006
22	rs5758704	C	T	0.951292	1006
22	rs9623555	T	C	0.60338	1006
22	rs8140842	T	C	0.60338	1006
22	rs8135132	A	C	0.60338	1006
22	rs9623557	A	C	0.60338	1006
22	rs6002677	A	G	0.60338	1006
22	rs2157295	T	G	0.602386	1006
22	rs140960454	C	T	0.0129225	1006
22	rs4822106	C	T	0.60338	1006
22	rs2157296	T	C	0.60338	1006
22	rs142813206	G	A	0.026839	1006
22	rs762998	A	T	0.60338	1006
22	rs762999	C	G	0.60338	1006
22	rs6002678	C	G	0.394632	1006
22	rs137989005	T	C	0.0159046	1006
22	rs763000	T	A	0.484095	1006
22	rs4822107	G	A	0.482107	1006
22	rs8142378	C	T	0.0337972	1006
22	rs1041878	C	T	0.491054	1006
22	rs111480017	C	T	0.0328032	1006
22	rs4822108	C	A	0.415507	1006
22	rs8139941	G	A	0.489066	1006
22	rs6002679	A	G	0.491054	1006
22	rs117749645	G	A	0.0198807	1006
22	rs13055057	G	A	0.415507	1006
22	rs6002681	T	C	0.0745527	1006
22	rs6002682	A	G	0.49006	1006
22	rs6002683	C	T	0.49006	1006
22	rs5758706	C	T	0.262425	1006
22	rs4820460	C	T	0.489066	1006
22	rs6002684	G	A	0.0337972	1006
22	rs6002685	C	T	0.489066	1006
22	rs6002686	G	A	0.489066	1006
22	rs6002687	G	C	0.489066	1006
22	rs139621215	G	A	0.0318091	1006
22	rs11090083	A	G	0.49006	1006
22	rs78602968	C	T	0.0377734	1006
22	rs12628932	G	C	0.264414	1006
22	rs7287195	C	T	0.0387674	1006
22	rs35248349	C	T	0.414513	1006
22	rs1008194	T	C	0.497018	1006
22	rs143322442	G	T	0.0198807	1006
22	rs11704435	C	T	0.405567	1006
22	rs7285810	G	C	0.0377734	1006
22	rs57163740	G	A	0.0745527	1006
22	rs116589976	G	A	0.0377734	1006
22	rs5751262	G	C	0.264414	1006
22	rs4822109	T	C	0.413519	1006
22	rs7286414	G	A	0.266402	1006
22	rs1107526	A	G	0.413519	1006
22	rs2413685	G	A	0.425447	1006
22	rs2157297	T	G	0.426441	1006
22	rs2157298	C	T	0.425447	1006
22	rs6002688	T	A	0.0387674	1006
22	rs71329136	C	T	0.0308151	1006
22	rs73169171	T	C	0.39165	1006
22	rs36141542	T	C	0.398608	1006
22	rs62238251	C	T	0.0904573	1006
22	rs5758708	A	G	0.477137	1006
22	rs5758709	A	G	0.40159	1006
22	rs73169175	T	G	0.110338	1006
22	rs79856524	C	T	0.00994036	1006
22	rs2227113	T	C	0.440358	1006
22	rs80265196	T	A	0.0387674	1006
22	rs5751263	C	T	0.389662	1006
22	rs112017267	G	A	0.00695825	1006
22	rs5751264	C	T	0.389662	1006
22	rs5758710	G	A	0.0258449	1006
22	rs5758711	A	C	0.424453	1006
22	rs5758712	C	T	0.0258449	1006
22	rs57684853	G	C	0.0347913	1006
22	rs146594968	G	T	0.00596421	1006
22	rs8142108	G	T	0.385686	1006
22	rs4822111	T	C	0.472167	1006
22	rs143887705	G	A	0.0328032	1006
22	rs8138069	C	T	0.0347913	1006
22	rs739149	T	C	0.472167	1006
22	rs739150	C	T	0.466203	1006
22	rs713804	T	C	0.473161	1006
22	rs60201604	C	T	0.0347913	1006
22	rs58655134	C	T	0.0367793	1006
22	rs56042802	A	G	0.121272	1006
22	rs6002691	C	G	0.0467197	1006
22	rs6002692	C	T	0.465209	1006
22	rs79527556	C	T	0.0377734	1006
22	rs9623566	C	T	0.383698	1006
22	rs59087868	G	A	0.0258449	1006
22	rs4822112	G	T	0.812127	1006
22	rs79463777	A	G	0.0248509	1006
22	rs57892117	C	T	0.0248509	1006
22	rs370963717	C	T	0.00894632	1006
22	rs8135490	T	A	0.00695825	1006
22	rs7288345	C	G	0.138171	1006
22	rs73886046	C	A	0.0596421	1006
22	rs142367256	G	A	0.0695825	1006
22	rs66534409	G	C	0.413519	1006
22	rs73433586	C	T	0.0248509	1006
22	rs7285654	G	A	0.0347913	1006
22	rs143556414	G	C	0.00795229	1006
22	rs9620039	C	T	0.397614	1006
22	rs1041879	C	A	0.4334	1006
22	rs1041880	T	C	0.408549	1006
22	rs739151	C	G	0.494036	1006
22	rs73433593	G	A	0.0596421	1006
22	rs6002693	C	T	0.0616302	1006
22	rs2071773	A	C	0.0626243	1006
22	rs7288008	C	T	0.0725646	1006
22	rs6002695	G	A	0.105368	1006
22	rs4820461	A	G	0.355865	1006
22	rs4820462	G	A	0.352883	1006
22	rs9611773	G	A	0.193837	1006
22	rs35955687	G	A	0.158052	1006
22	rs6002697	C	G	0.353877	1006
22	rs113782056	G	A	0.0228628	1006
22	rs5758713	T	C	0.843936	1006
22	rs2071774	G	A	0.377734	1006
22	rs4822114	C	T	0.082505	1006
22	rs28720861	A	G	0.0238569	1006
22	rs4822115	G	C	0.0417495	1006
22	rs6002698	T	C	0.106362	1006
22	rs1023468	T	G	0.474155	1006
22	rs13056080	T	A	0.0417495	1006
22	rs113534075	C	T	0.0238569	1006
22	rs4822116	C	A	0.082505	1006
22	rs35517400	G	A	0.171968	1006
22	rs4820463	C	T	0.389662	1006
22	rs4822117	G	C	0.0795229	1006
22	rs35758714	T	G	0.171968	1006
22	rs188168500	C	G	0.00795229	1006
22	rs57603225	C	T	0.0228628	1006
22	rs4822118	C	T	0.474155	1006
22	rs6002701	G	A	0.39165	1006
22	rs6002702	A	G	0.0407555	1006
22	rs5996143	A	C	0.474155	1006
22	rs5996144	G	C	0.474155	1006
22	rs8141021	A	G	0.392644	1006
22	rs8141151	C	T	0.390656	1006
22	rs8141373	G	A	0.366799	1006
22	rs59086919	G	A	0.0417495	1006
22	rs5751267	C	A	0.84493	1006
22	rs59781921	G	A	0.105368	1006
22	rs9611774	G	A	0.447316	1006
22	rs34423568	G	A	0.172962	1006
22	rs111703082	C	T	0.0238569	1006
22	rs73435504	G	A	0.0228628	1006
22	rs8142218	A	C	0.105368	1006
22	rs2157294	G	A	0.366799	1006
22	rs61458314	T	G	0.0228628	1006
22	rs10154460	T	C	0.0457256	1006
22	rs150388166	T	C	0.0417495	1006
22	rs12168548	T	C	0.450298	1006
22	rs73169193	C	T	0.348907	1006
22	rs113116042	G	A	0.0198807	1006
22	rs8135582	A	G	0.474155	1006
22	rs142731119	T	A	0.0178926	1006
22	rs4239898	T	G	0.843936	1006
22	rs139391966	G	A	0.0188867	1006
22	rs1011224	A	G	0.473161	1006
22	rs140859841	G	A	0.0178926	1006
22	rs17479531	G	A	0.17495	1006
22	rs35608170	G	A	0.0258449	1006
22	rs11090085	C	G	0.0119284	1006
22	rs11090086	G	A	0.0129225	1006
22	rs11090087	C	T	0.0765408	1006
22	rs80185137	T	C	0.0656064	1006
22	rs5996145	T	C	0.470179	1006
22	rs9611776	C	T	0.0258449	1006
22	rs75787278	T	C	0.00894632	1006
22	rs5996146	T	C	0.10835	1006
22	rs73435512	C	T	0.0168986	1006
22	rs117943151	G	A	0.0357853	1006
22	rs1023469	T	C	0.361829	1006
22	rs6002704	G	A	0.0248509	1006
22	rs116900029	C	T	0.0159046	1006
22	rs4422240	A	G	0.428429	1006
22	rs2071775	C	T	0.0695825	1006
22	rs149661754	G	A	0.0188867	1006
22	rs12484845	C	T	0.166998	1006
22	rs9607891	G	A	0.361829	1006
22	rs6002708	T	C	0.471173	1006
22	rs183888183	C	T	0.0139165	1006
22	rs77337546	C	A	0.0258449	1006
22	rs186695556	A	G	0.00497018	1006
22	rs4822119	G	A	0.354871	1006
22	rs2413686	C	G	0.355865	1006
22	rs112595670	T	G	0.0248509	1006
22	rs8141398	C	T	0.359841	1006
22	rs8141792	G	C	0.442346	1006
22	rs4822120	C	T	0.356859	1006
22	rs9607893	T	C	0.362823	1006
22	rs9611782	A	G	0.370775	1006
22	rs9607894	T	C	0.470179	1006
22	rs9611783	C	T	0.361829	1006
22	rs9607895	T	C	0.361829	1006
22	rs7364236	T	C	0.0149105	1006
22	rs73886062	C	T	0.0149105	1006
22	rs9623571	T	A	0.107356	1006
22	rs9623572	C	T	0.0139165	1006
22	rs57028529	G	A	0.0924453	1006
22	rs9620041	C	T	0.0735586	1006
22	rs117853963	A	G	0.0178926	1006
22	rs73886063	C	T	0.0666004	1006
22	rs111888979	T	C	0.0337972	1006
22	rs9611784	T	G	0.369781	1006
22	rs73435518	C	T	0.0337972	1006
22	rs142376364	C	T	0.0477137	1006
22	rs113759762	C	T	0.0337972	1006
22	rs112739748	A	G	0.0337972	1006
22	rs111829719	T	C	0.0337972	1006
22	rs112978266	C	T	0.0337972	1006
22	rs144807130	T	C	0.0337972	1006
22	rs112134598	T	G	0.0337972	1006
22	rs57154107	C	G	0.0377734	1006
22	rs75006294	T	C	0.0337972	1006
22	rs113386925	C	T	0.0318091	1006
22	rs61018143	G	A	0.0666004	1006
22	rs4822121	G	T	0.459245	1006
22	rs117380911	C	T	0.0178926	1006
22	rs9623573	C	T	0.461233	1006
22	rs2294361	T	C	0.461233	1006
22	rs2294362	A	G	0.461233	1006
22	rs7286723	G	A	0.0328032	1006
22	rs41277487	G	A	0.0685885	1006
22	rs12484310	G	A	0.292247	1006
22	rs11090090	A	G	0.421471	1006
22	rs11090091	C	T	0.40159	1006
22	rs11090092	A	G	0.402584	1006
22	rs11090093	G	A	0.40159	1006
22	rs10854752	T	C	0.404573	1006
22	rs11090094	A	C	0.403579	1006
22	rs11090095	C	T	0.402584	1006
22	rs6002712	A	G	0.403579	1006
22	rs6002713	C	T	0.403579	1006
22	rs6002714	T	C	0.370775	1006
22	rs6002715	A	G	0.406561	1006
22	rs1057157	T	C	0.319085	1006
22	rs2092175	T	A	0.397614	1006
22	rs731026	G	A	0.222664	1006
22	rs731025	G	A	0.222664	1006
22	rs1077870	G	A	0.0874751	1006
22	rs713942	G	C	0.949304	1006
22	rs12484229	T	C	0.0934394	1006
22	rs12484478	G	A	0.0944334	1006
22	rs12484885	C	T	0.0934394	1006
22	rs34963472	G	A	0.140159	1006
22	rs11913215	G	T	0.0457256	1006
22	rs74329479	C	T	0.0934394	1006
22	rs732406	G	C	0.0934394	1006
22	rs148007832	A	G	0.0188867	1006
22	rs742157	C	T	0.142147	1006
22	rs4822123	C	T	0.263419	1006
22	rs5996149	C	T	0.0457256	1006
22	rs73173004	C	T	0.0357853	1006
22	rs13055337	C	G	0.152087	1006
22	rs73173005	G	A	0.141153	1006
22	rs10084635	T	C	0.184891	1006
22	rs12484450	C	T	0.143141	1006
22	rs12484851	T	A	0.143141	1006
22	rs13057554	G	A	0.143141	1006
22	rs6002719	T	C	0.0427435	1006
22	rs144657106	C	A	0.0139165	1006
22	rs10084647	G	T	0.0417495	1006
22	rs28360627	G	A	0.143141	1006
22	rs34273880	T	C	0.143141	1006
22	rs74854193	C	T	0.0298211	1006
22	rs12158329	G	A	0.0417495	1006
22	rs8139546	G	A	0.0377734	1006
22	rs9611786	T	A	0.027833	1006
22	rs113685239	G	A	0.0228628	1006
22	rs112696052	T	C	0.00795229	1006
22	rs35831717	C	T	0.143141	1006
22	rs35125472	C	A	0.143141	1006
22	rs4822125	C	T	0.137177	1006
22	rs5996150	A	G	0.143141	1006
22	rs5996151	G	A	0.143141	1006
22	rs146095933	G	A	0.0934394	1006
22	rs9607897	C	T	0.154076	1006
22	rs4822126	G	C	0.322068	1006
22	rs6002721	C	T	0.142147	1006
22	rs6002722	C	T	0.143141	1006
22	rs34797957	G	A	0.143141	1006
22	rs17003024	C	T	0.0437376	1006
22	rs12160838	G	A	0.143141	1006
22	rs35151068	C	T	0.143141	1006
22	rs5996153	A	G	0.143141	1006
22	rs17003026	T	C	0.00596421	1006
22	rs2076089	C	T	0.138171	1006
22	rs35282507	G	A	0.143141	1006
22	rs5758722	G	A	0.854871	1006
22	rs34966242	T	C	0.143141	1006
22	rs28591661	G	T	0.143141	1006
22	rs28733316	G	A	0.143141	1006
22	rs145913496	G	A	0.0924453	1006
22	rs12484417	C	T	0.0924453	1006
22	rs111425933	G	T	0.0397614	1006
22	rs11090096	G	A	0.133201	1006
22	rs117639252	G	A	0.0457256	1006
22	rs1997675	C	T	0.0397614	1006
22	rs117350780	G	A	0.0298211	1006
22	rs112219218	C	A	0.146123	1006
22	rs62238257	A	G	0.150099	1006
22	rs11090097	A	T	0.0994036	1006
22	rs117247809	T	C	0.0357853	1006
22	rs5996156	A	G	0.242545	1006
22	rs7289512	G	A	0.523857	1006
22	rs62238258	G	A	0.141153	1006
22	rs75275430	A	G	0.0944334	1006
22	rs1005286	T	C	0.0944334	1006
22	rs79135451	G	C	0.0397614	1006
22	rs9623580	C	A	0.0944334	1006
22	rs73173008	G	A	0.0308151	1006
22	rs9623581	T	C	0.0944334	1006
22	rs5996158	C	T	0.0815109	1006
22	rs9623583	T	C	0.100398	1006
22	rs80287472	G	A	0.0397614	1006
22	rs75939245	G	A	0.0934394	1006
22	rs111478498	C	T	0.0815109	1006
22	rs117584024	T	C	0.0208748	1006
22	rs2142831	A	G	0.341948	1006
22	rs78987353	C	T	0.0367793	1006
22	rs11704106	C	T	0.0149105	1006
22	rs112529539	G	A	0.0387674	1006
22	rs5996159	G	C	0.259443	1006
22	rs11705417	T	C	0.259443	1006
22	rs62238259	C	A	0.138171	1006
22	rs2179232	G	A	0.0984095	1006
22	rs13056038	C	A	0.133201	1006
22	rs9623585	G	C	0.0994036	1006
22	rs2413689	C	T	0.0984095	1006
22	rs75080077	G	A	0.0397614	1006
22	rs7291924	A	G	0.340954	1006
22	rs7287634	A	C	0.0815109	1006
22	rs7292416	G	C	0.0417495	1006
22	rs2247576	T	C	0.243539	1006
22	rs2072863	C	T	0.240557	1006
22	rs2016721	G	A	0.240557	1006
22	rs6002725	T	C	0.264414	1006
22	rs113558470	G	A	0.0397614	1006
22	rs147903635	C	T	0.0218688	1006
22	rs6002727	T	C	0.427435	1006
22	rs9607898	T	C	0.159046	1006
22	rs11090099	A	G	0.183897	1006
22	rs12484975	G	A	0.183897	1006
22	rs9611788	C	T	0.345924	1006
22	rs9607899	T	A	0.434394	1006
22	rs62239661	G	A	0.178926	1006
22	rs17003058	C	T	0.178926	1006
22	rs6002728	A	G	0.0417495	1006
22	rs8137110	T	G	0.345924	1006
22	rs11090100	A	C	0.345924	1006
22	rs9623586	T	C	0.345924	1006
22	rs733278	A	C	0.153082	1006
22	rs742158	G	A	0.185885	1006
22	rs735537	A	G	0.427435	1006
22	rs760723	T	G	0.191849	1006
22	rs76257850	G	T	0.0208748	1006
22	rs17003066	G	C	0.194831	1006
22	rs11912314	C	G	0.192843	1006
22	rs8139063	T	C	0.262425	1006
22	rs62239662	G	A	0.0934394	1006
22	rs6519319	G	A	0.295229	1006
22	rs7288411	G	A	0.336978	1006
22	rs4822127	C	G	0.252485	1006
22	rs78289400	G	A	0.0397614	1006
22	rs117467468	A	G	0.00894632	1006
22	rs73173015	A	G	0.0576541	1006
22	rs111889320	C	T	0.0397614	1006
22	rs191527510	C	T	0.0188867	1006
22	rs113169579	C	T	0.0407555	1006
22	rs111745487	C	T	0.0397614	1006
22	rs6002731	A	G	0.300199	1006
22	rs9623588	G	A	0.253479	1006
22	rs9623589	T	G	0.302187	1006
22	rs17003074	C	T	0.00795229	1006
22	rs28405495	T	C	0.0417495	1006
22	rs6002733	A	C	0.568588	1006
22	rs113931299	G	A	0.0397614	1006
22	rs10854754	T	C	0.568588	1006
22	rs13056159	G	A	0.0417495	1006
22	rs2092177	C	T	0.33996	1006
22	rs2413690	A	G	0.328032	1006
22	rs10048888	A	G	0.258449	1006
22	rs111600689	C	A	0.0387674	1006
22	rs8141510	C	T	0.385686	1006
22	rs8141826	A	G	0.380716	1006
22	rs112986863	C	T	0.0427435	1006
22	rs8138168	G	C	0.0775348	1006
22	rs8139123	T	C	0.38171	1006
22	rs8138902	G	A	0.0765408	1006
22	rs111459286	G	A	0.0168986	1006
22	rs151217367	T	C	0.00596421	1006
22	rs111969695	T	C	0.0427435	1006
22	rs4822129	G	A	0.189861	1006
22	rs11705036	C	G	0.0854871	1006
22	rs9620047	A	G	0.128231	1006
22	rs1807557	A	T	0.190855	1006
22	rs112348778	T	G	0.153082	1006
22	rs75891489	C	T	0.0188867	1006
22	rs6002737	A	C	0.0854871	1006
22	rs186811745	C	G	0.00795229	1006
22	rs56307225	C	T	0.0228628	1006
22	rs35107744	C	G	0.154076	1006
22	rs62239664	C	T	0.173956	1006
22	rs76753271	G	A	0.0328032	1006
22	rs11705198	T	C	0.0417495	1006
22	rs9611796	C	T	0.0934394	1006
22	rs55896880	T	G	0.0298211	1006
22	rs13054544	C	A	0.0944334	1006
22	rs55905478	G	C	0.0298211	1006
22	rs117550173	G	A	0.0367793	1006
22	rs13055312	G	A	0.120278	1006
22	rs1016109	C	T	0.124254	1006
22	rs117935962	T	C	0.0437376	1006
22	rs186888213	G	A	0.00596421	1006
22	rs1016110	A	C	0.205765	1006
22	rs11704797	G	C	0.0805169	1006
22	rs1076647	T	C	0.12326	1006
22	rs1076648	C	G	0.12326	1006
22	rs73173022	G	A	0.124254	1006
22	rs140438566	C	T	0.0119284	1006
22	rs111269676	G	A	0.0695825	1006
22	rs7291065	C	G	0.206759	1006
22	rs9607902	C	T	0.0924453	1006
22	rs142478701	G	C	0.0447316	1006
22	rs111272670	A	G	0.205765	1006
22	rs187308169	C	T	0.00596421	1006
22	rs61352523	A	G	0.142147	1006
22	rs5758724	T	C	0.508946	1006
22	rs6002739	G	A	0.0437376	1006
22	rs5758727	G	T	0.185885	1006
22	rs9611797	C	G	0.00994036	1006
22	rs73888313	C	T	0.0616302	1006
22	rs73173027	G	A	0.0616302	1006
22	rs150329369	C	G	0.0208748	1006
22	rs5751273	T	C	0.258449	1006
22	rs111579088	C	T	0.00894632	1006
22	rs55692813	T	C	0.0467197	1006
22	rs2899356	G	A	0.350895	1006
22	rs9607904	G	A	0.0924453	1006
22	rs146747373	C	G	0.0616302	1006
22	rs6002740	A	G	0.604374	1006
22	rs112564946	C	G	0.252485	1006
22	rs5758730	C	T	0.143141	1006
22	rs74811460	G	T	0.0606362	1006
22	rs113556092	G	A	0.00894632	1006
22	rs5751276	G	A	0.141153	1006
22	rs5758731	T	C	0.604374	1006
22	rs62239665	A	G	0.0129225	1006
22	rs60230297	A	C	0.0626243	1006
22	rs73173032	G	A	0.0626243	1006
22	rs5758732	A	G	0.351889	1006
22	rs6002741	G	A	0.137177	1006
22	rs12169066	A	G	0.0646123	1006
22	rs11704857	T	C	0.0427435	1006
22	rs8142177	T	A	0.207753	1006
22	rs2899357	A	G	0.351889	1006
22	rs5751277	A	G	0.351889	1006
22	rs6002742	G	A	0.144135	1006
22	rs721296	C	A	0.208748	1006
22	rs9611801	A	G	0.351889	1006
22	rs5758733	A	G	0.351889	1006
22	rs73173039	G	T	0.0616302	1006
22	rs113054100	G	T	0.253479	1006
22	rs7289072	G	A	0.208748	1006
22	rs5758734	C	A	0.352883	1006
22	rs7288856	A	G	0.0904573	1006
22	rs6002743	G	A	0.209742	1006
22	rs5758735	T	C	0.352883	1006
22	rs5758736	C	A	0.352883	1006
22	rs5996168	G	T	0.209742	1006
22	rs5758737	C	T	0.593439	1006
22	rs28656779	G	A	0.0705765	1006
22	rs11090102	G	A	0.0705765	1006
22	rs11912357	G	A	0.0974155	1006
22	rs11912326	C	A	0.0964215	1006
22	rs5751279	T	C	0.258449	1006
22	rs5758739	G	A	0.256461	1006
22	rs5758740	G	C	0.206759	1006
22	rs4822133	T	G	0.342942	1006
22	rs2839705	A	G	0.257455	1006
22	rs73419054	T	G	0.0506958	1006
22	rs9623600	T	C	0.0656064	1006
22	rs4822134	T	C	0.397614	1006
22	rs5751280	T	A	0.210736	1006
22	rs5758742	A	G	0.258449	1006
22	rs5758743	G	A	0.21173	1006
22	rs9653845	T	C	0.21173	1006
22	rs12166756	G	C	0.21173	1006
22	rs5751281	A	C	0.206759	1006
22	rs6002745	T	G	0.44334	1006
22	rs73173043	G	A	0.0318091	1006
22	rs8136771	G	T	0.480119	1006
22	rs9611804	G	C	0.557654	1006
22	rs11703237	G	C	0.280318	1006
22	rs5996171	C	T	0.828032	1006
22	rs5996172	T	A	0.322068	1006
22	rs57271318	T	C	0.102386	1006
22	rs117871128	G	A	0.00994036	1006
22	rs72619523	G	A	0.0765408	1006
22	rs5758744	A	T	0.404573	1006
22	rs13057831	T	C	0.0884692	1006
22	rs35998301	G	C	0.326044	1006
22	rs5758745	G	A	0.0755467	1006
22	rs5758746	A	G	0.811133	1006
22	rs8141743	C	T	0.826044	1006
22	rs5758747	A	G	0.0805169	1006
22	rs8142089	G	A	0.0536779	1006
22	rs12484414	C	T	0.0149105	1006
22	rs6002747	G	A	0.523857	1006
22	rs2142826	G	A	0.279324	1006
22	rs2142827	G	A	0.209742	1006
22	rs145620649	A	G	0.0139165	1006
22	rs2142828	T	A	0.658052	1006
22	rs112709268	G	A	0.0198807	1006
22	rs5751282	A	G	0.621272	1006
22	rs11705074	T	G	0.412525	1006
22	rs4822135	T	C	0.544732	1006
22	rs143108908	C	A	0.0178926	1006
22	rs5758750	G	A	0.0745527	1006
22	rs73173047	G	T	0.133201	1006
22	rs9623603	T	C	0.545726	1006
22	rs11703700	G	A	0.542744	1006
22	rs9611806	C	T	0.543738	1006
22	rs5751283	G	A	0.619284	1006
22	rs5758751	T	C	0.616302	1006
22	rs12159371	A	G	0.543738	1006
22	rs5758752	C	T	0.0745527	1006
22	rs572309046	C	T	0.138171	1006
22	rs370511811	A	G	0.392644	1006
22	rs117634833	T	G	0.00695825	1006
22	rs4822136	A	G	0.136183	1006
22	rs5996176	C	T	0.138171	1006
22	rs138514290	T	C	0.0258449	1006
22	rs5758754	C	T	0.0745527	1006
22	rs5751284	C	T	0.0735586	1006
22	rs5758756	A	G	0.0725646	1006
22	rs6002756	C	T	0.543738	1006
22	rs5751285	T	C	0.657058	1006
22	rs111858644	G	T	0.0248509	1006
22	rs149343500	A	G	0.0129225	1006
22	rs5758758	G	T	0.0596421	1006
22	rs180888309	C	G	0.00695825	1006
22	rs73173053	C	G	0.144135	1006
22	rs111852645	A	G	0.0377734	1006
22	rs73173054	A	C	0.144135	1006
22	rs139930656	A	C	0.0168986	1006
22	rs148491942	C	T	0.0218688	1006
22	rs715499	T	A	0.774354	1006
22	rs4429562	T	C	0.0526839	1006
22	rs56087170	C	G	0.145129	1006
22	rs56169883	T	A	0.146123	1006
22	rs5758762	G	A	0.0586481	1006
22	rs5758763	T	C	0.207753	1006
22	rs73173058	T	C	0.207753	1006
22	rs2413692	T	C	0.207753	1006
22	rs28432165	G	C	0.054672	1006
22	rs5758764	C	T	0.207753	1006
22	rs73888326	T	G	0.208748	1006
22	rs147364890	G	A	0.150099	1006
22	rs4822141	T	C	0.148111	1006
22	rs112228495	T	G	0.0467197	1006
22	rs113861675	A	T	0.0397614	1006
22	rs5758768	G	C	0.390656	1006
22	rs5758770	G	A	0.05666	1006
22	rs147985834	C	T	0.0218688	1006
22	rs28464369	G	A	0.0785288	1006
22	rs2413693	G	T	0.387674	1006
22	rs56240930	G	A	0.89662	1006
22	rs5751290	T	C	0.38171	1006
22	rs5758772	A	T	0.38171	1006
22	rs55888787	A	G	0.147117	1006
22	rs55736930	A	G	0.146123	1006
22	rs5758773	T	G	0.331014	1006
22	rs114162817	C	T	0.05666	1006
22	rs55732408	G	A	0.146123	1006
22	rs1056566	T	C	0.22664	1006
22	rs190454213	A	C	0.0168986	1006
22	rs7291176	T	C	0.186879	1006
22	rs113473487	C	T	0.146123	1006
22	rs4820470	A	G	0.146123	1006
22	rs4822143	T	C	0.146123	1006
22	rs9611809	C	T	0.0675944	1006
22	rs56211179	C	G	0.146123	1006
22	rs2003672	C	T	0.190855	1006
22	rs2281103	T	A	0.05666	1006
22	rs55803321	A	G	0.146123	1006
22	rs73173063	T	G	0.146123	1006
22	rs56076734	G	C	0.146123	1006
22	rs2003673	C	T	0.0347913	1006
22	rs1064877	C	T	0.39165	1006
22	rs2281104	C	T	0.055666	1006
22	rs12485160	T	C	0.146123	1006
22	rs5758775	C	T	0.055666	1006
22	rs144737997	G	C	0.144135	1006
22	rs8313	G	A	0.146123	1006
22	rs9745	T	G	0.146123	1006
22	rs13504	T	C	0.162028	1006
22	rs62239687	C	A	0.0417495	1006
22	rs4822145	G	A	0.146123	1006
22	rs4822146	G	A	0.146123	1006
22	rs73173065	G	C	0.144135	1006
22	rs184214368	C	T	0.0139165	1006
22	rs55762648	C	G	0.0377734	1006
22	rs3201001	G	T	0.197813	1006
22	rs11553441	C	T	0.146123	1006
22	rs1812240	C	T	0.055666	1006
22	rs8139383	G	T	0.0934394	1006
22	rs117268004	C	T	0.0188867	1006
22	rs5751292	A	T	0.826044	1006
22	rs5751293	A	G	0.188867	1006
22	rs8140087	C	T	0.194831	1006
22	rs5758780	A	G	0.394632	1006
22	rs78433467	T	C	0.055666	1006
22	rs3985936	T	G	0.389662	1006
22	rs8137466	T	C	0.389662	1006
22	rs150633004	A	T	0.0168986	1006
22	rs146723886	T	C	0.0109344	1006
22	rs550486645	C	T	0.00695825	1006
22	rs141049505	C	T	0.0337972	1006
22	rs5758781	C	G	0.388668	1006
22	rs5751295	A	G	0.054672	1006
22	rs62239689	T	C	0.0357853	1006
22	rs7287384	C	T	0.187873	1006
22	rs138160110	G	A	0.0139165	1006
22	rs6002781	C	T	0.148111	1006
22	rs4822148	C	T	0.965209	1006
22	rs5751296	A	G	0.196819	1006
22	rs6002782	C	T	0.154076	1006
22	rs5751297	C	T	0.812127	1006
22	rs113616686	C	T	0.0178926	1006
22	rs6002783	A	G	0.156064	1006
22	rs4822149	C	T	0.148111	1006
22	rs148155476	C	G	0.0218688	1006
22	rs4822150	C	T	0.148111	1006
22	rs7290093	G	C	0.188867	1006
22	rs4822151	A	G	0.950298	1006
22	rs113437783	G	A	0.147117	1006
22	rs4822152	G	A	0.150099	1006
22	rs4820472	C	T	0.148111	1006
22	rs5758784	C	A	0.054672	1006
22	rs5996182	T	C	0.149105	1006
22	rs6002784	A	G	0.149105	1006
22	rs6002785	T	G	0.149105	1006
22	rs12158774	A	T	0.149105	1006
22	rs61435054	T	C	0.149105	1006
22	rs57666870	A	C	0.149105	1006
22	rs12160166	T	G	0.147117	1006
22	rs16986101	T	A	0.149105	1006
22	rs58618659	C	A	0.149105	1006
22	rs150569591	T	C	0.0218688	1006
22	rs2413698	A	G	0.798211	1006
22	rs141026901	C	T	0.0178926	1006
22	rs9623617	G	T	0.601392	1006
22	rs113392488	G	A	0.00894632	1006
22	rs5758785	G	A	0.054672	1006
22	rs6002787	A	T	0.149105	1006
22	rs5996185	G	A	0.0159046	1006
22	rs5751299	C	T	0.0536779	1006
22	rs12160355	G	C	0.149105	1006
22	rs6002788	G	A	0.149105	1006
22	rs73173074	C	T	0.149105	1006
22	rs55756635	A	G	0.149105	1006
22	rs56306647	A	G	0.0894632	1006
22	rs5758789	C	T	0.0725646	1006
22	rs55932229	C	T	0.0646123	1006
22	rs12160044	G	A	0.148111	1006
22	rs4822159	G	C	0.813121	1006
22	rs12160782	A	T	0.149105	1006
22	rs4822160	G	A	0.149105	1006
22	rs1543371	C	G	0.149105	1006
22	rs6002790	T	C	0.149105	1006
22	rs2038186	G	A	0.0526839	1006
22	rs2038187	C	G	0.0715706	1006
22	rs4822161	A	C	0.593439	1006
22	rs5996188	C	T	0.149105	1006
22	rs189633416	G	A	0.0149105	1006
22	rs5996190	G	A	0.149105	1006
22	rs6002791	T	C	0.742545	1006
22	rs743885	C	T	0.0666004	1006
22	rs136966	G	A	0.190855	1006
22	rs11913309	A	C	0.147117	1006
22	rs136974	T	C	0.201789	1006
22	rs140869342	G	A	0.0318091	1006
22	rs136975	C	T	0.200795	1006
22	rs138516945	G	A	0.0198807	1006
22	rs11090109	G	A	0.166004	1006
22	rs5758794	G	A	0.0536779	1006
22	rs62239712	C	T	0.0367793	1006
22	rs12483992	G	A	0.150099	1006
22	rs5758796	G	A	0.0715706	1006
22	rs12484049	C	G	0.145129	1006
22	rs71329143	G	A	0.163022	1006
22	rs5751301	A	G	0.0666004	1006
22	rs5751302	G	A	0.0656064	1006
22	rs5758798	A	G	0.0666004	1006
22	rs141478056	A	G	0.117296	1006
22	rs57061188	T	C	0.0218688	1006
22	rs136976	T	C	0.373757	1006
22	rs4822167	G	A	0.133201	1006
22	rs136978	T	C	0.16004	1006
22	rs136979	A	G	0.22167	1006
22	rs73173077	G	A	0.134195	1006
22	rs117060806	C	T	0.0387674	1006
22	rs136980	G	A	0.154076	1006
22	rs57266079	G	C	0.0735586	1006
22	rs136983	T	C	0.352883	1006
22	rs12167547	G	A	0.0168986	1006
22	rs73173079	C	G	0.141153	1006
22	rs136986	T	C	0.2167	1006
22	rs136987	G	A	0.215706	1006
22	rs136988	C	T	0.146123	1006
22	rs136989	C	A	0.144135	1006
22	rs117237833	G	A	0.0119284	1006
22	rs3939039	C	T	0.0765408	1006
22	rs136991	T	C	0.215706	1006
22	rs136992	T	G	0.2167	1006
22	rs147786044	T	C	0.0218688	1006
22	rs13433651	C	A	0.0765408	1006
22	rs41277497	G	A	0.130219	1006
22	rs56294912	C	G	0.133201	1006
22	rs3213548	C	G	0.217694	1006
22	rs5751306	T	G	0.786282	1006
22	rs2859031	G	C	0.171968	1006
22	rs117386487	A	C	0.0487078	1006
22	rs13058560	G	A	0.147117	1006
22	rs137025	C	G	0.178926	1006
22	rs137026	T	C	0.315109	1006
22	rs7288003	C	T	0.0208748	1006
22	rs13054167	T	A	0.0129225	1006
22	rs8135177	C	T	0.0675944	1006
22	rs3788593	T	C	0.0675944	1006
22	rs55821000	G	A	0.132207	1006
22	rs137027	T	C	0.78827	1006
22	rs137028	C	T	0.0954274	1006
22	rs137029	T	C	0.102386	1006
22	rs137030	C	T	0.102386	1006
22	rs6002795	G	A	0.0675944	1006
22	rs117885227	T	C	0.0208748	1006
22	rs60565735	T	C	0.0675944	1006
22	rs12628267	T	G	0.0675944	1006
22	rs137033	T	C	0.315109	1006
22	rs137034	T	A	0.102386	1006
22	rs138231779	C	T	0.0188867	1006
22	rs137036	A	G	0.102386	1006
22	rs137037	G	T	0.311133	1006
22	rs77221604	G	A	0.0675944	1006
22	rs9623626	C	G	0.0675944	1006
22	rs137040	G	T	0.102386	1006
22	rs2859034	G	A	0.102386	1006
22	rs117089799	A	T	0.125249	1006
22	rs13058683	G	A	0.144135	1006
22	rs113075115	A	G	0.0258449	1006
22	rs60809407	C	T	0.0666004	1006
22	rs139696344	C	T	0.0168986	1006
22	rs149782738	G	A	0.0149105	1006
22	rs916323	C	T	0.144135	1006
22	rs137043	T	C	0.776342	1006
22	rs76198090	C	T	0.125249	1006
22	rs137044	C	T	0.0248509	1006
22	rs78255042	C	G	0.00596421	1006
22	rs12484552	A	C	0.144135	1006
22	rs2018875	C	A	0.0725646	1006
22	rs137045	A	G	0.0964215	1006
22	rs137046	C	T	0.314115	1006
22	rs147107302	C	T	0.0994036	1006
22	rs191420044	C	T	0.00596421	1006
22	rs137049	G	T	0.0964215	1006
22	rs137050	G	T	0.121272	1006
22	rs137051	G	A	0.314115	1006
22	rs142056565	G	A	0.0188867	1006
22	rs2007185	C	G	0.246521	1006
22	rs137053	T	G	0.295229	1006
22	rs137055	T	C	0.100398	1006
22	rs9590	C	G	0.313121	1006
22	rs60999122	T	C	0.0675944	1006
22	rs137058	C	T	0.028827	1006
22	rs73173081	T	C	0.0188867	1006
22	rs137059	G	A	0.101392	1006
22	rs72487664	G	A	0.0675944	1006
22	rs76140054	A	G	0.314115	1006
22	rs137064	T	C	0.170974	1006
22	rs3752507	C	T	0.0675944	1006
22	rs137065	T	C	0.333996	1006
22	rs137066	G	A	0.10338	1006
22	rs137067	A	G	0.319085	1006
22	rs145059817	G	A	0.028827	1006
22	rs137073	G	A	0.101392	1006
22	rs137074	G	C	0.168986	1006
22	rs113051327	C	T	0.0149105	1006
22	rs9607920	C	T	0.0705765	1006
22	rs137075	T	C	0.294235	1006
22	rs137079	C	T	0.114314	1006
22	rs55656437	G	A	0.101392	1006
22	rs137080	G	A	0.114314	1006
22	rs117842899	G	C	0.0447316	1006
22	rs137082	G	A	0.109344	1006
22	rs137083	A	G	0.305169	1006
22	rs2285137	T	C	0.0715706	1006
22	rs137085	T	C	0.301193	1006
22	rs137086	G	A	0.300199	1006
22	rs137087	C	T	0.180915	1006
22	rs2239811	A	C	0.0715706	1006
22	rs1043606	T	C	0.183897	1006
22	rs137088	G	A	0.110338	1006
22	rs137090	A	T	0.0367793	1006
22	rs137091	C	G	0.109344	1006
22	rs76940643	T	C	0.107356	1006
22	rs113181776	C	A	0.0198807	1006
22	rs2071842	C	A	0.119284	1006
22	rs137092	A	G	0.114314	1006
22	rs9611824	C	T	0.0506958	1006
22	rs137094	A	C	0.181909	1006
22	rs79640672	G	C	0.0675944	1006
22	rs78715709	C	T	0.119284	1006
22	rs4822170	C	A	0.119284	1006
22	rs4822171	G	A	0.119284	1006
22	rs111630403	T	C	0.0914513	1006
22	rs137095	T	C	0.60338	1006
22	rs5996194	T	C	0.0666004	1006
22	rs137097	G	A	0.115308	1006
22	rs137098	T	C	0.115308	1006
22	rs137099	G	A	0.23161	1006
22	rs77542381	G	A	0.0666004	1006
22	rs73173085	G	A	0.026839	1006
22	rs137100	C	T	0.228628	1006
22	rs144129612	G	A	0.0129225	1006
22	rs112967681	C	A	0.0924453	1006
22	rs116965268	C	T	0.0198807	1006
22	rs4822173	G	A	0.141153	1006
22	rs111678332	C	T	0.0178926	1006
22	rs146794213	T	G	0.0198807	1006
22	rs113513063	G	T	0.0198807	1006
22	rs73888342	A	G	0.0715706	1006
22	rs28417761	T	C	0.0715706	1006
22	rs137107	C	T	0.299205	1006
22	rs137108	A	G	0.10835	1006
22	rs185536385	G	C	0.0119284	1006
22	rs139747884	T	C	0.0328032	1006
22	rs58566950	C	T	0.119284	1006
22	rs12628877	C	G	0.0715706	1006
22	rs73173086	G	C	0.028827	1006
22	rs60530807	T	C	0.0755467	1006
22	rs1540311	G	C	0.27833	1006
22	rs137110	A	C	0.10835	1006
22	rs137111	T	C	0.183897	1006
22	rs137112	C	T	0.32505	1006
22	rs137113	G	C	0.10835	1006
22	rs6002815	G	C	0.32505	1006
22	rs28627172	G	A	0.10835	1006
22	rs61744232	C	T	0.00894632	1006
22	rs137114	C	T	0.109344	1006
22	rs137115	T	C	0.774354	1006
22	rs137116	T	C	0.32505	1006
22	rs68420	C	G	0.321074	1006
22	rs137117	A	C	0.323062	1006
22	rs74279210	C	G	0.0725646	1006
22	rs137118	C	T	0.32008	1006
22	rs137119	A	G	0.66004	1006
22	rs137121	C	T	0.105368	1006
22	rs12483767	A	G	0.141153	1006
22	rs137122	T	C	0.32008	1006
22	rs138598491	C	T	0.0198807	1006
22	rs137123	G	T	0.164016	1006
22	rs137124	T	C	0.16998	1006
22	rs78933321	T	G	0.0149105	1006
22	rs2018557	C	A	0.457256	1006
22	rs743887	C	G	0.264414	1006
22	rs743888	T	C	0.460239	1006
22	rs137126	A	G	0.27336	1006
22	rs2071843	A	G	0.0715706	1006
22	rs2071844	T	C	0.173956	1006
22	rs137127	C	A	0.0904573	1006
22	rs137128	C	T	0.164016	1006
22	rs8190457	C	T	0.0298211	1006
22	rs137129	A	G	0.16501	1006
22	rs137130	T	C	0.166004	1006
22	rs145038521	T	C	0.0129225	1006
22	rs137131	G	A	0.164016	1006
22	rs137132	A	G	0.16501	1006
22	rs137133	C	T	0.0884692	1006
22	rs137134	T	A	0.166004	1006
22	rs34103809	T	C	0.0178926	1006
22	rs137136	G	A	0.0666004	1006
22	rs137137	A	G	0.0715706	1006
22	rs2071846	G	T	0.122266	1006
22	rs137138	G	A	0.373757	1006
22	rs137139	C	T	0.639165	1006
22	rs8190441	G	A	0.0198807	1006
22	rs11704825	T	C	0.0248509	1006
22	rs2267452	G	A	0.192843	1006
22	rs2267453	T	G	0.373757	1006
22	rs2267454	C	T	0.361829	1006
22	rs737733	A	C	0.481113	1006
22	rs2285138	C	T	0.476143	1006
22	rs2285139	G	A	0.362823	1006
22	rs8190435	C	T	0.0109344	1006
22	rs5758820	A	G	0.606362	1006
22	rs743889	G	A	0.365805	1006
22	rs2071847	C	T	0.110338	1006
22	rs6002829	T	C	0.604374	1006
22	rs6002830	C	T	0.104374	1006
22	rs3091344	A	G	0.124254	1006
22	rs2299832	G	A	0.105368	1006
22	rs2267455	T	C	0.110338	1006
22	rs2267456	G	A	0.109344	1006
22	rs5996199	A	G	0.602386	1006
22	rs143543844	G	A	0.0119284	1006
22	rs5758822	T	G	0.336978	1006
22	rs5751314	G	C	0.33499	1006
22	rs8190423	G	A	0.109344	1006
22	rs8190422	G	A	0.110338	1006
22	rs8190421	G	A	0.153082	1006
22	rs6002837	C	G	0.153082	1006
22	rs8140318	A	G	0.111332	1006
22	rs5758823	C	A	0.604374	1006
22	rs5758824	A	G	0.335984	1006
22	rs8190416	G	C	0.157058	1006
22	rs5996200	C	T	0.153082	1006
22	rs2285141	G	T	0.111332	1006
22	rs5751315	C	T	0.333996	1006
22	rs5751316	A	G	0.604374	1006
22	rs9607923	G	A	0.154076	1006
22	rs6002838	G	T	0.489066	1006
22	rs6002839	G	C	0.604374	1006
22	rs78852336	G	T	0.111332	1006
22	rs137140	A	G	0.884692	1006
22	rs7287830	C	T	0.111332	1006
22	rs5751318	G	C	0.506958	1006
22	rs12628044	C	G	0.110338	1006
22	rs6519327	G	A	0.112326	1006
22	rs6519328	C	T	0.112326	1006
22	rs7284660	G	A	0.112326	1006
22	rs5758830	T	C	0.62326	1006
22	rs8190413	C	T	0.112326	1006
22	rs8190410	C	T	0.152087	1006
22	rs2267457	C	T	0.112326	1006
22	rs734637	A	G	0.622266	1006
22	rs763063	G	A	0.622266	1006
22	rs8190404	C	T	0.153082	1006
22	rs5751319	C	T	0.667992	1006
22	rs2284088	G	A	0.112326	1006
22	rs1109585	C	T	0.50994	1006
22	rs6002848	T	C	0.265408	1006
22	rs8190402	T	A	0.112326	1006
22	rs916321	G	A	0.357853	1006
22	rs2413707	G	A	0.336978	1006
22	rs6002850	A	G	0.266402	1006
22	rs2413708	A	G	0.622266	1006
22	rs8190397	C	T	0.0417495	1006
22	rs6002851	A	C	0.154076	1006
22	rs6002853	C	T	0.271372	1006
22	rs8190393	G	A	0.282306	1006
22	rs8190391	C	G	0.622266	1006
22	rs2284090	G	A	0.357853	1006
22	rs2267458	G	C	0.112326	1006
22	rs8190385	G	T	0.112326	1006
22	rs8190384	A	C	0.0208748	1006
22	rs2267459	T	A	0.265408	1006
22	rs8190377	T	C	0.0387674	1006
22	rs60631826	G	A	0.112326	1006
22	rs8190371	A	G	0.153082	1006
22	rs28365958	C	G	0.111332	1006
22	rs28365957	G	A	0.111332	1006
22	rs5996205	G	T	0.600398	1006
22	rs11705171	G	T	0.347913	1006
22	rs6002858	C	T	0.154076	1006
22	rs74761310	C	T	0.100398	1006
22	rs5758833	A	C	0.602386	1006
22	rs60685278	C	T	0.100398	1006
22	rs11705269	G	A	0.347913	1006
22	rs6002862	T	C	0.602386	1006
22	rs145945494	C	T	0.0119284	1006
22	rs3761461	C	T	0.347913	1006
22	rs3827361	G	A	0.449304	1006
22	rs28699161	A	G	0.100398	1006
22	rs28404399	G	A	0.100398	1006
22	rs56242040	T	C	0.154076	1006
22	rs75096326	A	C	0.0407555	1006
22	rs79153620	G	A	0.100398	1006
22	rs5758837	G	T	0.347913	1006
22	rs77394173	C	T	0.100398	1006
22	rs13057781	C	T	0.154076	1006
22	rs5996206	A	G	0.154076	1006
22	rs6002863	A	G	0.154076	1006
22	rs13054038	T	C	0.154076	1006
22	rs9611830	G	T	0.153082	1006
22	rs73888349	A	G	0.100398	1006
22	rs5758840	A	G	0.355865	1006
22	rs141621691	C	T	0.0238569	1006
22	rs5758842	G	T	0.346918	1006
22	rs78089762	C	G	0.100398	1006
22	rs1009433	T	G	0.456262	1006
22	rs5758843	G	A	0.355865	1006
22	rs73174905	G	A	0.173956	1006
22	rs11090113	A	G	0.511928	1006
22	rs11090114	G	A	0.357853	1006
22	rs5751322	T	G	0.510934	1006
22	rs12627948	A	C	0.0974155	1006
22	rs112490964	A	G	0.0994036	1006
22	rs34945863	C	T	0.510934	1006
22	rs79173401	T	C	0.0984095	1006
22	rs5751323	T	C	0.511928	1006
22	rs2858470	A	G	0.488072	1006
22	rs11705003	G	A	0.384692	1006
22	rs130320	G	C	0.488072	1006
22	rs2858471	C	T	0.488072	1006
22	rs150911578	G	A	0.0258449	1006
22	rs130321	A	G	0.488072	1006
22	rs78856866	G	T	0.0994036	1006
22	rs146534961	G	A	0.0119284	1006
22	rs130322	G	A	0.488072	1006
22	rs12628966	C	A	0.0984095	1006
22	rs130324	T	G	0.488072	1006
22	rs8135701	G	C	0.101392	1006
22	rs130326	G	A	0.488072	1006
22	rs34660329	G	A	0.0168986	1006
22	rs129354	G	A	0.872763	1006
22	rs130327	G	T	0.872763	1006
22	rs130328	G	A	0.488072	1006
22	rs2413709	C	T	0.383698	1006
22	rs130329	C	A	0.489066	1006
22	rs130330	A	G	0.489066	1006
22	rs4420	A	G	0.872763	1006
22	rs130331	C	T	0.387674	1006
22	rs135091	T	C	0.888668	1006
22	rs130332	A	G	0.487078	1006
22	rs111911231	T	C	0.0208748	1006
22	rs7286140	A	G	0.385686	1006
22	rs2744884	C	T	0.873757	1006
22	rs5758846	G	C	0.38171	1006
22	rs139014860	G	A	0.0188867	1006
22	rs135092	G	T	0.0159046	1006
22	rs135093	C	T	0.489066	1006
22	rs73174907	T	A	0.173956	1006
22	rs135094	A	G	0.388668	1006
22	rs135095	T	C	0.873757	1006
22	rs141426134	T	C	0.0119284	1006
22	rs144868206	A	G	0.0218688	1006
22	rs58319500	C	G	0.0994036	1006
22	rs130333	T	C	0.492048	1006
22	rs130334	A	G	0.481113	1006
22	rs112970116	A	C	0.0228628	1006
22	rs130335	T	C	0.596421	1006
22	rs5751329	G	C	0.594433	1006
22	rs8138985	A	G	0.0984095	1006
22	rs10427938	G	A	0.0984095	1006
22	rs77813371	T	A	0.0477137	1006
22	rs130336	A	G	0.594433	1006
22	rs9611835	G	A	0.0954274	1006
22	rs7286131	T	C	0.596421	1006
22	rs5758854	G	A	0.404573	1006
22	rs9611837	C	T	0.0934394	1006
22	rs5758856	T	G	0.506958	1006
22	rs12628255	T	C	0.0964215	1006
22	rs5758857	C	T	0.411531	1006
22	rs5758858	C	T	0.411531	1006
22	rs130338	T	C	0.597416	1006
22	rs5758859	T	G	0.50994	1006
22	rs145427997	G	C	0.0964215	1006
22	rs62238287	T	C	0.028827	1006
22	rs5758860	C	T	0.411531	1006
22	rs73425294	T	C	0.0964215	1006
22	rs17003208	C	T	0.0964215	1006
22	rs61374197	A	G	0.0964215	1006
22	rs12627752	C	T	0.0964215	1006
22	rs130342	T	C	0.597416	1006
22	rs130343	T	A	0.500994	1006
22	rs130344	G	A	0.190855	1006
22	rs130345	G	T	0.597416	1006
22	rs130346	C	T	0.597416	1006
22	rs5758863	G	A	0.406561	1006
22	rs73888351	C	G	0.0964215	1006
22	rs139516732	G	C	0.0119284	1006
22	rs130347	T	C	0.597416	1006
22	rs130348	T	A	0.597416	1006
22	rs130349	T	A	0.597416	1006
22	rs149684629	C	T	0.0248509	1006
22	rs130350	G	T	0.597416	1006
22	rs9611839	A	C	0.405567	1006
22	rs130363	T	C	0.0934394	1006
22	rs130364	C	T	0.600398	1006
22	rs130365	G	A	0.59841	1006
22	rs135096	A	G	0.0954274	1006
22	rs130367	G	A	0.193837	1006
22	rs130368	G	T	0.193837	1006
22	rs130369	G	C	0.0954274	1006
22	rs135097	G	A	0.193837	1006
22	rs739024	A	G	0.0974155	1006
22	rs17003212	T	C	0.0964215	1006
22	rs135098	G	T	0.806163	1006
22	rs130370	C	T	0.193837	1006
22	rs140725954	T	G	0.0188867	1006
22	rs130371	G	A	0.193837	1006
22	rs130372	C	T	0.193837	1006
22	rs130373	G	A	0.0954274	1006
22	rs130374	A	G	0.193837	1006
22	rs130377	T	C	0.193837	1006
22	rs130379	G	T	0.599404	1006
22	rs5758865	G	T	0.405567	1006
22	rs130380	T	G	0.193837	1006
22	rs130382	T	C	0.193837	1006
22	rs130383	C	T	0.193837	1006
22	rs135100	G	A	0.193837	1006
22	rs130384	G	A	0.193837	1006
22	rs130385	T	C	0.599404	1006
22	rs130386	G	C	0.501988	1006
22	rs130387	C	T	0.599404	1006
22	rs130388	G	T	0.502982	1006
22	rs12628410	A	G	0.0964215	1006
22	rs130389	C	A	0.599404	1006
22	rs130390	T	C	0.503976	1006
22	rs59408849	G	A	0.0964215	1006
22	rs59356108	C	A	0.0954274	1006
22	rs732336	C	T	0.38668	1006
22	rs135101	G	A	0.114314	1006
22	rs135102	T	C	0.114314	1006
22	rs135103	A	G	0.846918	1006
22	rs9611841	G	C	0.00994036	1006
22	rs35653875	G	A	0.0149105	1006
22	rs56027862	T	C	0.0447316	1006
22	rs736014	G	T	0.0974155	1006
22	rs736013	T	C	0.0974155	1006
22	rs736015	G	C	0.0974155	1006
22	rs4421	G	A	0.114314	1006
22	rs2006304	G	A	0.392644	1006
22	rs135105	C	G	0.60338	1006
22	rs2006303	A	G	0.392644	1006
22	rs7291375	C	G	0.11332	1006
22	rs4334578	C	T	0.506958	1006
22	rs7291417	C	T	0.11332	1006
22	rs5996223	T	A	0.60338	1006
22	rs739025	G	A	0.60338	1006
22	rs2899361	C	A	0.243539	1006
22	rs4822184	T	C	0.60338	1006
22	rs8142445	G	A	0.370775	1006
22	rs8142375	C	T	0.39165	1006
22	rs12168190	C	T	0.114314	1006
22	rs28915391	G	A	0.363817	1006
22	rs1053026	C	T	0.361829	1006
22	rs135106	C	T	0.0964215	1006
22	rs3747193	G	T	0.0994036	1006
22	rs3747194	C	T	0.241551	1006
22	rs9623659	C	T	0.38171	1006
22	rs6002904	G	C	0.591451	1006
22	rs11541159	T	C	0.382704	1006
22	rs3788594	A	C	0.592445	1006
22	rs3788595	T	A	0.0954274	1006
22	rs9623660	A	T	0.114314	1006
22	rs130392	G	A	0.107356	1006
22	rs28915378	C	T	0.0228628	1006
22	rs9611843	C	T	0.382704	1006
22	rs130394	A	G	0.699801	1006
22	rs130395	C	T	0.107356	1006
22	rs78018648	C	T	0.0954274	1006
22	rs6002907	C	T	0.0775348	1006
22	rs135107	A	G	0.191849	1006
22	rs3761462	C	T	0.379722	1006
22	rs130396	A	C	0.316103	1006
22	rs3761464	C	T	0.0944334	1006
22	rs130397	T	C	0.220676	1006
22	rs79365412	A	T	0.0944334	1006
22	rs41277501	T	A	0.0944334	1006
22	rs3761465	G	T	0.0944334	1006
22	rs9623661	C	T	0.0924453	1006
22	rs916231	G	A	0.11332	1006
22	rs135108	G	A	0.106362	1006
22	rs149399083	C	A	0.0139165	1006
22	rs12628541	A	G	0.0944334	1006
22	rs130399	T	C	0.703777	1006
22	rs3761467	T	C	0.0944334	1006
22	rs2024643	G	C	0.683897	1006
22	rs8141906	G	A	0.382704	1006
22	rs12628919	G	A	0.0944334	1006
22	rs11090115	A	G	0.299205	1006
22	rs4822185	G	A	0.681909	1006
22	rs28916570	T	G	0.0944334	1006
22	rs8138577	T	A	0.114314	1006
22	rs77076498	G	A	0.0944334	1006
22	rs60422751	G	C	0.0944334	1006
22	rs4822186	T	A	0.892644	1006
22	rs4820476	C	T	0.892644	1006
22	rs5758870	C	T	0.299205	1006
22	rs5758871	T	C	0.394632	1006
22	rs5751340	C	G	0.892644	1006
22	rs28915372	C	T	0.112326	1006
22	rs910301	C	T	0.300199	1006
22	rs5758872	C	T	0.38171	1006
22	rs910302	A	T	0.301193	1006
22	rs910303	C	T	0.298211	1006
22	rs13057708	A	G	0.302187	1006
22	rs17485489	G	A	0.274354	1006
22	rs5996224	G	A	0.21173	1006
22	rs6002910	C	T	0.206759	1006
22	rs7284681	G	C	0.350895	1006
22	rs5758873	G	A	0.44831	1006
22	rs5751341	T	C	0.308151	1006
22	rs57323342	C	T	0.0646123	1006
22	rs5758875	T	C	0.383698	1006
22	rs5751342	A	G	0.38171	1006
22	rs5751343	C	A	0.412525	1006
22	rs5758876	C	G	0.389662	1006
22	rs73174925	C	T	0.0457256	1006
22	rs28992193	C	T	0.0188867	1006
22	rs28992187	G	A	0.0178926	1006
22	rs4822187	G	A	0.612326	1006
22	rs79142397	T	C	0.0894632	1006
22	rs5758880	C	T	0.266402	1006
22	rs5758881	T	C	0.280318	1006
22	rs8141448	G	A	0.673956	1006
22	rs8141461	G	A	0.668986	1006
22	rs9620083	A	T	0.422465	1006
22	rs6002920	A	G	0.10338	1006
22	rs73174931	T	A	0.0715706	1006
22	rs13055547	T	A	0.423459	1006
22	rs7286195	T	C	0.423459	1006
22	rs7286214	T	G	0.422465	1006
22	rs7285550	C	A	0.422465	1006
22	rs55878035	C	G	0.263419	1006
22	rs9620084	G	A	0.422465	1006
22	rs13055227	G	A	0.423459	1006
22	rs13056472	T	A	0.262425	1006
22	rs13055886	C	T	0.673956	1006
22	rs5758884	G	C	0.571571	1006
22	rs112899616	C	G	0.100398	1006
22	rs5758885	G	A	0.960239	1006
22	rs67194282	T	C	0.424453	1006
22	rs67418653	G	A	0.424453	1006
22	rs73174947	C	T	0.100398	1006
22	rs5751347	G	C	0.673956	1006
22	rs11704052	G	A	0.424453	1006
22	rs11704081	G	A	0.424453	1006
22	rs11704086	C	A	0.425447	1006
22	rs5758886	T	C	0.148111	1006
22	rs62238306	C	T	0.0238569	1006
22	rs73174950	A	G	0.100398	1006
22	rs5758888	C	G	0.248509	1006
22	rs9620086	C	G	0.248509	1006
22	rs34470970	A	T	0.265408	1006
22	rs17485718	G	A	0.0954274	1006
22	rs1989502	C	G	0.425447	1006
22	rs74332709	A	C	0.0705765	1006
22	rs5758889	A	G	0.673956	1006
22	rs8139858	G	A	0.419483	1006
22	rs5758890	C	T	0.16004	1006
22	rs5758891	A	G	0.572565	1006
22	rs6002924	T	C	0.0994036	1006
22	rs5758893	T	C	0.67495	1006
22	rs5758894	G	A	0.261431	1006
22	rs28992183	T	C	0.260437	1006
22	rs8141536	T	C	0.225646	1006
22	rs73174952	A	T	0.116302	1006
22	rs9607928	C	A	0.117296	1006
22	rs149617614	T	C	0.0188867	1006
22	rs738526	C	T	0.672962	1006
22	rs1883990	A	G	0.22664	1006
22	rs8136914	A	G	0.263419	1006
22	rs1883991	C	A	0.67495	1006
22	rs738527	T	C	0.67495	1006
22	rs11703455	T	G	0.263419	1006
22	rs9620087	A	G	0.22664	1006
22	rs9623671	C	T	0.560636	1006
22	rs9620088	G	A	0.22664	1006
22	rs28992178	C	G	0.0914513	1006
22	rs6002926	T	C	0.0705765	1006
22	rs28992177	C	T	0.0119284	1006
22	rs5751348	C	A	0.49006	1006
22	rs2143918	A	C	0.49006	1006
22	rs2143919	G	C	0.560636	1006
22	rs28992176	A	G	0.114314	1006
22	rs7287297	G	A	0.114314	1006
22	rs13056962	A	C	0.263419	1006
22	rs8138197	G	A	0.49006	1006
22	rs8138149	A	G	0.22664	1006
22	rs2143920	T	C	0.37674	1006
22	rs9623672	C	G	0.228628	1006
22	rs5758896	T	C	0.604374	1006
22	rs5758897	C	T	0.22664	1006
22	rs9611844	G	C	0.11332	1006
22	rs9611845	G	C	0.11332	1006
22	rs9620089	C	T	0.22664	1006
22	rs28910285	T	C	0.675944	1006
22	rs28910284	G	A	0.262425	1006
22	rs9607929	G	C	0.341948	1006
22	rs5758898	T	G	0.134195	1006
22	rs5751350	G	A	0.341948	1006
22	rs5751351	G	C	0.22664	1006
22	rs8184980	T	C	0.341948	1006
22	rs62238326	A	G	0.22664	1006
22	rs9611850	C	T	0.341948	1006
22	rs56093613	C	G	0.0974155	1006
22	rs9611851	G	T	0.115308	1006
22	rs78822660	C	G	0.0715706	1006
22	rs9623676	G	A	0.341948	1006
22	rs34091628	C	T	0.261431	1006
22	rs9611852	C	T	0.115308	1006
22	rs78341978	G	C	0.0208748	1006
22	rs36060915	G	A	0.224652	1006
22	rs9611853	C	A	0.115308	1006
22	rs143582928	G	T	0.0656064	1006
22	rs12166331	G	A	0.224652	1006
22	rs9623677	A	C	0.116302	1006
```
