## Supplementary material for "Characterization of shared and ancestry-specific signals driving complex traits using multi-ancestry fine-mapping": s1_ref.bim

```
22	rs2413611	0	40527858	T	A
22	rs1807579	0	40528220	T	C
22	rs117093907	0	40528393	C	T
22	rs6001794	0	40529415	G	T
22	rs7284587	0	40530052	T	A
22	rs6001795	0	40530922	G	A
22	rs8136580	0	40530923	T	C
22	rs141746717	0	40531299	C	T
22	rs8140695	0	40531506	T	A
22	rs67465697	0	40531645	A	G
22	rs8136269	0	40532444	G	C
22	rs8136149	0	40532484	C	T
22	rs8140112	0	40533130	A	G
22	rs17323591	0	40534211	T	A
22	rs9611273	0	40534466	C	T
22	rs2064258	0	40534964	T	C
22	rs73165039	0	40535152	A	G
22	rs5995819	0	40535399	G	A
22	rs11089973	0	40535657	A	G
22	rs2143177	0	40535731	T	A
22	rs2179422	0	40535963	C	T
22	rs34301841	0	40537011	G	A
22	rs73165040	0	40538602	C	T
22	rs17323619	0	40538717	G	C
22	rs6001799	0	40539200	G	A
22	rs2103648	0	40539379	A	G
22	rs75918954	0	40539508	G	T
22	rs12483853	0	40539525	G	C
22	rs183668362	0	40539707	A	G
22	rs6001800	0	40540185	G	A
22	rs4586740	0	40540762	T	G
22	rs6001801	0	40540766	G	T
22	rs4588292	0	40541173	T	C
22	rs2413617	0	40541700	G	T
22	rs113197291	0	40541775	G	A
22	rs2005999	0	40541838	T	C
22	rs732384	0	40541981	A	G
22	rs732383	0	40542121	T	C
22	rs4820397	0	40542688	T	C
22	rs78557897	0	40542864	C	T
22	rs4586733	0	40542915	T	C
22	rs6001802	0	40543215	G	A
22	rs11089974	0	40543608	C	T
22	rs57774511	0	40544031	T	C
22	rs5995825	0	40544337	C	T
22	rs135630	0	40545275	A	C
22	rs6001804	0	40545595	A	C
22	rs5995826	0	40546153	G	A
22	rs79499264	0	40546525	A	G
22	rs4820399	0	40546633	C	T
22	rs80148882	0	40547688	A	G
22	rs4820400	0	40548084	G	T
22	rs4585125	0	40548492	G	A
22	rs8137853	0	40548703	T	C
22	rs62236803	0	40549383	A	G
22	rs62236804	0	40549441	A	C
22	rs9611279	0	40550105	T	C
22	rs3950173	0	40550107	T	C
22	rs4820403	0	40550982	G	A
22	rs1012241	0	40551767	C	T
22	rs2899334	0	40551850	T	C
22	rs9611280	0	40552119	G	A
22	rs6001807	0	40554008	T	G
22	rs5995827	0	40554300	A	G
22	rs5015397	0	40554325	A	G
22	rs4402860	0	40554445	A	T
22	rs6001808	0	40554527	T	C
22	rs4642036	0	40554582	T	C
22	rs140695498	0	40555139	C	T
22	rs12484633	0	40555638	A	G
22	rs5995829	0	40555879	G	A
22	rs11705370	0	40555993	T	A
22	rs11705389	0	40556101	T	C
22	rs11705281	0	40556116	G	A
22	rs8137693	0	40557812	A	G
22	rs8141549	0	40558016	G	A
22	rs12484438	0	40558064	T	C
22	rs4820406	0	40558164	A	G
22	rs4821929	0	40558452	C	T
22	rs4820407	0	40558595	A	G
22	rs1474667	0	40559156	G	A
22	rs13053550	0	40560600	G	C
22	rs8139315	0	40561283	C	A
22	rs6001817	0	40561759	G	T
22	rs11089975	0	40562227	C	T
22	rs7285909	0	40562242	T	G
22	rs6001819	0	40562877	T	C
22	rs7289946	0	40563020	G	A
22	rs9611281	0	40563685	C	A
22	rs6001820	0	40563804	T	C
22	rs60553412	0	40563815	A	G
22	rs34323392	0	40565542	A	G
22	rs5995832	0	40566118	T	C
22	rs62638153	0	40566675	G	A
22	rs62236835	0	40566936	C	T
22	rs57259665	0	40567251	C	T
22	rs6001821	0	40567581	T	C
22	rs57770630	0	40567673	C	A
22	rs117003628	0	40567889	G	C
22	rs713658	0	40567894	C	T
22	rs738449	0	40568512	G	A
22	rs6001823	0	40569157	T	A
22	rs9611282	0	40569326	C	T
22	rs6001826	0	40571499	T	C
22	rs5995833	0	40572423	A	G
22	rs62236839	0	40576872	G	T
22	rs17421384	0	40578343	T	G
22	rs10222225	0	40578764	A	G
22	rs138729509	0	40578875	A	G
22	rs141986157	0	40578900	G	A
22	rs7290804	0	40579423	C	T
22	rs6001828	0	40579805	G	T
22	rs147588181	0	40581225	C	G
22	rs8142495	0	40581822	A	G
22	rs7288257	0	40582484	C	T
22	rs9611283	0	40582968	C	T
22	rs6001829	0	40584391	G	A
22	rs9611286	0	40584962	T	C
22	rs738450	0	40585744	A	G
22	rs117771237	0	40585882	C	A
22	rs12628783	0	40586069	C	G
22	rs9611288	0	40587100	G	T
22	rs117836873	0	40587118	G	A
22	rs3985940	0	40587244	A	G
22	rs140293330	0	40587717	C	G
22	rs6001831	0	40591258	T	G
22	rs17421586	0	40591312	T	A
22	rs4550767	0	40591755	G	T
22	rs6001832	0	40592214	A	G
22	rs62236841	0	40592458	G	A
22	rs62236842	0	40593320	G	A
22	rs7288451	0	40594702	A	G
22	rs142949835	0	40596384	G	A
22	rs62236844	0	40596624	A	T
22	rs7291171	0	40596888	T	A
22	rs6001833	0	40597667	G	A
22	rs8137636	0	40599631	G	A
22	rs8137796	0	40599879	C	T
22	rs6001834	0	40600487	G	A
22	rs4821932	0	40601639	A	T
22	rs4821933	0	40602072	T	A
22	rs5995835	0	40602620	G	A
22	rs5995836	0	40602815	G	T
22	rs6001835	0	40602948	G	A
22	rs6001837	0	40603580	C	A
22	rs2143175	0	40603732	A	G
22	rs4239893	0	40604716	T	C
22	rs4820408	0	40604945	T	G
22	rs6001841	0	40605163	G	A
22	rs738447	0	40605681	C	T
22	rs117443003	0	40605700	G	A
22	rs5995838	0	40606001	A	G
22	rs5995839	0	40606293	A	T
22	rs62237976	0	40607629	G	A
22	rs78401207	0	40607833	G	A
22	rs150850674	0	40608486	A	G
22	rs6001842	0	40609151	A	G
22	rs8138982	0	40610398	C	A
22	rs6001843	0	40610600	G	C
22	rs138019	0	40611628	A	G
22	rs138020	0	40612131	A	G
22	rs3091342	0	40612156	C	T
22	rs116914944	0	40612323	G	A
22	rs138021	0	40612974	G	A
22	rs138022	0	40613036	A	G
22	rs138023	0	40613073	A	G
22	rs138024	0	40613282	A	C
22	rs12160931	0	40614512	T	G
22	rs138026	0	40614627	G	T
22	rs78666753	0	40614675	A	T
22	rs739182	0	40615276	G	T
22	rs138027	0	40616112	G	A
22	rs62237977	0	40616703	C	T
22	rs138028	0	40616707	A	G
22	rs138029	0	40617100	G	A
22	rs62237978	0	40618063	A	G
22	rs118077426	0	40618415	G	A
22	rs5750905	0	40618811	A	G
22	rs138031	0	40619009	C	T
22	rs138032	0	40619078	C	A
22	rs138033	0	40619239	T	C
22	rs138035	0	40619708	A	G
22	rs138036	0	40619779	C	A
22	rs138037	0	40620467	C	A
22	rs138038	0	40620565	G	A
22	rs138039	0	40621288	G	A
22	rs138040	0	40621404	C	G
22	rs138041	0	40621645	G	A
22	rs62237980	0	40621877	T	G
22	rs138042	0	40623249	T	C
22	rs138043	0	40623430	T	C
22	rs1962769	0	40624547	A	G
22	rs138045	0	40624808	A	G
22	rs138047	0	40625909	A	G
22	rs138048	0	40625951	C	T
22	rs138049	0	40627059	A	C
22	rs138050	0	40627061	A	C
22	rs138051	0	40627319	C	T
22	rs5750907	0	40628754	C	T
22	rs5750908	0	40629138	T	C
22	rs57124092	0	40629445	G	T
22	rs1018807	0	40629805	A	G
22	rs1894588	0	40629980	C	T
22	rs5757882	0	40631033	C	T
22	rs5750909	0	40631110	G	C
22	rs5757883	0	40631339	G	A
22	rs5757884	0	40631437	C	A
22	rs5757885	0	40631617	G	A
22	rs9611299	0	40631739	A	G
22	rs4821935	0	40632047	A	C
22	rs7292310	0	40632083	C	T
22	rs4821936	0	40632510	C	G
22	rs5750910	0	40632772	A	G
22	rs5750911	0	40634507	A	G
22	rs146390639	0	40635067	C	T
22	rs12485003	0	40635276	G	A
22	rs8141661	0	40635721	T	C
22	rs5757886	0	40636076	T	C
22	rs5757887	0	40636615	C	T
22	rs6001848	0	40636799	A	G
22	rs5757888	0	40637804	T	G
22	rs148188842	0	40638116	T	C
22	rs9611300	0	40638223	C	T
22	rs5757889	0	40638934	C	T
22	rs739180	0	40639295	G	A
22	rs5750912	0	40639423	C	G
22	rs143521471	0	40639706	C	T
22	rs5750913	0	40640285	G	A
22	rs117441168	0	40640485	A	G
22	rs12628042	0	40640516	C	T
22	rs5750914	0	40641164	G	T
22	rs118179936	0	40641892	T	C
22	rs3752513	0	40641980	G	A
22	rs5750915	0	40642368	G	A
22	rs5757892	0	40642452	G	A
22	rs2157369	0	40642652	C	G
22	rs62238014	0	40643466	A	G
22	rs9941957	0	40643839	C	T
22	rs5750918	0	40643872	C	T
22	rs62238015	0	40644246	C	G
22	rs28360629	0	40644717	G	A
22	rs13056733	0	40646072	C	T
22	rs17001761	0	40648198	A	G
22	rs78239359	0	40648972	C	T
22	rs5750920	0	40649340	T	C
22	rs9611302	0	40650284	G	A
22	rs62238017	0	40650617	C	T
22	rs763071	0	40652801	A	G
22	rs12484776	0	40652873	A	G
22	rs75973835	0	40652924	A	G
22	rs4821938	0	40653882	T	C
22	rs12628051	0	40654276	T	C
22	rs143791983	0	40655308	A	G
22	rs739181	0	40656888	G	A
22	rs4821939	0	40659251	T	A
22	rs4821940	0	40659573	T	C
22	rs5757899	0	40659781	A	G
22	rs1074663	0	40663403	G	A
22	rs34120785	0	40664083	A	G
22	rs5750926	0	40664165	C	T
22	rs9611304	0	40664678	G	T
22	rs9611305	0	40665067	T	C
22	rs112251865	0	40665225	C	T
22	rs62238019	0	40666922	G	C
22	rs763072	0	40668074	G	A
22	rs57960171	0	40668635	G	A
22	rs118152422	0	40668951	C	T
22	rs2413620	0	40668988	C	G
22	rs733381	0	40669648	A	G
22	rs17001776	0	40670894	A	G
22	rs75863537	0	40670975	C	G
22	rs62238021	0	40671498	G	A
22	rs74881288	0	40671588	A	G
22	rs6001858	0	40672078	A	G
22	rs73165088	0	40673525	A	G
22	rs739183	0	40673685	T	C
22	rs2413621	0	40673999	C	T
22	rs5750927	0	40674593	G	A
22	rs117863233	0	40674815	C	T
22	rs4821941	0	40675091	A	G
22	rs11089985	0	40675561	A	G
22	rs28360630	0	40676672	T	G
22	rs5750929	0	40676986	T	A
22	rs929070	0	40677001	T	C
22	rs9623162	0	40677515	C	T
22	rs6001861	0	40679199	C	T
22	rs9611306	0	40679233	G	A
22	rs12167006	0	40679312	G	A
22	rs5995842	0	40679362	C	G
22	rs5757903	0	40680700	C	T
22	rs6001862	0	40681788	C	T
22	rs12330123	0	40683500	G	A
22	rs62238023	0	40683501	C	A
22	rs713898	0	40683840	G	A
22	rs6001864	0	40684060	C	G
22	rs5757905	0	40684283	G	A
22	rs73420548	0	40684967	G	A
22	rs739184	0	40686126	C	A
22	rs4820409	0	40686386	G	A
22	rs5757906	0	40687757	C	T
22	rs743899	0	40688171	T	C
22	rs2008569	0	40688409	A	G
22	rs5757907	0	40688917	A	G
22	rs67710801	0	40689260	C	T
22	rs5750930	0	40689379	G	A
22	rs4820410	0	40690385	A	G
22	rs62238026	0	40690834	G	A
22	rs78767864	0	40691150	G	T
22	rs67692712	0	40691706	A	G
22	rs13057224	0	40692606	G	A
22	rs139907	0	40694315	C	A
22	rs5750931	0	40694719	T	C
22	rs12160369	0	40694727	T	C
22	rs1807554	0	40695364	C	G
22	rs62239064	0	40695755	G	A
22	rs5995843	0	40697377	A	G
22	rs139909	0	40697581	C	T
22	rs34382227	0	40697589	T	G
22	rs117747299	0	40698362	C	T
22	rs139016403	0	40698435	G	A
22	rs62239065	0	40699093	G	A
22	rs57574157	0	40701837	A	G
22	rs12484951	0	40703075	T	G
22	rs6001872	0	40703245	A	G
22	rs139910	0	40703888	C	G
22	rs139911	0	40704052	C	T
22	rs62239068	0	40707828	T	C
22	rs2072858	0	40708679	T	C
22	rs17332320	0	40711620	G	T
22	rs73165097	0	40712439	G	A
22	rs6001877	0	40712637	G	A
22	rs62239069	0	40713805	G	A
22	rs139913	0	40713861	T	A
22	rs139055942	0	40714356	C	G
22	rs66480249	0	40715028	T	C
22	rs116987504	0	40715261	C	T
22	rs139914	0	40715303	A	G
22	rs71321192	0	40715903	G	A
22	rs4470425	0	40716488	C	A
22	rs4821942	0	40718100	G	A
22	rs41281265	0	40720704	A	G
22	rs139915	0	40720963	C	T
22	rs139916	0	40721062	G	A
22	rs4821943	0	40722745	A	G
22	rs139918	0	40723709	A	G
22	rs3804095	0	40723779	C	G
22	rs13057958	0	40725149	A	G
22	rs41281269	0	40725853	A	G
22	rs139919	0	40726183	T	C
22	rs139920	0	40726749	C	T
22	rs139921	0	40726762	A	G
22	rs118137006	0	40727723	A	C
22	rs470113	0	40729614	A	G
22	rs11703324	0	40731134	C	A
22	rs73167004	0	40732953	G	A
22	rs9611310	0	40733777	A	G
22	rs9611311	0	40733951	T	C
22	rs73167007	0	40734241	G	C
22	rs73167009	0	40734249	T	C
22	rs147283295	0	40734718	C	T
22	rs9611312	0	40734790	T	C
22	rs77895566	0	40734860	A	G
22	rs117190502	0	40735586	G	A
22	rs9611314	0	40735798	C	G
22	rs146696734	0	40735821	C	T
22	rs12484697	0	40736472	G	A
22	rs61467436	0	40736713	T	C
22	rs9611315	0	40736900	A	T
22	rs74424549	0	40736938	A	C
22	rs117667045	0	40736961	C	T
22	rs9607698	0	40736988	A	G
22	rs9611316	0	40737027	A	G
22	rs9607699	0	40737036	G	A
22	rs192703567	0	40738280	T	C
22	rs117820381	0	40738486	G	A
22	rs9607701	0	40739116	A	G
22	rs9607702	0	40739177	A	G
22	rs9611318	0	40739414	C	G
22	rs9607704	0	40739786	A	T
22	rs113206725	0	40741300	A	G
22	rs12484610	0	40741344	T	C
22	rs751367	0	40741520	C	T
22	rs9611320	0	40741821	G	C
22	rs909669	0	40742417	C	T
22	rs2228415	0	40742686	C	T
22	rs3788577	0	40742831	A	G
22	rs3788578	0	40742921	C	T
22	rs3788579	0	40742989	T	C
22	rs8192452	0	40743174	T	G
22	rs117024557	0	40743813	G	A
22	rs17001846	0	40744053	A	G
22	rs78281341	0	40744540	A	G
22	rs2280790	0	40745181	T	C
22	rs186758682	0	40746150	T	C
22	rs182351309	0	40747317	G	A
22	rs9611321	0	40747485	A	G
22	rs10854729	0	40750612	T	C
22	rs139090564	0	40752263	G	A
22	rs117105495	0	40752267	G	A
22	rs190759230	0	40752495	C	T
22	rs149878801	0	40752498	C	T
22	rs9611323	0	40753383	G	A
22	rs62239072	0	40753730	C	A
22	rs117941811	0	40753809	A	C
22	rs28642715	0	40753923	C	T
22	rs62239073	0	40756833	C	T
22	rs8135371	0	40757228	A	C
22	rs117564831	0	40758287	G	A
22	rs2075764	0	40758581	C	T
22	rs2068470	0	40759233	T	C
22	rs17001863	0	40759308	A	G
22	rs187587606	0	40759522	C	T
22	rs150059586	0	40759670	G	A
22	rs56408831	0	40760050	C	T
22	rs75437643	0	40764941	G	C
22	rs76075068	0	40770353	G	A
22	rs117209489	0	40771830	C	G
22	rs144203347	0	40773310	C	G
22	rs149806587	0	40774205	A	G
22	rs12484358	0	40774660	G	A
22	rs28676471	0	40775481	C	A
22	rs5995849	0	40777072	G	C
22	rs17001868	0	40778231	A	C
22	rs11913132	0	40778778	A	G
22	rs6001894	0	40779197	T	C
22	rs73167017	0	40779964	G	A
22	rs2003667	0	40780653	G	C
22	rs9611324	0	40781162	T	C
22	rs742140	0	40781586	G	A
22	rs9611325	0	40782490	G	A
22	rs2294348	0	40783780	G	C
22	rs78488542	0	40783811	C	T
22	rs2294350	0	40784278	C	T
22	rs28613408	0	40784871	T	C
22	rs28561602	0	40785137	C	T
22	rs6001898	0	40789216	A	G
22	rs9611327	0	40789606	T	C
22	rs75748221	0	40790060	C	G
22	rs55769635	0	40790101	G	A
22	rs56153185	0	40790215	G	C
22	rs147122512	0	40790565	G	A
22	rs6001900	0	40791002	T	C
22	rs9611328	0	40791972	G	A
22	rs9611329	0	40792038	G	T
22	rs150777046	0	40792569	C	G
22	rs9611330	0	40793167	G	A
22	rs9607715	0	40795794	G	A
22	rs73167022	0	40797256	A	T
22	rs9611337	0	40797447	T	A
22	rs9611338	0	40797647	T	C
22	rs11704314	0	40797933	A	G
22	rs55740286	0	40798227	T	G
22	rs35607262	0	40799254	C	T
22	rs73167023	0	40799954	T	C
22	rs760700	0	40800071	A	G
22	rs760701	0	40800518	G	A
22	rs12483888	0	40801312	A	G
22	rs9607716	0	40801986	C	T
22	rs143734853	0	40802739	G	A
22	rs55844816	0	40803112	C	T
22	rs2018393	0	40803186	G	T
22	rs77222252	0	40803367	C	T
22	rs149024067	0	40804178	C	T
22	rs74371979	0	40805569	C	G
22	rs115424569	0	40805868	G	A
22	rs9611341	0	40806270	C	T
22	rs56066924	0	40806752	T	G
22	rs41276309	0	40807171	G	A
22	rs73167027	0	40808676	A	T
22	rs55812888	0	40808938	G	A
22	rs5757946	0	40809034	A	G
22	rs111985546	0	40809638	G	A
22	rs2092163	0	40810231	C	T
22	rs8138288	0	40810303	T	C
22	rs2092164	0	40810352	A	G
22	rs8137675	0	40810392	G	C
22	rs9611342	0	40810437	T	C
22	rs9611343	0	40810442	T	C
22	rs73887805	0	40810851	A	G
22	rs729982	0	40810946	T	C
22	rs6001904	0	40810951	T	C
22	rs78445741	0	40811146	C	A
22	rs6001905	0	40811227	C	G
22	rs191016613	0	40811501	A	T
22	rs9611344	0	40811723	T	C
22	rs146936810	0	40811762	C	T
22	rs9611345	0	40811883	G	A
22	rs6001906	0	40812499	T	C
22	rs2413622	0	40813676	G	C
22	rs78875171	0	40813931	G	A
22	rs878756	0	40814500	T	C
22	rs56211152	0	40814594	C	T
22	rs4821944	0	40814636	C	T
22	rs17425081	0	40815872	G	A
22	rs2072856	0	40816749	G	A
22	rs2072857	0	40816841	G	A
22	rs5757948	0	40817665	A	G
22	rs9619869	0	40818166	G	A
22	rs73167030	0	40819013	T	C
22	rs12159970	0	40819154	G	A
22	rs5757949	0	40820151	T	C
22	rs9611346	0	40820516	G	A
22	rs73167031	0	40821818	A	C
22	rs80207320	0	40822149	A	G
22	rs116971651	0	40823284	A	C
22	rs6001910	0	40824009	T	C
22	rs56150793	0	40824087	G	C
22	rs6001911	0	40825193	A	G
22	rs1106673	0	40825814	G	A
22	rs73167034	0	40826534	T	C
22	rs74767555	0	40826733	G	A
22	rs2294352	0	40827319	G	A
22	rs6001912	0	40828361	T	C
22	rs8139974	0	40828375	T	A
22	rs10483203	0	40829953	A	T
22	rs75075962	0	40831256	G	A
22	rs56283550	0	40831888	G	A
22	rs62239076	0	40832230	C	A
22	rs9306345	0	40832375	A	G
22	rs12158872	0	40832501	G	C
22	rs73167039	0	40833146	A	G
22	rs76747430	0	40833842	A	G
22	rs17001907	0	40834346	T	C
22	rs17001909	0	40835194	T	C
22	rs35763336	0	40835898	G	A
22	rs35592496	0	40836024	C	T
22	rs6001913	0	40836753	C	A
22	rs56215843	0	40837253	C	T
22	rs73167041	0	40837964	G	T
22	rs61675795	0	40839696	C	T
22	rs73167042	0	40840610	G	A
22	rs6001915	0	40840614	A	G
22	rs73167044	0	40842405	T	C
22	rs17001915	0	40842466	G	T
22	rs73167045	0	40842923	T	C
22	rs151255674	0	40844209	G	A
22	rs144843102	0	40845035	C	T
22	rs7284704	0	40845131	C	T
22	rs77521957	0	40847102	T	C
22	rs73167052	0	40847848	A	T
22	rs5995856	0	40849062	G	A
22	rs17001920	0	40849495	T	C
22	rs4507196	0	40849704	C	A
22	rs6001920	0	40850066	T	C
22	rs73167053	0	40851728	G	A
22	rs79949892	0	40852140	C	T
22	rs5995860	0	40852671	A	G
22	rs117454168	0	40852929	T	A
22	rs28419341	0	40854456	G	T
22	rs28552449	0	40854814	G	A
22	rs112375848	0	40855011	A	G
22	rs56253436	0	40855131	A	G
22	rs140187044	0	40855158	C	T
22	rs55864500	0	40855293	C	T
22	rs117262463	0	40855903	T	C
22	rs73167058	0	40856837	T	C
22	rs5995862	0	40857793	A	C
22	rs8135759	0	40859004	T	C
22	rs142542683	0	40860115	G	C
22	rs117360065	0	40861045	G	A
22	rs9607721	0	40862120	A	G
22	rs17001943	0	40862613	A	G
22	rs144468267	0	40863004	T	C
22	rs73167062	0	40864848	G	C
22	rs5995863	0	40865417	G	T
22	rs138168666	0	40865893	G	A
22	rs73167063	0	40866656	G	A
22	rs5995864	0	40866763	A	G
22	rs75523053	0	40868239	G	T
22	rs73167064	0	40868580	A	T
22	rs145827473	0	40869487	C	T
22	rs74486969	0	40870488	T	C
22	rs151024242	0	40870615	C	A
22	rs12159787	0	40870699	A	G
22	rs10483204	0	40870794	T	C
22	rs4299422	0	40871251	T	C
22	rs2899337	0	40871465	T	C
22	rs75817276	0	40872654	C	T
22	rs73167066	0	40873718	T	C
22	rs111897459	0	40874134	G	A
22	rs73167067	0	40875199	C	G
22	rs75523970	0	40875270	A	C
22	rs73167068	0	40875461	G	A
22	rs6001930	0	40876234	T	C
22	rs190124777	0	40876813	C	T
22	rs185645965	0	40876822	C	G
22	rs180869192	0	40876838	C	T
22	rs59098711	0	40877004	T	C
22	rs17001974	0	40877384	C	T
22	rs6001931	0	40877514	G	A
22	rs6001932	0	40877635	C	A
22	rs73167069	0	40878253	A	G
22	rs73167072	0	40879105	G	A
22	rs73167073	0	40879408	A	G
22	rs73167076	0	40879843	C	T
22	rs17001977	0	40880213	G	A
22	rs1807582	0	40880904	G	A
22	rs3827381	0	40881402	T	C
22	rs3827382	0	40881403	G	A
22	rs139062	0	40881793	T	C
22	rs57478028	0	40882975	A	C
22	rs73167079	0	40883088	T	C
22	rs10483205	0	40883599	C	T
22	rs118031454	0	40883928	C	G
22	rs112880707	0	40884662	C	T
22	rs139063	0	40885186	G	A
22	rs113409089	0	40885600	G	A
22	rs74278065	0	40885710	T	C
22	rs5750946	0	40885955	G	A
22	rs139064	0	40886557	T	C
22	rs5750948	0	40886744	A	C
22	rs6001935	0	40886993	T	C
22	rs56135013	0	40887074	C	T
22	rs6001937	0	40887085	A	G
22	rs73167089	0	40887648	C	T
22	rs5995867	0	40888136	T	G
22	rs73167090	0	40888363	G	A
22	rs4821950	0	40888729	A	G
22	rs77426923	0	40889908	G	A
22	rs56182212	0	40891048	T	A
22	rs73167092	0	40892127	T	C
22	rs73167093	0	40893789	T	C
22	rs6001942	0	40893866	A	G
22	rs138175438	0	40893900	G	A
22	rs73167096	0	40894463	T	C
22	rs141487529	0	40895133	C	T
22	rs73167097	0	40895706	T	A
22	rs73167098	0	40895810	C	A
22	rs117842361	0	40899020	C	T
22	rs113966362	0	40899836	G	C
22	rs73167101	0	40899954	C	T
22	rs17001993	0	40900077	G	A
22	rs17001994	0	40900818	G	T
22	rs139066	0	40900841	C	T
22	rs73169003	0	40900856	T	C
22	rs10483206	0	40901345	C	T
22	rs139067	0	40903362	G	C
22	rs6001946	0	40903421	A	G
22	rs6001949	0	40904486	G	A
22	rs17001997	0	40905072	G	A
22	rs6001950	0	40906635	C	G
22	rs62239087	0	40907633	G	A
22	rs56124626	0	40907951	A	G
22	rs3091393	0	40909156	G	C
22	rs146122702	0	40910776	G	A
22	rs147677911	0	40912244	G	A
22	rs9611367	0	40914949	T	C
22	rs5757976	0	40915718	C	T
22	rs7289671	0	40916196	T	C
22	rs5757979	0	40916382	G	C
22	rs148961915	0	40916481	G	A
22	rs112034576	0	40918712	C	T
22	rs73169008	0	40919419	C	G
22	rs55993771	0	40919559	G	C
22	rs5757983	0	40920236	C	G
22	rs185018298	0	40921201	T	A
22	rs6001954	0	40921680	T	G
22	rs5995870	0	40921816	A	G
22	rs5995871	0	40922332	A	G
22	rs139903991	0	40924662	A	T
22	rs4821957	0	40927135	C	T
22	rs2413624	0	40930212	C	T
22	rs140897093	0	40930572	C	T
22	rs55849114	0	40932003	C	A
22	rs55722862	0	40932041	A	C
22	rs55960299	0	40932066	G	C
22	rs5757997	0	40935267	G	A
22	rs5750957	0	40935293	C	T
22	rs117522791	0	40936126	G	A
22	rs73169017	0	40936288	G	C
22	rs1883473	0	40937725	C	T
22	rs145653589	0	40938223	C	T
22	rs190961681	0	40938599	G	C
22	rs183409764	0	40938644	T	A
22	rs7289389	0	40939706	A	T
22	rs191306058	0	40939757	G	A
22	rs5757998	0	40939910	G	A
22	rs140735724	0	40941503	C	G
22	rs116878828	0	40942021	G	A
22	rs142817596	0	40942600	A	G
22	rs6001960	0	40943032	A	G
22	rs143773115	0	40943292	T	C
22	rs146858991	0	40944948	C	A
22	rs5758000	0	40945070	C	T
22	rs117542783	0	40946105	T	C
22	rs5758001	0	40946307	A	C
22	rs190688823	0	40946908	T	A
22	rs182244009	0	40946917	G	A
22	rs9623184	0	40947458	C	T
22	rs4257482	0	40948661	G	A
22	rs55662398	0	40948875	T	G
22	rs6001962	0	40949210	A	G
22	rs5758004	0	40950781	A	G
22	rs118067986	0	40952051	T	C
22	rs932379	0	40952534	A	T
22	rs73169024	0	40952799	T	G
22	rs117497702	0	40953197	C	T
22	rs73169026	0	40953763	C	T
22	rs73169028	0	40954094	C	T
22	rs5758007	0	40955564	A	T
22	rs73169032	0	40956816	G	A
22	rs55674424	0	40957013	T	A
22	rs117038330	0	40957931	T	C
22	rs5758008	0	40959260	A	G
22	rs5750960	0	40959920	C	A
22	rs5995875	0	40960692	C	T
22	rs6001965	0	40960867	C	A
22	rs5750961	0	40961294	C	T
22	rs56092708	0	40962808	G	A
22	rs16985899	0	40963402	C	T
22	rs9619878	0	40964012	G	C
22	rs997684	0	40964388	G	C
22	rs17002019	0	40965336	C	T
22	rs17002020	0	40965443	T	C
22	rs12167993	0	40966569	G	A
22	rs73169036	0	40967688	C	T
22	rs12160047	0	40967695	A	G
22	rs56047425	0	40968152	T	C
22	rs56411183	0	40968616	G	A
22	rs5750966	0	40969793	C	G
22	rs73169040	0	40969989	A	G
22	rs117423948	0	40970711	T	A
22	rs9607730	0	40971703	T	C
22	rs5995876	0	40972056	G	A
22	rs138476044	0	40972176	G	A
22	rs1022533	0	40972547	C	T
22	rs76346318	0	40972591	G	A
22	rs144697676	0	40973354	C	T
22	rs73169043	0	40973610	C	T
22	rs28444678	0	40974252	T	C
22	rs73169045	0	40974360	A	G
22	rs17002024	0	40975268	C	T
22	rs57705902	0	40977121	C	T
22	rs79799751	0	40977346	C	T
22	rs6001973	0	40977556	T	C
22	rs133030	0	40977940	A	G
22	rs5750968	0	40978118	C	G
22	rs6001974	0	40979164	A	G
22	rs73169051	0	40979648	T	C
22	rs17002026	0	40982581	C	T
22	rs145874315	0	40984322	C	T
22	rs17002027	0	40984571	T	C
22	rs28567076	0	40984798	A	C
22	rs138722485	0	40984994	A	G
22	rs542566479	0	40985958	G	A
22	rs73169056	0	40986258	G	A
22	rs35898643	0	40986372	C	G
22	rs148646251	0	40987104	A	G
22	rs55853923	0	40987113	T	C
22	rs5758018	0	40987730	T	G
22	rs17002030	0	40989374	T	C
22	rs9611375	0	40989641	G	A
22	rs9607732	0	40990077	A	G
22	rs73169057	0	40990950	T	C
22	rs73169058	0	40992235	A	C
22	rs148375291	0	40992515	C	T
22	rs73169060	0	40994744	T	C
22	rs5758020	0	40994908	C	T
22	rs142127948	0	40995290	G	A
22	rs17002034	0	40996367	G	T
22	rs192493667	0	40996947	C	T
22	rs17002036	0	40997111	G	A
22	rs2187832	0	40998449	A	C
22	rs80270068	0	40999221	G	A
22	rs113811130	0	41000357	A	G
22	rs17002038	0	41000964	C	T
22	rs133033	0	41002252	A	C
22	rs117849653	0	41003275	G	A
22	rs6001980	0	41004384	T	C
22	rs55719110	0	41005749	T	C
22	rs55997921	0	41006612	C	A
22	rs133034	0	41007476	C	T
22	rs76465636	0	41008358	C	T
22	rs117294683	0	41009015	T	C
22	rs76204748	0	41009391	A	G
22	rs59047419	0	41011279	C	A
22	rs117084745	0	41011679	T	C
22	rs133035	0	41012134	T	C
22	rs133036	0	41012438	C	T
22	rs55669535	0	41012819	T	A
22	rs133037	0	41013489	G	A
22	rs112057490	0	41013857	T	C
22	rs73169071	0	41014472	C	T
22	rs133038	0	41015269	C	G
22	rs133039	0	41015813	A	G
22	rs73169072	0	41016681	C	T
22	rs6001981	0	41017425	C	T
22	rs133040	0	41018165	T	C
22	rs111250091	0	41018236	A	G
22	rs145351698	0	41018451	C	T
22	rs73169077	0	41018507	G	A
22	rs78463154	0	41018680	G	A
22	rs73169078	0	41019767	G	C
22	rs6001982	0	41019948	C	A
22	rs117035378	0	41020809	T	C
22	rs5758024	0	41021310	A	C
22	rs73169083	0	41022503	T	C
22	rs77489454	0	41022587	C	T
22	rs73169084	0	41022805	G	A
22	rs133044	0	41022834	G	A
22	rs133045	0	41023167	T	C
22	rs6001983	0	41023304	C	G
22	rs28360632	0	41023464	A	G
22	rs718193	0	41024064	T	C
22	rs56108505	0	41024650	T	C
22	rs73169087	0	41024846	G	T
22	rs73169089	0	41024854	T	C
22	rs6001984	0	41025380	A	G
22	rs73169091	0	41026018	T	G
22	rs133046	0	41026388	T	C
22	rs117669949	0	41026775	C	G
22	rs78694459	0	41027354	T	C
22	rs73169096	0	41027716	G	A
22	rs133047	0	41027819	T	C
22	rs73169097	0	41027870	C	T
22	rs34487566	0	41028200	A	C
22	rs188310394	0	41029504	A	G
22	rs74920380	0	41030264	A	C
22	rs181767609	0	41030648	G	T
22	rs118190614	0	41031579	T	C
22	rs4140512	0	41032863	A	G
22	rs5995886	0	41033801	G	A
22	rs133050	0	41033961	G	A
22	rs6001990	0	41034185	A	G
22	rs9611382	0	41035231	G	C
22	rs133051	0	41036509	T	C
22	rs181095988	0	41037363	C	T
22	rs76653253	0	41038054	C	T
22	rs73169099	0	41038192	C	T
22	rs73169102	0	41039493	G	A
22	rs145344978	0	41039753	C	A
22	rs117630508	0	41040652	G	A
22	rs12159200	0	41042091	A	C
22	rs150328933	0	41042570	C	T
22	rs77961171	0	41042764	C	T
22	rs74975348	0	41042873	C	A
22	rs12627881	0	41044593	C	T
22	rs35010022	0	41045892	G	T
22	rs147997002	0	41046355	G	A
22	rs13057370	0	41046539	G	A
22	rs12159974	0	41046757	C	T
22	rs7292804	0	41047556	G	T
22	rs7293100	0	41047751	G	T
22	rs7284768	0	41047764	T	C
22	rs12158399	0	41048941	G	A
22	rs73171007	0	41049101	A	G
22	rs150917957	0	41049151	C	G
22	rs56051217	0	41049402	G	T
22	rs55775429	0	41049460	A	G
22	rs55746155	0	41049514	A	G
22	rs56203629	0	41049685	T	A
22	rs1811119	0	41049928	T	C
22	rs17002067	0	41050306	C	G
22	rs733999	0	41050335	C	G
22	rs133054	0	41050608	T	G
22	rs133055	0	41050871	G	A
22	rs17002069	0	41050986	C	G
22	rs6002000	0	41051109	G	A
22	rs5995890	0	41051302	G	C
22	rs133056	0	41051324	C	T
22	rs73171013	0	41051935	G	A
22	rs8142396	0	41052756	T	G
22	rs8141330	0	41052794	A	G
22	rs78438241	0	41053964	C	T
22	rs56169543	0	41054459	G	A
22	rs117871311	0	41054954	G	A
22	rs113860965	0	41057670	C	T
22	rs7284506	0	41057977	C	T
22	rs76140747	0	41058155	A	G
22	rs143355097	0	41058837	C	T
22	rs79898470	0	41059171	A	G
22	rs182418825	0	41059410	G	A
22	rs73171017	0	41060853	A	T
22	rs73171018	0	41061691	C	A
22	rs5995893	0	41062014	T	C
22	rs133059	0	41063177	C	T
22	rs56755140	0	41066598	A	C
22	rs4276108	0	41066606	A	G
22	rs12172281	0	41066887	T	C
22	rs13055075	0	41067010	G	T
22	rs86708	0	41069773	G	A
22	rs133062	0	41070868	A	G
22	rs2032512	0	41071097	A	C
22	rs5750975	0	41071556	A	G
22	rs133063	0	41071659	C	T
22	rs133064	0	41071731	A	G
22	rs133065	0	41072126	G	A
22	rs11575919	0	41072333	A	G
22	rs133067	0	41074168	C	T
22	rs133068	0	41074407	G	C
22	rs133070	0	41074773	G	A
22	rs133072	0	41075543	A	G
22	rs133073	0	41075695	C	T
22	rs5758036	0	41076597	T	C
22	rs11575922	0	41076671	T	G
22	rs133074	0	41078473	T	C
22	rs9611386	0	41078533	A	G
22	rs3087592	0	41078665	C	T
22	rs139784925	0	41079533	C	T
22	rs145589497	0	41079620	G	A
22	rs111950677	0	41079720	C	T
22	rs133075	0	41081164	G	T
22	rs6002019	0	41081165	A	G
22	rs882111	0	41081227	G	T
22	rs9611387	0	41081489	C	T
22	rs133076	0	41081561	T	C
22	rs6002020	0	41082022	G	A
22	rs9611388	0	41082478	G	A
22	rs76002658	0	41083133	G	C
22	rs11090023	0	41083239	A	G
22	rs9611389	0	41084124	A	T
22	rs8142972	0	41084530	T	C
22	rs133077	0	41084635	C	T
22	rs192539655	0	41084852	C	A
22	rs141716304	0	41084937	G	A
22	rs144145667	0	41085481	A	C
22	rs80533	0	41085969	A	G
22	rs133078	0	41086497	T	C
22	rs133079	0	41087095	T	C
22	rs28415047	0	41087264	C	T
22	rs133080	0	41087266	C	T
22	rs8136721	0	41088872	G	A
22	rs7291793	0	41089707	T	C
22	rs7292057	0	41089858	T	G
22	rs7290861	0	41089899	A	G
22	rs133081	0	41090009	A	G
22	rs133082	0	41090554	C	T
22	rs17343765	0	41091926	G	A
22	rs7288796	0	41092091	A	G
22	rs9611391	0	41092110	G	A
22	rs7289470	0	41092269	G	T
22	rs7284739	0	41093049	A	G
22	rs9789920	0	41093473	A	T
22	rs73171034	0	41093746	A	G
22	rs133083	0	41093946	A	G
22	rs6002027	0	41094006	G	A
22	rs73171036	0	41094192	G	A
22	rs9611394	0	41094618	G	A
22	rs111562447	0	41095599	C	G
22	rs133084	0	41095958	T	C
22	rs133085	0	41096164	C	T
22	rs117381839	0	41096542	G	A
22	rs133086	0	41096967	G	C
22	rs133087	0	41097032	C	G
22	rs6002031	0	41097432	C	A
22	rs5995898	0	41097445	A	G
22	rs5995899	0	41097490	C	T
22	rs13058356	0	41098206	G	T
22	rs7288407	0	41099004	C	T
22	rs6002033	0	41099827	T	C
22	rs9611395	0	41100038	T	C
22	rs6002034	0	41100568	T	A
22	rs6002035	0	41101501	G	T
22	rs113077652	0	41101659	C	A
22	rs112823638	0	41101681	C	T
22	rs4821971	0	41101907	G	C
22	rs5995902	0	41102074	G	A
22	rs9611396	0	41102879	T	C
22	rs6002036	0	41103162	A	C
22	rs5995903	0	41103515	G	A
22	rs6002037	0	41103613	C	T
22	rs5995904	0	41103771	T	C
22	rs6002038	0	41103776	G	A
22	rs5995905	0	41103833	T	C
22	rs6002039	0	41103909	A	T
22	rs6002040	0	41103961	G	A
22	rs6002041	0	41103991	G	A
22	rs6002042	0	41104106	T	C
22	rs6002043	0	41104224	A	G
22	rs5995906	0	41104275	C	T
22	rs5995907	0	41104309	T	A
22	rs5995908	0	41104323	G	A
22	rs8142344	0	41105298	A	G
22	rs75019194	0	41105468	T	C
22	rs75190628	0	41105561	G	A
22	rs4615017	0	41106667	T	C
22	rs12168697	0	41107688	C	T
22	rs6002045	0	41107718	G	A
22	rs998483	0	41108102	A	T
22	rs998482	0	41108135	G	A
22	rs998481	0	41108455	A	C
22	rs111603735	0	41108647	C	T
22	rs7290236	0	41108741	A	G
22	rs117035776	0	41109202	G	C
22	rs5995910	0	41109217	A	G
22	rs6002046	0	41109275	A	C
22	rs6002047	0	41109562	G	C
22	rs6002048	0	41109596	G	A
22	rs73171066	0	41109957	C	A
22	rs73171068	0	41110013	G	A
22	rs738660	0	41110024	A	G
22	rs77582394	0	41110066	G	A
22	rs8141301	0	41110311	G	A
22	rs8141083	0	41110356	A	G
22	rs8141574	0	41110485	G	C
22	rs12159130	0	41110837	T	G
22	rs6002050	0	41111470	A	G
22	rs7287750	0	41111597	G	A
22	rs5995914	0	41111943	T	C
22	rs5995915	0	41111961	G	C
22	rs5995916	0	41112062	G	C
22	rs6002051	0	41112102	A	C
22	rs6002052	0	41112204	C	A
22	rs9611397	0	41112532	A	C
22	rs78567764	0	41112575	A	G
22	rs79774802	0	41112625	G	A
22	rs6002053	0	41112682	T	C
22	rs111674281	0	41113053	T	G
22	rs6002054	0	41113054	A	G
22	rs5995919	0	41113120	C	T
22	rs2413627	0	41113164	T	C
22	rs2413628	0	41113476	A	T
22	rs5995922	0	41113585	G	A
22	rs6002055	0	41113606	T	C
22	rs6002056	0	41113709	C	T
22	rs6002057	0	41113927	A	G
22	rs6002058	0	41114968	T	C
22	rs6002059	0	41114987	A	C
22	rs5995924	0	41115231	C	G
22	rs5995925	0	41115366	C	G
22	rs5995928	0	41115623	A	G
22	rs12158613	0	41115726	G	A
22	rs73171079	0	41116289	C	G
22	rs76662656	0	41116313	G	A
22	rs12160628	0	41117441	C	T
22	rs17429171	0	41118125	G	T
22	rs55714854	0	41118239	C	T
22	rs6002064	0	41118340	G	A
22	rs13347194	0	41118423	A	G
22	rs13347204	0	41118435	T	C
22	rs35559623	0	41118750	G	A
22	rs13347199	0	41118799	C	T
22	rs7287446	0	41118888	A	G
22	rs13347212	0	41118989	T	C
22	rs73171083	0	41119033	G	T
22	rs5995930	0	41119084	G	C
22	rs73171084	0	41119274	C	T
22	rs7292907	0	41119316	T	C
22	rs141910520	0	41119438	C	A
22	rs6002065	0	41119551	C	T
22	rs6002067	0	41119729	G	A
22	rs6519227	0	41119899	G	A
22	rs6002068	0	41119911	C	T
22	rs62236982	0	41120093	C	G
22	rs6002069	0	41120141	T	C
22	rs6002071	0	41120313	G	A
22	rs139410731	0	41120339	C	T
22	rs6002072	0	41120396	G	A
22	rs6002073	0	41120402	T	C
22	rs34469816	0	41120922	G	C
22	rs35252376	0	41120996	A	G
22	rs17344464	0	41121184	C	A
22	rs5995935	0	41121429	T	A
22	rs6002075	0	41122130	A	G
22	rs73171089	0	41122341	T	C
22	rs6002077	0	41122977	A	G
22	rs6002078	0	41123045	A	G
22	rs6002079	0	41123126	G	A
22	rs6002082	0	41123646	A	G
22	rs9611399	0	41123738	C	T
22	rs6002083	0	41123795	G	A
22	rs6002084	0	41123826	G	T
22	rs28460292	0	41124133	T	C
22	rs28673614	0	41124277	A	G
22	rs6002085	0	41124468	T	C
22	rs41454646	0	41124486	T	C
22	rs2038340	0	41124650	T	C
22	rs2038341	0	41124730	G	A
22	rs8136514	0	41124992	C	T
22	rs4474975	0	41125069	T	A
22	rs188201878	0	41125229	G	A
22	rs2144390	0	41125381	T	C
22	rs11704680	0	41125392	G	A
22	rs12159792	0	41125716	C	T
22	rs1962742	0	41125911	T	A
22	rs1962743	0	41125959	G	A
22	rs1807606	0	41126128	G	A
22	rs4821972	0	41126673	T	C
22	rs73172804	0	41126726	T	G
22	rs35860575	0	41127062	C	T
22	rs76987417	0	41127409	C	T
22	rs75304169	0	41127484	A	C
22	rs76803228	0	41127914	A	G
22	rs118179921	0	41128002	G	A
22	rs73172807	0	41128030	G	A
22	rs8135390	0	41128750	G	C
22	rs8136127	0	41128787	T	C
22	rs8135533	0	41128876	G	A
22	rs8135325	0	41128896	C	T
22	rs73172811	0	41128960	G	A
22	rs73172812	0	41129293	G	T
22	rs17344652	0	41130162	C	T
22	rs73172815	0	41130480	C	T
22	rs55690923	0	41130755	G	C
22	rs138329620	0	41131096	C	T
22	rs73172816	0	41131212	A	G
22	rs12628800	0	41131295	G	T
22	rs12628781	0	41131366	A	T
22	rs74796450	0	41131871	A	C
22	rs113945244	0	41131881	A	T
22	rs73172818	0	41131965	G	A
22	rs143432362	0	41132082	G	A
22	rs17344680	0	41132320	G	A
22	rs17344701	0	41132402	C	A
22	rs1962744	0	41132687	T	C
22	rs111584197	0	41132751	A	G
22	rs56156332	0	41132780	C	T
22	rs111969611	0	41132793	A	G
22	rs73172821	0	41132887	G	C
22	rs112045582	0	41133653	T	C
22	rs113202924	0	41134088	G	A
22	rs78742429	0	41134096	C	T
22	rs112621888	0	41134242	G	A
22	rs74853810	0	41134504	C	T
22	rs73172823	0	41134587	T	G
22	rs17344784	0	41134941	C	T
22	rs78985466	0	41135189	G	A
22	rs9607737	0	41135329	A	G
22	rs12628957	0	41135715	A	G
22	rs112457329	0	41136532	A	T
22	rs6002095	0	41136545	A	G
22	rs6002096	0	41136554	C	G
22	rs6002097	0	41136705	A	G
22	rs9611403	0	41137558	C	T
22	rs12168571	0	41137637	A	G
22	rs35569038	0	41137645	A	G
22	rs113487394	0	41137705	C	T
22	rs111523208	0	41137750	T	C
22	rs143551474	0	41137913	G	A
22	rs2899340	0	41137922	C	G
22	rs2413629	0	41138018	A	G
22	rs9607739	0	41138312	C	T
22	rs9607740	0	41138713	G	C
22	rs9611405	0	41138775	C	A
22	rs9611406	0	41138784	C	T
22	rs9607741	0	41138917	G	A
22	rs1884276	0	41143019	G	T
22	rs35481964	0	41143058	A	G
22	rs117977489	0	41143268	G	A
22	rs6002103	0	41143526	G	C
22	rs73172836	0	41143752	G	A
22	rs75728780	0	41143920	A	G
22	rs9611408	0	41144159	T	C
22	rs9611409	0	41144275	G	A
22	rs9611410	0	41144474	T	C
22	rs7284521	0	41144629	C	G
22	rs7285756	0	41144669	T	C
22	rs6519231	0	41144875	G	A
22	rs6002104	0	41144905	T	C
22	rs5995941	0	41144917	C	T
22	rs6519233	0	41144948	A	C
22	rs6002105	0	41145142	C	T
22	rs6002107	0	41145604	T	C
22	rs11703894	0	41145630	T	C
22	rs12159716	0	41146400	T	C
22	rs73172841	0	41146564	C	T
22	rs73172842	0	41146690	A	T
22	rs74884385	0	41146748	T	C
22	rs8137147	0	41146933	G	A
22	rs7290246	0	41147033	G	C
22	rs8141323	0	41147067	T	C
22	rs8140367	0	41147117	C	A
22	rs8141633	0	41147290	T	C
22	rs73172844	0	41147432	G	A
22	rs117857821	0	41147460	A	T
22	rs112978895	0	41147756	T	A
22	rs75277619	0	41147860	T	G
22	rs73172845	0	41147973	T	C
22	rs2038339	0	41149865	T	C
22	rs12628621	0	41150278	C	T
22	rs6002108	0	41150750	T	C
22	rs8138897	0	41150870	A	G
22	rs1987053	0	41151084	C	T
22	rs73172853	0	41152028	A	G
22	rs112644855	0	41152301	G	A
22	rs73172856	0	41152643	G	A
22	rs5758064	0	41153879	T	C
22	rs7290757	0	41153994	T	C
22	rs7290060	0	41154065	G	T
22	rs73172857	0	41154631	C	T
22	rs73172858	0	41154880	C	A
22	rs35040955	0	41155371	G	C
22	rs113269600	0	41156113	G	A
22	rs8138448	0	41156988	T	C
22	rs73172859	0	41158135	C	T
22	rs73172860	0	41159173	A	G
22	rs80032488	0	41159231	C	T
22	rs5758065	0	41161049	C	G
22	rs5758066	0	41161225	G	T
22	rs5758067	0	41161986	C	G
22	rs142915682	0	41162163	G	A
22	rs5758068	0	41162305	A	T
22	rs5758069	0	41163108	A	C
22	rs117230835	0	41163489	T	C
22	rs4821973	0	41163753	A	G
22	rs62237000	0	41163874	G	A
22	rs73172866	0	41164800	T	C
22	rs5758071	0	41164847	G	C
22	rs11806	0	41166135	A	G
22	rs5758072	0	41167872	T	C
22	rs2076674	0	41170063	T	C
22	rs118164926	0	41171790	G	A
22	rs117235525	0	41171791	T	A
22	rs117776121	0	41174776	C	T
22	rs45608735	0	41175202	C	T
22	rs5758077	0	41175263	C	T
22	rs3888466	0	41177500	C	T
22	rs191179939	0	41178035	C	T
22	rs77378734	0	41179901	G	C
22	rs138293	0	41181336	G	A
22	rs138294	0	41181586	G	A
22	rs138296	0	41182304	A	G
22	rs73172875	0	41182828	G	A
22	rs73172876	0	41182983	T	C
22	rs138297	0	41183471	C	G
22	rs138298	0	41184102	G	A
22	rs138299	0	41184439	A	C
22	rs138300	0	41186071	C	T
22	rs117269860	0	41186489	A	C
22	rs9611416	0	41189505	T	A
22	rs6002139	0	41191057	C	T
22	rs138303	0	41191938	C	T
22	rs553598258	0	41192464	G	A
22	rs138304	0	41192603	A	G
22	rs138305	0	41193574	G	A
22	rs117147580	0	41193771	T	C
22	rs138306	0	41194909	C	T
22	rs117487309	0	41195082	G	A
22	rs118166233	0	41195121	C	T
22	rs138308	0	41195531	G	A
22	rs713910	0	41196068	G	T
22	rs118026	0	41197433	C	T
22	rs138309	0	41198988	C	A
22	rs138310	0	41199407	T	C
22	rs138311	0	41200200	T	C
22	rs73172881	0	41201574	A	C
22	rs138312	0	41202136	C	T
22	rs12628488	0	41204323	G	A
22	rs79619619	0	41204862	A	C
22	rs9611419	0	41206980	G	T
22	rs7287625	0	41208017	C	T
22	rs112119625	0	41208244	C	T
22	rs138318	0	41208362	T	C
22	rs138319	0	41208403	G	A
22	rs138320	0	41209156	C	T
22	rs138321	0	41209304	G	A
22	rs12165496	0	41209684	C	T
22	rs138323	0	41210063	T	A
22	rs74770429	0	41210141	T	C
22	rs118088301	0	41210574	T	G
22	rs184521795	0	41210960	A	C
22	rs138326	0	41211229	A	G
22	rs138327	0	41212708	A	G
22	rs5750993	0	41213027	A	G
22	rs138328	0	41213267	T	A
22	rs8137318	0	41213363	C	T
22	rs5758092	0	41215183	A	G
22	rs13054099	0	41215672	T	C
22	rs138330	0	41215737	C	G
22	rs116972361	0	41215981	G	A
22	rs5758093	0	41216028	A	G
22	rs5750995	0	41216037	C	A
22	rs6002167	0	41216746	A	T
22	rs138333	0	41217058	C	T
22	rs6002169	0	41217310	C	T
22	rs9607747	0	41219687	T	C
22	rs55722734	0	41222684	G	A
22	rs710193	0	41223190	C	T
22	rs6002171	0	41223859	G	A
22	rs138335	0	41227086	C	G
22	rs5750998	0	41229149	C	T
22	rs62237004	0	41230003	A	G
22	rs6002173	0	41230238	T	A
22	rs138337	0	41231053	A	G
22	rs1807677	0	41232298	A	C
22	rs80685	0	41232343	C	T
22	rs739272	0	41232594	T	C
22	rs5750999	0	41233479	C	T
22	rs117407521	0	41234462	G	A
22	rs5758104	0	41235639	C	T
22	rs73172894	0	41238112	G	C
22	rs183365469	0	41240540	T	C
22	rs78115184	0	41240651	A	G
22	rs1573745	0	41240835	G	A
22	rs138342	0	41241945	C	T
22	rs113666924	0	41242018	G	A
22	rs9607748	0	41242026	T	C
22	rs138344	0	41244398	C	G
22	rs41308731	0	41244761	A	G
22	rs6002179	0	41245457	C	G
22	rs5995958	0	41246023	C	T
22	rs6002180	0	41246211	G	A
22	rs2266787	0	41246952	C	T
22	rs5758106	0	41247243	C	T
22	rs138346	0	41247938	A	G
22	rs138347	0	41248031	A	G
22	rs5758107	0	41248080	C	T
22	rs35800717	0	41248384	T	C
22	rs6002181	0	41248505	A	G
22	rs138348	0	41248538	G	A
22	rs138349	0	41249522	A	G
22	rs5758108	0	41250439	G	T
22	rs7290793	0	41251012	C	T
22	rs192261735	0	41252291	T	C
22	rs112440129	0	41255961	G	A
22	rs103197	0	41256802	A	G
22	rs61756762	0	41257393	C	A
22	rs6002182	0	41258144	A	G
22	rs77698202	0	41259463	C	T
22	rs148723221	0	41260228	G	C
22	rs6002183	0	41260846	C	G
22	rs76793398	0	41260931	C	T
22	rs9611427	0	41262103	A	G
22	rs28417895	0	41262127	A	T
22	rs148825900	0	41262274	G	A
22	rs138351	0	41262852	C	T
22	rs62237039	0	41264541	T	G
22	rs531420711	0	41264860	T	A
22	rs138352	0	41268925	T	G
22	rs9611429	0	41270730	G	A
22	rs142837365	0	41271935	A	G
22	rs138354	0	41272143	T	C
22	rs538545935	0	41273983	G	A
22	rs9607751	0	41275124	A	C
22	rs148023469	0	41282558	G	A
22	rs4821976	0	41283984	G	A
22	rs118095432	0	41288954	C	T
22	rs146275716	0	41289068	A	G
22	rs188385475	0	41290561	A	G
22	rs1005402	0	41291730	T	C
22	rs13056402	0	41292821	C	T
22	rs71325197	0	41293117	G	C
22	rs140342992	0	41293144	G	T
22	rs190737315	0	41293253	C	T
22	rs13058509	0	41296411	C	A
22	rs9611433	0	41297101	A	T
22	rs5758123	0	41297305	C	G
22	rs5758124	0	41298138	G	A
22	rs34710289	0	41298977	A	G
22	rs13055690	0	41300370	A	G
22	rs117740374	0	41302031	A	T
22	rs5995963	0	41302973	A	T
22	rs118098040	0	41303163	C	T
22	rs5751007	0	41306960	C	T
22	rs150252329	0	41307807	G	A
22	rs13058395	0	41310063	T	C
22	rs148842996	0	41311237	G	A
22	rs113146828	0	41312317	A	G
22	rs6002199	0	41312350	A	G
22	rs71325199	0	41313780	G	A
22	rs9607755	0	41313843	A	T
22	rs35188123	0	41314246	C	T
22	rs189381586	0	41314428	C	A
22	rs9611435	0	41315083	T	C
22	rs5758131	0	41315594	C	T
22	rs2143610	0	41317083	A	C
22	rs151081185	0	41321602	T	C
22	rs145886125	0	41322206	C	G
22	rs2899341	0	41325068	G	A
22	rs9611437	0	41325790	C	T
22	rs9611438	0	41327000	G	A
22	rs73174611	0	41330451	A	G
22	rs9611440	0	41336658	A	G
22	rs9611441	0	41339367	G	C
22	rs74520475	0	41340057	T	G
22	rs77044880	0	41340247	C	G
22	rs6002206	0	41342438	T	C
22	rs9623290	0	41343098	C	T
22	rs9611442	0	41343354	A	G
22	rs151020705	0	41344511	G	A
22	rs5995968	0	41345806	G	A
22	rs117912353	0	41346645	T	C
22	rs34654213	0	41347346	G	T
22	rs6002207	0	41347813	G	A
22	rs117389145	0	41350824	G	A
22	rs111736209	0	41351180	T	C
22	rs6002208	0	41351793	C	T
22	rs111298861	0	41353455	G	T
22	rs56080538	0	41354887	G	C
22	rs138157070	0	41355023	G	A
22	rs75270024	0	41355334	G	A
22	rs5751014	0	41358092	A	T
22	rs9611443	0	41359704	A	G
22	rs2413631	0	41359786	G	A
22	rs146854087	0	41360644	T	C
22	rs5995973	0	41362158	G	C
22	rs140552987	0	41363377	C	G
22	rs5995974	0	41367912	A	G
22	rs17347451	0	41369108	G	C
22	rs9611446	0	41370381	G	A
22	rs181176867	0	41372608	C	G
22	rs9611447	0	41372696	T	C
22	rs144919483	0	41373488	G	T
22	rs112169312	0	41374107	A	G
22	rs150221573	0	41374562	G	A
22	rs148198468	0	41375514	A	G
22	rs5758150	0	41376734	T	C
22	rs113784934	0	41377326	G	A
22	rs28500583	0	41379103	G	A
22	rs6002215	0	41380192	A	G
22	rs147500241	0	41380514	A	G
22	rs6002217	0	41381251	G	A
22	rs5758152	0	41382163	A	G
22	rs5758153	0	41382177	G	T
22	rs5995976	0	41383868	C	T
22	rs9623300	0	41386084	C	G
22	rs35841141	0	41386451	A	G
22	rs117990764	0	41386788	G	A
22	rs34406492	0	41387489	C	T
22	rs78909142	0	41389334	G	A
22	rs144960271	0	41389785	C	T
22	rs144971623	0	41391198	C	T
22	rs9611451	0	41391374	C	T
22	rs960596	0	41393520	C	T
22	rs5995978	0	41393926	G	T
22	rs5751020	0	41394128	C	T
22	rs188550816	0	41395296	T	C
22	rs7291143	0	41395588	C	T
22	rs7287939	0	41396353	T	C
22	rs117820404	0	41397154	G	A
22	rs5758168	0	41399434	G	A
22	rs5758169	0	41399620	A	C
22	rs1884249	0	41401029	T	C
22	rs5758171	0	41401150	G	A
22	rs5758172	0	41401228	A	G
22	rs9611452	0	41401548	T	C
22	rs9611453	0	41401848	C	T
22	rs12485045	0	41402321	G	A
22	rs5995983	0	41402977	G	A
22	rs5758174	0	41403503	T	C
22	rs5758175	0	41403698	G	A
22	rs5758176	0	41403793	C	G
22	rs5758177	0	41403844	A	G
22	rs743001	0	41404511	T	A
22	rs743002	0	41404939	T	C
22	rs761702	0	41404970	G	A
22	rs34780507	0	41405753	A	G
22	rs5758179	0	41406919	G	A
22	rs5751022	0	41407165	G	A
22	rs13056300	0	41408754	T	C
22	rs62237051	0	41408991	G	A
22	rs9611454	0	41409429	C	T
22	rs71327105	0	41410124	T	G
22	rs5751023	0	41410267	G	A
22	rs5758181	0	41410666	G	A
22	rs140820977	0	41410833	T	C
22	rs12166627	0	41410915	T	A
22	rs12484084	0	41410922	T	C
22	rs5751025	0	41410927	A	G
22	rs184725464	0	41411567	G	A
22	rs9607764	0	41411804	G	C
22	rs5758182	0	41411949	G	A
22	rs9611455	0	41412396	C	T
22	rs8138917	0	41412425	T	C
22	rs5758183	0	41412491	T	C
22	rs5758184	0	41412668	A	G
22	rs8138349	0	41412723	C	T
22	rs8139489	0	41412817	T	C
22	rs8138520	0	41412928	A	G
22	rs5758186	0	41413130	T	C
22	rs76643446	0	41413134	T	G
22	rs5758187	0	41413286	G	C
22	rs9611457	0	41413635	C	G
22	rs5758188	0	41413640	T	C
22	rs9611459	0	41414055	G	A
22	rs5751028	0	41414434	G	A
22	rs5751029	0	41414846	C	T
22	rs192438233	0	41415087	A	G
22	rs8135225	0	41415327	A	C
22	rs9607765	0	41415337	C	T
22	rs4821980	0	41415479	C	G
22	rs4821981	0	41415644	G	T
22	rs8136385	0	41415939	G	A
22	rs8139372	0	41415950	A	T
22	rs8139660	0	41416097	C	T
22	rs8139770	0	41416181	C	T
22	rs6519240	0	41416557	C	T
22	rs13054700	0	41416607	A	G
22	rs1807604	0	41416757	C	T
22	rs738633	0	41416866	A	G
22	rs34280060	0	41417328	G	C
22	rs926914	0	41418154	C	T
22	rs9611460	0	41418297	T	C
22	rs5751030	0	41420166	G	C
22	rs73424511	0	41420441	G	A
22	rs75723348	0	41420679	T	G
22	rs71327109	0	41420781	C	T
22	rs34287622	0	41420948	C	T
22	rs55776715	0	41421293	G	A
22	rs112162776	0	41421874	C	A
22	rs9611462	0	41423627	G	C
22	rs151087016	0	41423800	G	A
22	rs5758190	0	41423904	A	T
22	rs6002232	0	41424053	A	G
22	rs5758191	0	41424065	A	G
22	rs73424526	0	41424481	G	A
22	rs117428413	0	41424903	C	A
22	rs9611465	0	41426139	G	A
22	rs9611466	0	41426299	A	T
22	rs9611467	0	41426877	C	T
22	rs9607768	0	41427446	G	A
22	rs111790409	0	41428163	A	G
22	rs145918602	0	41428504	C	T
22	rs117887459	0	41428977	A	G
22	rs12484477	0	41429084	G	A
22	rs2899343	0	41429630	C	T
22	rs5758193	0	41429990	C	T
22	rs4820423	0	41430338	A	T
22	rs74471970	0	41431301	T	G
22	rs12628527	0	41431490	T	C
22	rs4820426	0	41432099	C	T
22	rs4821982	0	41432104	C	T
22	rs4820427	0	41432389	G	C
22	rs8141699	0	41432544	T	C
22	rs112533405	0	41433119	A	G
22	rs9611469	0	41433319	T	C
22	rs9611472	0	41433849	G	A
22	rs73174657	0	41434158	G	A
22	rs112779734	0	41434198	T	C
22	rs5995986	0	41434217	A	G
22	rs113578757	0	41434333	A	G
22	rs7291559	0	41434420	C	G
22	rs9607769	0	41434650	G	A
22	rs7291881	0	41434670	A	G
22	rs9611474	0	41434858	G	A
22	rs76919997	0	41434896	G	C
22	rs73174659	0	41434937	C	T
22	rs79447681	0	41435106	A	G
22	rs8135524	0	41436442	T	C
22	rs4821984	0	41436975	A	T
22	rs4821987	0	41437269	T	C
22	rs73174660	0	41437304	T	C
22	rs139852185	0	41437526	C	T
22	rs117234572	0	41437796	G	A
22	rs4821989	0	41438061	C	T
22	rs139854673	0	41438265	C	T
22	rs4821990	0	41438710	T	G
22	rs7289484	0	41439093	C	G
22	rs7289906	0	41439185	G	A
22	rs12484971	0	41439304	A	T
22	rs143302916	0	41439441	C	T
22	rs9754487	0	41439604	A	G
22	rs7286603	0	41440061	T	C
22	rs8136890	0	41440375	G	A
22	rs13055800	0	41440424	G	A
22	rs4821991	0	41440683	T	C
22	rs6519241	0	41441787	C	T
22	rs13057109	0	41441937	A	T
22	rs8137990	0	41442424	G	T
22	rs62238681	0	41442488	T	C
22	rs8137906	0	41442566	A	G
22	rs8138039	0	41442653	A	G
22	rs8138365	0	41442831	C	T
22	rs56358006	0	41442864	C	T
22	rs4821992	0	41443075	T	C
22	rs7292261	0	41443295	C	T
22	rs118039765	0	41443817	C	T
22	rs12484525	0	41443877	G	C
22	rs117147869	0	41444120	C	G
22	rs12628681	0	41444350	C	T
22	rs1474846	0	41444363	A	G
22	rs1967708	0	41444444	G	C
22	rs8139536	0	41446147	A	G
22	rs7285811	0	41447570	A	G
22	rs7287229	0	41447675	T	A
22	rs6002239	0	41448392	T	C
22	rs9611478	0	41448651	G	C
22	rs67254554	0	41448734	A	G
22	rs112024867	0	41449924	G	A
22	rs7284083	0	41450447	T	A
22	rs7292484	0	41450646	C	T
22	rs187134154	0	41450668	C	T
22	rs8142874	0	41450844	G	A
22	rs62238684	0	41450863	C	T
22	rs62238685	0	41450868	A	T
22	rs8138132	0	41451185	A	C
22	rs7287837	0	41451218	C	T
22	rs7289218	0	41451412	T	A
22	rs28814423	0	41452301	G	A
22	rs7284653	0	41452549	G	T
22	rs7285123	0	41452876	G	C
22	rs5995987	0	41453670	A	G
22	rs5995988	0	41453684	C	G
22	rs58226304	0	41454766	A	T
22	rs144171080	0	41455970	G	A
22	rs9619935	0	41456013	C	G
22	rs35260652	0	41456560	T	A
22	rs5758207	0	41456606	A	G
22	rs141447235	0	41457459	T	C
22	rs35857096	0	41457498	C	G
22	rs138816432	0	41457534	G	A
22	rs6002242	0	41457957	T	C
22	rs4821993	0	41457977	A	G
22	rs9611486	0	41458784	C	G
22	rs13053242	0	41459486	G	A
22	rs9611487	0	41460489	C	T
22	rs113322803	0	41461125	G	A
22	rs73424602	0	41461176	C	T
22	rs12168518	0	41461218	A	G
22	rs12168550	0	41461261	A	G
22	rs4821995	0	41461836	A	G
22	rs5758209	0	41461865	T	G
22	rs9306351	0	41462072	G	A
22	rs9611488	0	41462592	G	T
22	rs5995990	0	41462730	C	T
22	rs6002245	0	41463634	A	T
22	rs146888412	0	41464381	G	A
22	rs4821997	0	41464541	T	C
22	rs5758211	0	41466229	C	T
22	rs148621721	0	41467696	C	T
22	rs4821998	0	41468273	C	G
22	rs76137221	0	41468915	A	G
22	rs62238687	0	41469213	A	G
22	rs62238688	0	41469714	G	A
22	rs12485034	0	41469877	A	G
22	rs147895070	0	41469992	C	T
22	rs4821999	0	41470001	A	G
22	rs5758212	0	41470313	A	G
22	rs8136923	0	41470522	G	A
22	rs5751033	0	41471003	C	T
22	rs4822000	0	41471066	T	C
22	rs8142276	0	41471447	T	C
22	rs8141730	0	41473061	A	G
22	rs6002249	0	41473866	T	C
22	rs9607771	0	41474077	G	A
22	rs62238690	0	41474285	G	A
22	rs8139533	0	41474787	G	A
22	rs7290458	0	41476337	T	C
22	rs7289989	0	41476799	A	C
22	rs73174683	0	41477190	A	G
22	rs75828062	0	41477916	G	A
22	rs9623320	0	41478482	G	A
22	rs5758216	0	41479508	C	G
22	rs5751038	0	41484408	C	A
22	rs151195037	0	41484427	G	A
22	rs5751039	0	41484927	G	C
22	rs5758222	0	41486193	A	G
22	rs7287970	0	41486657	T	C
22	rs5995992	0	41487218	T	C
22	rs4822002	0	41487344	G	A
22	rs61342075	0	41488232	C	T
22	rs2267424	0	41489526	C	A
22	rs5758223	0	41489920	G	A
22	rs766314	0	41490680	G	C
22	rs75844813	0	41490926	T	C
22	rs5751040	0	41491276	T	C
22	rs117904036	0	41491776	A	T
22	rs9607772	0	41492653	G	A
22	rs148485130	0	41493468	T	C
22	rs738628	0	41493474	C	T
22	rs2899344	0	41494468	C	T
22	rs12165625	0	41494925	G	A
22	rs5751042	0	41495329	G	A
22	rs5995993	0	41495707	T	A
22	rs11090039	0	41496800	G	A
22	rs17002284	0	41496846	A	G
22	rs5758228	0	41497234	A	G
22	rs2024717	0	41497785	C	T
22	rs7286979	0	41498627	G	A
22	rs113293360	0	41499044	G	A
22	rs34213429	0	41499226	G	A
22	rs17433014	0	41499822	G	A
22	rs116856246	0	41500750	G	A
22	rs2267425	0	41501653	G	C
22	rs151250333	0	41502345	T	C
22	rs76331127	0	41502451	C	T
22	rs4822004	0	41502825	T	G
22	rs6002260	0	41502922	A	G
22	rs5758231	0	41504049	C	G
22	rs5751046	0	41506377	A	G
22	rs111527198	0	41507106	A	G
22	rs9611497	0	41507400	A	G
22	rs146115798	0	41508134	C	T
22	rs77965463	0	41508224	C	T
22	rs5995996	0	41508393	T	G
22	rs13058113	0	41508414	G	T
22	rs6002262	0	41509642	C	G
22	rs738629	0	41510179	G	T
22	rs7284319	0	41510360	A	G
22	rs738630	0	41511171	T	C
22	rs738631	0	41511176	G	A
22	rs75066103	0	41512154	T	G
22	rs112624735	0	41512458	C	T
22	rs2064558	0	41512609	G	A
22	rs2144342	0	41513094	G	T
22	rs4822005	0	41514155	G	A
22	rs5758237	0	41515744	T	G
22	rs55947928	0	41516608	A	G
22	rs117072685	0	41518460	G	A
22	rs5758238	0	41519308	G	A
22	rs4822006	0	41519362	T	C
22	rs146745541	0	41519814	A	G
22	rs8137709	0	41521557	G	A
22	rs5758240	0	41521717	T	C
22	rs9611500	0	41522359	C	G
22	rs181755354	0	41523759	G	C
22	rs738632	0	41523937	A	G
22	rs139284243	0	41525527	C	G
22	rs75719186	0	41526364	C	G
22	rs113673125	0	41528407	T	G
22	rs9607777	0	41528527	G	A
22	rs35669783	0	41529724	T	G
22	rs117734655	0	41530002	G	C
22	rs2064560	0	41530040	A	G
22	rs141217333	0	41530295	G	A
22	rs111355898	0	41530438	G	A
22	rs73176608	0	41530860	C	T
22	rs35823862	0	41530966	T	C
22	rs9611502	0	41531236	C	T
22	rs5758242	0	41531410	A	G
22	rs35531014	0	41532025	A	G
22	rs150563866	0	41532056	G	A
22	rs13053662	0	41532534	G	A
22	rs4822007	0	41532934	T	C
22	rs9611503	0	41534356	C	T
22	rs111618779	0	41535837	T	A
22	rs17002308	0	41536452	T	C
22	rs4820428	0	41537589	A	G
22	rs4820429	0	41538111	C	G
22	rs4822008	0	41539206	C	G
22	rs4822010	0	41539424	T	C
22	rs9611505	0	41540279	T	C
22	rs1569857	0	41540934	C	G
22	rs79187507	0	41540984	T	G
22	rs1569858	0	41541024	A	G
22	rs2413637	0	41541527	G	C
22	rs185045590	0	41541720	C	T
22	rs35121045	0	41541929	T	C
22	rs9611506	0	41542838	T	A
22	rs59568053	0	41543171	G	A
22	rs35023864	0	41544167	C	T
22	rs117597170	0	41545623	G	A
22	rs75843224	0	41547154	C	A
22	rs5751053	0	41547416	C	G
22	rs20551	0	41548008	A	G
22	rs35350688	0	41548599	A	G
22	rs6002268	0	41549009	T	C
22	rs7510675	0	41549297	A	G
22	rs4820431	0	41549921	A	C
22	rs4822011	0	41550954	C	T
22	rs20552	0	41551039	T	A
22	rs66776572	0	41552926	T	G
22	rs117018441	0	41553917	G	T
22	rs117469241	0	41554102	G	A
22	rs112750450	0	41554971	T	C
22	rs150765229	0	41555348	C	A
22	rs191312004	0	41557546	G	A
22	rs1033611	0	41558232	A	G
22	rs1033612	0	41558365	C	G
22	rs144137380	0	41558547	A	G
22	rs118065748	0	41559963	C	T
22	rs10854741	0	41561515	C	T
22	rs5751056	0	41562177	A	G
22	rs2057070	0	41564287	T	C
22	rs2294976	0	41564708	C	A
22	rs9619950	0	41565051	C	T
22	rs34016471	0	41565246	G	A
22	rs5751058	0	41565285	A	G
22	rs9611509	0	41565827	A	G
22	rs6002271	0	41566595	C	T
22	rs12160751	0	41566728	C	T
22	rs9607779	0	41566823	A	G
22	rs136393	0	41567535	G	T
22	rs116886942	0	41567673	G	A
22	rs146822020	0	41567720	A	G
22	rs5751060	0	41567722	G	T
22	rs75278256	0	41568185	G	A
22	rs2076577	0	41568480	T	C
22	rs62238724	0	41569004	A	G
22	rs34711608	0	41569043	A	G
22	rs9611510	0	41569124	T	C
22	rs2076578	0	41569609	C	T
22	rs149548576	0	41569886	C	A
22	rs2076580	0	41569887	G	A
22	rs2076581	0	41570071	T	C
22	rs77339131	0	41570567	G	A
22	rs35082633	0	41570631	A	G
22	rs5758251	0	41570745	T	C
22	rs151311287	0	41570803	G	A
22	rs73176628	0	41572541	C	T
22	rs1046088	0	41574383	A	C
22	rs113354489	0	41576462	C	A
22	rs62238726	0	41577489	A	T
22	rs12628695	0	41577964	G	A
22	rs136394	0	41578065	A	G
22	rs136395	0	41578333	A	G
22	rs4408817	0	41580713	C	T
22	rs140472813	0	41581475	C	T
22	rs117019534	0	41581856	G	A
22	rs6002277	0	41582922	G	C
22	rs2143694	0	41584351	G	A
22	rs2038208	0	41585793	T	G
22	rs4822016	0	41586320	C	T
22	rs9611515	0	41587312	T	G
22	rs113464127	0	41587376	G	A
22	rs9607782	0	41587556	T	A
22	rs75977001	0	41588446	G	C
22	rs12167949	0	41589862	G	A
22	rs138397947	0	41590480	G	A
22	rs2092563	0	41592677	G	A
22	rs11913442	0	41593581	C	T
22	rs5758257	0	41593636	G	A
22	rs5751061	0	41593873	T	G
22	rs2038209	0	41594611	T	C
22	rs77441217	0	41595042	C	T
22	rs136401	0	41596010	A	C
22	rs28457031	0	41597228	G	A
22	rs8138990	0	41597377	A	C
22	rs5758259	0	41598050	C	G
22	rs5751062	0	41598053	T	C
22	rs11703115	0	41598874	G	A
22	rs136402	0	41598933	G	A
22	rs78947368	0	41599420	C	G
22	rs116845784	0	41600097	G	A
22	rs17002325	0	41601140	C	G
22	rs142143747	0	41602148	G	A
22	rs79546	0	41602887	T	A
22	rs117279218	0	41604346	C	G
22	rs139431	0	41604353	C	T
22	rs4820432	0	41604399	G	A
22	rs139432	0	41604557	G	A
22	rs17002327	0	41604599	C	T
22	rs75278755	0	41604618	A	T
22	rs139433	0	41604652	C	G
22	rs139434	0	41604785	A	G
22	rs139435	0	41604811	G	A
22	rs139436	0	41605131	G	A
22	rs139437	0	41605635	T	C
22	rs139438	0	41605639	C	T
22	rs139439	0	41606030	A	C
22	rs7290378	0	41606195	T	C
22	rs7289286	0	41606264	A	G
22	rs7289294	0	41606279	A	G
22	rs7290545	0	41606312	T	C
22	rs7289858	0	41606395	G	C
22	rs7289861	0	41606397	G	A
22	rs62238731	0	41606511	T	C
22	rs5758262	0	41606720	A	G
22	rs139440	0	41606988	A	G
22	rs139441	0	41607056	A	G
22	rs4820433	0	41607065	C	G
22	rs149228586	0	41608058	C	T
22	rs139445	0	41608462	T	C
22	rs139446	0	41608526	G	C
22	rs8141477	0	41608629	G	T
22	rs12167677	0	41608670	C	G
22	rs12169035	0	41608948	C	T
22	rs139447	0	41609430	G	A
22	rs3818003	0	41609690	C	T
22	rs139450	0	41609859	T	C
22	rs139451	0	41610024	G	A
22	rs139452	0	41610172	G	C
22	rs112391039	0	41610240	C	T
22	rs139453	0	41610242	A	G
22	rs139454	0	41610391	G	A
22	rs139455	0	41610406	C	G
22	rs139456	0	41610449	A	G
22	rs139457	0	41610667	T	C
22	rs139458	0	41610668	G	A
22	rs139460	0	41611063	T	C
22	rs8139263	0	41611240	T	C
22	rs139461	0	41611460	T	C
22	rs113362906	0	41611605	T	C
22	rs13058265	0	41611610	A	G
22	rs13054131	0	41611619	T	C
22	rs139462	0	41612541	T	C
22	rs139463	0	41612543	T	G
22	rs185932675	0	41612777	C	G
22	rs85220	0	41612965	T	G
22	rs9611519	0	41613188	C	T
22	rs9611520	0	41613303	C	T
22	rs139464	0	41614020	C	G
22	rs139465	0	41614113	C	T
22	rs139466	0	41614259	A	G
22	rs139467	0	41614996	A	G
22	rs139468	0	41615028	T	C
22	rs35025246	0	41615125	C	T
22	rs2273085	0	41615376	C	T
22	rs139469	0	41615832	A	G
22	rs5758264	0	41616284	T	G
22	rs139470	0	41616516	C	T
22	rs79543	0	41617026	T	C
22	rs139472	0	41617318	G	C
22	rs140614180	0	41617557	T	C
22	rs112037864	0	41617679	C	T
22	rs5758265	0	41617897	G	A
22	rs145073899	0	41617933	C	T
22	rs79545	0	41618372	A	G
22	rs5758266	0	41618880	G	T
22	rs139473	0	41618971	G	C
22	rs139474	0	41619226	G	C
22	rs5758267	0	41619350	T	A
22	rs73176644	0	41620825	C	T
22	rs2179744	0	41621714	G	A
22	rs5758268	0	41622419	A	T
22	rs56361238	0	41623351	A	G
22	rs139475	0	41623996	C	T
22	rs55912549	0	41624004	G	A
22	rs139477	0	41624461	A	G
22	rs139478	0	41624761	G	A
22	rs139480	0	41626663	C	T
22	rs3721	0	41627073	C	T
22	rs139481	0	41627386	C	T
22	rs139483	0	41627527	A	G
22	rs139484	0	41627543	T	G
22	rs139485	0	41627606	G	A
22	rs139486	0	41627654	C	G
22	rs5751069	0	41627775	C	G
22	rs9611522	0	41627924	C	T
22	rs150297179	0	41628079	G	A
22	rs34718663	0	41628655	C	G
22	rs139492	0	41628902	G	T
22	rs139493	0	41632079	C	T
22	rs2281336	0	41635204	C	G
22	rs139495	0	41635425	C	T
22	rs117300019	0	41636102	T	G
22	rs4820434	0	41637119	G	T
22	rs139496	0	41639728	T	G
22	rs139497	0	41640098	C	T
22	rs9611525	0	41640659	C	T
22	rs6002295	0	41640850	T	C
22	rs1953	0	41641984	C	T
22	rs3171692	0	41642212	C	T
22	rs9611526	0	41642411	C	T
22	rs73176656	0	41643732	A	G
22	rs1983631	0	41644074	C	T
22	rs139498	0	41644234	G	C
22	rs9611527	0	41644428	G	A
22	rs139499	0	41645085	A	G
22	rs45627435	0	41645257	C	T
22	rs71948	0	41645757	C	G
22	rs11703267	0	41646738	A	G
22	rs139501	0	41647491	T	A
22	rs139502	0	41648091	C	T
22	rs9611528	0	41648502	T	C
22	rs139503	0	41649941	G	A
22	rs7364221	0	41650190	C	A
22	rs139504	0	41650699	C	G
22	rs146017020	0	41650848	C	T
22	rs139505	0	41651026	T	C
22	rs104974	0	41651034	G	A
22	rs139506	0	41651440	A	G
22	rs139507	0	41651467	T	C
22	rs139508	0	41651704	G	A
22	rs2066780	0	41652250	C	T
22	rs4822017	0	41652332	C	T
22	rs470112	0	41652345	C	G
22	rs139509	0	41652733	G	A
22	rs4820435	0	41652846	G	T
22	rs2235849	0	41653540	T	G
22	rs140636543	0	41653718	G	A
22	rs2229753	0	41654030	G	A
22	rs139512	0	41654955	A	G
22	rs139513	0	41655058	A	G
22	rs6002301	0	41655340	G	A
22	rs139515	0	41656133	A	G
22	rs5751071	0	41656332	G	A
22	rs5751072	0	41656509	G	A
22	rs186533270	0	41657075	T	C
22	rs2235850	0	41657626	C	T
22	rs139516	0	41657705	G	A
22	rs2284079	0	41658632	C	T
22	rs75131768	0	41658709	C	T
22	rs2413639	0	41659580	G	A
22	rs139519	0	41660410	C	G
22	rs2235851	0	41660645	G	A
22	rs139520	0	41660964	A	G
22	rs118180630	0	41661044	G	T
22	rs2235852	0	41661154	G	T
22	rs74565399	0	41662400	A	G
22	rs9607787	0	41662696	G	A
22	rs55893749	0	41664071	G	A
22	rs5758273	0	41664513	T	C
22	rs5758274	0	41664539	A	G
22	rs139525	0	41664942	G	A
22	rs117535660	0	41665676	G	C
22	rs5751074	0	41665722	G	A
22	rs139764778	0	41665995	G	A
22	rs117255386	0	41666185	C	A
22	rs118129028	0	41666645	A	C
22	rs142314105	0	41667156	G	T
22	rs2267429	0	41667493	G	C
22	rs139526	0	41667727	A	G
22	rs139527	0	41671451	A	G
22	rs6519249	0	41671732	G	A
22	rs139528	0	41672271	A	C
22	rs139529	0	41672514	A	G
22	rs8139515	0	41673592	A	T
22	rs9611540	0	41674203	C	T
22	rs60171	0	41674521	G	A
22	rs5758280	0	41675015	C	T
22	rs5996011	0	41675108	G	A
22	rs6002310	0	41675126	A	G
22	rs139531	0	41676176	A	G
22	rs139533	0	41677214	T	C
22	rs9611542	0	41677317	C	T
22	rs139535	0	41678351	T	C
22	rs118089244	0	41679979	G	A
22	rs8139705	0	41680898	C	T
22	rs113822437	0	41681109	G	A
22	rs8139784	0	41682014	G	T
22	rs11704524	0	41683144	G	C
22	rs1969666	0	41683806	A	C
22	rs6002312	0	41684003	A	T
22	rs2413641	0	41684022	C	T
22	rs1535048	0	41684093	C	T
22	rs1984584	0	41684426	G	A
22	rs1003619	0	41684808	G	C
22	rs1984839	0	41685937	G	C
22	rs112659552	0	41686749	C	T
22	rs139084213	0	41687001	G	A
22	rs9680530	0	41688550	C	G
22	rs6519250	0	41689407	A	C
22	rs5996014	0	41689509	T	C
22	rs8138006	0	41692581	A	G
22	rs181446844	0	41694286	T	A
22	rs9607791	0	41694388	G	A
22	rs2024566	0	41697338	A	G
22	rs74322737	0	41697981	T	G
22	rs9611546	0	41698542	C	G
22	rs2024567	0	41699206	G	C
22	rs2092564	0	41700030	G	C
22	rs4822020	0	41700203	C	T
22	rs55658582	0	41700361	A	G
22	rs7292854	0	41700657	G	C
22	rs7287619	0	41701064	A	G
22	rs6002323	0	41701125	T	C
22	rs138363830	0	41701456	A	G
22	rs117674694	0	41701770	G	A
22	rs1883825	0	41703408	A	G
22	rs1883826	0	41703428	G	A
22	rs117716410	0	41703510	C	A
22	rs1883827	0	41703579	A	G
22	rs7289932	0	41703804	A	G
22	rs76164940	0	41703969	C	T
22	rs9611548	0	41704143	G	T
22	rs34011394	0	41704872	C	T
22	rs9611549	0	41705909	C	G
22	rs140636418	0	41706191	A	G
22	rs1807590	0	41709235	G	A
22	rs6002328	0	41710034	T	C
22	rs140202641	0	41710265	A	G
22	rs9611555	0	41713111	G	A
22	rs4552281	0	41714622	G	A
22	rs13057907	0	41714912	G	A
22	rs56355159	0	41716591	G	A
22	rs112248740	0	41719234	C	T
22	rs73176670	0	41719248	C	T
22	rs6002333	0	41719469	C	T
22	rs5758296	0	41720319	T	C
22	rs5758297	0	41720697	A	G
22	rs5751077	0	41720728	G	C
22	rs62238179	0	41721344	C	A
22	rs73885772	0	41722144	A	T
22	rs3927	0	41722864	T	C
22	rs62238180	0	41723113	G	A
22	rs79356064	0	41724269	C	T
22	rs5758300	0	41725180	C	G
22	rs79692127	0	41725778	A	G
22	rs4822021	0	41726053	G	A
22	rs6002337	0	41726803	T	G
22	rs9611556	0	41727031	G	A
22	rs2143695	0	41728620	T	C
22	rs577096408	0	41729076	C	G
22	rs8137373	0	41729216	G	A
22	rs2235845	0	41729294	T	G
22	rs5758301	0	41732389	T	C
22	rs138818147	0	41733262	G	A
22	rs4822022	0	41733895	A	G
22	rs9607793	0	41736090	G	A
22	rs5751080	0	41736267	A	G
22	rs1883828	0	41739370	T	C
22	rs77154238	0	41739682	G	A
22	rs2235846	0	41741042	G	C
22	rs116986744	0	41741098	C	T
22	rs4822023	0	41741544	G	A
22	rs12170305	0	41742283	G	A
22	rs7290005	0	41742312	C	T
22	rs117047903	0	41742437	A	T
22	rs5751081	0	41742788	A	T
22	rs761366	0	41744022	C	G
22	rs2281331	0	41745355	A	G
22	rs117893811	0	41745430	C	T
22	rs4239894	0	41745548	C	G
22	rs2281332	0	41746212	T	C
22	rs145678077	0	41746234	G	A
22	rs3817999	0	41747717	G	A
22	rs187826601	0	41748902	C	T
22	rs140435195	0	41748903	G	A
22	rs2281333	0	41749630	T	C
22	rs7290404	0	41749796	C	T
22	rs5758307	0	41750219	A	G
22	rs9611560	0	41750622	T	C
22	rs117934233	0	41751153	G	A
22	rs12484074	0	41752747	G	A
22	rs1109151	0	41752944	A	G
22	rs28638318	0	41753059	G	A
22	rs11090045	0	41753603	G	A
22	rs5751084	0	41755105	A	G
22	rs9538	0	41755857	G	T
22	rs56021266	0	41756571	C	T
22	rs6002351	0	41757223	C	T
22	rs9611561	0	41757234	C	G
22	rs4822024	0	41757647	G	A
22	rs117079136	0	41757770	C	A
22	rs5758311	0	41759375	G	T
22	rs9607798	0	41759987	A	G
22	rs4820437	0	41761290	T	C
22	rs5758314	0	41762523	T	G
22	rs373019336	0	41766264	G	A
22	rs149441158	0	41766767	C	T
22	rs4820438	0	41767135	C	T
22	rs9611565	0	41767486	T	C
22	rs9611566	0	41768625	C	T
22	rs5751086	0	41768862	C	T
22	rs11090046	0	41769083	T	C
22	rs9611567	0	41769754	A	G
22	rs9619963	0	41769804	G	A
22	rs113795690	0	41770056	G	A
22	rs57711468	0	41774256	T	C
22	rs7287294	0	41775541	A	G
22	rs41281285	0	41776453	C	T
22	rs149504126	0	41776461	A	G
22	rs117247796	0	41776604	C	A
22	rs4822025	0	41776646	G	C
22	rs738499	0	41777100	G	T
22	rs2234052	0	41777241	A	G
22	rs5758321	0	41777461	T	C
22	rs9607799	0	41777558	A	G
22	rs2234058	0	41777883	G	A
22	rs2234059	0	41777913	T	C
22	rs73176684	0	41778617	T	C
22	rs62238186	0	41778714	C	T
22	rs3788584	0	41779073	T	A
22	rs767593	0	41779971	G	T
22	rs73176685	0	41781094	C	G
22	rs73176686	0	41782119	C	T
22	rs73176687	0	41782423	C	A
22	rs111763257	0	41782435	G	A
22	rs148614978	0	41782480	C	T
22	rs73176689	0	41782633	T	C
22	rs9611570	0	41782721	G	T
22	rs116434743	0	41783206	G	A
22	rs11546403	0	41783659	C	T
22	rs9607800	0	41784562	A	G
22	rs9607801	0	41784803	G	A
22	rs9611571	0	41784867	G	A
22	rs117530017	0	41785067	C	T
22	rs9611572	0	41785287	G	A
22	rs192279692	0	41785401	T	C
22	rs73176692	0	41785735	G	A
22	rs28604950	0	41785812	A	G
22	rs4822027	0	41786227	G	A
22	rs73176694	0	41786788	C	T
22	rs9611573	0	41787676	G	C
22	rs5758324	0	41787950	G	T
22	rs117382421	0	41789009	A	G
22	rs117661753	0	41789191	A	T
22	rs4822028	0	41789408	A	G
22	rs17365991	0	41790179	G	A
22	rs2273071	0	41790500	T	C
22	rs60119330	0	41791045	T	C
22	rs74484224	0	41791200	G	A
22	rs2073167	0	41791536	T	C
22	rs4141433	0	41792601	G	A
22	rs9611576	0	41793032	C	A
22	rs9611577	0	41793090	T	G
22	rs132901	0	41797547	C	T
22	rs132902	0	41797758	G	A
22	rs132903	0	41797824	G	A
22	rs78500963	0	41797846	C	T
22	rs202645	0	41798520	A	G
22	rs132904	0	41798896	G	C
22	rs132905	0	41799106	C	A
22	rs132906	0	41799767	G	C
22	rs75784	0	41799833	G	T
22	rs169364	0	41800678	C	T
22	rs9611579	0	41800882	G	A
22	rs187669426	0	41801063	A	C
22	rs132907	0	41801268	A	C
22	rs6002372	0	41801299	A	T
22	rs132908	0	41801795	G	A
22	rs132909	0	41802031	G	A
22	rs75804965	0	41802438	T	C
22	rs5751094	0	41803279	C	T
22	rs132911	0	41804160	C	T
22	rs132912	0	41804214	A	G
22	rs28489620	0	41804716	G	A
22	rs132914	0	41805749	T	C
22	rs132915	0	41805782	T	C
22	rs132916	0	41806768	C	G
22	rs117075904	0	41806772	C	T
22	rs71327134	0	41806808	C	T
22	rs132917	0	41806928	T	C
22	rs183413369	0	41808162	G	A
22	rs132918	0	41808350	C	T
22	rs202634	0	41809623	A	G
22	rs202635	0	41809637	C	T
22	rs132920	0	41810170	T	C
22	rs76529637	0	41811130	G	A
22	rs202659	0	41811620	T	C
22	rs132921	0	41812044	G	A
22	rs132922	0	41812084	G	A
22	rs202661	0	41812439	A	G
22	rs202662	0	41812755	C	T
22	rs202663	0	41812819	T	C
22	rs202664	0	41813886	C	T
22	rs75208280	0	41814055	C	T
22	rs202665	0	41814401	A	G
22	rs202666	0	41814719	T	C
22	rs2009960	0	41815116	C	T
22	rs2899345	0	41815609	T	C
22	rs5758341	0	41815938	C	T
22	rs5758342	0	41816042	G	A
22	rs118070243	0	41816110	A	C
22	rs5758343	0	41816652	A	T
22	rs5758344	0	41817685	G	A
22	rs5758345	0	41817878	A	G
22	rs13057284	0	41818084	G	A
22	rs2413643	0	41818234	A	G
22	rs2413644	0	41818276	A	G
22	rs420071	0	41819667	T	C
22	rs36100462	0	41819800	T	C
22	rs12165508	0	41819960	T	C
22	rs2142505	0	41820541	A	G
22	rs5758347	0	41821019	G	T
22	rs6002378	0	41821216	T	C
22	rs6002379	0	41821253	G	A
22	rs6002380	0	41821423	C	T
22	rs6002381	0	41821460	T	C
22	rs202613	0	41821993	C	A
22	rs202614	0	41822150	A	C
22	rs202616	0	41822221	C	G
22	rs188057	0	41822305	T	G
22	rs138772877	0	41822725	A	G
22	rs202617	0	41822793	G	A
22	rs202618	0	41822856	A	G
22	rs141523772	0	41822934	C	G
22	rs202619	0	41823626	T	C
22	rs9611588	0	41823803	G	A
22	rs202620	0	41824836	T	C
22	rs202622	0	41825342	T	G
22	rs9611589	0	41826108	C	T
22	rs202623	0	41826440	T	C
22	rs202624	0	41826802	G	A
22	rs202625	0	41827082	G	A
22	rs169362	0	41827589	G	C
22	rs5751101	0	41828111	C	T
22	rs7285041	0	41829149	G	T
22	rs6609	0	41829794	C	G
22	rs9611591	0	41830212	G	A
22	rs41276315	0	41830708	C	G
22	rs41276317	0	41830874	C	T
22	rs41276319	0	41831322	G	A
22	rs202641	0	41833116	C	T
22	rs202642	0	41833527	C	T
22	rs11705613	0	41834212	G	C
22	rs2011790	0	41835452	G	A
22	rs79005	0	41835544	G	A
22	rs202650	0	41837541	G	C
22	rs202652	0	41838792	A	G
22	rs169365	0	41839714	G	A
22	rs202653	0	41840158	C	T
22	rs106860	0	41840407	T	C
22	rs202654	0	41841034	G	A
22	rs202655	0	41841564	G	C
22	rs202656	0	41842203	T	A
22	rs202657	0	41844786	G	T
22	rs202626	0	41847190	C	A
22	rs202627	0	41847367	A	T
22	rs34659985	0	41848204	A	G
22	rs11704973	0	41849430	G	A
22	rs202628	0	41849513	G	A
22	rs9607804	0	41849718	C	T
22	rs202629	0	41849975	C	T
22	rs202630	0	41850230	C	T
22	rs79008	0	41850500	A	G
22	rs75105677	0	41850572	A	G
22	rs183401073	0	41851072	G	T
22	rs202636	0	41852479	T	C
22	rs8136635	0	41852583	G	A
22	rs191024404	0	41852730	A	C
22	rs182176519	0	41852733	A	C
22	rs202637	0	41853928	A	G
22	rs9607805	0	41854446	C	T
22	rs202638	0	41855458	A	G
22	rs202639	0	41856137	T	A
22	rs111452936	0	41856785	A	G
22	rs185353318	0	41857100	C	A
22	rs151168343	0	41857453	G	A
22	rs5751107	0	41857812	A	G
22	rs5751108	0	41858035	T	C
22	rs5758365	0	41858657	A	G
22	rs6002385	0	41859556	T	C
22	rs6002386	0	41859661	A	G
22	rs79009	0	41860864	C	A
22	rs5758368	0	41862288	T	C
22	rs202631	0	41863423	A	G
22	rs11705068	0	41863690	T	C
22	rs9611597	0	41864190	A	T
22	rs505533	0	41864216	A	C
22	rs117369326	0	41865334	G	A
22	rs2008065	0	41865739	A	G
22	rs19573	0	41865809	C	A
22	rs79011	0	41866938	A	G
22	rs727563	0	41867377	C	T
22	rs11912852	0	41869268	G	T
22	rs138168155	0	41870233	G	A
22	rs9611598	0	41871463	G	A
22	rs144903287	0	41874383	A	G
22	rs75840190	0	41875008	G	A
22	rs2267432	0	41875804	T	C
22	rs147498696	0	41875922	C	A
22	rs169361	0	41877989	A	G
22	rs78851025	0	41878367	T	C
22	rs143426938	0	41881602	G	A
22	rs738140	0	41884954	A	G
22	rs111298407	0	41885965	C	G
22	rs9607809	0	41888112	G	A
22	rs148341302	0	41889039	A	G
22	rs142752746	0	41890565	G	A
22	rs73178613	0	41892836	C	T
22	rs138420756	0	41893131	G	A
22	rs145174105	0	41893652	C	T
22	rs192756643	0	41894040	C	T
22	rs137829	0	41895054	T	C
22	rs2076196	0	41895409	G	A
22	rs5758375	0	41896309	T	A
22	rs117078955	0	41897987	C	T
22	rs143635032	0	41898212	C	T
22	rs146585608	0	41899369	C	T
22	rs111825235	0	41899598	G	A
22	rs137830	0	41902503	T	C
22	rs2076199	0	41903743	G	T
22	rs137831	0	41903813	A	C
22	rs2267436	0	41905278	T	C
22	rs2413646	0	41906325	C	T
22	rs76120255	0	41906827	C	A
22	rs113912518	0	41907072	C	T
22	rs2413647	0	41907148	G	A
22	rs203321	0	41907285	T	C
22	rs9611602	0	41908405	T	C
22	rs143174549	0	41909029	C	A
22	rs1569516	0	41910244	C	T
22	rs117531961	0	41910338	A	C
22	rs1799932	0	41911525	C	T
22	rs9611603	0	41912750	A	G
22	rs9619974	0	41913413	C	T
22	rs203320	0	41913477	T	C
22	rs17367716	0	41913844	A	G
22	rs41276321	0	41914434	A	C
22	rs203319	0	41914593	C	T
22	rs203318	0	41914860	T	G
22	rs11090049	0	41915329	C	T
22	rs9611604	0	41916001	C	G
22	rs117861955	0	41917693	G	C
22	rs112622778	0	41917920	C	T
22	rs191267111	0	41918030	G	T
22	rs12484694	0	41919330	A	G
22	rs73178621	0	41921665	A	G
22	rs146824396	0	41922643	T	C
22	rs62236521	0	41923121	C	T
22	rs17367849	0	41923644	G	A
22	rs4822032	0	41925535	T	C
22	rs75694677	0	41927228	G	A
22	rs1810460	0	41927700	C	T
22	rs1810461	0	41927820	G	A
22	rs73178625	0	41928320	G	C
22	rs73178626	0	41928371	T	G
22	rs2076198	0	41929175	T	G
22	rs4822033	0	41929960	T	G
22	rs9623414	0	41930522	G	A
22	rs4822034	0	41931010	T	C
22	rs9611606	0	41931074	A	G
22	rs116959331	0	41932774	A	G
22	rs56319767	0	41933837	G	A
22	rs34786259	0	41934206	C	T
22	rs73178632	0	41934573	C	T
22	rs28530678	0	41934961	G	C
22	rs169407	0	41935063	G	A
22	rs12483991	0	41935285	A	G
22	rs12483998	0	41935362	A	G
22	rs4822035	0	41935912	G	A
22	rs4822036	0	41936019	A	G
22	rs9607811	0	41937141	A	G
22	rs12483786	0	41938536	A	G
22	rs78831364	0	41939668	C	A
22	rs12484228	0	41939739	A	G
22	rs5758387	0	41940872	A	G
22	rs9607812	0	41941243	G	A
22	rs9607813	0	41941479	G	A
22	rs5758389	0	41941749	T	C
22	rs73178638	0	41942904	T	C
22	rs148407669	0	41943950	A	G
22	rs56904812	0	41944073	C	T
22	rs13054094	0	41944587	T	A
22	rs13058723	0	41944759	C	T
22	rs4822037	0	41945113	G	T
22	rs9611609	0	41945357	C	A
22	rs9607814	0	41946519	C	A
22	rs148935919	0	41946531	G	A
22	rs5751124	0	41946976	G	A
22	rs145908500	0	41947531	A	G
22	rs13056537	0	41947716	T	C
22	rs140147399	0	41948881	T	C
22	rs9611610	0	41949259	A	G
22	rs9611611	0	41950175	C	T
22	rs76930421	0	41950228	T	C
22	rs143602599	0	41950259	C	T
22	rs9607815	0	41950671	A	T
22	rs9607816	0	41950897	G	A
22	rs56364401	0	41951243	T	G
22	rs149414807	0	41951320	G	A
22	rs73178641	0	41952075	A	T
22	rs111786587	0	41952401	G	A
22	rs111560023	0	41952983	C	T
22	rs12484175	0	41953739	A	C
22	rs1972057	0	41954251	A	G
22	rs12484722	0	41954824	T	C
22	rs9607818	0	41954919	C	T
22	rs139365899	0	41955128	C	T
22	rs41281291	0	41956944	G	A
22	rs12484315	0	41957216	C	G
22	rs117705111	0	41957510	G	A
22	rs12484467	0	41957610	T	C
22	rs150975224	0	41958379	T	A
22	rs4822038	0	41958495	G	A
22	rs9607819	0	41958862	G	C
22	rs140413410	0	41959827	G	A
22	rs143096365	0	41960413	T	C
22	rs4822039	0	41961134	G	A
22	rs9611612	0	41961189	T	C
22	rs9611613	0	41961831	T	C
22	rs12483860	0	41961916	C	T
22	rs12484254	0	41962003	T	A
22	rs6002402	0	41962292	C	G
22	rs9611615	0	41962793	T	C
22	rs4822040	0	41963553	C	G
22	rs73178647	0	41964168	G	A
22	rs7290990	0	41964357	C	A
22	rs7290991	0	41964361	C	G
22	rs6002406	0	41965237	A	T
22	rs5996037	0	41965292	A	G
22	rs5996038	0	41965300	T	C
22	rs146674911	0	41966149	G	A
22	rs2064164	0	41966673	C	A
22	rs6002408	0	41967870	C	T
22	rs77755184	0	41968219	C	G
22	rs78404259	0	41970104	G	A
22	rs1006407	0	41972032	T	C
22	rs147762501	0	41973452	C	T
22	rs118044086	0	41975886	C	A
22	rs73178654	0	41976472	T	C
22	rs4822042	0	41976478	G	C
22	rs4822043	0	41976939	T	C
22	rs4822044	0	41979668	G	C
22	rs4481089	0	41980892	T	C
22	rs5996039	0	41981957	A	G
22	rs9611618	0	41982475	A	T
22	rs9607821	0	41983938	C	T
22	rs143715682	0	41985797	C	A
22	rs2076200	0	41985956	G	T
22	rs4822045	0	41985958	C	A
22	rs9611619	0	41986714	C	T
22	rs4822046	0	41987543	G	A
22	rs57102627	0	41987627	T	C
22	rs62236532	0	41987914	A	T
22	rs4822047	0	41987937	C	A
22	rs12628667	0	41988927	G	C
22	rs11912476	0	41990179	A	G
22	rs28750375	0	41990644	A	C
22	rs77099570	0	41991687	T	A
22	rs62236533	0	41992169	G	A
22	rs73161310	0	41993179	G	C
22	rs4822049	0	41993496	G	A
22	rs8139993	0	41995335	T	C
22	rs148894219	0	41996131	C	T
22	rs117430146	0	41998660	G	C
22	rs80477	0	42001183	C	T
22	rs132761	0	42004371	C	T
22	rs132762	0	42006838	T	C
22	rs76581697	0	42007945	C	T
22	rs132765	0	42008068	A	G
22	rs132767	0	42009520	T	C
22	rs117064001	0	42009666	G	T
22	rs546314111	0	42010820	C	G
22	rs132768	0	42013523	C	A
22	rs5751129	0	42015765	C	T
22	rs28384701	0	42016526	C	T
22	rs2267437	0	42016699	C	G
22	rs12485198	0	42017060	G	C
22	rs132770	0	42017264	A	G
22	rs11702892	0	42017506	G	A
22	rs5758397	0	42019251	C	T
22	rs78731363	0	42019378	C	T
22	rs141241605	0	42019581	C	T
22	rs13055759	0	42022035	C	G
22	rs147353853	0	42022106	T	C
22	rs28741110	0	42023714	A	G
22	rs132771	0	42025350	A	G
22	rs28741121	0	42025823	G	A
22	rs546074898	0	42029043	A	C
22	rs140143525	0	42029299	G	A
22	rs132773	0	42031768	T	A
22	rs132774	0	42031953	C	G
22	rs116962367	0	42034891	A	G
22	rs132776	0	42036374	T	C
22	rs73161323	0	42037803	C	T
22	rs132779	0	42038640	A	G
22	rs73161324	0	42038786	C	T
22	rs112898596	0	42039509	C	T
22	rs9611636	0	42041310	A	C
22	rs79926446	0	42041391	A	G
22	rs183748472	0	42041925	G	A
22	rs78392319	0	42043970	G	A
22	rs76757462	0	42043971	C	T
22	rs28384753	0	42045581	G	A
22	rs132781	0	42046122	T	G
22	rs8142745	0	42047525	A	T
22	rs5751135	0	42048866	T	C
22	rs881092	0	42049210	C	A
22	rs28384765	0	42049890	G	T
22	rs150330478	0	42050333	C	T
22	rs132784	0	42052363	G	A
22	rs11912946	0	42054161	C	T
22	rs28384769	0	42054803	C	T
22	rs132786	0	42058846	G	A
22	rs132787	0	42058949	G	A
22	rs132788	0	42059768	G	T
22	rs17002541	0	42060626	C	G
22	rs28384790	0	42060917	G	C
22	rs28384792	0	42061156	G	C
22	rs132790	0	42061562	C	T
22	rs34077262	0	42061639	A	G
22	rs111953426	0	42062146	A	G
22	rs11703638	0	42062767	G	A
22	rs132792	0	42062822	C	T
22	rs132793	0	42063681	A	G
22	rs132796	0	42063961	A	G
22	rs132797	0	42064765	A	G
22	rs117698911	0	42064838	G	C
22	rs132798	0	42064901	G	A
22	rs132800	0	42066705	C	T
22	rs132802	0	42067864	G	A
22	rs144445098	0	42068336	G	A
22	rs148422560	0	42068346	G	A
22	rs132803	0	42068469	A	G
22	rs132804	0	42068510	G	A
22	rs132805	0	42068602	T	C
22	rs143725419	0	42069710	C	T
22	rs8779	0	42070276	T	C
22	rs41311445	0	42070374	A	C
22	rs132806	0	42070793	C	T
22	rs132807	0	42071584	T	C
22	rs1807497	0	42072912	C	A
22	rs1811113	0	42073134	C	T
22	rs8141035	0	42073832	C	T
22	rs949438	0	42074042	A	C
22	rs5758404	0	42075300	G	A
22	rs5751136	0	42075581	T	A
22	rs5758405	0	42076381	C	A
22	rs5758406	0	42076641	A	G
22	rs5758407	0	42076956	C	T
22	rs5758408	0	42077737	A	C
22	rs5758409	0	42077858	G	A
22	rs6519270	0	42078666	A	G
22	rs148537066	0	42079361	G	A
22	rs5758411	0	42079734	G	A
22	rs2157287	0	42080188	T	C
22	rs5758412	0	42080803	T	A
22	rs5758414	0	42081063	G	A
22	rs13056262	0	42081921	A	G
22	rs62236556	0	42082329	G	A
22	rs5758415	0	42082497	T	C
22	rs146741716	0	42082501	G	T
22	rs5758416	0	42082791	T	C
22	rs150936560	0	42083029	G	C
22	rs146786867	0	42083441	T	G
22	rs41281293	0	42084636	G	C
22	rs8138334	0	42085086	C	T
22	rs10775759	0	42088158	T	C
22	rs739134	0	42089623	T	C
22	rs739135	0	42090069	A	C
22	rs2187795	0	42092225	C	A
22	rs61735255	0	42092998	C	G
22	rs2003816	0	42095140	T	G
22	rs743832	0	42095464	C	T
22	rs147348682	0	42095658	T	G
22	rs11090056	0	42095904	A	C
22	rs9619984	0	42096061	C	T
22	rs2413652	0	42097238	C	T
22	rs8138780	0	42097462	A	T
22	rs76697129	0	42098154	C	T
22	rs5758426	0	42098763	T	G
22	rs5758427	0	42099688	A	G
22	rs5751139	0	42099981	G	C
22	rs739136	0	42100275	A	G
22	rs6002445	0	42100681	A	G
22	rs2097413	0	42101815	G	A
22	rs112082055	0	42103669	A	G
22	rs4346490	0	42104745	G	C
22	rs1988153	0	42104929	A	G
22	rs117839209	0	42105980	C	A
22	rs5758428	0	42106216	G	A
22	rs9607833	0	42106675	T	C
22	rs2413653	0	42106996	T	C
22	rs146360148	0	42107226	G	A
22	rs2413654	0	42107262	T	C
22	rs5751141	0	42107745	A	G
22	rs12170293	0	42108101	G	A
22	rs117873693	0	42108598	A	C
22	rs5758430	0	42109844	G	T
22	rs5758431	0	42109917	A	G
22	rs55638148	0	42110234	G	A
22	rs5758432	0	42111693	T	C
22	rs9306355	0	42111896	A	T
22	rs116967103	0	42111917	A	T
22	rs144724345	0	42112473	C	T
22	rs73161359	0	42113165	T	C
22	rs143911011	0	42113276	C	T
22	rs7288759	0	42113315	C	T
22	rs5758434	0	42116163	G	A
22	rs142619712	0	42116391	A	G
22	rs9607834	0	42116560	G	T
22	rs13056216	0	42117322	C	T
22	rs739129	0	42118249	G	A
22	rs62239561	0	42120864	G	A
22	rs2011053	0	42121278	G	A
22	rs55906525	0	42121789	T	G
22	rs9619987	0	42121909	C	T
22	rs1807669	0	42122926	C	T
22	rs739132	0	42123099	A	T
22	rs738422	0	42123399	C	T
22	rs2092274	0	42123737	A	G
22	rs5758436	0	42124265	C	T
22	rs6002453	0	42124315	C	G
22	rs6519276	0	42124369	T	A
22	rs5758437	0	42125147	C	T
22	rs2179332	0	42126301	C	G
22	rs12171085	0	42126683	C	T
22	rs5996055	0	42127139	C	T
22	rs9607835	0	42127665	T	C
22	rs5996056	0	42127781	T	C
22	rs2064189	0	42127999	T	C
22	rs5751144	0	42128097	G	A
22	rs6002455	0	42128461	T	A
22	rs2413656	0	42129357	G	T
22	rs6002456	0	42129510	C	G
22	rs143557652	0	42129620	C	T
22	rs2092275	0	42129964	T	C
22	rs5996057	0	42130324	C	T
22	rs13054514	0	42130383	A	G
22	rs7285359	0	42130409	C	T
22	rs13055891	0	42130843	G	A
22	rs144996011	0	42131410	G	C
22	rs11090057	0	42131447	G	A
22	rs5758439	0	42131762	C	T
22	rs138051490	0	42132044	C	A
22	rs5758440	0	42132481	T	C
22	rs185805989	0	42132510	G	A
22	rs9611648	0	42132685	C	T
22	rs5758441	0	42132888	C	A
22	rs5758442	0	42133060	T	C
22	rs552274127	0	42133376	G	T
22	rs5758443	0	42133443	G	A
22	rs5751145	0	42133552	C	T
22	rs73161386	0	42133567	T	C
22	rs5758444	0	42133921	T	A
22	rs146140905	0	42134539	C	T
22	rs2899346	0	42134895	T	C
22	rs6002459	0	42134931	G	A
22	rs768414	0	42135751	T	C
22	rs6519279	0	42136042	G	A
22	rs6002460	0	42136066	C	T
22	rs6519281	0	42136618	C	T
22	rs8141103	0	42136930	T	C
22	rs9607837	0	42138146	C	T
22	rs5758447	0	42138200	G	T
22	rs5751147	0	42139054	G	A
22	rs5751148	0	42139078	A	G
22	rs5751149	0	42139501	A	G
22	rs76198486	0	42139665	G	A
22	rs5758449	0	42140160	C	T
22	rs112603305	0	42140353	T	C
22	rs5996058	0	42141452	A	G
22	rs5758450	0	42141640	G	A
22	rs964898	0	42142306	T	C
22	rs964899	0	42142386	G	A
22	rs78339304	0	42142393	T	C
22	rs9611651	0	42143129	T	C
22	rs1883368	0	42143537	G	A
22	rs1883369	0	42143572	A	G
22	rs9611652	0	42143599	C	G
22	rs17449595	0	42144372	G	A
22	rs145205784	0	42144500	C	G
22	rs139612244	0	42144906	A	G
22	rs5758452	0	42144927	G	A
22	rs71329112	0	42145936	A	G
22	rs73426979	0	42146676	G	A
22	rs7291082	0	42147179	G	A
22	rs1807725	0	42147725	A	G
22	rs715498	0	42148467	G	A
22	rs115554035	0	42149570	G	A
22	rs1534932	0	42150146	C	T
22	rs79634727	0	42151926	C	T
22	rs2050031	0	42152266	A	G
22	rs2050032	0	42152429	C	T
22	rs138813564	0	42152546	C	T
22	rs17377643	0	42152988	A	C
22	rs5751150	0	42153292	T	G
22	rs139449429	0	42153973	G	A
22	rs5758458	0	42154132	G	A
22	rs8141939	0	42154430	T	C
22	rs9611656	0	42155576	G	A
22	rs147745938	0	42155621	G	A
22	rs4401299	0	42156517	A	G
22	rs6002464	0	42156548	T	C
22	rs5751153	0	42156561	T	C
22	rs9611659	0	42157040	G	T
22	rs5758459	0	42157081	T	C
22	rs8138931	0	42157735	C	G
22	rs2899347	0	42158204	T	C
22	rs713988	0	42159072	A	G
22	rs2050033	0	42159229	G	T
22	rs11705219	0	42159698	G	A
22	rs2064188	0	42160050	C	T
22	rs5758461	0	42162189	G	C
22	rs139063190	0	42162333	G	A
22	rs115822272	0	42162564	T	G
22	rs9619990	0	42163259	T	C
22	rs11704894	0	42164442	G	A
22	rs2899348	0	42164516	C	G
22	rs2899349	0	42164660	T	C
22	rs2413659	0	42164862	A	G
22	rs8139203	0	42166416	A	G
22	rs1983576	0	42166486	G	A
22	rs117885614	0	42167154	C	A
22	rs117206252	0	42167358	T	G
22	rs117483839	0	42167359	C	A
22	rs5996062	0	42167464	C	G
22	rs6002474	0	42168181	A	G
22	rs5996063	0	42168767	G	A
22	rs6002476	0	42168881	A	C
22	rs6519287	0	42169269	T	G
22	rs6519288	0	42169618	G	A
22	rs10854744	0	42169632	C	T
22	rs5751156	0	42170025	A	G
22	rs6519289	0	42170432	A	C
22	rs17377987	0	42170935	C	G
22	rs5758464	0	42171300	T	C
22	rs5996064	0	42172080	C	T
22	rs9607838	0	42173063	C	T
22	rs73163324	0	42173879	T	C
22	rs9623449	0	42174231	C	T
22	rs6002477	0	42174891	T	G
22	rs9623450	0	42175231	G	A
22	rs5758465	0	42175314	T	C
22	rs5751159	0	42175365	G	A
22	rs5751160	0	42175695	A	G
22	rs5758466	0	42176059	G	A
22	rs117886891	0	42176283	G	A
22	rs9619994	0	42176871	A	G
22	rs6002480	0	42176917	A	T
22	rs4822050	0	42177453	G	C
22	rs6002481	0	42177816	C	A
22	rs45500192	0	42177899	A	G
22	rs139540	0	42178040	C	T
22	rs126092	0	42178441	G	A
22	rs8141783	0	42179111	C	A
22	rs140842820	0	42179576	G	A
22	rs11090059	0	42179662	A	G
22	rs6002482	0	42180584	T	C
22	rs9623454	0	42181191	C	T
22	rs184348183	0	42181368	G	A
22	rs139545	0	42181498	T	C
22	rs6002483	0	42181511	C	T
22	rs73163336	0	42183409	T	C
22	rs73163337	0	42183440	C	A
22	rs8136343	0	42183468	C	T
22	rs55906059	0	42184143	C	T
22	rs8136873	0	42185087	C	T
22	rs9607840	0	42185185	G	A
22	rs8137029	0	42185186	C	T
22	rs117963388	0	42185683	C	T
22	rs7292780	0	42186266	T	G
22	rs9611666	0	42186593	T	A
22	rs9607841	0	42186838	G	A
22	rs112945405	0	42187004	G	A
22	rs9611667	0	42187015	C	T
22	rs139553	0	42187199	C	T
22	rs146353315	0	42188722	A	G
22	rs12168543	0	42188891	C	G
22	rs112915650	0	42189090	C	G
22	rs11090060	0	42189135	G	A
22	rs139556	0	42189230	T	C
22	rs12628731	0	42189384	C	T
22	rs139557	0	42189407	T	G
22	rs139558	0	42189551	A	G
22	rs738247	0	42190309	A	G
22	rs12330030	0	42191242	C	A
22	rs6002488	0	42191540	C	T
22	rs139559	0	42191636	A	G
22	rs73163343	0	42192482	G	A
22	rs9607842	0	42192722	G	A
22	rs4822052	0	42193741	G	A
22	rs4820443	0	42193913	T	C
22	rs1983554	0	42194561	A	G
22	rs4581989	0	42194567	C	G
22	rs148205431	0	42194580	T	C
22	rs146134497	0	42194724	T	C
22	rs1983555	0	42194728	C	T
22	rs139560	0	42194962	A	G
22	rs139561	0	42195410	T	C
22	rs738248	0	42196467	A	G
22	rs139562	0	42196684	G	C
22	rs2076018	0	42196911	C	G
22	rs12166503	0	42197270	T	C
22	rs4239895	0	42198093	G	C
22	rs5996067	0	42198537	G	A
22	rs150509505	0	42198647	G	A
22	rs139564	0	42198896	C	T
22	rs147368801	0	42199272	A	T
22	rs139566	0	42199277	A	G
22	rs117340583	0	42199279	A	T
22	rs144799347	0	42199541	A	G
22	rs9607843	0	42199543	G	A
22	rs6002494	0	42199860	C	G
22	rs9611670	0	42200239	G	A
22	rs7292782	0	42200324	A	C
22	rs73163354	0	42200916	A	G
22	rs9619997	0	42201111	A	G
22	rs5996069	0	42201185	T	G
22	rs74705753	0	42201517	A	G
22	rs4820444	0	42202606	G	A
22	rs4820445	0	42202825	T	C
22	rs112524762	0	42202944	G	A
22	rs6002495	0	42203289	C	T
22	rs9611671	0	42204113	G	A
22	rs140810110	0	42206050	C	T
22	rs4512	0	42206084	G	C
22	rs11704230	0	42207425	G	C
22	rs6002503	0	42208672	A	G
22	rs139474696	0	42209258	C	T
22	rs9611672	0	42209922	A	G
22	rs73163358	0	42210119	A	G
22	rs11703813	0	42210597	C	T
22	rs139568	0	42210985	T	C
22	rs139569	0	42211141	A	G
22	rs147643809	0	42211455	C	T
22	rs8137282	0	42211789	C	G
22	rs4822053	0	42212936	C	A
22	rs78594100	0	42214084	C	T
22	rs139571	0	42214238	G	A
22	rs139572	0	42214532	G	A
22	rs7292894	0	42214719	C	T
22	rs139573	0	42214785	G	A
22	rs4820446	0	42215684	C	T
22	rs7364123	0	42216326	A	G
22	rs111486201	0	42216426	C	T
22	rs142056935	0	42217000	A	G
22	rs76293665	0	42217006	G	A
22	rs56229399	0	42218602	G	A
22	rs7364180	0	42218856	A	G
22	rs4822055	0	42219160	G	C
22	rs4822056	0	42219854	G	A
22	rs8137791	0	42220491	G	A
22	rs8138849	0	42220719	T	G
22	rs41281295	0	42221650	C	T
22	rs41277466	0	42221846	C	T
22	rs41277467	0	42221951	C	T
22	rs145219388	0	42222859	C	T
22	rs17378709	0	42223410	C	T
22	rs77889640	0	42224713	G	C
22	rs7285782	0	42225018	T	G
22	rs181324904	0	42225635	G	A
22	rs143291707	0	42225917	A	G
22	rs5758487	0	42226395	C	T
22	rs55760438	0	42226410	T	A
22	rs57380124	0	42226823	G	A
22	rs9611674	0	42226950	C	T
22	rs4822057	0	42227039	A	G
22	rs4822058	0	42227100	A	G
22	rs62238557	0	42227150	A	G
22	rs11703214	0	42227247	C	G
22	rs34344173	0	42228156	T	C
22	rs11704061	0	42228348	G	C
22	rs13057991	0	42229562	C	T
22	rs9607849	0	42229867	G	A
22	rs113193963	0	42230472	G	A
22	rs1569451	0	42232291	G	A
22	rs2006638	0	42232577	C	T
22	rs73163373	0	42232588	G	A
22	rs76902725	0	42233050	C	T
22	rs4822060	0	42233955	G	A
22	rs148982064	0	42234663	G	C
22	rs7287010	0	42234937	C	T
22	rs8141218	0	42235219	C	G
22	rs9607850	0	42235352	C	T
22	rs146427423	0	42235794	G	A
22	rs7293096	0	42235815	T	C
22	rs8137847	0	42236153	G	A
22	rs6519292	0	42236193	T	A
22	rs5996074	0	42236337	G	A
22	rs2267438	0	42237565	C	T
22	rs2267439	0	42237769	C	T
22	rs7287886	0	42238027	A	C
22	rs115157273	0	42238764	C	T
22	rs16985978	0	42239222	C	T
22	rs1009544	0	42239348	G	C
22	rs1124998	0	42239827	C	T
22	rs4269017	0	42239938	T	C
22	rs2284082	0	42240797	C	T
22	rs2255957	0	42241372	G	A
22	rs1883205	0	42243020	T	C
22	rs80033951	0	42243582	G	A
22	rs7288536	0	42243618	T	C
22	rs7288838	0	42243841	T	C
22	rs12373989	0	42244034	C	G
22	rs7292219	0	42244212	G	A
22	rs76302306	0	42244383	G	A
22	rs77463446	0	42244845	G	T
22	rs59493447	0	42245722	G	T
22	rs4501042	0	42245763	C	T
22	rs6519293	0	42245970	A	G
22	rs34587252	0	42246037	G	A
22	rs6519294	0	42246392	C	T
22	rs9607851	0	42246530	C	G
22	rs12373973	0	42246564	T	A
22	rs9611677	0	42247356	T	G
22	rs2413660	0	42247360	G	A
22	rs12170228	0	42247695	C	T
22	rs117181659	0	42247984	G	A
22	rs73430924	0	42248181	G	A
22	rs149121946	0	42248253	G	A
22	rs73430926	0	42248282	A	G
22	rs80094991	0	42248289	C	T
22	rs2267440	0	42248860	G	A
22	rs10222269	0	42250992	G	A
22	rs8141414	0	42251053	A	C
22	rs67057013	0	42251123	T	C
22	rs74278423	0	42251190	T	A
22	rs719440	0	42251810	G	T
22	rs73163382	0	42251917	G	C
22	rs59859018	0	42252180	G	A
22	rs2284083	0	42252589	C	G
22	rs55834311	0	42252894	C	G
22	rs7292386	0	42252960	A	G
22	rs62240960	0	42253589	G	A
22	rs2839713	0	42253727	G	A
22	rs2839714	0	42253763	C	T
22	rs133280	0	42255525	A	G
22	rs74823524	0	42255705	A	G
22	rs9611678	0	42255802	T	C
22	rs80720	0	42256088	T	C
22	rs150105096	0	42256663	G	A
22	rs60386215	0	42256814	C	T
22	rs9611679	0	42257693	G	A
22	rs133281	0	42258049	G	A
22	rs9607852	0	42258272	G	A
22	rs17002706	0	42258577	C	G
22	rs714015	0	42259098	C	T
22	rs9623461	0	42260169	C	T
22	rs2413662	0	42260971	C	G
22	rs78302660	0	42261360	C	T
22	rs143256776	0	42262411	G	A
22	rs133286	0	42262447	A	G
22	rs2269657	0	42264269	G	T
22	rs150583098	0	42264272	G	A
22	rs744011	0	42265430	G	A
22	rs78815780	0	42266168	T	G
22	rs133287	0	42266419	A	G
22	rs9607853	0	42267196	C	T
22	rs133290	0	42267605	C	A
22	rs7292752	0	42267623	C	T
22	rs4820447	0	42268721	C	T
22	rs9611683	0	42269128	G	A
22	rs11702960	0	42269532	C	T
22	rs133291	0	42269628	C	T
22	rs4822061	0	42270707	C	A
22	rs56746717	0	42270844	G	A
22	rs149192849	0	42270864	T	C
22	rs17848346	0	42273462	G	A
22	rs9611685	0	42273933	C	T
22	rs9623465	0	42274034	G	T
22	rs4822062	0	42274287	G	A
22	rs9611686	0	42275415	A	G
22	rs62240965	0	42276288	G	A
22	rs62240966	0	42276291	C	T
22	rs2228314	0	42276742	G	C
22	rs73163396	0	42277792	C	A
22	rs12165579	0	42278245	A	G
22	rs148437973	0	42278355	G	A
22	rs2267441	0	42278566	T	C
22	rs117659206	0	42279372	G	A
22	rs4822064	0	42279506	G	C
22	rs13055841	0	42279653	A	G
22	rs5751174	0	42280135	G	A
22	rs9607854	0	42280285	G	A
22	rs2267442	0	42280361	G	A
22	rs2269658	0	42280618	T	C
22	rs9623466	0	42281149	T	G
22	rs9623467	0	42281255	C	A
22	rs9623468	0	42281294	A	G
22	rs1052717	0	42281429	A	G
22	rs145453004	0	42281571	G	T
22	rs9623469	0	42281587	C	T
22	rs17002737	0	42282012	C	T
22	rs2284084	0	42283075	T	C
22	rs2284085	0	42283550	T	G
22	rs2284086	0	42283551	A	T
22	rs6002521	0	42283709	G	A
22	rs2839715	0	42284260	C	T
22	rs6002522	0	42285063	A	T
22	rs5996077	0	42285868	C	G
22	rs5996078	0	42286255	G	A
22	rs73165104	0	42287203	C	G
22	rs2267443	0	42287454	A	G
22	rs73165105	0	42287966	C	T
22	rs117459974	0	42288072	A	G
22	rs6002524	0	42288994	T	G
22	rs144846435	0	42289378	C	T
22	rs5996080	0	42289466	T	C
22	rs4822066	0	42289500	G	A
22	rs73165107	0	42289797	C	T
22	rs12157312	0	42290177	T	C
22	rs74409678	0	42290490	C	T
22	rs17848348	0	42292885	C	T
22	rs2269660	0	42292923	G	A
22	rs2228313	0	42293140	G	C
22	rs12166430	0	42294176	A	G
22	rs62240986	0	42294253	G	T
22	rs75036403	0	42295178	A	G
22	rs713881	0	42295250	C	G
22	rs73165113	0	42295653	G	A
22	rs117728734	0	42295992	G	A
22	rs9620000	0	42296703	T	C
22	rs80230005	0	42297922	G	A
22	rs6002527	0	42297968	T	C
22	rs73165115	0	42298165	C	T
22	rs73165116	0	42298601	C	T
22	rs17379759	0	42299535	A	G
22	rs74989989	0	42299817	T	C
22	rs73165117	0	42300248	C	G
22	rs17848337	0	42300948	C	A
22	rs2269662	0	42301014	A	G
22	rs1894710	0	42301133	T	C
22	rs41276325	0	42301434	C	T
22	rs2157590	0	42301712	T	C
22	rs2229442	0	42301748	A	G
22	rs2269664	0	42301943	C	T
22	rs4822067	0	42302311	G	A
22	rs1132781	0	42302664	G	A
22	rs73165119	0	42303724	C	G
22	rs79498857	0	42303839	A	G
22	rs73165121	0	42303987	A	G
22	rs9611691	0	42304756	C	T
22	rs76140449	0	42307226	T	C
22	rs117492772	0	42307239	G	A
22	rs6002536	0	42307763	C	T
22	rs146928770	0	42307810	C	T
22	rs79681549	0	42307895	T	C
22	rs6002537	0	42308080	G	A
22	rs78328564	0	42308152	T	C
22	rs73165124	0	42308284	C	T
22	rs5758504	0	42308739	T	C
22	rs12160926	0	42309244	G	A
22	rs117933749	0	42309412	G	A
22	rs77288416	0	42309549	G	A
22	rs61603876	0	42309650	G	A
22	rs6002539	0	42310914	A	G
22	rs117237923	0	42310988	C	A
22	rs140649172	0	42311058	T	G
22	rs149567399	0	42311204	G	T
22	rs141342807	0	42312807	G	A
22	rs73165125	0	42313324	C	A
22	rs73165126	0	42313995	C	T
22	rs73165127	0	42314124	C	T
22	rs8140914	0	42314392	C	T
22	rs744012	0	42314433	T	C
22	rs73165129	0	42315371	C	T
22	rs76756093	0	42315706	C	G
22	rs763263	0	42315790	C	T
22	rs57249443	0	42315993	G	A
22	rs73165130	0	42316496	G	C
22	rs79784624	0	42317023	G	A
22	rs182240980	0	42317478	A	T
22	rs116853696	0	42318068	T	G
22	rs80243871	0	42320131	G	C
22	rs6002543	0	42320547	C	G
22	rs58264802	0	42320603	G	C
22	rs7290134	0	42321251	A	G
22	rs5996087	0	42321591	A	G
22	rs55898132	0	42321757	G	C
22	rs73165134	0	42322016	C	G
22	rs77874543	0	42322716	G	C
22	rs5996088	0	42323913	C	T
22	rs77657071	0	42324463	G	A
22	rs41277473	0	42324521	G	C
22	rs12158335	0	42324622	T	G
22	rs117193272	0	42324700	T	C
22	rs34293106	0	42324725	G	A
22	rs75743846	0	42325017	G	A
22	rs144886236	0	42326166	T	C
22	rs8139212	0	42326181	G	A
22	rs117215978	0	42326606	C	T
22	rs186715304	0	42326720	C	T
22	rs145240808	0	42326817	C	G
22	rs143290435	0	42327050	G	C
22	rs73165137	0	42327659	C	T
22	rs73165139	0	42327739	A	G
22	rs77441740	0	42329275	A	C
22	rs112045239	0	42329284	G	A
22	rs74348413	0	42329597	C	T
22	rs9620001	0	42330229	T	C
22	rs73165141	0	42330336	G	A
22	rs147531601	0	42330492	C	T
22	rs139696415	0	42331208	C	T
22	rs10154646	0	42331409	G	C
22	rs9607859	0	42331740	C	T
22	rs5996089	0	42332436	G	A
22	rs6002545	0	42333330	C	G
22	rs6002546	0	42333408	T	G
22	rs9611693	0	42333802	G	A
22	rs183454112	0	42333934	G	A
22	rs139454492	0	42334063	G	A
22	rs73432628	0	42334231	C	T
22	rs117962560	0	42334588	C	T
22	rs8135804	0	42334660	C	T
22	rs1047997	0	42334953	C	G
22	rs55917324	0	42335411	C	T
22	rs1894713	0	42335621	G	A
22	rs75762735	0	42335740	C	T
22	rs67516067	0	42335970	G	A
22	rs5758511	0	42336172	G	A
22	rs73165147	0	42336237	A	G
22	rs12483944	0	42336783	C	T
22	rs6002548	0	42337040	T	G
22	rs6002551	0	42338152	G	A
22	rs6002552	0	42338351	G	A
22	rs6002554	0	42339095	T	C
22	rs3752591	0	42339516	A	G
22	rs10483213	0	42339525	G	A
22	rs73165152	0	42340397	G	A
22	rs1023498	0	42340569	C	T
22	rs1023499	0	42340582	T	C
22	rs141955649	0	42340731	A	C
22	rs1023500	0	42340844	T	C
22	rs150687600	0	42341046	T	C
22	rs7293091	0	42341308	A	G
22	rs73165153	0	42341363	G	A
22	rs35542507	0	42341934	A	G
22	rs3752592	0	42342765	G	T
22	rs41277477	0	42342870	C	G
22	rs6002555	0	42343091	G	A
22	rs6002556	0	42343773	C	A
22	rs5996091	0	42344266	A	G
22	rs8140869	0	42344297	G	A
22	rs5996092	0	42344408	A	G
22	rs8141722	0	42344872	G	A
22	rs62240992	0	42344911	A	G
22	rs5996093	0	42345070	A	G
22	rs5751182	0	42345181	G	A
22	rs145841401	0	42345902	G	A
22	rs73165159	0	42346042	C	T
22	rs12167978	0	42346475	G	A
22	rs62240993	0	42346728	A	G
22	rs55651128	0	42346781	T	C
22	rs5996094	0	42347060	T	C
22	rs11913631	0	42347371	G	T
22	rs11913578	0	42347391	A	C
22	rs2187959	0	42347844	T	G
22	rs28722907	0	42348062	G	A
22	rs2157591	0	42348094	G	C
22	rs2187960	0	42348355	T	C
22	rs6519296	0	42348602	G	C
22	rs7285557	0	42348790	T	C
22	rs1894714	0	42349134	T	G
22	rs5751186	0	42349710	G	A
22	rs6519297	0	42349847	G	A
22	rs55903228	0	42349912	G	A
22	rs139673891	0	42350090	A	G
22	rs55718937	0	42350127	G	A
22	rs5751187	0	42350510	A	G
22	rs12158579	0	42351289	C	T
22	rs58302269	0	42351309	G	A
22	rs9680671	0	42351477	T	C
22	rs4822069	0	42351481	T	C
22	rs145793708	0	42351538	C	T
22	rs4822070	0	42352081	A	G
22	rs181281616	0	42352983	C	T
22	rs4822071	0	42353064	T	C
22	rs73417007	0	42353408	A	G
22	rs62240996	0	42354389	A	C
22	rs62240997	0	42354567	T	G
22	rs73165163	0	42354642	T	A
22	rs62240998	0	42354701	T	A
22	rs73165164	0	42355549	T	C
22	rs62240999	0	42355563	C	G
22	rs67222508	0	42355997	C	G
22	rs78863773	0	42356321	G	T
22	rs7288749	0	42356430	C	T
22	rs6002560	0	42356886	T	C
22	rs116886599	0	42357105	T	C
22	rs57986573	0	42357852	C	T
22	rs5751188	0	42358040	A	G
22	rs8140164	0	42358413	C	T
22	rs6002561	0	42359204	A	G
22	rs60751895	0	42359229	T	G
22	rs1984419	0	42359302	T	C
22	rs8137409	0	42359793	G	A
22	rs67797654	0	42360407	G	A
22	rs9623482	0	42360574	T	C
22	rs4822072	0	42360833	G	C
22	rs5996096	0	42361336	G	A
22	rs4822074	0	42362457	G	C
22	rs4822075	0	42362560	A	G
22	rs76859597	0	42363161	A	G
22	rs2899350	0	42363408	A	G
22	rs79005996	0	42363812	G	A
22	rs4822076	0	42364057	C	T
22	rs77350866	0	42364432	C	T
22	rs6519298	0	42364997	C	T
22	rs10154700	0	42365073	G	T
22	rs76401019	0	42367641	G	A
22	rs916440	0	42367837	A	G
22	rs739292	0	42368857	G	A
22	rs5758525	0	42369095	C	G
22	rs66487809	0	42369228	T	A
22	rs5751191	0	42370991	T	C
22	rs4820451	0	42371333	T	C
22	rs188492459	0	42373644	G	T
22	rs739293	0	42373648	C	T
22	rs118061137	0	42374985	C	T
22	rs763260	0	42375228	A	G
22	rs5758527	0	42375761	T	G
22	rs5758529	0	42376614	T	C
22	rs4822077	0	42376964	G	A
22	rs2269665	0	42377878	G	A
22	rs11914200	0	42378070	G	A
22	rs62241000	0	42378507	C	T
22	rs5751194	0	42379813	C	T
22	rs5751195	0	42380001	A	C
22	rs5758531	0	42380648	G	T
22	rs5758532	0	42381427	T	C
22	rs112204402	0	42381703	C	T
22	rs739294	0	42381726	T	C
22	rs56177503	0	42381892	G	A
22	rs118142868	0	42382437	C	T
22	rs133292	0	42382748	G	A
22	rs133293	0	42382797	G	A
22	rs133294	0	42382805	C	T
22	rs117644134	0	42384019	C	T
22	rs62241003	0	42384077	A	G
22	rs133295	0	42384125	A	G
22	rs11090065	0	42384171	T	C
22	rs117969468	0	42384172	T	G
22	rs133296	0	42385261	G	A
22	rs4820454	0	42385352	A	G
22	rs117582565	0	42385399	C	T
22	rs62241023	0	42385429	G	A
22	rs6519301	0	42385967	A	G
22	rs133297	0	42386057	G	T
22	rs58874647	0	42386269	C	T
22	rs146951100	0	42386487	T	C
22	rs147597180	0	42386494	A	G
22	rs133298	0	42386949	G	T
22	rs56234624	0	42388826	A	G
22	rs133299	0	42388841	G	A
22	rs2097561	0	42389431	T	C
22	rs2097562	0	42389500	T	C
22	rs739295	0	42389698	G	A
22	rs133300	0	42389839	A	G
22	rs739296	0	42389948	G	A
22	rs133301	0	42390093	C	T
22	rs7290907	0	42390209	G	A
22	rs7290655	0	42390225	C	G
22	rs133302	0	42391176	T	C
22	rs55758879	0	42392091	G	A
22	rs56041448	0	42392104	T	A
22	rs710194	0	42392560	C	G
22	rs1062753	0	42392811	G	A
22	rs41277479	0	42393758	C	A
22	rs4822079	0	42394612	G	C
22	rs133303	0	42395242	C	G
22	rs133304	0	42395686	T	C
22	rs133305	0	42395960	C	T
22	rs133306	0	42396150	G	A
22	rs80057302	0	42396300	C	T
22	rs8138080	0	42396371	G	A
22	rs133307	0	42396568	C	A
22	rs34071114	0	42396890	C	T
22	rs9623489	0	42397026	A	G
22	rs5758537	0	42397042	G	T
22	rs133308	0	42397469	G	A
22	rs11090066	0	42398195	T	C
22	rs9623490	0	42398266	G	C
22	rs129853	0	42398375	T	C
22	rs133309	0	42398606	G	A
22	rs129855	0	42399325	G	A
22	rs129856	0	42399396	C	G
22	rs9620006	0	42399547	T	A
22	rs129857	0	42399686	T	C
22	rs5751197	0	42400120	T	C
22	rs6002571	0	42400416	A	G
22	rs9611700	0	42401514	C	T
22	rs133313	0	42401749	G	T
22	rs133314	0	42401841	G	A
22	rs133315	0	42402005	A	G
22	rs133317	0	42402386	G	A
22	rs2413663	0	42402399	T	A
22	rs133318	0	42402480	G	A
22	rs133319	0	42403446	C	T
22	rs59993856	0	42403980	C	T
22	rs133321	0	42405322	A	G
22	rs9620007	0	42405657	C	G
22	rs133322	0	42405659	A	G
22	rs133323	0	42405922	T	C
22	rs118035989	0	42406237	G	A
22	rs133324	0	42406371	C	A
22	rs4822081	0	42406788	C	T
22	rs133325	0	42406820	G	A
22	rs142384783	0	42406821	C	T
22	rs133326	0	42406885	G	A
22	rs145965651	0	42407163	G	C
22	rs150656198	0	42407350	G	A
22	rs133327	0	42407689	T	C
22	rs133328	0	42408079	T	C
22	rs117111792	0	42408288	C	T
22	rs133329	0	42408680	C	T
22	rs133330	0	42409456	G	A
22	rs149152747	0	42409913	T	A
22	rs9611710	0	42409977	G	T
22	rs12166549	0	42410419	T	C
22	rs9611711	0	42410695	G	A
22	rs9611712	0	42410993	T	C
22	rs133331	0	42411603	T	C
22	rs133332	0	42411664	T	C
22	rs133333	0	42412365	G	A
22	rs5758550	0	42412711	G	A
22	rs5751202	0	42412933	A	G
22	rs9607868	0	42414181	G	A
22	rs4822082	0	42414198	C	T
22	rs133335	0	42416056	A	G
22	rs133336	0	42416303	C	T
22	rs133337	0	42416695	G	T
22	rs133338	0	42416805	A	G
22	rs133339	0	42416987	A	G
22	rs133340	0	42417687	T	A
22	rs9607869	0	42418110	T	A
22	rs133341	0	42418185	T	C
22	rs133342	0	42418910	G	C
22	rs148712137	0	42418914	T	C
22	rs133344	0	42419433	C	A
22	rs74538360	0	42419459	G	A
22	rs9611714	0	42420510	A	T
22	rs133346	0	42420855	G	T
22	rs113456199	0	42421804	T	A
22	rs2301521	0	42423110	G	C
22	rs133347	0	42423645	A	T
22	rs149430793	0	42424160	A	G
22	rs143333223	0	42425480	A	G
22	rs133348	0	42427949	C	T
22	rs133349	0	42428727	A	T
22	rs133350	0	42429049	A	G
22	rs73165199	0	42429908	C	T
22	rs133351	0	42431246	G	T
22	rs5758553	0	42431429	G	A
22	rs5751204	0	42433801	C	T
22	rs133352	0	42434022	C	A
22	rs5751206	0	42435227	C	A
22	rs4822084	0	42435868	C	T
22	rs146777464	0	42435986	G	C
22	rs9607871	0	42436322	G	A
22	rs133353	0	42437366	G	A
22	rs117795733	0	42438985	C	T
22	rs73165200	0	42440239	T	A
22	rs133355	0	42440285	G	A
22	rs28715885	0	42441091	T	G
22	rs140556618	0	42441157	C	T
22	rs133356	0	42441302	G	A
22	rs6002586	0	42441412	C	T
22	rs133357	0	42442235	C	T
22	rs133358	0	42442539	A	T
22	rs111301688	0	42443788	G	A
22	rs34277770	0	42443908	A	G
22	rs5758559	0	42444489	G	A
22	rs139048851	0	42444866	C	T
22	rs78036465	0	42445174	G	A
22	rs10854749	0	42447341	G	T
22	rs76277210	0	42447531	G	A
22	rs5758562	0	42448238	C	G
22	rs5758563	0	42448761	G	T
22	rs5751209	0	42451603	A	G
22	rs76120052	0	42451766	T	C
22	rs58099562	0	42453772	T	C
22	rs144373253	0	42454353	C	T
22	rs5758566	0	42454354	G	A
22	rs11703233	0	42454587	G	A
22	rs1063392	0	42454950	A	G
22	rs117826003	0	42455180	A	G
22	rs62238588	0	42455248	C	T
22	rs78010544	0	42457550	C	G
22	rs2013960	0	42457912	T	A
22	rs2854837	0	42458481	G	A
22	rs55715427	0	42458827	G	C
22	rs2413666	0	42459622	C	T
22	rs150015348	0	42459913	C	A
22	rs77920989	0	42461088	C	T
22	rs9620018	0	42461187	T	C
22	rs2854827	0	42461918	G	A
22	rs133367	0	42463366	C	T
22	rs561074029	0	42463651	T	C
22	rs133368	0	42463689	T	C
22	rs133369	0	42463814	C	T
22	rs73167109	0	42464645	C	T
22	rs133370	0	42465260	T	C
22	rs133371	0	42465574	G	A
22	rs133373	0	42465788	G	A
22	rs133374	0	42465941	G	A
22	rs133375	0	42466509	C	G
22	rs133376	0	42466905	C	T
22	rs133377	0	42466950	C	T
22	rs2859438	0	42466980	A	T
22	rs133378	0	42467695	G	C
22	rs28605764	0	42468246	C	T
22	rs5758573	0	42468250	G	T
22	rs143052156	0	42468309	C	T
22	rs133379	0	42468535	A	G
22	rs133380	0	42468910	C	T
22	rs41277481	0	42470063	C	T
22	rs5751210	0	42470074	A	T
22	rs76392259	0	42470221	G	A
22	rs13057094	0	42470317	T	C
22	rs138301103	0	42470334	C	T
22	rs4822088	0	42470589	G	C
22	rs133381	0	42470608	C	G
22	rs78725400	0	42470736	G	A
22	rs45441993	0	42471738	C	A
22	rs133382	0	42471774	C	T
22	rs2413667	0	42472237	A	C
22	rs133383	0	42473603	C	T
22	rs1807493	0	42473860	C	G
22	rs1807494	0	42474138	C	G
22	rs8135801	0	42475568	A	G
22	rs2269524	0	42475703	T	G
22	rs6002592	0	42476754	A	C
22	rs2071711	0	42477650	G	C
22	rs62238591	0	42480007	C	T
22	rs139043947	0	42480421	G	A
22	rs117421064	0	42480863	A	G
22	rs5758574	0	42481400	G	C
22	rs7245	0	42481849	G	A
22	rs4147641	0	42482502	C	G
22	rs6002596	0	42484466	G	A
22	rs4147640	0	42485292	T	C
22	rs2284087	0	42485671	T	C
22	rs532237786	0	42486038	T	A
22	rs5751211	0	42486056	G	A
22	rs1989202	0	42486080	G	A
22	rs1801311	0	42486723	G	A
22	rs118007280	0	42487453	G	A
22	rs4147638	0	42487900	G	A
22	rs6002597	0	42488160	C	A
22	rs5758576	0	42488163	G	A
22	rs6002598	0	42488345	A	G
22	rs6002600	0	42488906	G	A
22	rs6002601	0	42489058	A	T
22	rs144526129	0	42489425	G	A
22	rs5758577	0	42489434	G	C
22	rs181757423	0	42490007	T	A
22	rs5758578	0	42490292	A	C
22	rs61527837	0	42490600	C	T
22	rs5996108	0	42490967	C	T
22	rs143591969	0	42491422	G	A
22	rs5758579	0	42491479	T	C
22	rs8138500	0	42491734	G	T
22	rs7292241	0	42492063	G	A
22	rs7291996	0	42492104	C	T
22	rs6002602	0	42492225	G	A
22	rs6002603	0	42492362	C	G
22	rs75303662	0	42492515	C	G
22	rs553586481	0	42492537	T	C
22	rs73421049	0	42492863	G	A
22	rs57117731	0	42492985	G	A
22	rs6002604	0	42493081	A	T
22	rs5996109	0	42493098	A	G
22	rs5996110	0	42493767	A	G
22	rs5758580	0	42493875	T	C
22	rs5996111	0	42493902	C	T
22	rs116963083	0	42494013	A	G
22	rs6002605	0	42494335	A	G
22	rs6002606	0	42494773	T	C
22	rs6002607	0	42496506	C	T
22	rs6002608	0	42496629	T	C
22	rs6002609	0	42496829	C	A
22	rs6002610	0	42496979	C	T
22	rs142472570	0	42497963	G	A
22	rs12157818	0	42498204	C	T
22	rs9620026	0	42498578	C	T
22	rs28817600	0	42498675	A	G
22	rs112400358	0	42499068	G	A
22	rs28791586	0	42500483	A	G
22	rs2839708	0	42500745	A	G
22	rs6519306	0	42501217	T	C
22	rs73167135	0	42501630	C	G
22	rs6002614	0	42501802	G	A
22	rs9611734	0	42502070	A	G
22	rs79801871	0	42502486	C	T
22	rs6002615	0	42503608	A	G
22	rs62238599	0	42504168	A	G
22	rs117957480	0	42504619	A	G
22	rs6002616	0	42504679	A	G
22	rs8141702	0	42504918	G	A
22	rs2413668	0	42505841	G	A
22	rs5996113	0	42506081	C	G
22	rs7364289	0	42506193	A	C
22	rs7364293	0	42506370	C	T
22	rs2413669	0	42507748	A	C
22	rs6002618	0	42507859	G	C
22	rs5751216	0	42508937	G	T
22	rs78548180	0	42510783	A	C
22	rs5996115	0	42510983	C	G
22	rs6002621	0	42511002	A	C
22	rs2839709	0	42511529	A	G
22	rs2839710	0	42511550	T	C
22	rs3985938	0	42511727	G	T
22	rs2413670	0	42511822	G	C
22	rs2413671	0	42511825	G	A
22	rs113826224	0	42511844	A	G
22	rs9623522	0	42512192	C	T
22	rs7286375	0	42512297	G	C
22	rs61665536	0	42512613	A	G
22	rs2413672	0	42513261	C	T
22	rs6002623	0	42513761	G	A
22	rs6002624	0	42513824	G	C
22	rs11090076	0	42514190	T	C
22	rs8143153	0	42515637	G	C
22	rs190828330	0	42515712	A	G
22	rs5751220	0	42516205	A	C
22	rs8138678	0	42516229	A	G
22	rs5751221	0	42516366	C	T
22	rs111988926	0	42516420	G	C
22	rs5758586	0	42517471	A	T
22	rs5996116	0	42517492	G	A
22	rs5758587	0	42517636	C	G
22	rs6002625	0	42517689	A	G
22	rs5751222	0	42517922	T	A
22	rs6002626	0	42517989	C	G
22	rs5758589	0	42518382	A	G
22	rs764481	0	42518426	G	A
22	rs34385013	0	42521929	G	A
22	rs4078247	0	42521985	T	C
22	rs35028622	0	42522074	C	A
22	rs116390392	0	42522312	T	C
22	rs28371738	0	42522392	G	A
22	rs1135840	0	42522613	G	C
22	rs28371729	0	42523358	G	T
22	rs28371725	0	42523805	C	T
22	rs16947	0	42523943	A	G
22	rs28371717	0	42524310	C	A
22	rs58440431	0	42524696	T	C
22	rs3892097	0	42524947	C	T
22	rs1081004	0	42525625	C	T
22	rs1081003	0	42525756	G	A
22	rs1065852	0	42526694	G	A
22	rs769258	0	42526763	C	T
22	rs1080992	0	42527158	C	T
22	rs28624811	0	42527533	A	G
22	rs1080989	0	42527793	C	T
22	rs28588594	0	42528224	G	A
22	rs1080985	0	42528382	C	G
22	rs1080983	0	42528568	T	C
22	rs28680494	0	42528851	A	C
22	rs28439297	0	42528858	C	T
22	rs28360521	0	42528976	C	T
22	rs28568508	0	42529219	A	G
22	rs28566059	0	42529321	C	T
22	rs118017929	0	42529366	C	G
22	rs28542726	0	42529407	G	T
22	rs28369142	0	42529540	C	A
22	rs28842514	0	42529930	G	T
22	rs28579115	0	42530826	G	T
22	rs144675432	0	42531020	A	G
22	rs28670611	0	42531210	C	T
22	rs4993392	0	42534074	C	T
22	rs4993393	0	42534075	G	A
22	rs28515621	0	42534126	G	T
22	rs2743449	0	42534148	C	T
22	rs28570317	0	42534276	C	G
22	rs116907259	0	42534550	T	C
22	rs6002633	0	42534600	T	C
22	rs2743450	0	42534601	G	A
22	rs2743451	0	42534682	T	C
22	rs2743453	0	42534956	A	G
22	rs2856962	0	42535461	C	T
22	rs2743454	0	42535636	G	A
22	rs2743456	0	42536313	G	A
22	rs3020737	0	42536974	G	T
22	rs56404506	0	42537196	T	C
22	rs2854741	0	42537404	G	C
22	rs1800754	0	42537597	A	G
22	rs73167167	0	42537623	C	A
22	rs150786922	0	42537628	T	C
22	rs139038830	0	42537630	C	G
22	rs4994469	0	42537834	T	C
22	rs1058167	0	42538029	A	G
22	rs2267444	0	42538071	G	C
22	rs2267446	0	42538084	C	T
22	rs28514673	0	42538229	G	A
22	rs2743459	0	42538704	G	T
22	rs184023369	0	42538826	C	G
22	rs2982057	0	42538870	A	C
22	rs3020732	0	42538876	A	T
22	rs2743460	0	42538885	G	T
22	rs2854740	0	42538897	A	G
22	rs71329131	0	42539105	T	C
22	rs2743461	0	42540551	A	G
22	rs2856957	0	42541285	G	A
22	rs4467371	0	42541328	G	A
22	rs5758605	0	42541349	G	A
22	rs5751226	0	42541394	A	G
22	rs5758606	0	42541656	T	C
22	rs5751227	0	42542153	T	G
22	rs149013899	0	42542651	C	T
22	rs2142694	0	42542870	G	A
22	rs117139644	0	42542895	A	C
22	rs2743462	0	42543288	A	G
22	rs5996120	0	42543960	C	T
22	rs2743464	0	42544050	G	A
22	rs5751228	0	42544758	G	A
22	rs5751229	0	42545221	G	A
22	rs35684169	0	42545893	C	T
22	rs12167368	0	42546304	G	A
22	rs2070904	0	42546447	C	T
22	rs2070903	0	42546448	G	A
22	rs59390354	0	42546852	G	A
22	rs140196505	0	42547135	G	A
22	rs143873292	0	42547150	G	A
22	rs5758608	0	42547229	C	T
22	rs5758609	0	42547317	A	G
22	rs5758610	0	42547409	C	T
22	rs78518684	0	42547654	G	A
22	rs2743465	0	42547739	G	A
22	rs8137366	0	42547755	C	G
22	rs61736524	0	42548107	C	T
22	rs5758612	0	42548178	A	G
22	rs55750514	0	42548433	G	C
22	rs2743467	0	42548880	G	A
22	rs61736522	0	42549103	C	T
22	rs5758613	0	42549164	A	G
22	rs1997659	0	42550287	A	G
22	rs2236779	0	42551344	G	A
22	rs189492326	0	42551765	G	C
22	rs742086	0	42552253	T	G
22	rs76627233	0	42552347	C	T
22	rs6519313	0	42552875	T	C
22	rs5751230	0	42553353	G	A
22	rs28507165	0	42553582	G	T
22	rs2899354	0	42554409	G	T
22	rs5758618	0	42554839	C	T
22	rs183941308	0	42555598	T	C
22	rs5751231	0	42555861	T	A
22	rs144054744	0	42556656	A	C
22	rs5758619	0	42557710	T	C
22	rs146771028	0	42558056	G	A
22	rs79724799	0	42559051	G	A
22	rs9611746	0	42561365	A	G
22	rs11703217	0	42561937	C	G
22	rs4453786	0	42563308	C	T
22	rs62240864	0	42563889	C	T
22	rs5758622	0	42563933	C	T
22	rs5751232	0	42564304	C	T
22	rs9623534	0	42565200	G	A
22	rs5751233	0	42566101	G	T
22	rs73167200	0	42566417	G	A
22	rs9306356	0	42567090	T	C
22	rs9607882	0	42567451	A	G
22	rs714002	0	42569024	T	C
22	rs112991199	0	42569124	G	C
22	rs713811	0	42569870	C	T
22	rs2011944	0	42569999	C	T
22	rs742089	0	42570458	G	A
22	rs28407360	0	42570595	T	C
22	rs5751235	0	42570848	C	T
22	rs9611749	0	42570897	C	A
22	rs760648	0	42571028	G	A
22	rs147135783	0	42571439	C	T
22	rs116858138	0	42571637	G	C
22	rs7287503	0	42572357	C	A
22	rs5758626	0	42572363	G	A
22	rs5758627	0	42572547	C	T
22	rs1989375	0	42573139	C	G
22	rs5758628	0	42573956	G	T
22	rs5758629	0	42574555	C	T
22	rs2413684	0	42574830	C	T
22	rs56070086	0	42575948	G	A
22	rs5758632	0	42578054	G	T
22	rs9607885	0	42578596	T	C
22	rs75993207	0	42578609	G	A
22	rs5751237	0	42579051	C	T
22	rs2899355	0	42579520	T	C
22	rs5758635	0	42579923	T	C
22	rs78630558	0	42580158	G	A
22	rs5758637	0	42580933	A	C
22	rs28438468	0	42580975	A	G
22	rs35234745	0	42580982	T	C
22	rs2142695	0	42581248	C	T
22	rs5758638	0	42582394	T	C
22	rs73169115	0	42583871	T	C
22	rs5751238	0	42583910	G	A
22	rs8141134	0	42584071	A	G
22	rs4349441	0	42584389	C	T
22	rs4464374	0	42584395	G	A
22	rs17002868	0	42584466	G	C
22	rs17476888	0	42584612	A	C
22	rs2839711	0	42584918	G	A
22	rs55962220	0	42585304	T	A
22	rs12484402	0	42586073	T	C
22	rs187894351	0	42586227	G	A
22	rs148341813	0	42586914	T	C
22	rs150891729	0	42586930	G	A
22	rs113036988	0	42589464	A	C
22	rs139000896	0	42590761	T	C
22	rs146668082	0	42591943	A	G
22	rs5751239	0	42592239	C	T
22	rs117965774	0	42593624	G	A
22	rs117542216	0	42594243	G	C
22	rs5751240	0	42595258	G	C
22	rs75971674	0	42595926	A	G
22	rs8142673	0	42596253	C	A
22	rs9623538	0	42597378	G	T
22	rs17002872	0	42597836	C	G
22	rs73169118	0	42598538	T	C
22	rs5758645	0	42598951	T	G
22	rs183015563	0	42599310	C	G
22	rs2223273	0	42599446	T	C
22	rs17002876	0	42599647	G	C
22	rs5751241	0	42600589	G	A
22	rs147924505	0	42600855	A	G
22	rs149010974	0	42601571	T	G
22	rs16986035	0	42602139	C	T
22	rs5758646	0	42602704	G	A
22	rs5758647	0	42602959	A	G
22	rs6002655	0	42603814	C	T
22	rs5751242	0	42603869	G	A
22	rs5758649	0	42605548	C	T
22	rs2070116	0	42606257	C	T
22	rs5758651	0	42609148	T	C
22	rs34030679	0	42610099	T	C
22	rs142871472	0	42610793	G	A
22	rs143525991	0	42611265	C	G
22	rs116943841	0	42611788	C	A
22	rs73169123	0	42611834	G	C
22	rs17386314	0	42612296	C	T
22	rs5996130	0	42612297	G	A
22	rs118002301	0	42612360	C	T
22	rs5758652	0	42612408	T	C
22	rs5758653	0	42613485	G	T
22	rs932376	0	42614362	T	C
22	rs2143139	0	42614401	G	C
22	rs17002897	0	42615054	C	G
22	rs78555069	0	42615492	T	G
22	rs118040307	0	42616172	C	T
22	rs117749753	0	42616513	C	T
22	rs5751243	0	42617177	T	C
22	rs5751244	0	42617411	T	C
22	rs62240933	0	42617456	T	C
22	rs2143138	0	42618340	T	C
22	rs145566136	0	42618350	T	C
22	rs55979692	0	42618352	A	C
22	rs117878768	0	42618662	C	T
22	rs5758657	0	42618669	A	G
22	rs1033459	0	42619067	A	G
22	rs1033460	0	42619308	A	G
22	rs7292034	0	42620795	A	G
22	rs5751245	0	42620940	T	C
22	rs144242396	0	42621228	C	T
22	rs148704559	0	42621232	C	T
22	rs5758659	0	42622003	C	T
22	rs9623543	0	42622369	T	C
22	rs117484537	0	42622781	C	T
22	rs55867855	0	42623258	G	A
22	rs5758660	0	42623718	C	A
22	rs5758661	0	42624445	A	C
22	rs74915033	0	42625640	C	G
22	rs28854583	0	42627122	T	C
22	rs116867592	0	42627290	A	G
22	rs5758662	0	42628088	T	C
22	rs56906457	0	42628335	A	G
22	rs28582339	0	42629354	A	G
22	rs17386770	0	42630745	T	C
22	rs78870601	0	42630772	C	T
22	rs78463060	0	42631773	C	T
22	rs79812456	0	42632556	T	C
22	rs143879709	0	42632589	C	T
22	rs74539107	0	42632747	T	G
22	rs5758666	0	42632833	G	A
22	rs5751247	0	42633054	T	C
22	rs5758667	0	42633204	G	A
22	rs8137968	0	42635326	T	C
22	rs138687708	0	42635459	G	A
22	rs189892230	0	42635632	A	G
22	rs5758670	0	42636687	T	C
22	rs117206004	0	42636965	G	A
22	rs117518412	0	42637023	G	A
22	rs150398197	0	42638140	C	T
22	rs117227008	0	42638411	A	G
22	rs28805093	0	42639227	A	G
22	rs5751250	0	42639645	T	G
22	rs75628172	0	42640518	G	A
22	rs5751251	0	42640606	G	C
22	rs5996135	0	42641458	T	C
22	rs77134147	0	42641535	T	C
22	rs113631412	0	42642047	G	A
22	rs138929129	0	42642395	A	G
22	rs58654759	0	42642576	T	C
22	rs137992872	0	42642843	G	A
22	rs5758677	0	42643039	A	C
22	rs2839706	0	42643847	T	C
22	rs2839707	0	42643900	T	A
22	rs55906806	0	42644471	C	T
22	rs5758681	0	42645091	A	G
22	rs5758682	0	42645202	C	T
22	rs184660836	0	42646273	T	G
22	rs34107327	0	42648353	T	G
22	rs5751255	0	42648408	C	T
22	rs12165846	0	42649298	C	T
22	rs118066186	0	42649334	G	C
22	rs78179954	0	42649443	A	G
22	rs5758684	0	42649509	C	T
22	rs138926378	0	42650013	C	T
22	rs134866	0	42650663	C	T
22	rs13056975	0	42650854	C	G
22	rs134867	0	42651221	T	C
22	rs56400210	0	42651536	A	C
22	rs111957468	0	42651567	G	A
22	rs134868	0	42651967	G	A
22	rs134869	0	42652074	G	A
22	rs134870	0	42652317	T	C
22	rs134871	0	42652716	T	C
22	rs134872	0	42653038	T	C
22	rs79829846	0	42653852	G	C
22	rs138982580	0	42654047	C	T
22	rs17478227	0	42654327	C	G
22	rs117818870	0	42654726	T	C
22	rs9623546	0	42655283	G	T
22	rs5758686	0	42655377	G	T
22	rs5758687	0	42656588	A	T
22	rs73169135	0	42656681	G	A
22	rs134873	0	42657566	T	G
22	rs17478318	0	42658821	C	T
22	rs4822099	0	42659964	G	A
22	rs739146	0	42660414	A	G
22	rs134874	0	42661144	A	G
22	rs134875	0	42661935	A	C
22	rs134877	0	42662371	C	T
22	rs5758688	0	42662501	T	C
22	rs5751258	0	42663871	C	G
22	rs134878	0	42663874	A	G
22	rs134879	0	42664201	A	C
22	rs56111723	0	42664883	T	A
22	rs5758689	0	42664972	T	G
22	rs12168969	0	42665117	C	T
22	rs181057533	0	42665322	G	A
22	rs79640657	0	42665394	C	T
22	rs55644935	0	42666069	A	G
22	rs137863594	0	42667359	A	G
22	rs1107553	0	42667473	A	G
22	rs117168709	0	42667552	C	T
22	rs1107554	0	42667594	G	C
22	rs118181882	0	42667716	G	A
22	rs5758690	0	42668295	C	G
22	rs5758691	0	42668504	G	C
22	rs5758692	0	42669029	T	A
22	rs117529804	0	42669104	C	T
22	rs134880	0	42669331	A	G
22	rs1001587	0	42670111	C	T
22	rs1001586	0	42670293	G	T
22	rs134881	0	42670740	G	C
22	rs134882	0	42670965	T	C
22	rs739147	0	42671066	T	G
22	rs113089356	0	42671186	G	A
22	rs117586165	0	42671337	C	G
22	rs134883	0	42671487	T	C
22	rs134884	0	42671508	C	G
22	rs80504	0	42671567	T	C
22	rs762995	0	42672124	A	G
22	rs134885	0	42673811	C	G
22	rs134886	0	42673856	A	G
22	rs134887	0	42674239	A	G
22	rs134888	0	42674281	C	T
22	rs134889	0	42674350	A	T
22	rs134891	0	42675882	T	C
22	rs134893	0	42677315	G	C
22	rs134894	0	42677913	A	C
22	rs129472	0	42678178	T	C
22	rs762997	0	42678713	A	G
22	rs86668	0	42678862	C	G
22	rs118004585	0	42679124	G	C
22	rs76462269	0	42680201	T	C
22	rs116897926	0	42680655	G	A
22	rs86669	0	42680800	C	T
22	rs86670	0	42680973	A	G
22	rs134897	0	42681860	T	C
22	rs77238205	0	42682262	C	G
22	rs134898	0	42682557	T	C
22	rs4822100	0	42682786	G	A
22	rs134899	0	42683030	T	G
22	rs117150568	0	42683200	G	A
22	rs134900	0	42683343	G	C
22	rs134901	0	42683520	C	T
22	rs134902	0	42683997	G	A
22	rs12165692	0	42684359	T	C
22	rs74706293	0	42684788	A	T
22	rs5758698	0	42684818	C	T
22	rs134903	0	42684913	C	A
22	rs134904	0	42685537	A	G
22	rs143149108	0	42686947	C	T
22	rs5758699	0	42688034	C	G
22	rs112603	0	42688085	A	T
22	rs17002947	0	42688532	A	G
22	rs9611766	0	42688639	G	A
22	rs17002948	0	42688724	T	G
22	rs80506	0	42689140	T	A
22	rs134906	0	42689370	C	T
22	rs112510122	0	42689736	G	A
22	rs143065297	0	42689789	C	T
22	rs113253914	0	42689945	G	T
22	rs5758700	0	42689998	T	A
22	rs112585007	0	42690000	C	T
22	rs5758701	0	42690262	A	G
22	rs6002672	0	42690311	C	G
22	rs1548304	0	42691238	C	T
22	rs8135529	0	42691270	T	C
22	rs6002673	0	42691296	A	G
22	rs181207038	0	42691688	C	T
22	rs5996139	0	42691689	A	G
22	rs9623554	0	42692339	G	A
22	rs6002674	0	42694220	T	C
22	rs35661397	0	42694533	C	T
22	rs73886025	0	42694904	C	G
22	rs11704558	0	42695148	C	T
22	rs73886026	0	42695345	C	G
22	rs8137939	0	42696005	G	A
22	rs8141607	0	42696300	G	A
22	rs5758703	0	42696872	C	T
22	rs6002676	0	42697216	A	G
22	rs11090082	0	42697449	G	A
22	rs73886027	0	42697966	C	T
22	rs4822101	0	42698103	T	C
22	rs4822102	0	42698430	C	T
22	rs4822103	0	42698574	A	C
22	rs73169161	0	42698602	G	A
22	rs4822104	0	42698800	T	C
22	rs4820459	0	42698962	G	A
22	rs4822105	0	42698966	C	T
22	rs5758704	0	42699042	C	T
22	rs9623555	0	42699606	T	C
22	rs8140842	0	42699996	T	C
22	rs8135132	0	42700222	A	C
22	rs9623557	0	42701111	A	C
22	rs6002677	0	42701419	A	G
22	rs2157295	0	42701984	T	G
22	rs140960454	0	42702096	C	T
22	rs4822106	0	42702179	C	T
22	rs2157296	0	42702182	T	C
22	rs142813206	0	42702310	G	A
22	rs762998	0	42702633	A	T
22	rs762999	0	42702673	C	G
22	rs6002678	0	42704386	C	G
22	rs137989005	0	42704600	T	C
22	rs763000	0	42704682	T	A
22	rs4822107	0	42704834	G	A
22	rs8142378	0	42705091	C	T
22	rs1041878	0	42705394	C	T
22	rs111480017	0	42705603	C	T
22	rs4822108	0	42705870	C	A
22	rs8139941	0	42706731	G	A
22	rs6002679	0	42707584	A	G
22	rs117749645	0	42707668	G	A
22	rs13055057	0	42707715	G	A
22	rs6002681	0	42708274	T	C
22	rs6002682	0	42708381	A	G
22	rs6002683	0	42708731	C	T
22	rs5758706	0	42709334	C	T
22	rs4820460	0	42709762	C	T
22	rs6002684	0	42709886	G	A
22	rs6002685	0	42709900	C	T
22	rs6002686	0	42710052	G	A
22	rs6002687	0	42710092	G	C
22	rs139621215	0	42710369	G	A
22	rs11090083	0	42710606	A	G
22	rs78602968	0	42710882	C	T
22	rs12628932	0	42711003	G	C
22	rs7287195	0	42711316	C	T
22	rs35248349	0	42711636	C	T
22	rs1008194	0	42713044	T	C
22	rs143322442	0	42714640	G	T
22	rs11704435	0	42714657	C	T
22	rs7285810	0	42715036	G	C
22	rs57163740	0	42715328	G	A
22	rs116589976	0	42715375	G	A
22	rs5751262	0	42715391	G	C
22	rs4822109	0	42716484	T	C
22	rs7286414	0	42716632	G	A
22	rs1107526	0	42717108	A	G
22	rs2413685	0	42717590	G	A
22	rs2157297	0	42717812	T	G
22	rs2157298	0	42717884	C	T
22	rs6002688	0	42718481	T	A
22	rs71329136	0	42719746	C	T
22	rs73169171	0	42720463	T	C
22	rs36141542	0	42720582	T	C
22	rs62238251	0	42720961	C	T
22	rs5758708	0	42721010	A	G
22	rs5758709	0	42721044	A	G
22	rs73169175	0	42721374	T	G
22	rs79856524	0	42721474	C	T
22	rs2227113	0	42722518	T	C
22	rs80265196	0	42722807	T	A
22	rs5751263	0	42723032	C	T
22	rs112017267	0	42723705	G	A
22	rs5751264	0	42723903	C	T
22	rs5758710	0	42725307	G	A
22	rs5758711	0	42725695	A	C
22	rs5758712	0	42725719	C	T
22	rs57684853	0	42725745	G	C
22	rs146594968	0	42726048	G	T
22	rs8142108	0	42726357	G	T
22	rs4822111	0	42727133	T	C
22	rs143887705	0	42727184	G	A
22	rs8138069	0	42727231	C	T
22	rs739149	0	42727304	T	C
22	rs739150	0	42728168	C	T
22	rs713804	0	42728456	T	C
22	rs60201604	0	42729040	C	T
22	rs58655134	0	42729096	C	T
22	rs56042802	0	42729596	A	G
22	rs6002691	0	42730482	C	G
22	rs6002692	0	42730680	C	T
22	rs79527556	0	42730837	C	T
22	rs9623566	0	42730970	C	T
22	rs59087868	0	42731385	G	A
22	rs4822112	0	42731540	G	T
22	rs79463777	0	42733021	A	G
22	rs57892117	0	42733867	C	T
22	rs370963717	0	42734422	C	T
22	rs8135490	0	42735350	T	A
22	rs7288345	0	42736136	C	G
22	rs73886046	0	42736397	C	A
22	rs142367256	0	42736984	G	A
22	rs66534409	0	42737165	G	C
22	rs73433586	0	42737184	C	T
22	rs7285654	0	42737789	G	A
22	rs143556414	0	42738285	G	C
22	rs9620039	0	42738766	C	T
22	rs1041879	0	42740543	C	A
22	rs1041880	0	42740665	T	C
22	rs739151	0	42741466	C	G
22	rs73433593	0	42741593	G	A
22	rs6002693	0	42741727	C	T
22	rs2071773	0	42741793	A	C
22	rs7288008	0	42741887	C	T
22	rs6002695	0	42742451	G	A
22	rs4820461	0	42742562	A	G
22	rs4820462	0	42742645	G	A
22	rs9611773	0	42742938	G	A
22	rs35955687	0	42743025	G	A
22	rs6002697	0	42743922	C	G
22	rs113782056	0	42744109	G	A
22	rs5758713	0	42744362	T	C
22	rs2071774	0	42744363	G	A
22	rs4822114	0	42744820	C	T
22	rs28720861	0	42744850	A	G
22	rs4822115	0	42744979	G	C
22	rs6002698	0	42745352	T	C
22	rs1023468	0	42745546	T	G
22	rs13056080	0	42745561	T	A
22	rs113534075	0	42745697	C	T
22	rs4822116	0	42745703	C	A
22	rs35517400	0	42745807	G	A
22	rs4820463	0	42745877	C	T
22	rs4822117	0	42745913	G	C
22	rs35758714	0	42746176	T	G
22	rs188168500	0	42746285	C	G
22	rs57603225	0	42746578	C	T
22	rs4822118	0	42746717	C	T
22	rs6002701	0	42746877	G	A
22	rs6002702	0	42746948	A	G
22	rs5996143	0	42747323	A	C
22	rs5996144	0	42747436	G	C
22	rs8141021	0	42747478	A	G
22	rs8141151	0	42747522	C	T
22	rs8141373	0	42747533	G	A
22	rs59086919	0	42747628	G	A
22	rs5751267	0	42747847	C	A
22	rs59781921	0	42748397	G	A
22	rs9611774	0	42748457	G	A
22	rs34423568	0	42748461	G	A
22	rs111703082	0	42749065	C	T
22	rs73435504	0	42749247	G	A
22	rs8142218	0	42749612	A	C
22	rs2157294	0	42750618	G	A
22	rs61458314	0	42750690	T	G
22	rs10154460	0	42750756	T	C
22	rs150388166	0	42750849	T	C
22	rs12168548	0	42751085	T	C
22	rs73169193	0	42751397	C	T
22	rs113116042	0	42751463	G	A
22	rs8135582	0	42751941	A	G
22	rs142731119	0	42752015	T	A
22	rs4239898	0	42752280	T	G
22	rs139391966	0	42752423	G	A
22	rs1011224	0	42752927	A	G
22	rs140859841	0	42753244	G	A
22	rs17479531	0	42753920	G	A
22	rs35608170	0	42754338	G	A
22	rs11090085	0	42754729	C	G
22	rs11090086	0	42754796	G	A
22	rs11090087	0	42754874	C	T
22	rs80185137	0	42755077	T	C
22	rs5996145	0	42756497	T	C
22	rs9611776	0	42757523	C	T
22	rs75787278	0	42757554	T	C
22	rs5996146	0	42758245	T	C
22	rs73435512	0	42758726	C	T
22	rs117943151	0	42759320	G	A
22	rs1023469	0	42759341	T	C
22	rs6002704	0	42760066	G	A
22	rs116900029	0	42761285	C	T
22	rs4422240	0	42762024	A	G
22	rs2071775	0	42764776	C	T
22	rs149661754	0	42764969	G	A
22	rs12484845	0	42766109	C	T
22	rs9607891	0	42766734	G	A
22	rs6002708	0	42768154	T	C
22	rs183888183	0	42768220	C	T
22	rs77337546	0	42769137	C	A
22	rs186695556	0	42769201	A	G
22	rs4822119	0	42769652	G	A
22	rs2413686	0	42769725	C	G
22	rs112595670	0	42769915	T	G
22	rs8141398	0	42770546	C	T
22	rs8141792	0	42770659	G	C
22	rs4822120	0	42771226	C	T
22	rs9607893	0	42771352	T	C
22	rs9611782	0	42771392	A	G
22	rs9607894	0	42771517	T	C
22	rs9611783	0	42771643	C	T
22	rs9607895	0	42771715	T	C
22	rs7364236	0	42771888	T	C
22	rs73886062	0	42771980	C	T
22	rs9623571	0	42772083	T	A
22	rs9623572	0	42772101	C	T
22	rs57028529	0	42772172	G	A
22	rs9620041	0	42772363	C	T
22	rs117853963	0	42773234	A	G
22	rs73886063	0	42773446	C	T
22	rs111888979	0	42773625	T	C
22	rs9611784	0	42773732	T	G
22	rs73435518	0	42773943	C	T
22	rs142376364	0	42774162	C	T
22	rs113759762	0	42774188	C	T
22	rs112739748	0	42774214	A	G
22	rs111829719	0	42774312	T	C
22	rs112978266	0	42774405	C	T
22	rs144807130	0	42774488	T	C
22	rs112134598	0	42774511	T	G
22	rs57154107	0	42774860	C	G
22	rs75006294	0	42774879	T	C
22	rs113386925	0	42775808	C	T
22	rs61018143	0	42775914	G	A
22	rs4822121	0	42775948	G	T
22	rs117380911	0	42776175	C	T
22	rs9623573	0	42776276	C	T
22	rs2294361	0	42776588	T	C
22	rs2294362	0	42776609	A	G
22	rs7286723	0	42776968	G	A
22	rs41277487	0	42777206	G	A
22	rs12484310	0	42777414	G	A
22	rs11090090	0	42777621	A	G
22	rs11090091	0	42777662	C	T
22	rs11090092	0	42777694	A	G
22	rs11090093	0	42777716	G	A
22	rs10854752	0	42777866	T	C
22	rs11090094	0	42777935	A	C
22	rs11090095	0	42777966	C	T
22	rs6002712	0	42778078	A	G
22	rs6002713	0	42778116	C	T
22	rs6002714	0	42778210	T	C
22	rs6002715	0	42778325	A	G
22	rs1057157	0	42779018	T	C
22	rs2092175	0	42779752	T	A
22	rs731026	0	42779879	G	A
22	rs731025	0	42779880	G	A
22	rs1077870	0	42779900	G	A
22	rs713942	0	42780331	G	C
22	rs12484229	0	42780985	T	C
22	rs12484478	0	42781071	G	A
22	rs12484885	0	42782102	C	T
22	rs34963472	0	42783070	G	A
22	rs11913215	0	42783130	G	T
22	rs74329479	0	42783506	C	T
22	rs732406	0	42783596	G	C
22	rs148007832	0	42783598	A	G
22	rs742157	0	42783830	C	T
22	rs4822123	0	42783917	C	T
22	rs5996149	0	42784201	C	T
22	rs73173004	0	42784944	C	T
22	rs13055337	0	42785060	C	G
22	rs73173005	0	42785121	G	A
22	rs10084635	0	42786544	T	C
22	rs12484450	0	42787043	C	T
22	rs12484851	0	42787101	T	A
22	rs13057554	0	42787278	G	A
22	rs6002719	0	42787282	T	C
22	rs144657106	0	42787899	C	A
22	rs10084647	0	42788316	G	T
22	rs28360627	0	42788480	G	A
22	rs34273880	0	42788919	T	C
22	rs74854193	0	42789204	C	T
22	rs12158329	0	42789438	G	A
22	rs8139546	0	42789446	G	A
22	rs9611786	0	42789763	T	A
22	rs113685239	0	42789950	G	A
22	rs112696052	0	42789979	T	C
22	rs35831717	0	42790618	C	T
22	rs35125472	0	42790703	C	A
22	rs4822125	0	42790873	C	T
22	rs5996150	0	42791129	A	G
22	rs5996151	0	42791442	G	A
22	rs146095933	0	42791664	G	A
22	rs9607897	0	42792015	C	T
22	rs4822126	0	42792160	G	C
22	rs6002721	0	42792210	C	T
22	rs6002722	0	42792374	C	T
22	rs34797957	0	42792900	G	A
22	rs17003024	0	42793122	C	T
22	rs12160838	0	42793563	G	A
22	rs35151068	0	42793845	C	T
22	rs5996153	0	42793873	A	G
22	rs17003026	0	42794001	T	C
22	rs2076089	0	42794230	C	T
22	rs35282507	0	42794237	G	A
22	rs5758722	0	42794270	G	A
22	rs34966242	0	42794326	T	C
22	rs28591661	0	42794614	G	T
22	rs28733316	0	42794640	G	A
22	rs145913496	0	42794689	G	A
22	rs12484417	0	42795201	C	T
22	rs111425933	0	42795237	G	T
22	rs11090096	0	42795245	G	A
22	rs117639252	0	42795733	G	A
22	rs1997675	0	42796031	C	T
22	rs117350780	0	42796091	G	A
22	rs112219218	0	42796469	C	A
22	rs62238257	0	42796743	A	G
22	rs11090097	0	42796778	A	T
22	rs117247809	0	42796836	T	C
22	rs5996156	0	42796902	A	G
22	rs7289512	0	42796914	G	A
22	rs62238258	0	42796961	G	A
22	rs75275430	0	42797785	A	G
22	rs1005286	0	42798097	T	C
22	rs79135451	0	42798481	G	C
22	rs9623580	0	42798492	C	A
22	rs73173008	0	42798571	G	A
22	rs9623581	0	42798637	T	C
22	rs5996158	0	42799098	C	T
22	rs9623583	0	42799454	T	C
22	rs80287472	0	42799480	G	A
22	rs75939245	0	42799876	G	A
22	rs111478498	0	42800081	C	T
22	rs117584024	0	42801179	T	C
22	rs2142831	0	42801452	A	G
22	rs78987353	0	42802470	C	T
22	rs11704106	0	42802543	C	T
22	rs112529539	0	42802926	G	A
22	rs5996159	0	42803120	G	C
22	rs11705417	0	42803565	T	C
22	rs62238259	0	42803808	C	A
22	rs2179232	0	42803809	G	A
22	rs13056038	0	42804028	C	A
22	rs9623585	0	42804420	G	C
22	rs2413689	0	42805895	C	T
22	rs75080077	0	42805925	G	A
22	rs7291924	0	42805927	A	G
22	rs7287634	0	42806731	A	C
22	rs7292416	0	42807216	G	C
22	rs2247576	0	42807314	T	C
22	rs2072863	0	42807351	C	T
22	rs2016721	0	42807870	G	A
22	rs6002725	0	42808536	T	C
22	rs113558470	0	42809110	G	A
22	rs147903635	0	42809613	C	T
22	rs6002727	0	42809866	T	C
22	rs9607898	0	42810053	T	C
22	rs11090099	0	42810088	A	G
22	rs12484975	0	42810248	G	A
22	rs9611788	0	42810301	C	T
22	rs9607899	0	42810589	T	A
22	rs62239661	0	42810988	G	A
22	rs17003058	0	42811101	C	T
22	rs6002728	0	42811156	A	G
22	rs8137110	0	42811162	T	G
22	rs11090100	0	42811647	A	C
22	rs9623586	0	42811648	T	C
22	rs733278	0	42811919	A	C
22	rs742158	0	42812041	G	A
22	rs735537	0	42812471	A	G
22	rs760723	0	42812472	T	G
22	rs76257850	0	42812820	G	T
22	rs17003066	0	42813042	G	C
22	rs11912314	0	42813156	C	G
22	rs8139063	0	42813753	T	C
22	rs62239662	0	42814027	G	A
22	rs6519319	0	42815125	G	A
22	rs7288411	0	42815358	G	A
22	rs4822127	0	42815756	C	G
22	rs78289400	0	42816066	G	A
22	rs117467468	0	42816333	A	G
22	rs73173015	0	42816468	A	G
22	rs111889320	0	42816542	C	T
22	rs191527510	0	42816640	C	T
22	rs113169579	0	42816664	C	T
22	rs111745487	0	42816712	C	T
22	rs6002731	0	42816727	A	G
22	rs9623588	0	42817226	G	A
22	rs9623589	0	42817652	T	G
22	rs17003074	0	42817666	C	T
22	rs28405495	0	42817792	T	C
22	rs6002733	0	42818418	A	C
22	rs113931299	0	42818498	G	A
22	rs10854754	0	42818977	T	C
22	rs13056159	0	42820207	G	A
22	rs2092177	0	42820250	C	T
22	rs2413690	0	42820264	A	G
22	rs10048888	0	42820353	A	G
22	rs111600689	0	42821047	C	A
22	rs8141510	0	42821185	C	T
22	rs8141826	0	42821501	A	G
22	rs112986863	0	42821698	C	T
22	rs8138168	0	42822195	G	C
22	rs8139123	0	42822283	T	C
22	rs8138902	0	42822679	G	A
22	rs111459286	0	42823499	G	A
22	rs151217367	0	42823554	T	C
22	rs111969695	0	42823573	T	C
22	rs4822129	0	42823916	G	A
22	rs11705036	0	42824258	C	G
22	rs9620047	0	42825039	A	G
22	rs1807557	0	42825642	A	T
22	rs112348778	0	42826300	T	G
22	rs75891489	0	42826793	C	T
22	rs6002737	0	42827759	A	C
22	rs186811745	0	42828081	C	G
22	rs56307225	0	42828905	C	T
22	rs35107744	0	42830429	C	G
22	rs62239664	0	42830576	C	T
22	rs76753271	0	42831070	G	A
22	rs11705198	0	42831451	T	C
22	rs9611796	0	42832269	C	T
22	rs55896880	0	42832748	T	G
22	rs13054544	0	42832790	C	A
22	rs55905478	0	42832850	G	C
22	rs117550173	0	42833733	G	A
22	rs13055312	0	42834233	G	A
22	rs1016109	0	42835727	C	T
22	rs117935962	0	42835776	T	C
22	rs186888213	0	42835949	G	A
22	rs1016110	0	42836337	A	C
22	rs11704797	0	42836440	G	C
22	rs1076647	0	42837007	T	C
22	rs1076648	0	42837080	C	G
22	rs73173022	0	42837294	G	A
22	rs140438566	0	42838846	C	T
22	rs111269676	0	42841584	G	A
22	rs7291065	0	42842632	C	G
22	rs9607902	0	42843100	C	T
22	rs142478701	0	42843504	G	C
22	rs111272670	0	42843851	A	G
22	rs187308169	0	42844141	C	T
22	rs61352523	0	42845289	A	G
22	rs5758724	0	42845329	T	C
22	rs6002739	0	42846665	G	A
22	rs5758727	0	42848354	G	T
22	rs9611797	0	42848951	C	G
22	rs73888313	0	42849198	C	T
22	rs73173027	0	42849262	G	A
22	rs150329369	0	42849555	C	G
22	rs5751273	0	42850301	T	C
22	rs111579088	0	42851501	C	T
22	rs55692813	0	42852567	T	C
22	rs2899356	0	42853011	G	A
22	rs9607904	0	42853018	G	A
22	rs146747373	0	42853122	C	G
22	rs6002740	0	42853703	A	G
22	rs112564946	0	42854569	C	G
22	rs5758730	0	42854646	C	T
22	rs74811460	0	42854906	G	T
22	rs113556092	0	42854979	G	A
22	rs5751276	0	42855099	G	A
22	rs5758731	0	42855277	T	C
22	rs62239665	0	42855719	A	G
22	rs60230297	0	42855786	A	C
22	rs73173032	0	42856491	G	A
22	rs5758732	0	42857285	A	G
22	rs6002741	0	42857308	G	A
22	rs12169066	0	42857611	A	G
22	rs11704857	0	42857826	T	C
22	rs8142177	0	42858260	T	A
22	rs2899357	0	42858610	A	G
22	rs5751277	0	42858713	A	G
22	rs6002742	0	42859142	G	A
22	rs721296	0	42859300	C	A
22	rs9611801	0	42859935	A	G
22	rs5758733	0	42860486	A	G
22	rs73173039	0	42861043	G	T
22	rs113054100	0	42861437	G	T
22	rs7289072	0	42861613	G	A
22	rs5758734	0	42861656	C	A
22	rs7288856	0	42861727	A	G
22	rs6002743	0	42861944	G	A
22	rs5758735	0	42862004	T	C
22	rs5758736	0	42862437	C	A
22	rs5996168	0	42862481	G	T
22	rs5758737	0	42863114	C	T
22	rs28656779	0	42863325	G	A
22	rs11090102	0	42863830	G	A
22	rs11912357	0	42865010	G	A
22	rs11912326	0	42865011	C	A
22	rs5751279	0	42865754	T	C
22	rs5758739	0	42866060	G	A
22	rs5758740	0	42866077	G	C
22	rs4822133	0	42866427	T	G
22	rs2839705	0	42866614	A	G
22	rs73419054	0	42866999	T	G
22	rs9623600	0	42867243	T	C
22	rs4822134	0	42867332	T	C
22	rs5751280	0	42867855	T	A
22	rs5758742	0	42867898	A	G
22	rs5758743	0	42867957	G	A
22	rs9653845	0	42868083	T	C
22	rs12166756	0	42868369	G	C
22	rs5751281	0	42869453	A	C
22	rs6002745	0	42871115	T	G
22	rs73173043	0	42871577	G	A
22	rs8136771	0	42871682	G	T
22	rs9611804	0	42871832	G	C
22	rs11703237	0	42871934	G	C
22	rs5996171	0	42872086	C	T
22	rs5996172	0	42872128	T	A
22	rs57271318	0	42872587	T	C
22	rs117871128	0	42872876	G	A
22	rs72619523	0	42873155	G	A
22	rs5758744	0	42873323	A	T
22	rs13057831	0	42873532	T	C
22	rs35998301	0	42873630	G	C
22	rs5758745	0	42873759	G	A
22	rs5758746	0	42873942	A	G
22	rs8141743	0	42874289	C	T
22	rs5758747	0	42874300	A	G
22	rs8142089	0	42874412	G	A
22	rs12484414	0	42874564	C	T
22	rs6002747	0	42874631	G	A
22	rs2142826	0	42874773	G	A
22	rs2142827	0	42874781	G	A
22	rs145620649	0	42874908	A	G
22	rs2142828	0	42874954	T	A
22	rs112709268	0	42875373	G	A
22	rs5751282	0	42875479	A	G
22	rs11705074	0	42875519	T	G
22	rs4822135	0	42876604	T	C
22	rs143108908	0	42876738	C	A
22	rs5758750	0	42876791	G	A
22	rs73173047	0	42876982	G	T
22	rs9623603	0	42877126	T	C
22	rs11703700	0	42877543	G	A
22	rs9611806	0	42877669	C	T
22	rs5751283	0	42877916	G	A
22	rs5758751	0	42878001	T	C
22	rs12159371	0	42878349	A	G
22	rs5758752	0	42878831	C	T
22	rs572309046	0	42879691	C	T
22	rs370511811	0	42879767	A	G
22	rs117634833	0	42880312	T	G
22	rs4822136	0	42880961	A	G
22	rs5996176	0	42881312	C	T
22	rs138514290	0	42882012	T	C
22	rs5758754	0	42883002	C	T
22	rs5751284	0	42884431	C	T
22	rs5758756	0	42884997	A	G
22	rs6002756	0	42885455	C	T
22	rs5751285	0	42886204	T	C
22	rs111858644	0	42886269	G	T
22	rs149343500	0	42886811	A	G
22	rs5758758	0	42886952	G	T
22	rs180888309	0	42887243	C	G
22	rs73173053	0	42888260	C	G
22	rs111852645	0	42889586	A	G
22	rs73173054	0	42890624	A	C
22	rs139930656	0	42891001	A	C
22	rs148491942	0	42891812	C	T
22	rs715499	0	42892333	T	A
22	rs4429562	0	42892596	T	C
22	rs56087170	0	42894834	C	G
22	rs56169883	0	42895012	T	A
22	rs5758762	0	42895675	G	A
22	rs5758763	0	42895879	T	C
22	rs73173058	0	42895990	T	C
22	rs2413692	0	42896474	T	C
22	rs28432165	0	42897029	G	C
22	rs5758764	0	42897141	C	T
22	rs73888326	0	42897216	T	G
22	rs147364890	0	42899151	G	A
22	rs4822141	0	42902064	T	C
22	rs112228495	0	42902086	T	G
22	rs113861675	0	42902171	A	T
22	rs5758768	0	42902278	G	C
22	rs5758770	0	42903191	G	A
22	rs147985834	0	42903452	C	T
22	rs28464369	0	42903462	G	A
22	rs2413693	0	42903579	G	T
22	rs56240930	0	42903672	G	A
22	rs5751290	0	42903852	T	C
22	rs5758772	0	42903889	A	T
22	rs55888787	0	42904276	A	G
22	rs55736930	0	42904778	A	G
22	rs5758773	0	42904780	T	G
22	rs114162817	0	42904939	C	T
22	rs55732408	0	42905165	G	A
22	rs1056566	0	42905177	T	C
22	rs190454213	0	42905680	A	C
22	rs7291176	0	42905681	T	C
22	rs113473487	0	42906056	C	T
22	rs4820470	0	42906304	A	G
22	rs4822143	0	42906429	T	C
22	rs9611809	0	42906442	C	T
22	rs56211179	0	42906679	C	G
22	rs2003672	0	42906838	C	T
22	rs2281103	0	42906861	T	A
22	rs55803321	0	42906914	A	G
22	rs73173063	0	42906923	T	G
22	rs56076734	0	42906950	G	C
22	rs2003673	0	42906953	C	T
22	rs1064877	0	42906958	C	T
22	rs2281104	0	42907341	C	T
22	rs12485160	0	42907619	T	C
22	rs5758775	0	42907857	C	T
22	rs144737997	0	42908186	G	C
22	rs8313	0	42908743	G	A
22	rs9745	0	42908870	T	G
22	rs13504	0	42908897	T	C
22	rs62239687	0	42908903	C	A
22	rs4822145	0	42910510	G	A
22	rs4822146	0	42910769	G	A
22	rs73173065	0	42911517	G	C
22	rs184214368	0	42911788	C	T
22	rs55762648	0	42911980	C	G
22	rs3201001	0	42912029	G	T
22	rs11553441	0	42912097	C	T
22	rs1812240	0	42912106	C	T
22	rs8139383	0	42912136	G	T
22	rs117268004	0	42912377	C	T
22	rs5751292	0	42912501	A	T
22	rs5751293	0	42912722	A	G
22	rs8140087	0	42912798	C	T
22	rs5758780	0	42912904	A	G
22	rs78433467	0	42913152	T	C
22	rs3985936	0	42913651	T	G
22	rs8137466	0	42913734	T	C
22	rs150633004	0	42913786	A	T
22	rs146723886	0	42914033	T	C
22	rs550486645	0	42915634	C	T
22	rs141049505	0	42915843	C	T
22	rs5758781	0	42916215	C	G
22	rs5751295	0	42916391	A	G
22	rs62239689	0	42916678	T	C
22	rs7287384	0	42917154	C	T
22	rs138160110	0	42917557	G	A
22	rs6002781	0	42917813	C	T
22	rs4822148	0	42918375	C	T
22	rs5751296	0	42918859	A	G
22	rs6002782	0	42919010	C	T
22	rs5751297	0	42919125	C	T
22	rs113616686	0	42919188	C	T
22	rs6002783	0	42919254	A	G
22	rs4822149	0	42919674	C	T
22	rs148155476	0	42919800	C	G
22	rs4822150	0	42919939	C	T
22	rs7290093	0	42919991	G	C
22	rs4822151	0	42920003	A	G
22	rs113437783	0	42920541	G	A
22	rs4822152	0	42920767	G	A
22	rs4820472	0	42920944	C	T
22	rs5758784	0	42922162	C	A
22	rs5996182	0	42922420	T	C
22	rs6002784	0	42922463	A	G
22	rs6002785	0	42922465	T	G
22	rs12158774	0	42923339	A	T
22	rs61435054	0	42923540	T	C
22	rs57666870	0	42923546	A	C
22	rs12160166	0	42924478	T	G
22	rs16986101	0	42924632	T	A
22	rs58618659	0	42924732	C	A
22	rs150569591	0	42925030	T	C
22	rs2413698	0	42925131	A	G
22	rs141026901	0	42926054	C	T
22	rs9623617	0	42926188	G	T
22	rs113392488	0	42926311	G	A
22	rs5758785	0	42926426	G	A
22	rs6002787	0	42926858	A	T
22	rs5996185	0	42927445	G	A
22	rs5751299	0	42927816	C	T
22	rs12160355	0	42928108	G	C
22	rs6002788	0	42928478	G	A
22	rs73173074	0	42928654	C	T
22	rs55756635	0	42928853	A	G
22	rs56306647	0	42928924	A	G
22	rs5758789	0	42929931	C	T
22	rs55932229	0	42930843	C	T
22	rs12160044	0	42931889	G	A
22	rs4822159	0	42932013	G	C
22	rs12160782	0	42932133	A	T
22	rs4822160	0	42932317	G	A
22	rs1543371	0	42932388	C	G
22	rs6002790	0	42933078	T	C
22	rs2038186	0	42933371	G	A
22	rs2038187	0	42933492	C	G
22	rs4822161	0	42933626	A	C
22	rs5996188	0	42933774	C	T
22	rs189633416	0	42933898	G	A
22	rs5996190	0	42933912	G	A
22	rs6002791	0	42934425	T	C
22	rs743885	0	42935436	C	T
22	rs136966	0	42935699	G	A
22	rs11913309	0	42936553	A	C
22	rs136974	0	42936675	T	C
22	rs140869342	0	42937097	G	A
22	rs136975	0	42937745	C	T
22	rs138516945	0	42937933	G	A
22	rs11090109	0	42938157	G	A
22	rs5758794	0	42938163	G	A
22	rs62239712	0	42938326	C	T
22	rs12483992	0	42938430	G	A
22	rs5758796	0	42938749	G	A
22	rs12484049	0	42938945	C	G
22	rs71329143	0	42939537	G	A
22	rs5751301	0	42939624	A	G
22	rs5751302	0	42939639	G	A
22	rs5758798	0	42939708	A	G
22	rs141478056	0	42939927	A	G
22	rs57061188	0	42940153	T	C
22	rs136976	0	42940318	T	C
22	rs4822167	0	42940852	G	A
22	rs136978	0	42941390	T	C
22	rs136979	0	42941418	A	G
22	rs73173077	0	42941490	G	A
22	rs117060806	0	42941519	C	T
22	rs136980	0	42943481	G	A
22	rs57266079	0	42943943	G	C
22	rs136983	0	42944621	T	C
22	rs12167547	0	42944625	G	A
22	rs73173079	0	42945690	C	G
22	rs136986	0	42945888	T	C
22	rs136987	0	42946036	G	A
22	rs136988	0	42946371	C	T
22	rs136989	0	42946880	C	A
22	rs117237833	0	42946974	G	A
22	rs3939039	0	42948172	C	T
22	rs136991	0	42948236	T	C
22	rs136992	0	42948885	T	G
22	rs147786044	0	42948995	T	C
22	rs13433651	0	42949187	C	A
22	rs41277497	0	42949449	G	A
22	rs56294912	0	42949543	C	G
22	rs3213548	0	42949748	C	G
22	rs5751306	0	42950361	T	G
22	rs2859031	0	42955397	G	C
22	rs117386487	0	42955513	A	C
22	rs13058560	0	42955655	G	A
22	rs137025	0	42955753	C	G
22	rs137026	0	42955974	T	C
22	rs7288003	0	42956114	C	T
22	rs13054167	0	42956413	T	A
22	rs8135177	0	42957288	C	T
22	rs3788593	0	42957790	T	C
22	rs55821000	0	42958054	G	A
22	rs137027	0	42958685	T	C
22	rs137028	0	42958687	C	T
22	rs137029	0	42959141	T	C
22	rs137030	0	42959270	C	T
22	rs6002795	0	42959360	G	A
22	rs117885227	0	42959624	T	C
22	rs60565735	0	42960137	T	C
22	rs12628267	0	42960357	T	G
22	rs137033	0	42961277	T	C
22	rs137034	0	42961298	T	A
22	rs138231779	0	42961488	C	T
22	rs137036	0	42961637	A	G
22	rs137037	0	42961860	G	T
22	rs77221604	0	42961886	G	A
22	rs9623626	0	42962218	C	G
22	rs137040	0	42962609	G	T
22	rs2859034	0	42963393	G	A
22	rs117089799	0	42963699	A	T
22	rs13058683	0	42964159	G	A
22	rs113075115	0	42964197	A	G
22	rs60809407	0	42964275	C	T
22	rs139696344	0	42964304	C	T
22	rs149782738	0	42964311	G	A
22	rs916323	0	42965152	C	T
22	rs137043	0	42965667	T	C
22	rs76198090	0	42965701	C	T
22	rs137044	0	42965918	C	T
22	rs78255042	0	42966083	C	G
22	rs12484552	0	42966103	A	C
22	rs2018875	0	42966354	C	A
22	rs137045	0	42966920	A	G
22	rs137046	0	42967235	C	T
22	rs147107302	0	42967270	C	T
22	rs191420044	0	42968192	C	T
22	rs137049	0	42968222	G	T
22	rs137050	0	42969109	G	T
22	rs137051	0	42969130	G	A
22	rs142056565	0	42969319	G	A
22	rs2007185	0	42969466	C	G
22	rs137053	0	42969854	T	G
22	rs137055	0	42970032	T	C
22	rs9590	0	42970263	C	G
22	rs60999122	0	42970403	T	C
22	rs137058	0	42970680	C	T
22	rs73173081	0	42970705	T	C
22	rs137059	0	42970736	G	A
22	rs72487664	0	42971630	G	A
22	rs76140054	0	42971673	A	G
22	rs137064	0	42971987	T	C
22	rs3752507	0	42972179	C	T
22	rs137065	0	42972228	T	C
22	rs137066	0	42972318	G	A
22	rs137067	0	42972368	A	G
22	rs145059817	0	42972735	G	A
22	rs137073	0	42973201	G	A
22	rs137074	0	42973702	G	C
22	rs113051327	0	42973725	C	T
22	rs9607920	0	42974056	C	T
22	rs137075	0	42974581	T	C
22	rs137079	0	42977907	C	T
22	rs55656437	0	42978061	G	A
22	rs137080	0	42978075	G	A
22	rs117842899	0	42978277	G	C
22	rs137082	0	42978999	G	A
22	rs137083	0	42979548	A	G
22	rs2285137	0	42980678	T	C
22	rs137085	0	42981138	T	C
22	rs137086	0	42981167	G	A
22	rs137087	0	42981349	C	T
22	rs2239811	0	42981508	A	C
22	rs1043606	0	42981678	T	C
22	rs137088	0	42981890	G	A
22	rs137090	0	42982385	A	T
22	rs137091	0	42982572	C	G
22	rs76940643	0	42983217	T	C
22	rs113181776	0	42983675	C	A
22	rs2071842	0	42983782	C	A
22	rs137092	0	42984131	A	G
22	rs9611824	0	42984153	C	T
22	rs137094	0	42984583	A	C
22	rs79640672	0	42984759	G	C
22	rs78715709	0	42984908	C	T
22	rs4822170	0	42985163	C	A
22	rs4822171	0	42985310	G	A
22	rs111630403	0	42985662	T	C
22	rs137095	0	42985798	T	C
22	rs5996194	0	42986513	T	C
22	rs137097	0	42987826	G	A
22	rs137098	0	42988117	T	C
22	rs137099	0	42988679	G	A
22	rs77542381	0	42988790	G	A
22	rs73173085	0	42989935	G	A
22	rs137100	0	42990074	C	T
22	rs144129612	0	42990317	G	A
22	rs112967681	0	42992536	C	A
22	rs116965268	0	42996083	C	T
22	rs4822173	0	42996149	G	A
22	rs111678332	0	42997539	C	T
22	rs146794213	0	42998373	T	G
22	rs113513063	0	42998902	G	T
22	rs73888342	0	42999645	A	G
22	rs28417761	0	43000662	T	C
22	rs137107	0	43001128	C	T
22	rs137108	0	43002362	A	G
22	rs185536385	0	43003168	G	C
22	rs139747884	0	43003274	T	C
22	rs58566950	0	43003307	C	T
22	rs12628877	0	43004069	C	G
22	rs73173086	0	43005296	G	C
22	rs60530807	0	43007592	T	C
22	rs1540311	0	43007594	G	C
22	rs137110	0	43007597	A	C
22	rs137111	0	43008104	T	C
22	rs137112	0	43009759	C	T
22	rs137113	0	43009817	G	C
22	rs6002815	0	43010601	G	C
22	rs28627172	0	43010817	G	A
22	rs61744232	0	43010821	C	T
22	rs137114	0	43011246	C	T
22	rs137115	0	43011403	T	C
22	rs137116	0	43011674	T	C
22	rs68420	0	43012202	C	G
22	rs137117	0	43012853	A	C
22	rs74279210	0	43012968	C	G
22	rs137118	0	43013218	C	T
22	rs137119	0	43013236	A	G
22	rs137121	0	43013554	C	T
22	rs12483767	0	43013785	A	G
22	rs137122	0	43013836	T	C
22	rs138598491	0	43013931	C	T
22	rs137123	0	43015492	G	T
22	rs137124	0	43015716	T	C
22	rs78933321	0	43015977	T	G
22	rs2018557	0	43018185	C	A
22	rs743887	0	43018587	C	G
22	rs743888	0	43018623	T	C
22	rs137126	0	43019252	A	G
22	rs2071843	0	43019536	A	G
22	rs2071844	0	43019562	T	C
22	rs137127	0	43019632	C	A
22	rs137128	0	43020169	C	T
22	rs8190457	0	43020234	C	T
22	rs137129	0	43020322	A	G
22	rs137130	0	43021141	T	C
22	rs145038521	0	43021414	T	C
22	rs137131	0	43021446	G	A
22	rs137132	0	43021554	A	G
22	rs137133	0	43021607	C	T
22	rs137134	0	43021713	T	A
22	rs34103809	0	43021954	T	C
22	rs137136	0	43023527	G	A
22	rs137137	0	43023535	A	G
22	rs2071846	0	43023939	G	T
22	rs137138	0	43023980	G	A
22	rs137139	0	43024410	C	T
22	rs8190441	0	43024701	G	A
22	rs11704825	0	43024871	T	C
22	rs2267452	0	43025470	G	A
22	rs2267453	0	43025942	T	G
22	rs2267454	0	43025950	C	T
22	rs737733	0	43026296	A	C
22	rs2285138	0	43026616	C	T
22	rs2285139	0	43026690	G	A
22	rs8190435	0	43026791	C	T
22	rs5758820	0	43026792	A	G
22	rs743889	0	43027356	G	A
22	rs2071847	0	43027630	C	T
22	rs6002829	0	43027824	T	C
22	rs6002830	0	43027869	C	T
22	rs3091344	0	43028481	A	G
22	rs2299832	0	43028799	G	A
22	rs2267455	0	43028803	T	C
22	rs2267456	0	43029809	G	A
22	rs5996199	0	43030324	A	G
22	rs143543844	0	43030430	G	A
22	rs5758822	0	43031078	T	G
22	rs5751314	0	43031210	G	C
22	rs8190423	0	43031657	G	A
22	rs8190422	0	43031820	G	A
22	rs8190421	0	43031943	G	A
22	rs6002837	0	43032182	C	G
22	rs8140318	0	43032229	A	G
22	rs5758823	0	43032244	C	A
22	rs5758824	0	43032328	A	G
22	rs8190416	0	43032488	G	C
22	rs5996200	0	43032742	C	T
22	rs2285141	0	43032870	G	T
22	rs5751315	0	43033800	C	T
22	rs5751316	0	43034144	A	G
22	rs9607923	0	43034175	G	A
22	rs6002838	0	43034260	G	T
22	rs6002839	0	43034602	G	C
22	rs78852336	0	43035098	G	T
22	rs137140	0	43035410	A	G
22	rs7287830	0	43035415	C	T
22	rs5751318	0	43035793	G	C
22	rs12628044	0	43035928	C	G
22	rs6519327	0	43036245	G	A
22	rs6519328	0	43036470	C	T
22	rs7284660	0	43036779	G	A
22	rs5758830	0	43038408	T	C
22	rs8190413	0	43039330	C	T
22	rs8190410	0	43039693	C	T
22	rs2267457	0	43039982	C	T
22	rs734637	0	43040082	A	G
22	rs763063	0	43040793	G	A
22	rs8190404	0	43040807	C	T
22	rs5751319	0	43040839	C	T
22	rs2284088	0	43040873	G	A
22	rs1109585	0	43040921	C	T
22	rs6002848	0	43041171	T	C
22	rs8190402	0	43041255	T	A
22	rs916321	0	43041391	G	A
22	rs2413707	0	43041489	G	A
22	rs6002850	0	43041545	A	G
22	rs2413708	0	43041593	A	G
22	rs8190397	0	43041636	C	T
22	rs6002851	0	43041837	A	C
22	rs6002853	0	43041902	C	T
22	rs8190393	0	43041929	G	A
22	rs8190391	0	43042197	C	G
22	rs2284090	0	43043087	G	A
22	rs2267458	0	43043175	G	C
22	rs8190385	0	43043238	G	T
22	rs8190384	0	43043515	A	C
22	rs2267459	0	43043954	T	A
22	rs8190377	0	43044149	T	C
22	rs60631826	0	43044572	G	A
22	rs8190371	0	43044765	A	G
22	rs28365958	0	43045643	C	G
22	rs28365957	0	43045695	G	A
22	rs5996205	0	43045707	G	T
22	rs11705171	0	43046094	G	T
22	rs6002858	0	43046277	C	T
22	rs74761310	0	43046301	C	T
22	rs5758833	0	43046466	A	C
22	rs60685278	0	43046494	C	T
22	rs11705269	0	43046517	G	A
22	rs6002862	0	43046707	T	C
22	rs145945494	0	43047232	C	T
22	rs3761461	0	43047285	C	T
22	rs3827361	0	43047476	G	A
22	rs28699161	0	43047832	A	G
22	rs28404399	0	43047865	G	A
22	rs56242040	0	43048151	T	C
22	rs75096326	0	43048263	A	C
22	rs79153620	0	43048469	G	A
22	rs5758837	0	43049014	G	T
22	rs77394173	0	43049048	C	T
22	rs13057781	0	43050527	C	T
22	rs5996206	0	43050539	A	G
22	rs6002863	0	43050597	A	G
22	rs13054038	0	43050788	T	C
22	rs9611830	0	43052136	G	T
22	rs73888349	0	43052604	A	G
22	rs5758840	0	43052883	A	G
22	rs141621691	0	43053140	C	T
22	rs5758842	0	43053336	G	T
22	rs78089762	0	43053435	C	G
22	rs1009433	0	43053813	T	G
22	rs5758843	0	43054121	G	A
22	rs73174905	0	43054308	G	A
22	rs11090113	0	43054490	A	G
22	rs11090114	0	43054509	G	A
22	rs5751322	0	43054738	T	G
22	rs12627948	0	43056758	A	C
22	rs112490964	0	43057206	A	G
22	rs34945863	0	43057546	C	T
22	rs79173401	0	43057565	T	C
22	rs5751323	0	43057833	T	C
22	rs2858470	0	43058496	A	G
22	rs11705003	0	43058627	G	A
22	rs130320	0	43058672	G	C
22	rs2858471	0	43058804	C	T
22	rs150911578	0	43058822	G	A
22	rs130321	0	43058837	A	G
22	rs78856866	0	43059138	G	T
22	rs146534961	0	43059229	G	A
22	rs130322	0	43059235	G	A
22	rs12628966	0	43059290	C	A
22	rs130324	0	43059464	T	G
22	rs8135701	0	43059840	G	C
22	rs130326	0	43059925	G	A
22	rs34660329	0	43060120	G	A
22	rs129354	0	43060850	G	A
22	rs130327	0	43061006	G	T
22	rs130328	0	43061482	G	A
22	rs2413709	0	43061494	C	T
22	rs130329	0	43061594	C	A
22	rs130330	0	43061610	A	G
22	rs4420	0	43061737	A	G
22	rs130331	0	43062331	C	T
22	rs135091	0	43062340	T	C
22	rs130332	0	43062434	A	G
22	rs111911231	0	43062797	T	C
22	rs7286140	0	43063246	A	G
22	rs2744884	0	43063511	C	T
22	rs5758846	0	43063616	G	C
22	rs139014860	0	43063720	G	A
22	rs135092	0	43063769	G	T
22	rs135093	0	43063958	C	T
22	rs73174907	0	43064030	T	A
22	rs135094	0	43064840	A	G
22	rs135095	0	43064857	T	C
22	rs141426134	0	43065324	T	C
22	rs144868206	0	43065407	A	G
22	rs58319500	0	43065921	C	G
22	rs130333	0	43066379	T	C
22	rs130334	0	43066531	A	G
22	rs112970116	0	43066932	A	C
22	rs130335	0	43067054	T	C
22	rs5751329	0	43067127	G	C
22	rs8138985	0	43067327	A	G
22	rs10427938	0	43067331	G	A
22	rs77813371	0	43067544	T	A
22	rs130336	0	43068239	A	G
22	rs9611835	0	43068401	G	A
22	rs7286131	0	43068518	T	C
22	rs5758854	0	43068711	G	A
22	rs9611837	0	43069264	C	T
22	rs5758856	0	43069740	T	G
22	rs12628255	0	43069761	T	C
22	rs5758857	0	43070593	C	T
22	rs5758858	0	43070623	C	T
22	rs130338	0	43070655	T	C
22	rs5758859	0	43070805	T	G
22	rs145427997	0	43071005	G	C
22	rs62238287	0	43071309	T	C
22	rs5758860	0	43071608	C	T
22	rs73425294	0	43072626	T	C
22	rs17003208	0	43073031	C	T
22	rs61374197	0	43073331	A	G
22	rs12627752	0	43073936	C	T
22	rs130342	0	43074378	T	C
22	rs130343	0	43074556	T	A
22	rs130344	0	43074900	G	A
22	rs130345	0	43075422	G	T
22	rs130346	0	43075948	C	T
22	rs5758863	0	43076341	G	A
22	rs73888351	0	43076496	C	G
22	rs139516732	0	43076765	G	C
22	rs130347	0	43076809	T	C
22	rs130348	0	43077027	T	A
22	rs130349	0	43077050	T	A
22	rs149684629	0	43077079	C	T
22	rs130350	0	43077143	G	T
22	rs9611839	0	43077709	A	C
22	rs130363	0	43077904	T	C
22	rs130364	0	43078207	C	T
22	rs130365	0	43078569	G	A
22	rs135096	0	43078589	A	G
22	rs130367	0	43079037	G	A
22	rs130368	0	43079072	G	T
22	rs130369	0	43079175	G	C
22	rs135097	0	43079214	G	A
22	rs739024	0	43079607	A	G
22	rs17003212	0	43079754	T	C
22	rs135098	0	43079847	G	T
22	rs130370	0	43080028	C	T
22	rs140725954	0	43080791	T	G
22	rs130371	0	43080792	G	A
22	rs130372	0	43080880	C	T
22	rs130373	0	43080905	G	A
22	rs130374	0	43081044	A	G
22	rs130377	0	43081101	T	C
22	rs130379	0	43081398	G	T
22	rs5758865	0	43081442	G	T
22	rs130380	0	43081553	T	G
22	rs130382	0	43081726	T	C
22	rs130383	0	43081796	C	T
22	rs135100	0	43082040	G	A
22	rs130384	0	43082052	G	A
22	rs130385	0	43082265	T	C
22	rs130386	0	43082478	G	C
22	rs130387	0	43082755	C	T
22	rs130388	0	43082826	G	T
22	rs12628410	0	43082898	A	G
22	rs130389	0	43083045	C	A
22	rs130390	0	43083155	T	C
22	rs59408849	0	43083465	G	A
22	rs59356108	0	43083611	C	A
22	rs732336	0	43084104	C	T
22	rs135101	0	43084123	G	A
22	rs135102	0	43084125	T	C
22	rs135103	0	43084157	A	G
22	rs9611841	0	43084163	G	C
22	rs35653875	0	43084355	G	A
22	rs56027862	0	43084446	T	C
22	rs736014	0	43084512	G	T
22	rs736013	0	43084613	T	C
22	rs736015	0	43084680	G	C
22	rs4421	0	43084693	G	A
22	rs2006304	0	43085425	G	A
22	rs135105	0	43085610	C	G
22	rs2006303	0	43085647	A	G
22	rs7291375	0	43085854	C	G
22	rs4334578	0	43085927	C	T
22	rs7291417	0	43085943	C	T
22	rs5996223	0	43086173	T	A
22	rs739025	0	43086450	G	A
22	rs2899361	0	43086592	C	A
22	rs4822184	0	43086896	T	C
22	rs8142445	0	43087644	G	A
22	rs8142375	0	43087781	C	T
22	rs12168190	0	43088010	C	T
22	rs28915391	0	43088078	G	A
22	rs1053026	0	43088261	C	T
22	rs135106	0	43088435	C	T
22	rs3747193	0	43088463	G	T
22	rs3747194	0	43088549	C	T
22	rs9623659	0	43088971	C	T
22	rs6002904	0	43089055	G	C
22	rs11541159	0	43089849	T	C
22	rs3788594	0	43090249	A	C
22	rs3788595	0	43090276	T	A
22	rs9623660	0	43090534	A	T
22	rs130392	0	43090714	G	A
22	rs28915378	0	43090734	C	T
22	rs9611843	0	43091179	C	T
22	rs130394	0	43091341	A	G
22	rs130395	0	43091354	C	T
22	rs78018648	0	43092004	C	T
22	rs6002907	0	43092556	C	T
22	rs135107	0	43092620	A	G
22	rs3761462	0	43092786	C	T
22	rs130396	0	43092851	A	C
22	rs3761464	0	43092912	C	T
22	rs130397	0	43093143	T	C
22	rs79365412	0	43093168	A	T
22	rs41277501	0	43093189	T	A
22	rs3761465	0	43093296	G	T
22	rs9623661	0	43093376	C	T
22	rs916231	0	43093457	G	A
22	rs135108	0	43093596	G	A
22	rs149399083	0	43093640	C	A
22	rs12628541	0	43093698	A	G
22	rs130399	0	43094027	T	C
22	rs3761467	0	43094085	T	C
22	rs2024643	0	43094340	G	C
22	rs8141906	0	43094465	G	A
22	rs12628919	0	43094736	G	A
22	rs11090115	0	43094877	A	G
22	rs4822185	0	43094925	G	A
22	rs28916570	0	43094932	T	G
22	rs8138577	0	43095113	T	A
22	rs77076498	0	43095129	G	A
22	rs60422751	0	43095255	G	C
22	rs4822186	0	43095374	T	A
22	rs4820476	0	43095457	C	T
22	rs5758870	0	43095473	C	T
22	rs5758871	0	43095600	T	C
22	rs5751340	0	43095737	C	G
22	rs28915372	0	43095895	C	T
22	rs910301	0	43095928	C	T
22	rs5758872	0	43095999	C	T
22	rs910302	0	43096013	A	T
22	rs910303	0	43096042	C	T
22	rs13057708	0	43096266	A	G
22	rs17485489	0	43096364	G	A
22	rs5996224	0	43096492	G	A
22	rs6002910	0	43096507	C	T
22	rs7284681	0	43096996	G	C
22	rs5758873	0	43097514	G	A
22	rs5751341	0	43097551	T	C
22	rs57323342	0	43098123	C	T
22	rs5758875	0	43098501	T	C
22	rs5751342	0	43098650	A	G
22	rs5751343	0	43098771	C	A
22	rs5758876	0	43099055	C	G
22	rs73174925	0	43099621	C	T
22	rs28992193	0	43099957	C	T
22	rs28992187	0	43100359	G	A
22	rs4822187	0	43100579	G	A
22	rs79142397	0	43100786	T	C
22	rs5758880	0	43100856	C	T
22	rs5758881	0	43100944	T	C
22	rs8141448	0	43101397	G	A
22	rs8141461	0	43101429	G	A
22	rs9620083	0	43102870	A	T
22	rs6002920	0	43102937	A	G
22	rs73174931	0	43103268	T	A
22	rs13055547	0	43103328	T	A
22	rs7286195	0	43103399	T	C
22	rs7286214	0	43103435	T	G
22	rs7285550	0	43103684	C	A
22	rs55878035	0	43104014	C	G
22	rs9620084	0	43104116	G	A
22	rs13055227	0	43104333	G	A
22	rs13056472	0	43104401	T	A
22	rs13055886	0	43104750	C	T
22	rs5758884	0	43105156	G	C
22	rs112899616	0	43105188	C	G
22	rs5758885	0	43105258	G	A
22	rs67194282	0	43105474	T	C
22	rs67418653	0	43105532	G	A
22	rs73174947	0	43105703	C	T
22	rs5751347	0	43106189	G	C
22	rs11704052	0	43106453	G	A
22	rs11704081	0	43106582	G	A
22	rs11704086	0	43106765	C	A
22	rs5758886	0	43106806	T	C
22	rs62238306	0	43107003	C	T
22	rs73174950	0	43107046	A	G
22	rs5758888	0	43107689	C	G
22	rs9620086	0	43107837	C	G
22	rs34470970	0	43107993	A	T
22	rs17485718	0	43108395	G	A
22	rs1989502	0	43108663	C	G
22	rs74332709	0	43108926	A	C
22	rs5758889	0	43109743	A	G
22	rs8139858	0	43109773	G	A
22	rs5758890	0	43110114	C	T
22	rs5758891	0	43110115	A	G
22	rs6002924	0	43110497	T	C
22	rs5758893	0	43110736	T	C
22	rs5758894	0	43110919	G	A
22	rs28992183	0	43111436	T	C
22	rs8141536	0	43111670	T	C
22	rs73174952	0	43111733	A	T
22	rs9607928	0	43111772	C	A
22	rs149617614	0	43112256	T	C
22	rs738526	0	43112475	C	T
22	rs1883990	0	43112611	A	G
22	rs8136914	0	43112674	A	G
22	rs1883991	0	43112818	C	A
22	rs738527	0	43112961	T	C
22	rs11703455	0	43113004	T	G
22	rs9620087	0	43113407	A	G
22	rs9623671	0	43113434	C	T
22	rs9620088	0	43113435	G	A
22	rs28992178	0	43113534	C	G
22	rs6002926	0	43113673	T	C
22	rs28992177	0	43113775	C	T
22	rs5751348	0	43113793	C	A
22	rs2143918	0	43114020	A	C
22	rs2143919	0	43114040	G	C
22	rs28992176	0	43114132	A	G
22	rs7287297	0	43114291	G	A
22	rs13056962	0	43114471	A	C
22	rs8138197	0	43114551	G	A
22	rs8138149	0	43114824	A	G
22	rs2143920	0	43114928	T	C
22	rs9623672	0	43115254	C	G
22	rs5758896	0	43115576	T	C
22	rs5758897	0	43115696	C	T
22	rs9611844	0	43115776	G	C
22	rs9611845	0	43116137	G	C
22	rs9620089	0	43116584	C	T
22	rs28910285	0	43116985	T	C
22	rs28910284	0	43116989	G	A
22	rs9607929	0	43117037	G	C
22	rs5758898	0	43117463	T	G
22	rs5751350	0	43117595	G	A
22	rs5751351	0	43117598	G	C
22	rs8184980	0	43118094	T	C
22	rs62238326	0	43118317	A	G
22	rs9611850	0	43118694	C	T
22	rs56093613	0	43118782	C	G
22	rs9611851	0	43118878	G	T
22	rs78822660	0	43119239	C	G
22	rs9623676	0	43119434	G	A
22	rs34091628	0	43120111	C	T
22	rs9611852	0	43120209	C	T
22	rs78341978	0	43120259	G	C
22	rs36060915	0	43121056	G	A
22	rs9611853	0	43121058	C	A
22	rs143582928	0	43121133	G	T
22	rs12166331	0	43121426	G	A
22	rs9623677	0	43121968	A	C
```
