## Supplementary material for "Characterization of shared and ancestry-specific signals driving complex traits using multi-ancestry fine-mapping": s2.afreq

```
#CHROM	ID	REF	ALT	ALT_FREQS	OBS_CT
22	rs2413611	T	A	0.287698	1008
22	rs1807579	T	C	0.276786	1008
22	rs6001794	G	T	0.274802	1008
22	rs7284587	T	A	0.0119048	1008
22	rs6001795	G	A	0.27877	1008
22	rs8136580	T	C	0.27877	1008
22	rs8140695	T	A	0.277778	1008
22	rs67465697	A	G	0.280754	1008
22	rs8136269	G	C	0.275794	1008
22	rs8136149	C	T	0.275794	1008
22	rs8140112	A	G	0.27381	1008
22	rs17323591	T	A	0.272817	1008
22	rs9611273	C	T	0.0119048	1008
22	rs2064258	T	C	0.289683	1008
22	rs73165039	A	G	0.27877	1008
22	rs5995819	G	A	0.0119048	1008
22	rs11089973	A	G	0.27877	1008
22	rs2143177	T	A	0.291667	1008
22	rs2179422	C	T	0.0109127	1008
22	rs73165040	C	T	0.274802	1008
22	rs17323619	G	C	0.274802	1008
22	rs117941537	T	C	0.0744048	1008
22	rs6001799	G	A	0.272817	1008
22	rs2103648	A	G	0.0119048	1008
22	rs12483853	G	C	0.250992	1008
22	rs6001800	G	A	0.0128968	1008
22	rs4586740	T	G	0.297619	1008
22	rs6001801	G	T	0.0128968	1008
22	rs4588292	T	C	0.0128968	1008
22	rs2413617	G	T	0.0128968	1008
22	rs113197291	G	A	0.00198413	1008
22	rs2005999	T	C	0.297619	1008
22	rs732384	A	G	0.284722	1008
22	rs146788634	G	A	0.0138889	1008
22	rs732383	T	C	0.284722	1008
22	rs4820397	T	C	0.297619	1008
22	rs4586733	T	C	0.0128968	1008
22	rs6001802	G	A	0.0128968	1008
22	rs11089974	C	T	0.276786	1008
22	rs57774511	T	C	0.277778	1008
22	rs5995825	C	T	0.444444	1008
22	rs6001804	A	C	0.167659	1008
22	rs5995826	G	A	0.448413	1008
22	rs4820399	C	T	0.447421	1008
22	rs117244557	C	G	0.0803571	1008
22	rs145908710	G	A	0.0128968	1008
22	rs4820400	G	T	0.449405	1008
22	rs4585125	G	A	0.449405	1008
22	rs8137853	T	C	0.449405	1008
22	rs9611279	T	C	0.448413	1008
22	rs3950173	T	C	0.448413	1008
22	rs4820403	G	A	0.446429	1008
22	rs1012241	C	T	0.446429	1008
22	rs2899334	T	C	0.446429	1008
22	rs6001807	T	G	0.447421	1008
22	rs5995827	A	G	0.446429	1008
22	rs5015397	A	G	0.446429	1008
22	rs4402860	A	T	0.28373	1008
22	rs6001808	T	C	0.446429	1008
22	rs4642036	T	C	0.446429	1008
22	rs140695498	C	T	0.0138889	1008
22	rs201838866	G	A	0.0535714	1008
22	rs185936105	C	T	0.0535714	1008
22	rs12484633	A	G	0.446429	1008
22	rs5995829	G	A	0.446429	1008
22	rs11705370	T	A	0.446429	1008
22	rs11705389	T	C	0.446429	1008
22	rs8137693	A	G	0.445437	1008
22	rs8141549	G	A	0.445437	1008
22	rs12484438	T	C	0.43254	1008
22	rs4820406	A	G	0.445437	1008
22	rs4821929	C	T	0.445437	1008
22	rs4820407	A	G	0.446429	1008
22	rs1474667	G	A	0.431548	1008
22	rs13053550	G	C	0.445437	1008
22	rs8139315	C	A	0.0138889	1008
22	rs6001817	G	T	0.444444	1008
22	rs11089975	C	T	0.014881	1008
22	rs7285909	T	G	0.444444	1008
22	rs6001819	T	C	0.443452	1008
22	rs7289946	G	A	0.443452	1008
22	rs6001820	T	C	0.443452	1008
22	rs60553412	A	G	0.149802	1008
22	rs34323392	A	G	0.149802	1008
22	rs5995832	T	C	0.444444	1008
22	rs62638153	G	A	0.444444	1008
22	rs62236835	C	T	0.444444	1008
22	rs57259665	C	T	0.0168651	1008
22	rs6001821	T	C	0.444444	1008
22	rs57770630	C	A	0.147817	1008
22	rs713658	C	T	0.444444	1008
22	rs738449	G	A	0.444444	1008
22	rs6001823	T	A	0.444444	1008
22	rs9611282	C	T	0.014881	1008
22	rs6001826	T	C	0.444444	1008
22	rs5995833	A	G	0.443452	1008
22	rs62236839	G	T	0.146825	1008
22	rs10222225	A	G	0.444444	1008
22	rs7290804	C	T	0.443452	1008
22	rs6001828	G	T	0.445437	1008
22	rs8142495	A	G	0.444444	1008
22	rs7288257	C	T	0.162698	1008
22	rs143409663	T	C	0.0625	1008
22	rs6001829	G	A	0.443452	1008
22	rs9611286	T	C	0.0138889	1008
22	rs738450	A	G	0.443452	1008
22	rs12628783	C	G	0.149802	1008
22	rs9611288	G	T	0.0138889	1008
22	rs3985940	A	G	0.444444	1008
22	rs6001831	T	G	0.444444	1008
22	rs17421586	T	A	0.430556	1008
22	rs4550767	G	T	0.443452	1008
22	rs6001832	A	G	0.430556	1008
22	rs62236842	G	A	0.150794	1008
22	rs7288451	A	G	0.0138889	1008
22	rs117975725	A	G	0.0644841	1008
22	rs62236844	A	T	0.14881	1008
22	rs7291171	T	A	0.0138889	1008
22	rs6001833	G	A	0.0138889	1008
22	rs8137636	G	A	0.443452	1008
22	rs8137796	C	T	0.443452	1008
22	rs6001834	G	A	0.443452	1008
22	rs4821932	A	T	0.443452	1008
22	rs4821933	T	A	0.44246	1008
22	rs5995835	G	A	0.0138889	1008
22	rs5995836	G	T	0.444444	1008
22	rs6001835	G	A	0.0138889	1008
22	rs6001837	C	A	0.446429	1008
22	rs2143175	A	G	0.43254	1008
22	rs4239893	T	C	0.446429	1008
22	rs4820408	T	G	0.446429	1008
22	rs6001841	G	A	0.446429	1008
22	rs738447	C	T	0.446429	1008
22	rs5995838	A	G	0.446429	1008
22	rs5995839	A	T	0.446429	1008
22	rs62237976	G	A	0.147817	1008
22	rs6001842	A	G	0.383929	1008
22	rs8138982	C	A	0.0833333	1008
22	rs6001843	G	C	0.384921	1008
22	rs138019	A	G	0.916667	1008
22	rs138020	A	G	0.987103	1008
22	rs138021	G	A	0.987103	1008
22	rs138022	A	G	0.987103	1008
22	rs138023	A	G	0.987103	1008
22	rs138024	A	C	0.553571	1008
22	rs12160931	T	G	0.43254	1008
22	rs138026	G	T	0.987103	1008
22	rs739182	G	T	0.43254	1008
22	rs138027	G	A	0.986111	1008
22	rs62237977	C	T	0.147817	1008
22	rs138028	A	G	0.987103	1008
22	rs138029	G	A	0.987103	1008
22	rs62237978	A	G	0.149802	1008
22	rs5750905	A	G	0.53869	1008
22	rs138031	C	T	0.553571	1008
22	rs138032	C	A	0.553571	1008
22	rs138035	A	G	0.553571	1008
22	rs138036	C	A	0.553571	1008
22	rs138037	C	A	0.553571	1008
22	rs138038	G	A	0.553571	1008
22	rs138039	G	A	0.553571	1008
22	rs138040	C	G	0.553571	1008
22	rs138041	G	A	0.553571	1008
22	rs62237980	T	G	0.149802	1008
22	rs138042	T	C	0.553571	1008
22	rs138043	T	C	0.554563	1008
22	rs1962769	A	G	0.986111	1008
22	rs138047	A	G	0.553571	1008
22	rs138048	C	T	0.553571	1008
22	rs138049	A	C	0.691468	1008
22	rs138050	A	C	0.522817	1008
22	rs138051	C	T	0.553571	1008
22	rs118070654	C	T	0.0724206	1008
22	rs5750907	C	T	0.553571	1008
22	rs5750908	T	C	0.553571	1008
22	rs57124092	G	T	0.147817	1008
22	rs1018807	A	G	0.553571	1008
22	rs77943556	A	T	0.131944	1008
22	rs5757882	C	T	0.554563	1008
22	rs5750909	G	C	0.554563	1008
22	rs5757883	G	A	0.554563	1008
22	rs5757884	C	A	0.554563	1008
22	rs5757885	G	A	0.554563	1008
22	rs9611299	A	G	0.554563	1008
22	rs118038547	A	G	0.014881	1008
22	rs4821935	A	C	0.987103	1008
22	rs7292310	C	T	0.554563	1008
22	rs4821936	C	G	0.282738	1008
22	rs5750910	A	G	0.554563	1008
22	rs147005136	A	G	0.0674603	1008
22	rs5750911	A	G	0.554563	1008
22	rs12485003	G	A	0.100198	1008
22	rs8141661	T	C	0.555556	1008
22	rs5757886	T	C	0.987103	1008
22	rs5757887	C	T	0.554563	1008
22	rs6001848	A	G	0.43254	1008
22	rs5757888	T	G	0.555556	1008
22	rs9611300	C	T	0.554563	1008
22	rs5757889	C	T	0.554563	1008
22	rs739180	G	A	0.986111	1008
22	rs5750912	C	G	0.554563	1008
22	rs143521471	C	T	0.282738	1008
22	rs148712173	A	G	0.0337302	1008
22	rs5750913	G	A	0.986111	1008
22	rs12628042	C	T	0.281746	1008
22	rs5750914	G	T	0.554563	1008
22	rs3752513	G	A	0.554563	1008
22	rs5750915	G	A	0.554563	1008
22	rs5757892	G	A	0.554563	1008
22	rs2157369	C	G	0.554563	1008
22	rs62238014	A	G	0.146825	1008
22	rs9941957	C	T	0.554563	1008
22	rs5750918	C	T	0.553571	1008
22	rs17001761	A	G	0.14881	1008
22	rs5750920	T	C	0.987103	1008
22	rs763071	A	G	0.987103	1008
22	rs12484776	A	G	0.286706	1008
22	rs4821938	T	C	0.987103	1008
22	rs12628051	T	C	0.434524	1008
22	rs4821939	T	A	0.287698	1008
22	rs4821940	T	C	0.44246	1008
22	rs5757899	A	G	0.551587	1008
22	rs117010246	C	T	0.0228175	1008
22	rs1074663	G	A	0.551587	1008
22	rs5750926	C	T	0.550595	1008
22	rs9611304	G	T	0.551587	1008
22	rs9611305	T	C	0.553571	1008
22	rs112251865	C	T	0.284722	1008
22	rs62238019	G	C	0.14881	1008
22	rs763072	G	A	0.986111	1008
22	rs57960171	G	A	0.14881	1008
22	rs2413620	C	G	0.284722	1008
22	rs733381	A	G	0.285714	1008
22	rs743897	A	T	0.0248016	1008
22	rs62238021	G	A	0.14881	1008
22	rs6001858	A	G	0.986111	1008
22	rs739183	T	C	0.987103	1008
22	rs2413621	C	T	0.987103	1008
22	rs5750927	G	A	0.551587	1008
22	rs150350432	T	C	0.015873	1008
22	rs4821941	A	G	0.435516	1008
22	rs11089985	A	G	0.435516	1008
22	rs5750929	T	A	0.551587	1008
22	rs929070	T	C	0.989087	1008
22	rs9623162	C	T	0.987103	1008
22	rs6001861	C	T	0.539683	1008
22	rs9611306	G	A	0.539683	1008
22	rs5995842	C	G	0.438492	1008
22	rs5757902	A	G	0.0426587	1008
22	rs140845314	A	G	0.0168651	1008
22	rs5757903	C	T	0.986111	1008
22	rs6001862	C	T	0.436508	1008
22	rs62238023	C	A	0.14881	1008
22	rs713898	G	A	0.147817	1008
22	rs6001864	C	G	0.443452	1008
22	rs5757905	G	A	0.986111	1008
22	rs73420548	G	A	0.14881	1008
22	rs4820409	G	A	0.433532	1008
22	rs5757906	C	T	0.986111	1008
22	rs743899	T	C	0.445437	1008
22	rs2008569	A	G	0.446429	1008
22	rs5757907	A	G	0.540675	1008
22	rs67710801	C	T	0.14881	1008
22	rs5750930	G	A	0.541667	1008
22	rs4820410	A	G	0.444444	1008
22	rs117652291	A	G	0.0168651	1008
22	rs62238026	G	A	0.14881	1008
22	rs67692712	A	G	0.150794	1008
22	rs5750931	T	C	0.986111	1008
22	rs12160369	T	C	0.436508	1008
22	rs1807554	C	G	0.436508	1008
22	rs62239064	G	A	0.14881	1008
22	rs5995843	A	G	0.436508	1008
22	rs139909	C	T	0.451389	1008
22	rs34382227	T	G	0.4375	1008
22	rs62239065	G	A	0.149802	1008
22	rs57574157	A	G	0.149802	1008
22	rs201999087	C	T	0.0446429	1008
22	rs12484951	T	G	0.299603	1008
22	rs6001872	A	G	0.446429	1008
22	rs139910	C	G	0.0138889	1008
22	rs139911	C	T	0.449405	1008
22	rs2294347	G	A	0.0625	1008
22	rs62239068	T	C	0.150794	1008
22	rs2072858	T	C	0.4375	1008
22	rs141790659	G	A	0.0168651	1008
22	rs17332320	G	T	0.296627	1008
22	rs6001877	G	A	0.446429	1008
22	rs62239069	G	A	0.146825	1008
22	rs139913	T	A	0.460317	1008
22	rs66480249	T	C	0.146825	1008
22	rs139914	A	G	0.414683	1008
22	rs145384968	T	C	0.0625	1008
22	rs4470425	C	A	0.395833	1008
22	rs4821942	G	A	0.249008	1008
22	rs41281265	A	G	0.400794	1008
22	rs139915	C	T	0.414683	1008
22	rs139916	G	A	0.014881	1008
22	rs4821943	A	G	0.405754	1008
22	rs117233552	G	A	0.0277778	1008
22	rs3804095	C	G	0.14881	1008
22	rs139761696	C	A	0.0198413	1008
22	rs139919	T	C	0.266865	1008
22	rs139920	C	T	0.34127	1008
22	rs139921	A	G	0.357143	1008
22	rs117417000	C	T	0.0714286	1008
22	rs470113	A	G	0.267857	1008
22	rs73167004	G	A	0.215278	1008
22	rs9611310	A	G	0.234127	1008
22	rs9611311	T	C	0.234127	1008
22	rs73167007	G	C	0.233135	1008
22	rs73167009	T	C	0.233135	1008
22	rs9611312	T	C	0.224206	1008
22	rs9611314	C	G	0.222222	1008
22	rs117613547	C	T	0.0267857	1008
22	rs12484697	G	A	0.212302	1008
22	rs138140314	T	G	0.0178571	1008
22	rs61467436	T	C	0.22123	1008
22	rs9611315	A	T	0.219246	1008
22	rs74424549	A	C	0.217262	1008
22	rs117667045	C	T	0.21627	1008
22	rs9607698	A	G	0.217262	1008
22	rs9611316	A	G	0.219246	1008
22	rs9607699	G	A	0.219246	1008
22	rs117820381	G	A	0.190476	1008
22	rs9607701	A	G	0.220238	1008
22	rs9607702	A	G	0.220238	1008
22	rs9611318	C	G	0.215278	1008
22	rs9607704	A	T	0.215278	1008
22	rs77084079	A	G	0.0208333	1008
22	rs12484610	T	C	0.21627	1008
22	rs909669	C	T	0.21627	1008
22	rs3788577	A	G	0.21627	1008
22	rs3788578	C	T	0.21627	1008
22	rs3788579	T	C	0.21627	1008
22	rs117867528	A	G	0.0436508	1008
22	rs5757922	A	G	0.362103	1008
22	rs17001846	A	G	0.21627	1008
22	rs2280790	T	C	0.21627	1008
22	rs118127065	C	T	0.0188492	1008
22	rs10854729	T	C	0.21627	1008
22	rs141718792	C	T	0.078373	1008
22	rs117326843	A	C	0.015873	1008
22	rs140873896	G	C	0.0178571	1008
22	rs8135371	A	C	0.0902778	1008
22	rs2075764	C	T	0.213294	1008
22	rs17001863	A	G	0.0873016	1008
22	rs150059586	G	A	0.215278	1008
22	rs118165986	G	A	0.014881	1008
22	rs12484358	G	A	0.214286	1008
22	rs145295685	G	A	0.015873	1008
22	rs5757933	T	C	0.0406746	1008
22	rs5995849	G	C	0.215278	1008
22	rs80165341	C	T	0.0327381	1008
22	rs17001868	A	C	0.209325	1008
22	rs11913132	A	G	0.208333	1008
22	rs6001894	T	C	0.208333	1008
22	rs150863873	G	T	0.0416667	1008
22	rs9611324	T	C	0.21627	1008
22	rs742140	G	A	0.209325	1008
22	rs5757936	A	G	0.391865	1008
22	rs9611325	G	A	0.209325	1008
22	rs2294348	G	C	0.208333	1008
22	rs2294350	C	T	0.208333	1008
22	rs146605000	G	A	0.0396825	1008
22	rs118036091	A	G	0.0138889	1008
22	rs144165324	C	T	0.0277778	1008
22	rs6001898	A	G	0.215278	1008
22	rs75748221	C	G	0.00396825	1008
22	rs55769635	G	A	0.215278	1008
22	rs147122512	G	A	0.215278	1008
22	rs6001900	T	C	0.215278	1008
22	rs117173890	T	C	0.0128968	1008
22	rs117636195	T	G	0.0198413	1008
22	rs9611328	G	A	0.215278	1008
22	rs9611329	G	T	0.215278	1008
22	rs150777046	C	G	0.215278	1008
22	rs189364446	T	C	0.0198413	1008
22	rs145655121	C	T	0.0218254	1008
22	rs116865378	G	A	0.0119048	1008
22	rs73167022	A	T	0.215278	1008
22	rs9611337	T	A	0.21627	1008
22	rs11704314	A	G	0.00992063	1008
22	rs73167023	T	C	0.217262	1008
22	rs760700	A	G	0.25	1008
22	rs760701	G	A	0.214286	1008
22	rs12483888	A	G	0.268849	1008
22	rs188579679	C	T	0.0168651	1008
22	rs55844816	C	T	0.213294	1008
22	rs2018393	G	T	0.300595	1008
22	rs17001883	A	T	0.327381	1008
22	rs73167027	A	T	0.232143	1008
22	rs5757946	A	G	0.607143	1008
22	rs2092163	C	T	0.218254	1008
22	rs729982	T	C	0.222222	1008
22	rs878756	T	C	0.111111	1008
22	rs56211152	C	T	0.0694444	1008
22	rs4821944	C	T	0.00992063	1008
22	rs17425081	G	A	0.00396825	1008
22	rs117518948	G	A	0.0208333	1008
22	rs2072856	G	A	0.102183	1008
22	rs75265520	G	A	0.0277778	1008
22	rs2072857	G	A	0.236111	1008
22	rs9619869	G	A	0.0128968	1008
22	rs73167030	T	C	0.237103	1008
22	rs12159970	G	A	0.236111	1008
22	rs5757949	T	C	0.381944	1008
22	rs73167031	A	C	0.239087	1008
22	rs150187597	C	T	0.014881	1008
22	rs6001910	T	C	0.239087	1008
22	rs56150793	G	C	0.238095	1008
22	rs6001911	A	G	0.238095	1008
22	rs1106673	G	A	0.238095	1008
22	rs73167034	T	C	0.239087	1008
22	rs74767555	G	A	0.238095	1008
22	rs2294352	G	A	0.238095	1008
22	rs6001912	T	C	0.239087	1008
22	rs8139974	T	A	0.105159	1008
22	rs17001895	A	G	0.356151	1008
22	rs10483203	A	T	0.238095	1008
22	rs56283550	G	A	0.238095	1008
22	rs9306345	A	G	0.242063	1008
22	rs12158872	G	C	0.238095	1008
22	rs73167039	A	G	0.238095	1008
22	rs17001907	T	C	0.239087	1008
22	rs35592496	C	T	0.10119	1008
22	rs6001913	C	A	0.238095	1008
22	rs56215843	C	T	0.238095	1008
22	rs73167041	G	T	0.238095	1008
22	rs61675795	C	T	0.238095	1008
22	rs73167042	G	A	0.241071	1008
22	rs6001915	A	G	0.238095	1008
22	rs58476910	A	C	0.0188492	1008
22	rs73167044	T	C	0.238095	1008
22	rs17001915	G	T	0.238095	1008
22	rs73167045	T	C	0.239087	1008
22	rs17001916	G	A	0.0853175	1008
22	rs17001918	G	C	0.0753968	1008
22	rs73167052	A	T	0.238095	1008
22	rs5995856	G	A	0.238095	1008
22	rs141961637	G	C	0.0178571	1008
22	rs17001920	T	C	0.239087	1008
22	rs4507196	C	A	0.344246	1008
22	rs118158251	G	A	0.10119	1008
22	rs6001920	T	C	0.239087	1008
22	rs150905963	G	A	0.0218254	1008
22	rs73167053	G	A	0.238095	1008
22	rs5995860	A	G	0.238095	1008
22	rs28419341	G	T	0.238095	1008
22	rs28552449	G	A	0.238095	1008
22	rs112375848	A	G	0.238095	1008
22	rs56253436	A	G	0.0257937	1008
22	rs55864500	C	T	0.238095	1008
22	rs73167058	T	C	0.239087	1008
22	rs5995862	A	C	0.238095	1008
22	rs117321164	G	A	0.0813492	1008
22	rs57948569	G	A	0.0188492	1008
22	rs8135759	T	C	0.110119	1008
22	rs149352552	C	G	0.0357143	1008
22	rs9607721	A	G	0.243056	1008
22	rs17001941	T	C	0.0873016	1008
22	rs17001943	A	G	0.238095	1008
22	rs73167062	G	C	0.240079	1008
22	rs5995863	G	T	0.344246	1008
22	rs73167063	G	A	0.239087	1008
22	rs5995864	A	G	0.240079	1008
22	rs75523053	G	T	0.238095	1008
22	rs73167064	A	T	0.0882937	1008
22	rs140110874	G	T	0.0178571	1008
22	rs74486969	T	C	0.239087	1008
22	rs12159787	A	G	0.238095	1008
22	rs10483204	T	C	0.239087	1008
22	rs4299422	T	C	0.238095	1008
22	rs2899337	T	C	0.239087	1008
22	rs139360493	G	A	0.0357143	1008
22	rs73167066	T	C	0.239087	1008
22	rs150158462	T	C	0.0386905	1008
22	rs73167067	C	G	0.238095	1008
22	rs75523970	A	C	0.0882937	1008
22	rs6001930	T	C	0.240079	1008
22	rs59098711	T	C	0.322421	1008
22	rs17001974	C	T	0.238095	1008
22	rs6001931	G	A	0.237103	1008
22	rs6001932	C	A	0.239087	1008
22	rs149078778	G	A	0.0257937	1008
22	rs73167069	A	G	0.239087	1008
22	rs73167072	G	A	0.239087	1008
22	rs73167073	A	G	0.238095	1008
22	rs73167076	C	T	0.238095	1008
22	rs17001977	G	A	0.238095	1008
22	rs182297676	C	A	0.0228175	1008
22	rs1807582	G	A	0.0257937	1008
22	rs3827381	T	C	0.239087	1008
22	rs3827382	G	A	0.239087	1008
22	rs139062	T	C	0.650794	1008
22	rs57478028	A	C	0.106151	1008
22	rs73167079	T	C	0.238095	1008
22	rs10483205	C	T	0.238095	1008
22	rs141201045	C	G	0.0376984	1008
22	rs112880707	C	T	0.238095	1008
22	rs190403080	G	T	0.0287698	1008
22	rs139063	G	A	0.650794	1008
22	rs113409089	G	A	0.239087	1008
22	rs74278065	T	C	0.239087	1008
22	rs5750946	G	A	0.650794	1008
22	rs139064	T	C	0.889881	1008
22	rs5750948	A	C	0.274802	1008
22	rs6001935	T	C	0.238095	1008
22	rs56135013	C	T	0.238095	1008
22	rs6001937	A	G	0.238095	1008
22	rs73167089	C	T	0.238095	1008
22	rs5995867	T	G	0.238095	1008
22	rs73167090	G	A	0.238095	1008
22	rs77426923	G	A	0.238095	1008
22	rs56182212	T	A	0.241071	1008
22	rs73167092	T	C	0.238095	1008
22	rs73167093	T	C	0.238095	1008
22	rs6001942	A	G	0.240079	1008
22	rs138175438	G	A	0.238095	1008
22	rs73167096	T	C	0.238095	1008
22	rs73167097	T	A	0.238095	1008
22	rs73167098	C	A	0.238095	1008
22	rs113966362	G	C	0.237103	1008
22	rs73167101	C	T	0.237103	1008
22	rs17001993	G	A	0.237103	1008
22	rs17001994	G	T	0.237103	1008
22	rs73169003	T	C	0.237103	1008
22	rs10483206	C	T	0.237103	1008
22	rs139067	G	C	0.889881	1008
22	rs6001946	A	G	0.237103	1008
22	rs6001949	G	A	0.237103	1008
22	rs17001997	G	A	0.237103	1008
22	rs6001950	C	G	0.237103	1008
22	rs17001999	A	G	0.0833333	1008
22	rs56124626	A	G	0.239087	1008
22	rs3091393	G	C	0.890873	1008
22	rs139858516	C	A	0.0763889	1008
22	rs9611367	T	C	0.641865	1008
22	rs5757976	C	T	0.886905	1008
22	rs7289671	T	C	0.0882937	1008
22	rs5757979	G	C	0.893849	1008
22	rs112034576	C	T	0.244048	1008
22	rs116974822	C	A	0.0208333	1008
22	rs55993771	G	C	0.24504	1008
22	rs185673504	A	T	0.0188492	1008
22	rs5757983	C	G	0.894841	1008
22	rs117410690	C	A	0.0257937	1008
22	rs6001954	T	G	0.24504	1008
22	rs5995870	A	G	0.24504	1008
22	rs5995871	A	G	0.24504	1008
22	rs139903991	A	T	0.24504	1008
22	rs4821957	C	T	0.664683	1008
22	rs2413624	C	T	0.664683	1008
22	rs375531474	C	A	0.015873	1008
22	rs55849114	C	A	0.246032	1008
22	rs55722862	A	C	0.246032	1008
22	rs55960299	G	C	0.246032	1008
22	rs551072823	A	G	0.0248016	1008
22	rs5757997	G	A	0.641865	1008
22	rs5750957	C	T	0.664683	1008
22	rs73169017	G	C	0.24504	1008
22	rs1883473	C	T	0.0238095	1008
22	rs142851268	C	T	0.0218254	1008
22	rs7289389	A	T	0.0188492	1008
22	rs5757998	G	A	0.662698	1008
22	rs138177469	A	G	0.0248016	1008
22	rs6001960	A	G	0.911706	1008
22	rs5758000	C	T	0.662698	1008
22	rs143819416	G	C	0.0238095	1008
22	rs5758001	A	C	0.66369	1008
22	rs9623184	C	T	0.0188492	1008
22	rs4257482	G	A	0.664683	1008
22	rs55662398	T	G	0.24504	1008
22	rs6001962	A	G	0.24504	1008
22	rs5758004	A	G	0.890873	1008
22	rs932379	A	T	0.24504	1008
22	rs73169026	C	T	0.247024	1008
22	rs535593363	T	C	0.0168651	1008
22	rs73169028	C	T	0.24504	1008
22	rs5758007	A	T	0.890873	1008
22	rs73169032	G	A	0.24504	1008
22	rs55674424	T	A	0.248016	1008
22	rs5758008	A	G	0.642857	1008
22	rs5750960	C	A	0.888889	1008
22	rs5015453	C	T	0.333333	1008
22	rs5995875	C	T	0.24504	1008
22	rs6001965	C	A	0.24504	1008
22	rs5750961	C	T	0.641865	1008
22	rs56092708	G	A	0.24504	1008
22	rs16985899	C	T	0.24504	1008
22	rs117518970	T	C	0.0248016	1008
22	rs9619878	G	C	0.0198413	1008
22	rs997684	G	C	0.890873	1008
22	rs17002019	C	T	0.24504	1008
22	rs17002020	T	C	0.24504	1008
22	rs73169036	C	T	0.24504	1008
22	rs12160047	A	G	0.24504	1008
22	rs56047425	T	C	0.24504	1008
22	rs56411183	G	A	0.24504	1008
22	rs5750966	C	G	0.886905	1008
22	rs73169040	A	G	0.24504	1008
22	rs117423948	T	A	0.24504	1008
22	rs5995876	G	A	0.24504	1008
22	rs138476044	G	A	0.24504	1008
22	rs1022533	C	T	0.641865	1008
22	rs73169043	C	T	0.24504	1008
22	rs28444678	T	C	0.24504	1008
22	rs17002024	C	T	0.247024	1008
22	rs143356434	T	C	0.0138889	1008
22	rs148372310	C	G	0.0376984	1008
22	rs57705902	C	T	0.247024	1008
22	rs79799751	C	T	0.248016	1008
22	rs6001973	T	C	0.247024	1008
22	rs5750968	C	G	0.639881	1008
22	rs6001974	A	G	0.247024	1008
22	rs73169051	T	C	0.247024	1008
22	rs17002026	C	T	0.24504	1008
22	rs17002027	T	C	0.24504	1008
22	rs28567076	A	C	0.24504	1008
22	rs73169056	G	A	0.24504	1008
22	rs55853923	T	C	0.24504	1008
22	rs5758018	T	G	0.641865	1008
22	rs17002030	T	C	0.24504	1008
22	rs139511888	A	G	0.0188492	1008
22	rs73169057	T	C	0.24504	1008
22	rs73169058	A	C	0.24504	1008
22	rs5758019	T	C	0.0376984	1008
22	rs73169060	T	C	0.24504	1008
22	rs5758020	C	T	0.641865	1008
22	rs76345201	C	A	0.0694444	1008
22	rs142127948	G	A	0.244048	1008
22	rs17002034	G	T	0.24504	1008
22	rs17002036	G	A	0.24504	1008
22	rs2187832	A	C	0.886905	1008
22	rs17002038	C	T	0.24504	1008
22	rs6001980	T	C	0.24504	1008
22	rs55719110	T	C	0.24504	1008
22	rs55997921	C	A	0.24504	1008
22	rs133034	C	T	0.892857	1008
22	rs112325639	A	T	0.0208333	1008
22	rs181650684	A	T	0.0327381	1008
22	rs59047419	C	A	0.24504	1008
22	rs133035	T	C	0.641865	1008
22	rs133036	C	T	0.886905	1008
22	rs55669535	T	A	0.24504	1008
22	rs133037	G	A	0.641865	1008
22	rs148838617	G	A	0.0337302	1008
22	rs73169071	C	T	0.24504	1008
22	rs189226020	C	T	0.0208333	1008
22	rs133038	C	G	0.886905	1008
22	rs133039	A	G	0.886905	1008
22	rs142004471	C	T	0.0208333	1008
22	rs73169072	C	T	0.24504	1008
22	rs6001981	C	T	0.24504	1008
22	rs139475327	T	G	0.0218254	1008
22	rs145054383	G	A	0.0138889	1008
22	rs133040	T	C	0.642857	1008
22	rs145351698	C	T	0.24504	1008
22	rs73169077	G	A	0.24504	1008
22	rs73169078	G	C	0.24504	1008
22	rs6001982	C	A	0.24504	1008
22	rs5758024	A	C	0.891865	1008
22	rs139799748	C	T	0.0228175	1008
22	rs76208976	A	C	0.264881	1008
22	rs187943336	T	C	0.0208333	1008
22	rs151080591	G	A	0.0228175	1008
22	rs73169083	T	C	0.24504	1008
22	rs73169084	G	A	0.24504	1008
22	rs133045	T	C	0.642857	1008
22	rs6001983	C	G	0.24504	1008
22	rs718193	T	C	0.246032	1008
22	rs56108505	T	C	0.24504	1008
22	rs73169087	G	T	0.24504	1008
22	rs73169089	T	C	0.24504	1008
22	rs117664200	T	A	0.0535714	1008
22	rs6001984	A	G	0.24504	1008
22	rs73169091	T	G	0.24504	1008
22	rs140692866	T	G	0.0218254	1008
22	rs133046	T	C	0.642857	1008
22	rs117669949	C	G	0.24504	1008
22	rs138792459	C	A	0.0515873	1008
22	rs78694459	T	C	0.24504	1008
22	rs73169096	G	A	0.24504	1008
22	rs73169097	C	T	0.24504	1008
22	rs146351083	C	T	0.0208333	1008
22	rs139715154	T	C	0.0337302	1008
22	rs4140512	A	G	0.34127	1008
22	rs72558180	G	A	0.0892857	1008
22	rs183905775	T	C	0.0128968	1008
22	rs5995886	G	A	0.34127	1008
22	rs133050	G	A	0.635913	1008
22	rs6001990	A	G	0.34127	1008
22	rs5750973	G	C	0.0257937	1008
22	rs73169102	G	A	0.106151	1008
22	rs12159200	A	C	0.34127	1008
22	rs150328933	C	T	0.118056	1008
22	rs77961171	C	T	0.106151	1008
22	rs74975348	C	A	0.107143	1008
22	rs12627881	C	T	0.34127	1008
22	rs12159974	C	T	0.34127	1008
22	rs7292804	G	T	0.34127	1008
22	rs7293100	G	T	0.34127	1008
22	rs7284768	T	C	0.34127	1008
22	rs12158399	G	A	0.342262	1008
22	rs73171007	A	G	0.342262	1008
22	rs56051217	G	T	0.235119	1008
22	rs55775429	A	G	0.342262	1008
22	rs55746155	A	G	0.342262	1008
22	rs56203629	T	A	0.342262	1008
22	rs1811119	T	C	0.342262	1008
22	rs17002067	C	G	0.342262	1008
22	rs733999	C	G	0.342262	1008
22	rs133054	T	G	0.977183	1008
22	rs133055	G	A	0.634921	1008
22	rs17002069	C	G	0.342262	1008
22	rs6002000	G	A	0.342262	1008
22	rs5995890	G	C	0.342262	1008
22	rs133056	C	T	0.634921	1008
22	rs117476495	G	A	0.015873	1008
22	rs73171013	G	A	0.34127	1008
22	rs8142396	T	G	0.34127	1008
22	rs8141330	A	G	0.34127	1008
22	rs5758032	C	T	0.030754	1008
22	rs56169543	G	A	0.34127	1008
22	rs147788245	C	T	0.0446429	1008
22	rs113860965	C	T	0.34127	1008
22	rs7284506	C	T	0.34127	1008
22	rs79898470	A	G	0.342262	1008
22	rs73171017	A	T	0.342262	1008
22	rs5995893	T	C	0.343254	1008
22	rs133059	C	T	0.635913	1008
22	rs117046851	C	T	0.0396825	1008
22	rs181131851	G	A	0.031746	1008
22	rs12172281	T	C	0.979167	1008
22	rs13055075	G	T	0.633929	1008
22	rs86708	G	A	0.978175	1008
22	rs133062	A	G	0.979167	1008
22	rs2032512	A	C	0.979167	1008
22	rs5750975	A	G	0.979167	1008
22	rs133063	C	T	0.979167	1008
22	rs133064	A	G	0.979167	1008
22	rs133065	G	A	0.979167	1008
22	rs11575919	A	G	0.110119	1008
22	rs133067	C	T	0.982143	1008
22	rs133068	G	C	0.979167	1008
22	rs133070	G	A	0.979167	1008
22	rs133072	A	G	0.980159	1008
22	rs133073	C	T	0.979167	1008
22	rs5758036	T	C	0.977183	1008
22	rs34214100	G	A	0.0119048	1008
22	rs133074	T	C	0.899802	1008
22	rs9611386	A	G	0.116071	1008
22	rs111950677	C	T	0.198413	1008
22	rs133075	G	T	0.96627	1008
22	rs6002019	A	G	0.199405	1008
22	rs882111	G	T	0.0863095	1008
22	rs9611387	C	T	0.00198413	1008
22	rs9607735	G	A	0.0138889	1008
22	rs133076	T	C	0.96627	1008
22	rs6002020	G	A	0.199405	1008
22	rs9611388	G	A	0.0863095	1008
22	rs76002658	G	C	0.199405	1008
22	rs11090023	A	G	0.0873016	1008
22	rs9611389	A	T	0.0873016	1008
22	rs8142972	T	C	0.199405	1008
22	rs133077	C	T	0.679563	1008
22	rs80533	A	G	0.968254	1008
22	rs133078	T	C	0.96627	1008
22	rs133079	T	C	0.96627	1008
22	rs28415047	C	T	0.0873016	1008
22	rs133080	C	T	0.680556	1008
22	rs78963407	G	A	0.144841	1008
22	rs8136721	G	A	0.196429	1008
22	rs58107938	G	A	0.0198413	1008
22	rs7291793	T	C	0.28373	1008
22	rs7292057	T	G	0.196429	1008
22	rs7290861	A	G	0.196429	1008
22	rs133081	A	G	0.68254	1008
22	rs133082	C	T	0.96627	1008
22	rs17343765	G	A	0.195437	1008
22	rs7288796	A	G	0.195437	1008
22	rs7289470	G	T	0.195437	1008
22	rs9789920	A	T	0.195437	1008
22	rs73171034	A	G	0.195437	1008
22	rs133083	A	G	0.683532	1008
22	rs6002027	G	A	0.195437	1008
22	rs150772831	A	C	0.0396825	1008
22	rs133084	T	C	0.96627	1008
22	rs133085	C	T	0.68254	1008
22	rs133086	G	C	0.683532	1008
22	rs133087	C	G	0.683532	1008
22	rs187402544	C	A	0.0178571	1008
22	rs6002031	C	A	0.195437	1008
22	rs117316123	C	T	0.0585317	1008
22	rs5995898	A	G	0.195437	1008
22	rs5995899	C	T	0.195437	1008
22	rs143545316	C	T	0.0833333	1008
22	rs13058356	G	T	0.0367063	1008
22	rs112519044	G	A	0.0833333	1008
22	rs80198933	C	T	0.0833333	1008
22	rs7288407	C	T	0.195437	1008
22	rs117180311	G	C	0.0347222	1008
22	rs6002033	T	C	0.196429	1008
22	rs6002034	T	A	0.196429	1008
22	rs6002035	G	T	0.196429	1008
22	rs4821971	G	C	0.0367063	1008
22	rs5995902	G	A	0.318452	1008
22	rs112306198	G	A	0.0833333	1008
22	rs9611396	T	C	0.31746	1008
22	rs6002036	A	C	0.196429	1008
22	rs5995903	G	A	0.196429	1008
22	rs6002037	C	T	0.196429	1008
22	rs5995904	T	C	0.197421	1008
22	rs6002038	G	A	0.196429	1008
22	rs5995905	T	C	0.196429	1008
22	rs6002039	A	T	0.196429	1008
22	rs6002040	G	A	0.196429	1008
22	rs6002041	G	A	0.196429	1008
22	rs6002042	T	C	0.196429	1008
22	rs6002043	A	G	0.197421	1008
22	rs5995906	C	T	0.196429	1008
22	rs5995907	T	A	0.196429	1008
22	rs5995908	G	A	0.196429	1008
22	rs8142344	A	G	0.196429	1008
22	rs75019194	T	C	0.196429	1008
22	rs75190628	G	A	0.196429	1008
22	rs4615017	T	C	0.31746	1008
22	rs12168697	C	T	0.0367063	1008
22	rs6002045	G	A	0.191468	1008
22	rs998483	A	T	0.0367063	1008
22	rs998482	G	A	0.191468	1008
22	rs149022442	C	T	0.0882937	1008
22	rs998481	A	C	0.191468	1008
22	rs111603735	C	T	0.193452	1008
22	rs7290236	A	G	0.191468	1008
22	rs5995910	A	G	0.279762	1008
22	rs6002046	A	C	0.191468	1008
22	rs6002047	G	C	0.191468	1008
22	rs6002048	G	A	0.191468	1008
22	rs73171066	C	A	0.191468	1008
22	rs73171068	G	A	0.191468	1008
22	rs738660	A	G	0.0367063	1008
22	rs8141301	G	A	0.191468	1008
22	rs8141083	A	G	0.191468	1008
22	rs8141574	G	C	0.191468	1008
22	rs12159130	T	G	0.191468	1008
22	rs6002050	A	G	0.31746	1008
22	rs7287750	G	A	0.191468	1008
22	rs5995914	T	C	0.190476	1008
22	rs5995915	G	C	0.190476	1008
22	rs5995916	G	C	0.191468	1008
22	rs6002051	A	C	0.19246	1008
22	rs6002052	C	A	0.191468	1008
22	rs78567764	A	G	0.191468	1008
22	rs79774802	G	A	0.191468	1008
22	rs6002053	T	C	0.191468	1008
22	rs6002054	A	G	0.191468	1008
22	rs5995919	C	T	0.191468	1008
22	rs2413627	T	C	0.316468	1008
22	rs2413628	A	T	0.318452	1008
22	rs5995922	G	A	0.191468	1008
22	rs6002055	T	C	0.191468	1008
22	rs6002056	C	T	0.19246	1008
22	rs6002057	A	G	0.316468	1008
22	rs6002058	T	C	0.191468	1008
22	rs6002059	A	C	0.191468	1008
22	rs5995924	C	G	0.191468	1008
22	rs5995925	C	G	0.19246	1008
22	rs5995928	A	G	0.191468	1008
22	rs12158613	G	A	0.191468	1008
22	rs73171079	C	G	0.191468	1008
22	rs76662656	G	A	0.191468	1008
22	rs79733686	T	C	0.0882937	1008
22	rs12160628	C	T	0.191468	1008
22	rs17429171	G	T	0.191468	1008
22	rs13347194	A	G	0.191468	1008
22	rs13347204	T	C	0.191468	1008
22	rs13347199	C	T	0.191468	1008
22	rs7287446	A	G	0.316468	1008
22	rs13347212	T	C	0.191468	1008
22	rs73171083	G	T	0.191468	1008
22	rs5995930	G	C	0.316468	1008
22	rs73171084	C	T	0.191468	1008
22	rs7292907	T	C	0.0357143	1008
22	rs6002065	C	T	0.191468	1008
22	rs6002067	G	A	0.191468	1008
22	rs6519227	G	A	0.0367063	1008
22	rs6002068	C	T	0.191468	1008
22	rs6002069	T	C	0.191468	1008
22	rs6002071	G	A	0.191468	1008
22	rs6002072	G	A	0.191468	1008
22	rs6002073	T	C	0.191468	1008
22	rs34469816	G	C	0.191468	1008
22	rs35252376	A	G	0.191468	1008
22	rs17344464	C	A	0.191468	1008
22	rs5995935	T	A	0.191468	1008
22	rs6002075	A	G	0.191468	1008
22	rs73171089	T	C	0.191468	1008
22	rs6002077	A	G	0.191468	1008
22	rs6002078	A	G	0.191468	1008
22	rs6002079	G	A	0.191468	1008
22	rs17002110	A	C	0.0882937	1008
22	rs6002082	A	G	0.191468	1008
22	rs6002083	G	A	0.316468	1008
22	rs6002084	G	T	0.191468	1008
22	rs28460292	T	C	0.191468	1008
22	rs28673614	A	G	0.191468	1008
22	rs6002085	T	C	0.19246	1008
22	rs41454646	T	C	0.303571	1008
22	rs8136514	C	T	0.195437	1008
22	rs4474975	T	A	0.303571	1008
22	rs2144390	T	C	0.303571	1008
22	rs11704680	G	A	0.0357143	1008
22	rs12159792	C	T	0.303571	1008
22	rs1962742	T	A	0.191468	1008
22	rs1962743	G	A	0.191468	1008
22	rs1807606	G	A	0.0357143	1008
22	rs4821972	T	C	0.340278	1008
22	rs73172804	T	G	0.19246	1008
22	rs35860575	C	T	0.0357143	1008
22	rs76987417	C	T	0.303571	1008
22	rs75304169	A	C	0.303571	1008
22	rs76803228	A	G	0.303571	1008
22	rs73172807	G	A	0.302579	1008
22	rs8135390	G	C	0.215278	1008
22	rs8136127	T	C	0.215278	1008
22	rs8135533	G	A	0.191468	1008
22	rs8135325	C	T	0.215278	1008
22	rs73172811	G	A	0.215278	1008
22	rs73172812	G	T	0.215278	1008
22	rs116920385	C	T	0.0813492	1008
22	rs17344652	C	T	0.191468	1008
22	rs140591084	C	G	0.0238095	1008
22	rs73172815	C	T	0.215278	1008
22	rs73172816	A	G	0.191468	1008
22	rs12628800	G	T	0.215278	1008
22	rs12628781	A	T	0.191468	1008
22	rs74796450	A	C	0.215278	1008
22	rs113945244	A	T	0.215278	1008
22	rs73172818	G	A	0.191468	1008
22	rs139427333	C	T	0.0853175	1008
22	rs184231691	C	T	0.0238095	1008
22	rs17344680	G	A	0.215278	1008
22	rs17344701	C	A	0.077381	1008
22	rs76560469	T	C	0.145833	1008
22	rs1962744	T	C	0.342262	1008
22	rs111584197	A	G	0.215278	1008
22	rs56156332	C	T	0.21627	1008
22	rs111969611	A	G	0.215278	1008
22	rs73172821	G	C	0.21627	1008
22	rs17002111	C	T	0.0238095	1008
22	rs145876676	C	T	0.0238095	1008
22	rs112045582	T	C	0.191468	1008
22	rs113202924	G	A	0.215278	1008
22	rs78742429	C	T	0.215278	1008
22	rs112621888	G	A	0.215278	1008
22	rs74853810	C	T	0.215278	1008
22	rs73172823	T	G	0.215278	1008
22	rs17344784	C	T	0.215278	1008
22	rs9607737	A	G	0.21627	1008
22	rs113221752	G	A	0.0238095	1008
22	rs12628957	A	G	0.191468	1008
22	rs112457329	A	T	0.189484	1008
22	rs6002095	A	G	0.190476	1008
22	rs6002096	C	G	0.214286	1008
22	rs6002097	A	G	0.19246	1008
22	rs9611403	C	T	0.19246	1008
22	rs12168571	A	G	0.21627	1008
22	rs35569038	A	G	0.19246	1008
22	rs113487394	C	T	0.19246	1008
22	rs111523208	T	C	0.19246	1008
22	rs2899340	C	G	0.19246	1008
22	rs2413629	A	G	0.19246	1008
22	rs113560119	G	A	0.0238095	1008
22	rs9607739	C	T	0.19246	1008
22	rs9607740	G	C	0.19246	1008
22	rs9607741	G	A	0.21627	1008
22	rs112652130	G	T	0.0238095	1008
22	rs12157729	A	T	0.0238095	1008
22	rs75442959	T	A	0.146825	1008
22	rs1884276	G	T	0.19246	1008
22	rs151261594	T	G	0.0238095	1008
22	rs35481964	A	G	0.19246	1008
22	rs6002103	G	C	0.19246	1008
22	rs73172836	G	A	0.191468	1008
22	rs75728780	A	G	0.19246	1008
22	rs148812893	C	T	0.0238095	1008
22	rs9611408	T	C	0.19246	1008
22	rs9611409	G	A	0.19246	1008
22	rs9611410	T	C	0.19246	1008
22	rs7284521	C	G	0.19246	1008
22	rs7285756	T	C	0.19246	1008
22	rs6519231	G	A	0.19246	1008
22	rs6002104	T	C	0.19246	1008
22	rs6519233	A	C	0.19246	1008
22	rs6002105	C	T	0.19246	1008
22	rs6002107	T	C	0.21627	1008
22	rs11703894	T	C	0.121032	1008
22	rs12159716	T	C	0.215278	1008
22	rs73172841	C	T	0.215278	1008
22	rs73172842	A	T	0.215278	1008
22	rs74884385	T	C	0.215278	1008
22	rs8137147	G	A	0.215278	1008
22	rs7290246	G	C	0.121032	1008
22	rs8141323	T	C	0.215278	1008
22	rs8140367	C	A	0.215278	1008
22	rs8141633	T	C	0.215278	1008
22	rs73172844	G	A	0.215278	1008
22	rs112978895	T	A	0.0684524	1008
22	rs75277619	T	G	0.215278	1008
22	rs73172845	T	C	0.191468	1008
22	rs114948519	A	T	0.0238095	1008
22	rs117534153	C	G	0.0376984	1008
22	rs117880357	A	G	0.0238095	1008
22	rs2038339	T	C	0.215278	1008
22	rs12628621	C	T	0.214286	1008
22	rs6002108	T	C	0.214286	1008
22	rs8138897	A	G	0.214286	1008
22	rs1987053	C	T	0.214286	1008
22	rs73172853	A	G	0.214286	1008
22	rs73172856	G	A	0.190476	1008
22	rs112768920	G	A	0.0238095	1008
22	rs5758064	T	C	0.878968	1008
22	rs7290757	T	C	0.214286	1008
22	rs7290060	G	T	0.214286	1008
22	rs73172857	C	T	0.214286	1008
22	rs73172858	C	A	0.214286	1008
22	rs111682850	G	C	0.0238095	1008
22	rs117129508	C	T	0.0238095	1008
22	rs118089009	T	G	0.0238095	1008
22	rs8138448	T	C	0.214286	1008
22	rs112879854	G	A	0.0238095	1008
22	rs73172859	C	T	0.214286	1008
22	rs190274389	T	C	0.0327381	1008
22	rs73172860	A	G	0.214286	1008
22	rs80032488	C	T	0.190476	1008
22	rs139006602	G	A	0.0882937	1008
22	rs149354882	G	A	0.0238095	1008
22	rs5758065	C	G	0.872024	1008
22	rs5758066	G	T	0.676587	1008
22	rs10483210	A	C	0.0238095	1008
22	rs17002140	T	C	0.0238095	1008
22	rs5758067	C	G	0.65377	1008
22	rs5758068	A	T	0.657738	1008
22	rs17002146	G	C	0.0238095	1008
22	rs111865282	G	A	0.0238095	1008
22	rs113744503	G	A	0.0238095	1008
22	rs5758069	A	C	0.657738	1008
22	rs4821973	A	G	0.77381	1008
22	rs5758071	G	C	0.656746	1008
22	rs11806	A	G	0.681548	1008
22	rs149018271	C	T	0.0238095	1008
22	rs5758072	T	C	0.656746	1008
22	rs117917067	G	A	0.0238095	1008
22	rs114553794	G	A	0.0228175	1008
22	rs118187519	T	G	0.0238095	1008
22	rs144166991	C	T	0.0238095	1008
22	rs2076674	T	C	0.680556	1008
22	rs139609874	G	A	0.0496032	1008
22	rs111374057	A	G	0.0238095	1008
22	rs112074591	C	T	0.0238095	1008
22	rs76380194	T	C	0.0138889	1008
22	rs147363442	C	T	0.0337302	1008
22	rs5758077	C	T	0.65873	1008
22	rs112866428	C	T	0.0238095	1008
22	rs3888466	C	T	0.65873	1008
22	rs117563595	T	C	0.0555556	1008
22	rs138459071	C	T	0.0238095	1008
22	rs77378734	G	C	0.189484	1008
22	rs112343415	T	C	0.0238095	1008
22	rs138293	G	A	0.31746	1008
22	rs187720206	T	G	0.0238095	1008
22	rs138294	G	A	0.31746	1008
22	rs138296	A	G	0.342262	1008
22	rs79705426	A	G	0.0367063	1008
22	rs73172875	G	A	0.190476	1008
22	rs138297	C	G	0.320437	1008
22	rs138298	G	A	0.320437	1008
22	rs138299	A	C	0.320437	1008
22	rs117904694	C	T	0.0218254	1008
22	rs138300	C	T	0.22619	1008
22	rs188648741	T	C	0.0198413	1008
22	rs112393113	A	G	0.0238095	1008
22	rs190877079	T	G	0.00396825	1008
22	rs6002139	C	T	0.342262	1008
22	rs191644643	C	T	0.0367063	1008
22	rs138303	C	T	0.320437	1008
22	rs138304	A	G	0.343254	1008
22	rs138305	G	A	0.342262	1008
22	rs138306	C	T	0.342262	1008
22	rs713910	G	T	0.320437	1008
22	rs184116978	C	T	0.0218254	1008
22	rs146431837	T	A	0.0218254	1008
22	rs118026	C	T	0.342262	1008
22	rs138309	C	A	0.318452	1008
22	rs138310	T	C	0.342262	1008
22	rs139792963	T	C	0.0238095	1008
22	rs138311	T	C	0.318452	1008
22	rs113788550	C	G	0.0218254	1008
22	rs111373716	C	T	0.0218254	1008
22	rs73172881	A	C	0.190476	1008
22	rs138312	C	T	0.128968	1008
22	rs140040962	C	T	0.0952381	1008
22	rs12628488	G	A	0.190476	1008
22	rs17002183	T	C	0.0218254	1008
22	rs141634224	A	T	0.0218254	1008
22	rs117794901	T	C	0.0376984	1008
22	rs117906035	G	A	0.030754	1008
22	rs7287625	C	T	0.127976	1008
22	rs138318	T	C	0.34623	1008
22	rs138319	G	A	0.322421	1008
22	rs138320	C	T	0.322421	1008
22	rs138321	G	A	0.128968	1008
22	rs12165496	C	T	0.302579	1008
22	rs138323	T	A	0.319444	1008
22	rs116921591	G	T	0.0386905	1008
22	rs138326	A	G	0.322421	1008
22	rs5750993	A	G	0.945437	1008
22	rs138328	T	A	0.0753968	1008
22	rs5758091	G	A	0.227183	1008
22	rs5758092	A	G	0.228175	1008
22	rs13054099	T	C	0.0585317	1008
22	rs5758093	A	G	0.228175	1008
22	rs5750995	C	A	0.228175	1008
22	rs6002167	A	T	0.228175	1008
22	rs138333	C	T	0.0575397	1008
22	rs6002169	C	T	0.227183	1008
22	rs75242387	G	C	0.0327381	1008
22	rs117241815	T	C	0.031746	1008
22	rs9607747	T	C	0.228175	1008
22	rs5758098	A	G	0.227183	1008
22	rs143058803	T	C	0.227183	1008
22	rs6002171	G	A	0.228175	1008
22	rs192867592	C	T	0.031746	1008
22	rs138335	C	G	0.518849	1008
22	rs5750998	C	T	0.228175	1008
22	rs6002173	T	A	0.228175	1008
22	rs138337	A	G	0.0585317	1008
22	rs1807677	A	C	0.228175	1008
22	rs739272	T	C	0.228175	1008
22	rs5750999	C	T	0.228175	1008
22	rs5758104	C	T	0.228175	1008
22	rs1573745	G	A	0.228175	1008
22	rs148758327	C	T	0.0376984	1008
22	rs138342	C	T	0.0615079	1008
22	rs79325436	T	A	0.227183	1008
22	rs59918095	T	C	0.0238095	1008
22	rs138344	C	G	0.0605159	1008
22	rs117717662	T	C	0.0892857	1008
22	rs6002179	C	G	0.228175	1008
22	rs117086743	T	C	0.031746	1008
22	rs5995958	C	T	0.228175	1008
22	rs6002180	G	A	0.228175	1008
22	rs2266787	C	T	0.228175	1008
22	rs5758106	C	T	0.228175	1008
22	rs138346	A	G	0.521825	1008
22	rs138347	A	G	0.521825	1008
22	rs5758107	C	T	0.228175	1008
22	rs6002181	A	G	0.228175	1008
22	rs138349	A	G	0.522817	1008
22	rs17002215	C	G	0.227183	1008
22	rs5758108	G	T	0.228175	1008
22	rs7290793	C	T	0.00198413	1008
22	rs28364591	G	A	0.0575397	1008
22	rs149610579	C	T	0.0138889	1008
22	rs5758110	C	T	0.225198	1008
22	rs5758111	A	G	0.0605159	1008
22	rs103197	A	G	0.287698	1008
22	rs141187399	C	G	0.0178571	1008
22	rs2269619	T	G	0.031746	1008
22	rs6002182	A	G	0.227183	1008
22	rs117548438	T	C	0.0238095	1008
22	rs77732248	A	C	0.0287698	1008
22	rs143031847	A	G	0.0188492	1008
22	rs116943238	T	C	0.0585317	1008
22	rs148542654	C	G	0.030754	1008
22	rs138352	T	G	0.519841	1008
22	rs147274242	A	G	0.0386905	1008
22	rs138354	T	C	0.28869	1008
22	rs142500943	C	G	0.030754	1008
22	rs28649832	G	A	0.031746	1008
22	rs5751003	A	T	0.22619	1008
22	rs117709955	C	T	0.031746	1008
22	rs2073121	A	G	0.00793651	1008
22	rs5758115	G	T	0.22619	1008
22	rs4821976	G	A	0.938492	1008
22	rs117777505	C	T	0.0208333	1008
22	rs5758119	T	G	0.22619	1008
22	rs1005402	T	C	0.939484	1008
22	rs9611433	A	T	0.659722	1008
22	rs5758123	C	G	0.712302	1008
22	rs5758124	G	A	0.227183	1008
22	rs150171404	C	T	0.0386905	1008
22	rs138359757	G	A	0.0704365	1008
22	rs117882833	A	C	0.0386905	1008
22	rs60360606	G	T	0.0367063	1008
22	rs76996202	A	G	0.151786	1008
22	rs5995963	A	T	0.939484	1008
22	rs116903679	G	A	0.0257937	1008
22	rs5751007	C	T	0.227183	1008
22	rs5758126	A	G	0.22619	1008
22	rs184153300	G	A	0.0119048	1008
22	rs117568682	T	C	0.0218254	1008
22	rs187951287	A	T	0.0575397	1008
22	rs146834622	C	T	0.0605159	1008
22	rs6002199	A	G	0.227183	1008
22	rs9611435	T	C	0.941468	1008
22	rs5758130	G	T	0.0218254	1008
22	rs118147837	T	C	0.00793651	1008
22	rs5758131	C	T	0.713294	1008
22	rs2143610	A	C	0.714286	1008
22	rs2899341	G	A	0.939484	1008
22	rs5758133	G	A	0.22619	1008
22	rs77325353	A	G	0.0853175	1008
22	rs9611440	A	G	0.710317	1008
22	rs9611441	G	C	0.71131	1008
22	rs150906405	C	A	0.0178571	1008
22	rs139254066	T	A	0.0128968	1008
22	rs9611442	A	G	0.9375	1008
22	rs370623735	G	A	0.0198413	1008
22	rs75149872	A	C	0.0168651	1008
22	rs186244893	A	G	0.0178571	1008
22	rs6002207	G	A	0.22619	1008
22	rs73885713	C	T	0.225198	1008
22	rs5758139	C	T	0.224206	1008
22	rs140517317	G	A	0.224206	1008
22	rs111298861	G	T	0.713294	1008
22	rs2003733	G	A	0.149802	1008
22	rs56080538	G	C	0.713294	1008
22	rs186684364	A	G	0.0178571	1008
22	rs117192134	T	G	0.225198	1008
22	rs5751014	A	T	0.22619	1008
22	rs2413631	G	A	0.0287698	1008
22	rs149691322	A	G	0.030754	1008
22	rs77844793	A	G	0.00793651	1008
22	rs5758145	T	C	0.22619	1008
22	rs111968065	C	T	0.0406746	1008
22	rs148557848	A	T	0.0367063	1008
22	rs17347451	G	C	0.71131	1008
22	rs79505309	C	T	0.217262	1008
22	rs9611447	T	C	0.713294	1008
22	rs112169312	A	G	0.333333	1008
22	rs5758150	T	C	0.907738	1008
22	rs113784934	G	A	0.22619	1008
22	rs151285132	C	T	0.030754	1008
22	rs150170179	G	A	0.0208333	1008
22	rs9623297	A	G	0.220238	1008
22	rs144722027	C	T	0.22123	1008
22	rs5758152	A	G	0.688492	1008
22	rs5758153	G	T	0.451389	1008
22	rs12169111	T	C	0.220238	1008
22	rs5758154	T	C	0.220238	1008
22	rs5751015	T	G	0.220238	1008
22	rs5758155	T	A	0.220238	1008
22	rs5758156	A	G	0.220238	1008
22	rs140068503	C	T	0.0386905	1008
22	rs5751017	A	C	0.220238	1008
22	rs9623299	G	T	0.22123	1008
22	rs182549277	C	T	0.00793651	1008
22	rs149625292	C	T	0.0555556	1008
22	rs7292449	G	A	0.22123	1008
22	rs7292209	A	G	0.22123	1008
22	rs9623300	C	G	0.47123	1008
22	rs9623301	T	C	0.220238	1008
22	rs73885718	G	A	0.220238	1008
22	rs11913796	T	C	0.220238	1008
22	rs73885720	T	C	0.220238	1008
22	rs9623302	C	A	0.219246	1008
22	rs5758158	T	C	0.220238	1008
22	rs5758159	C	T	0.220238	1008
22	rs5758160	G	A	0.220238	1008
22	rs5758161	G	A	0.22123	1008
22	rs5751018	G	T	0.220238	1008
22	rs148977806	G	A	0.0585317	1008
22	rs184864636	C	A	0.030754	1008
22	rs5758163	C	T	0.220238	1008
22	rs960596	C	T	0.434524	1008
22	rs5758165	A	G	0.225198	1008
22	rs5751020	C	T	0.689484	1008
22	rs5758166	T	C	0.225198	1008
22	rs5751021	C	T	0.225198	1008
22	rs7287939	T	C	0.00892857	1008
22	rs17002264	G	C	0.225198	1008
22	rs5758167	A	G	0.225198	1008
22	rs2003734	A	G	0.225198	1008
22	rs2003735	A	C	0.225198	1008
22	rs5758168	G	A	0.698413	1008
22	rs5758169	A	C	0.700397	1008
22	rs139818604	T	C	0.0654762	1008
22	rs1884249	T	C	0.91369	1008
22	rs5758170	T	G	0.219246	1008
22	rs5758171	G	A	0.693452	1008
22	rs5758172	A	G	0.71131	1008
22	rs142422027	C	T	0.218254	1008
22	rs9611452	T	C	0.693452	1008
22	rs9611453	C	T	0.69246	1008
22	rs12485045	G	A	0.0833333	1008
22	rs5995983	G	A	0.69246	1008
22	rs5758174	T	C	0.693452	1008
22	rs5758175	G	A	0.693452	1008
22	rs5758176	C	G	0.693452	1008
22	rs5758177	A	G	0.914683	1008
22	rs5758178	C	T	0.22123	1008
22	rs743001	T	A	0.69246	1008
22	rs5758179	G	A	0.350198	1008
22	rs5751022	G	A	0.236111	1008
22	rs13056300	T	C	0.0615079	1008
22	rs62237051	G	A	0.244048	1008
22	rs9611454	C	T	0.474206	1008
22	rs5751023	G	A	0.244048	1008
22	rs5758181	G	A	0.242063	1008
22	rs12166627	T	A	0.0446429	1008
22	rs12484084	T	C	0.0515873	1008
22	rs5751025	A	G	0.256944	1008
22	rs9607764	G	C	0.238095	1008
22	rs5758182	G	A	0.237103	1008
22	rs9611455	C	T	0.235119	1008
22	rs8138917	T	C	0.235119	1008
22	rs8138349	C	T	0.235119	1008
22	rs8138520	A	G	0.235119	1008
22	rs5758186	T	C	0.524802	1008
22	rs5751026	G	A	0.0664683	1008
22	rs5758187	G	C	0.759921	1008
22	rs9611457	C	G	0.237103	1008
22	rs5758188	T	C	0.240079	1008
22	rs5751027	A	G	0.0664683	1008
22	rs9611459	G	A	0.0535714	1008
22	rs5751028	G	A	0.521825	1008
22	rs5751029	C	T	0.522817	1008
22	rs8135225	A	C	0.237103	1008
22	rs9607765	C	T	0.0535714	1008
22	rs4821980	C	G	0.237103	1008
22	rs4821981	G	T	0.237103	1008
22	rs8136385	G	A	0.183532	1008
22	rs8139372	A	T	0.183532	1008
22	rs8139660	C	T	0.183532	1008
22	rs8139770	C	T	0.237103	1008
22	rs6519240	C	T	0.239087	1008
22	rs13054700	A	G	0.183532	1008
22	rs34280060	G	C	0.185516	1008
22	rs926914	C	T	0.0535714	1008
22	rs9611460	T	C	0.0535714	1008
22	rs150448623	G	A	0.0565476	1008
22	rs73424511	G	A	0.184524	1008
22	rs75723348	T	G	0.0555556	1008
22	rs71327109	C	T	0.184524	1008
22	rs146327379	G	A	0.222222	1008
22	rs34287622	C	T	0.184524	1008
22	rs55776715	G	A	0.239087	1008
22	rs9611462	G	C	0.519841	1008
22	rs139033095	A	T	0.0615079	1008
22	rs5758191	A	G	0.815476	1008
22	rs73424526	G	A	0.184524	1008
22	rs118075270	T	C	0.0625	1008
22	rs9611465	G	A	0.0555556	1008
22	rs9611466	A	T	0.0555556	1008
22	rs9611467	C	T	0.0555556	1008
22	rs9607768	G	A	0.0545635	1008
22	rs149186780	T	C	0.015873	1008
22	rs12484477	G	A	0.0545635	1008
22	rs2899343	C	T	0.520833	1008
22	rs5758193	C	T	0.520833	1008
22	rs4820423	A	T	0.0545635	1008
22	rs5751031	A	C	0.225198	1008
22	rs12628527	T	C	0.184524	1008
22	rs4820426	C	T	0.0545635	1008
22	rs4821982	C	T	0.0545635	1008
22	rs4820427	G	C	0.238095	1008
22	rs9611469	T	C	0.0545635	1008
22	rs73174657	G	A	0.0545635	1008
22	rs112779734	T	C	0.0545635	1008
22	rs5995986	A	G	0.758929	1008
22	rs113578757	A	G	0.183532	1008
22	rs7291559	C	G	0.183532	1008
22	rs9607769	G	A	0.0545635	1008
22	rs7291881	A	G	0.758929	1008
22	rs9611474	G	A	0.0545635	1008
22	rs73174659	C	T	0.00198413	1008
22	rs8135524	T	C	0.238095	1008
22	rs4821984	A	T	0.238095	1008
22	rs137884907	G	A	0.0218254	1008
22	rs4821987	T	C	0.77381	1008
22	rs73174660	T	C	0.0545635	1008
22	rs4821989	C	T	0.0545635	1008
22	rs150911974	T	C	0.0218254	1008
22	rs575171268	G	A	0.0109127	1008
22	rs4821990	T	G	0.0545635	1008
22	rs7289484	C	G	0.181548	1008
22	rs7289906	G	A	0.181548	1008
22	rs12484971	A	T	0.0535714	1008
22	rs143302916	C	T	0.18254	1008
22	rs9754487	A	G	0.237103	1008
22	rs7286603	T	C	0.237103	1008
22	rs8136890	G	A	0.18254	1008
22	rs13055800	G	A	0.0545635	1008
22	rs4821991	T	C	0.0545635	1008
22	rs6519241	C	T	0.18254	1008
22	rs8137990	G	T	0.18254	1008
22	rs8137906	A	G	0.237103	1008
22	rs8138039	A	G	0.18254	1008
22	rs8138365	C	T	0.18254	1008
22	rs4821992	T	C	0.77381	1008
22	rs7292261	C	T	0.77381	1008
22	rs12484525	G	C	0.238095	1008
22	rs12628681	C	T	0.183532	1008
22	rs1474846	A	G	0.774802	1008
22	rs1967708	G	C	0.238095	1008
22	rs8139536	A	G	0.183532	1008
22	rs7285811	A	G	0.183532	1008
22	rs7287229	T	A	0.184524	1008
22	rs6002239	T	C	0.238095	1008
22	rs67254554	A	G	0.184524	1008
22	rs190785870	A	T	0.0198413	1008
22	rs117805447	C	G	0.0357143	1008
22	rs7284083	T	A	0.184524	1008
22	rs7292484	C	T	0.184524	1008
22	rs8142874	G	A	0.0535714	1008
22	rs8138132	A	C	0.517857	1008
22	rs7287837	C	T	0.184524	1008
22	rs7289218	T	A	0.184524	1008
22	rs28814423	G	A	0.0545635	1008
22	rs7284653	G	T	0.184524	1008
22	rs7285123	G	C	0.184524	1008
22	rs5995987	A	G	0.184524	1008
22	rs5995988	C	G	0.184524	1008
22	rs58226304	A	T	0.184524	1008
22	rs9619935	C	G	0.0535714	1008
22	rs35260652	T	A	0.184524	1008
22	rs5758207	A	G	0.770833	1008
22	rs35857096	C	G	0.184524	1008
22	rs6002242	T	C	0.770833	1008
22	rs4821993	A	G	0.770833	1008
22	rs9611486	C	G	0.0535714	1008
22	rs13053242	G	A	0.0535714	1008
22	rs9611487	C	T	0.0535714	1008
22	rs113322803	G	A	0.185516	1008
22	rs73424602	C	T	0.239087	1008
22	rs12168518	A	G	0.770833	1008
22	rs12168550	A	G	0.770833	1008
22	rs578054371	T	A	0.0238095	1008
22	rs4821995	A	G	0.585317	1008
22	rs5758209	T	G	0.718254	1008
22	rs9306351	G	A	0.531746	1008
22	rs9611488	G	T	0.0535714	1008
22	rs5995990	C	T	0.772817	1008
22	rs6002245	A	T	0.771825	1008
22	rs4821997	T	C	0.771825	1008
22	rs5758211	C	T	0.770833	1008
22	rs4821998	C	G	0.0535714	1008
22	rs117197278	G	T	0.0515873	1008
22	rs12485034	A	G	0.0535714	1008
22	rs4821999	A	G	0.240079	1008
22	rs5758212	A	G	0.530754	1008
22	rs8136923	G	A	0.0535714	1008
22	rs5751033	C	T	0.530754	1008
22	rs4822000	T	C	0.240079	1008
22	rs140877044	A	G	0.0248016	1008
22	rs8142276	T	C	0.240079	1008
22	rs8141730	A	G	0.240079	1008
22	rs142459092	G	A	0.0545635	1008
22	rs6002249	T	C	0.769841	1008
22	rs76245643	C	T	0.0337302	1008
22	rs9607771	G	A	0.0535714	1008
22	rs8139533	G	A	0.186508	1008
22	rs7290458	T	C	0.240079	1008
22	rs7289989	A	C	0.240079	1008
22	rs75828062	G	A	0.186508	1008
22	rs9623320	G	A	0.0535714	1008
22	rs5758215	T	C	0.0833333	1008
22	rs117154077	G	A	0.0208333	1008
22	rs5758216	C	G	0.52877	1008
22	rs5758217	T	C	0.238095	1008
22	rs117829321	C	T	0.238095	1008
22	rs138912259	A	G	0.0595238	1008
22	rs5751036	T	G	0.225198	1008
22	rs5751038	C	A	0.527778	1008
22	rs5751039	G	C	0.818452	1008
22	rs59557763	C	T	0.0188492	1008
22	rs5758222	A	G	0.529762	1008
22	rs7287970	T	C	0.16369	1008
22	rs5995992	T	C	0.0515873	1008
22	rs4822002	G	A	0.581349	1008
22	rs114309992	C	T	0.237103	1008
22	rs144751792	C	T	0.238095	1008
22	rs61342075	C	T	0.52877	1008
22	rs116913445	A	G	0.0109127	1008
22	rs532728896	A	T	0.0138889	1008
22	rs79025492	C	A	0.238095	1008
22	rs2267424	C	A	0.818452	1008
22	rs766314	G	C	0.834325	1008
22	rs5751040	T	C	0.834325	1008
22	rs117904036	A	T	0.238095	1008
22	rs9607772	G	A	0.818452	1008
22	rs5758226	C	T	0.239087	1008
22	rs738628	C	T	0.818452	1008
22	rs2899344	C	T	0.579365	1008
22	rs5751042	G	A	0.81746	1008
22	rs5995993	T	A	0.818452	1008
22	rs75744733	C	T	0.237103	1008
22	rs11090039	G	A	0.0515873	1008
22	rs17002284	A	G	0.52877	1008
22	rs5758228	A	G	0.580357	1008
22	rs145000172	C	T	0.0386905	1008
22	rs2024717	C	T	0.580357	1008
22	rs7286979	G	A	0.52877	1008
22	rs117345951	T	C	0.015873	1008
22	rs2267425	G	C	0.580357	1008
22	rs5751043	A	G	0.238095	1008
22	rs4822004	T	G	0.580357	1008
22	rs6002260	A	G	0.52877	1008
22	rs117052027	A	G	0.0138889	1008
22	rs183946451	T	A	0.014881	1008
22	rs201695437	G	A	0.0188492	1008
22	rs5751045	T	C	0.238095	1008
22	rs5758231	C	G	0.818452	1008
22	rs2267426	C	T	0.238095	1008
22	rs117714547	C	T	0.015873	1008
22	rs5751046	A	G	0.527778	1008
22	rs9611497	A	G	0.818452	1008
22	rs183560294	G	A	0.015873	1008
22	rs77965463	C	T	0.16369	1008
22	rs5995996	T	G	0.818452	1008
22	rs13058113	G	T	0.0535714	1008
22	rs141437709	T	C	0.0654762	1008
22	rs6002262	C	G	0.580357	1008
22	rs738629	G	T	0.81746	1008
22	rs7284319	A	G	0.16369	1008
22	rs738630	T	C	0.835317	1008
22	rs738631	G	A	0.834325	1008
22	rs117539041	T	C	0.0188492	1008
22	rs112624735	C	T	0.527778	1008
22	rs2064558	G	A	0.818452	1008
22	rs5758234	G	A	0.0763889	1008
22	rs2144342	G	T	0.818452	1008
22	rs5758235	T	C	0.238095	1008
22	rs5758236	C	T	0.238095	1008
22	rs4822005	G	A	0.818452	1008
22	rs5758237	T	G	0.818452	1008
22	rs5758238	G	A	0.818452	1008
22	rs4822006	T	C	0.818452	1008
22	rs11090041	C	T	0.238095	1008
22	rs117390547	A	G	0.0188492	1008
22	rs8137709	G	A	0.16369	1008
22	rs5758240	T	C	0.834325	1008
22	rs3818120	G	A	0.239087	1008
22	rs738632	A	G	0.579365	1008
22	rs5758241	G	A	0.238095	1008
22	rs531823271	A	G	0.0138889	1008
22	rs117969102	A	T	0.0198413	1008
22	rs146242251	A	G	0.0109127	1008
22	rs114730869	A	G	0.015873	1008
22	rs113673125	T	G	0.526786	1008
22	rs11912447	T	C	0.238095	1008
22	rs17002301	T	C	0.238095	1008
22	rs116099340	G	A	0.238095	1008
22	rs35669783	T	G	0.165675	1008
22	rs2064560	A	G	0.0525794	1008
22	rs5751048	T	C	0.238095	1008
22	rs35823862	T	C	0.165675	1008
22	rs5758242	A	G	0.535714	1008
22	rs5758243	T	G	0.238095	1008
22	rs117842235	G	A	0.0168651	1008
22	rs141721816	T	C	0.014881	1008
22	rs139602653	A	G	0.0654762	1008
22	rs13053662	G	A	0.165675	1008
22	rs4822007	T	C	0.833333	1008
22	rs2267427	T	C	0.228175	1008
22	rs9611503	C	T	0.0525794	1008
22	rs149591753	T	G	0.0168651	1008
22	rs17002304	C	G	0.228175	1008
22	rs17002305	T	C	0.0664683	1008
22	rs78392851	G	A	0.0357143	1008
22	rs139781727	T	G	0.0654762	1008
22	rs118010068	G	C	0.0198413	1008
22	rs4820428	A	G	0.0525794	1008
22	rs147140858	G	T	0.224206	1008
22	rs4822008	C	G	0.0535714	1008
22	rs4822010	T	C	0.818452	1008
22	rs9611505	T	C	0.0525794	1008
22	rs1569856	G	A	0.0515873	1008
22	rs1569857	C	G	0.536706	1008
22	rs1569858	A	G	0.835317	1008
22	rs5751050	T	C	0.228175	1008
22	rs2413637	G	C	0.834325	1008
22	rs5751051	C	T	0.228175	1008
22	rs5758246	A	G	0.228175	1008
22	rs35121045	T	C	0.162698	1008
22	rs142281674	A	G	0.014881	1008
22	rs185892497	A	G	0.0119048	1008
22	rs59568053	G	A	0.526786	1008
22	rs147996339	G	A	0.238095	1008
22	rs17002314	C	G	0.238095	1008
22	rs35023864	C	T	0.16369	1008
22	rs2273227	G	A	0.238095	1008
22	rs5758247	T	A	0.238095	1008
22	rs17002316	T	C	0.238095	1008
22	rs5751053	C	G	0.820437	1008
22	rs20551	A	G	0.0535714	1008
22	rs6002268	T	C	0.833333	1008
22	rs116736991	C	T	0.228175	1008
22	rs4820431	A	C	0.833333	1008
22	rs17002318	C	G	0.238095	1008
22	rs145360332	A	C	0.0406746	1008
22	rs75348702	T	C	0.21131	1008
22	rs4822011	C	T	0.81746	1008
22	rs20552	T	A	0.81746	1008
22	rs5758248	C	T	0.225198	1008
22	rs149708046	T	A	0.0138889	1008
22	rs185714996	C	A	0.015873	1008
22	rs66776572	T	G	0.539683	1008
22	rs20554	G	A	0.225198	1008
22	rs79458245	C	T	0.228175	1008
22	rs149935966	C	T	0.00892857	1008
22	rs1033611	A	G	0.595238	1008
22	rs3788583	G	A	0.228175	1008
22	rs144923132	A	G	0.0128968	1008
22	rs139363142	C	G	0.0109127	1008
22	rs2057070	T	C	0.0535714	1008
22	rs2294976	C	A	0.164683	1008
22	rs5751058	A	G	0.542659	1008
22	rs116922868	C	A	0.0248016	1008
22	rs9611509	A	G	0.0525794	1008
22	rs6002271	C	T	0.0515873	1008
22	rs12160751	C	T	0.540675	1008
22	rs9607779	A	G	0.824405	1008
22	rs142500478	A	T	0.0436508	1008
22	rs5751060	G	T	0.832341	1008
22	rs80325575	A	G	0.0128968	1008
22	rs2076577	T	C	0.59127	1008
22	rs34711608	A	G	0.165675	1008
22	rs9611510	T	C	0.0535714	1008
22	rs2076578	C	T	0.47123	1008
22	rs2076579	G	A	0.0128968	1008
22	rs2076580	G	A	0.46131	1008
22	rs2076581	T	C	0.819444	1008
22	rs2076582	G	A	0.228175	1008
22	rs35082633	A	G	0.164683	1008
22	rs5758251	T	C	0.537698	1008
22	rs188035979	A	G	0.00793651	1008
22	rs12628695	G	A	0.164683	1008
22	rs136394	A	G	0.819444	1008
22	rs4408817	C	T	0.516865	1008
22	rs6002277	G	C	0.0525794	1008
22	rs2143694	G	A	0.464286	1008
22	rs2038208	T	G	0.516865	1008
22	rs4822016	C	T	0.516865	1008
22	rs145217680	T	C	0.0595238	1008
22	rs9607782	T	A	0.0555556	1008
22	rs115525262	G	T	0.298611	1008
22	rs117203746	T	C	0.0267857	1008
22	rs118064759	C	T	0.298611	1008
22	rs136399	C	T	0.298611	1008
22	rs117230962	C	T	0.0168651	1008
22	rs35546986	T	C	0.299603	1008
22	rs136400	G	T	0.354167	1008
22	rs2092563	G	A	0.0525794	1008
22	rs11913442	C	T	0.814484	1008
22	rs5758257	G	A	0.814484	1008
22	rs5751061	T	G	0.814484	1008
22	rs2038209	T	C	0.814484	1008
22	rs140062613	G	A	0.354167	1008
22	rs136401	A	C	0.814484	1008
22	rs8138990	A	C	0.400794	1008
22	rs5758259	C	G	0.80754	1008
22	rs5751062	T	C	0.80754	1008
22	rs11703115	G	A	0.400794	1008
22	rs136402	G	A	0.406746	1008
22	rs3804097	A	G	0.0257937	1008
22	rs191746153	C	T	0.0198413	1008
22	rs79546	T	A	0.599206	1008
22	rs5758261	A	G	0.354167	1008
22	rs148853030	A	T	0.0198413	1008
22	rs139431	C	T	0.19246	1008
22	rs4820432	G	A	0.80754	1008
22	rs139432	G	A	0.19246	1008
22	rs139433	C	G	0.19246	1008
22	rs139434	A	G	0.19246	1008
22	rs139435	G	A	0.19246	1008
22	rs139436	G	A	0.19246	1008
22	rs139437	T	C	0.19246	1008
22	rs139438	C	T	0.191468	1008
22	rs139439	A	C	0.19246	1008
22	rs7290378	T	C	0.193452	1008
22	rs7289286	A	G	0.19246	1008
22	rs7289294	A	G	0.19246	1008
22	rs7290545	T	C	0.19246	1008
22	rs7289858	G	C	0.19246	1008
22	rs7289861	G	A	0.19246	1008
22	rs5758262	A	G	0.80754	1008
22	rs139440	A	G	0.191468	1008
22	rs139441	A	G	0.19246	1008
22	rs4820433	C	G	0.406746	1008
22	rs139445	T	C	0.188492	1008
22	rs139446	G	C	0.188492	1008
22	rs8141477	G	T	0.18254	1008
22	rs12167677	C	G	0.188492	1008
22	rs12169035	C	T	0.168651	1008
22	rs139447	G	A	0.188492	1008
22	rs3818003	C	T	0.410714	1008
22	rs139450	T	C	0.188492	1008
22	rs139451	G	A	0.188492	1008
22	rs139452	G	C	0.188492	1008
22	rs139453	A	G	0.188492	1008
22	rs139454	G	A	0.188492	1008
22	rs139455	C	G	0.188492	1008
22	rs139456	A	G	0.188492	1008
22	rs139457	T	C	0.188492	1008
22	rs139458	G	A	0.188492	1008
22	rs139460	T	C	0.188492	1008
22	rs8139263	T	C	0.188492	1008
22	rs12163322	T	G	0.359127	1008
22	rs139461	T	C	0.599206	1008
22	rs13058265	A	G	0.188492	1008
22	rs13054131	T	C	0.188492	1008
22	rs149861456	T	C	0.0198413	1008
22	rs139462	T	C	0.189484	1008
22	rs139463	T	G	0.188492	1008
22	rs85220	T	G	0.188492	1008
22	rs9611519	C	T	0.0525794	1008
22	rs9611520	C	T	0.0525794	1008
22	rs59195669	T	C	0.358135	1008
22	rs139464	C	G	0.188492	1008
22	rs139465	C	T	0.168651	1008
22	rs139466	A	G	0.600198	1008
22	rs139467	A	G	0.60119	1008
22	rs139468	T	C	0.600198	1008
22	rs2273085	C	T	0.411706	1008
22	rs139469	A	G	0.60119	1008
22	rs5758264	T	G	0.412698	1008
22	rs140395915	A	C	0.0605159	1008
22	rs139470	C	T	0.161706	1008
22	rs79543	T	C	0.60119	1008
22	rs139472	G	C	0.60119	1008
22	rs5758265	G	A	0.417659	1008
22	rs79545	A	G	0.616071	1008
22	rs5758266	G	T	0.411706	1008
22	rs139473	G	C	0.188492	1008
22	rs139474	G	C	0.188492	1008
22	rs5758267	T	A	0.411706	1008
22	rs143776921	G	A	0.0198413	1008
22	rs79135380	T	A	0.28869	1008
22	rs76550409	G	A	0.28869	1008
22	rs144539034	C	T	0.0218254	1008
22	rs2179744	G	A	0.420635	1008
22	rs5758268	A	T	0.435516	1008
22	rs117924345	G	A	0.0813492	1008
22	rs56361238	A	G	0.165675	1008
22	rs117123533	T	A	0.0793651	1008
22	rs139475	C	T	0.190476	1008
22	rs142672062	G	A	0.0218254	1008
22	rs139478	G	A	0.168651	1008
22	rs117213149	T	G	0.0119048	1008
22	rs139480	C	T	0.609127	1008
22	rs3721	C	T	0.189484	1008
22	rs139481	C	T	0.189484	1008
22	rs139483	A	G	0.614087	1008
22	rs139484	T	G	0.189484	1008
22	rs139485	G	A	0.189484	1008
22	rs139486	C	G	0.190476	1008
22	rs5751069	C	G	0.420635	1008
22	rs9611522	C	T	0.0535714	1008
22	rs8135139	G	A	0.0208333	1008
22	rs8135059	A	G	0.0238095	1008
22	rs8136109	T	G	0.0218254	1008
22	rs566271875	A	G	0.0208333	1008
22	rs5751070	C	T	0.369048	1008
22	rs113689241	C	G	0.0238095	1008
22	rs139492	G	T	0.166667	1008
22	rs9623353	T	G	0.0238095	1008
22	rs6002289	G	A	0.0238095	1008
22	rs117105565	G	A	0.0386905	1008
22	rs9623354	A	G	0.0238095	1008
22	rs17002369	G	C	0.0238095	1008
22	rs199579093	G	A	0.0357143	1008
22	rs56964451	G	A	0.0238095	1008
22	rs113450937	A	G	0.0238095	1008
22	rs9623355	T	C	0.0238095	1008
22	rs9619954	C	T	0.0238095	1008
22	rs9619955	T	C	0.0238095	1008
22	rs9623356	G	A	0.0238095	1008
22	rs8137098	C	T	0.0238095	1008
22	rs139493	C	T	0.191468	1008
22	rs7287554	A	G	0.0238095	1008
22	rs6519247	C	G	0.0238095	1008
22	rs8141817	C	T	0.0238095	1008
22	rs149122050	C	T	0.0238095	1008
22	rs2281336	C	G	0.791667	1008
22	rs140525916	G	A	0.0257937	1008
22	rs150458981	C	T	0.0416667	1008
22	rs4820434	G	T	0.0496032	1008
22	rs188421989	G	A	0.0208333	1008
22	rs139496	T	G	0.25	1008
22	rs139497	C	T	0.236111	1008
22	rs9611525	C	T	0.0625	1008
22	rs6002295	T	C	0.27877	1008
22	rs3171692	C	T	0.0625	1008
22	rs2267428	C	T	0.467262	1008
22	rs1983631	C	T	0.077381	1008
22	rs139498	G	C	0.175595	1008
22	rs9611527	G	A	0.077381	1008
22	rs144019704	G	A	0.0496032	1008
22	rs139499	A	G	0.252976	1008
22	rs71948	C	G	0.72123	1008
22	rs11703267	A	G	0.175595	1008
22	rs17002382	G	A	0.0535714	1008
22	rs139501	T	A	0.708333	1008
22	rs148095257	C	T	0.0109127	1008
22	rs139502	C	T	0.175595	1008
22	rs9611528	T	C	0.548611	1008
22	rs180753516	G	A	0.00694444	1008
22	rs116980043	T	C	0.0208333	1008
22	rs139503	G	A	0.175595	1008
22	rs7364221	C	A	0.0625	1008
22	rs139504	C	G	0.252976	1008
22	rs104974	G	A	0.175595	1008
22	rs139506	A	G	0.177579	1008
22	rs139507	T	C	0.179563	1008
22	rs139508	G	A	0.252976	1008
22	rs470112	C	G	0.177579	1008
22	rs4820435	G	T	0.0605159	1008
22	rs2235849	T	G	0.549603	1008
22	rs1883858	A	G	0.472222	1008
22	rs139512	A	G	0.728175	1008
22	rs139513	A	G	0.727183	1008
22	rs57168264	C	T	0.0406746	1008
22	rs139515	A	G	0.178571	1008
22	rs5751071	G	A	0.546627	1008
22	rs5751072	G	A	0.545635	1008
22	rs2235850	C	T	0.546627	1008
22	rs139516	G	A	0.178571	1008
22	rs56953384	G	A	0.0575397	1008
22	rs2284079	C	T	0.546627	1008
22	rs2413639	G	A	0.546627	1008
22	rs139519	C	G	0.178571	1008
22	rs2235851	G	A	0.174603	1008
22	rs139520	A	G	0.72619	1008
22	rs2235852	G	T	0.547619	1008
22	rs147153920	C	T	0.0664683	1008
22	rs148791630	A	G	0.0248016	1008
22	rs193185194	G	A	0.0436508	1008
22	rs13057249	G	A	0.47123	1008
22	rs2281337	C	T	0.472222	1008
22	rs5758273	T	C	0.728175	1008
22	rs5758274	A	G	0.549603	1008
22	rs139525	G	A	0.178571	1008
22	rs5751074	G	A	0.547619	1008
22	rs2267429	G	C	0.549603	1008
22	rs139526	A	G	0.178571	1008
22	rs116884467	G	A	0.145833	1008
22	rs5758276	C	T	0.0654762	1008
22	rs6519249	G	A	0.178571	1008
22	rs139528	A	C	0.25496	1008
22	rs139529	A	G	0.255952	1008
22	rs187459526	G	T	0.0357143	1008
22	rs8139515	A	T	0.175595	1008
22	rs9611540	C	T	0.0763889	1008
22	rs60171	G	A	0.240079	1008
22	rs5758280	C	T	0.74504	1008
22	rs5996011	G	A	0.256944	1008
22	rs6002310	A	G	0.0763889	1008
22	rs139533	T	C	0.253968	1008
22	rs9611542	C	T	0.0753968	1008
22	rs139535	T	C	0.179563	1008
22	rs8139705	C	T	0.175595	1008
22	rs8139784	G	T	0.175595	1008
22	rs11704524	G	C	0.175595	1008
22	rs1969666	A	C	0.0753968	1008
22	rs5758286	T	G	0.474206	1008
22	rs6002312	A	T	0.213294	1008
22	rs1535048	C	T	0.0753968	1008
22	rs1984584	G	A	0.178571	1008
22	rs1003619	G	C	0.178571	1008
22	rs1984839	G	C	0.0753968	1008
22	rs146017099	A	T	0.0178571	1008
22	rs74948871	C	T	0.0168651	1008
22	rs9680530	C	G	0.253968	1008
22	rs6519250	A	C	0.253968	1008
22	rs5996014	T	C	0.253968	1008
22	rs8138006	A	G	0.252976	1008
22	rs5751076	T	G	0.477183	1008
22	rs141004564	C	T	0.0337302	1008
22	rs2024566	A	G	0.0753968	1008
22	rs9611546	C	G	0.0753968	1008
22	rs2024567	G	C	0.0753968	1008
22	rs2092564	G	C	0.0753968	1008
22	rs4822020	C	T	0.0753968	1008
22	rs55658582	A	G	0.178571	1008
22	rs117497615	A	G	0.0416667	1008
22	rs7292854	G	C	0.178571	1008
22	rs7287619	A	G	0.178571	1008
22	rs6002323	T	C	0.0753968	1008
22	rs1883825	A	G	0.0753968	1008
22	rs1883826	G	A	0.0753968	1008
22	rs1883827	A	G	0.0753968	1008
22	rs7289932	A	G	0.180556	1008
22	rs9611548	G	T	0.0565476	1008
22	rs34011394	C	T	0.178571	1008
22	rs9611549	C	G	0.0753968	1008
22	rs1807590	G	A	0.181548	1008
22	rs6002328	T	C	0.0744048	1008
22	rs117379931	G	T	0.0178571	1008
22	rs9611555	G	A	0.0744048	1008
22	rs13057907	G	A	0.1875	1008
22	rs191058254	C	T	0.0109127	1008
22	rs5758295	C	T	0.475198	1008
22	rs142144653	A	G	0.0644841	1008
22	rs6002333	C	T	0.0753968	1008
22	rs5758297	A	G	0.554563	1008
22	rs5751077	G	C	0.554563	1008
22	rs3927	T	C	0.0753968	1008
22	rs5758300	C	G	0.554563	1008
22	rs4822021	G	A	0.0753968	1008
22	rs117271688	A	C	0.0357143	1008
22	rs148394962	C	T	0.0496032	1008
22	rs6002337	T	G	0.0753968	1008
22	rs9611556	G	A	0.0753968	1008
22	rs186328984	G	A	0.0218254	1008
22	rs2143695	T	C	0.551587	1008
22	rs8137373	G	A	0.0753968	1008
22	rs76874685	C	G	0.0367063	1008
22	rs2235845	T	G	0.552579	1008
22	rs150788491	G	T	0.0426587	1008
22	rs139444711	A	T	0.0426587	1008
22	rs199539100	G	A	0.0625	1008
22	rs5751078	A	G	0.474206	1008
22	rs5751079	C	T	0.474206	1008
22	rs5758301	T	C	0.550595	1008
22	rs149292989	A	G	0.0505952	1008
22	rs4822022	A	G	0.078373	1008
22	rs5758302	T	C	0.474206	1008
22	rs193043127	C	T	0.0218254	1008
22	rs5751080	A	G	0.549603	1008
22	rs2294978	C	T	0.474206	1008
22	rs5758303	G	A	0.480159	1008
22	rs151268082	C	A	0.014881	1008
22	rs1883828	T	C	0.735119	1008
22	rs117868278	G	A	0.047619	1008
22	rs2235846	G	C	0.55754	1008
22	rs4822023	G	A	0.0763889	1008
22	rs3817998	C	T	0.481151	1008
22	rs5751081	A	T	0.558532	1008
22	rs117704403	C	T	0.0208333	1008
22	rs5758305	G	A	0.482143	1008
22	rs761366	C	G	0.0545635	1008
22	rs17002407	A	G	0.484127	1008
22	rs2281329	G	A	0.483135	1008
22	rs2281330	G	A	0.483135	1008
22	rs5758306	C	T	0.481151	1008
22	rs2281331	A	G	0.740079	1008
22	rs4239894	C	G	0.0793651	1008
22	rs2281332	T	C	0.559524	1008
22	rs3817999	G	A	0.559524	1008
22	rs5751083	A	G	0.483135	1008
22	rs147157007	G	A	0.0625	1008
22	rs117787861	C	T	0.0644841	1008
22	rs2281333	T	C	0.560516	1008
22	rs7290404	C	T	0.0763889	1008
22	rs5758307	A	G	0.559524	1008
22	rs9611560	T	C	0.744048	1008
22	rs5758308	G	A	0.482143	1008
22	rs12484074	G	A	0.0763889	1008
22	rs1109151	A	G	0.559524	1008
22	rs5758309	G	A	0.481151	1008
22	rs28638318	G	A	0.0545635	1008
22	rs138878303	A	G	0.0178571	1008
22	rs11090045	G	A	0.0376984	1008
22	rs118004003	C	T	0.0654762	1008
22	rs5758310	C	T	0.487103	1008
22	rs5751084	A	G	0.5625	1008
22	rs2294979	G	T	0.480159	1008
22	rs9538	G	T	0.0753968	1008
22	rs56021266	C	T	0.0545635	1008
22	rs140262017	T	G	0.0208333	1008
22	rs6002351	C	T	0.560516	1008
22	rs9611561	C	G	0.0753968	1008
22	rs74862880	C	T	0.485119	1008
22	rs4822024	G	A	0.0972222	1008
22	rs5758311	G	T	0.5625	1008
22	rs9607798	A	G	0.0744048	1008
22	rs117514902	C	T	0.0605159	1008
22	rs140512092	C	T	0.0208333	1008
22	rs5758313	C	T	0.487103	1008
22	rs117302775	C	T	0.0218254	1008
22	rs4820437	T	C	0.561508	1008
22	rs5758314	T	G	0.561508	1008
22	rs5751085	G	A	0.486111	1008
22	rs5758315	C	T	0.477183	1008
22	rs5758316	T	G	0.489087	1008
22	rs5758317	C	T	0.484127	1008
22	rs4820438	C	T	0.0753968	1008
22	rs9611565	T	C	0.0753968	1008
22	rs9611566	C	T	0.0753968	1008
22	rs5751086	C	T	0.554563	1008
22	rs9611567	A	G	0.0575397	1008
22	rs9619963	G	A	0.261905	1008
22	rs5758319	G	T	0.481151	1008
22	rs56660236	G	A	0.480159	1008
22	rs5751087	C	A	0.479167	1008
22	rs57711468	T	C	0.262897	1008
22	rs7287294	A	G	0.262897	1008
22	rs78348625	T	G	0.486111	1008
22	rs4822025	G	C	0.0565476	1008
22	rs738499	G	T	0.81746	1008
22	rs2234052	A	G	0.0565476	1008
22	rs5758321	T	C	0.819444	1008
22	rs9607799	A	G	0.0565476	1008
22	rs2234058	G	A	0.0565476	1008
22	rs2234059	T	C	0.0565476	1008
22	rs187020140	C	T	0.0218254	1008
22	rs3788584	T	A	0.0565476	1008
22	rs767593	G	T	0.0565476	1008
22	rs73176685	C	G	0.0565476	1008
22	rs138557967	C	T	0.479167	1008
22	rs74563671	C	G	0.5	1008
22	rs73176686	C	T	0.0565476	1008
22	rs73176687	C	A	0.0565476	1008
22	rs111763257	G	A	0.0565476	1008
22	rs73176689	T	C	0.0565476	1008
22	rs9611570	G	T	0.0565476	1008
22	rs11546403	C	T	0.0565476	1008
22	rs9607800	A	G	0.0565476	1008
22	rs9611571	G	A	0.0565476	1008
22	rs5751089	A	T	0.479167	1008
22	rs9611572	G	A	0.0565476	1008
22	rs73176692	G	A	0.0565476	1008
22	rs28604950	A	G	0.0565476	1008
22	rs4822027	G	A	0.0565476	1008
22	rs73176694	C	T	0.0565476	1008
22	rs5751091	C	G	0.480159	1008
22	rs9611573	G	C	0.0565476	1008
22	rs5758324	G	T	0.558532	1008
22	rs146809238	C	T	0.0228175	1008
22	rs4822028	A	G	0.0565476	1008
22	rs5758325	A	G	0.486111	1008
22	rs2273071	T	C	0.337302	1008
22	rs60119330	T	C	0.0565476	1008
22	rs74484224	G	A	0.0565476	1008
22	rs2073167	T	C	0.25496	1008
22	rs5758327	G	A	0.508929	1008
22	rs138454762	T	C	0.0267857	1008
22	rs9611576	C	A	0.251984	1008
22	rs9611577	T	G	0.0555556	1008
22	rs3747183	G	C	0.508929	1008
22	rs144266115	G	A	0.0218254	1008
22	rs149726708	C	A	0.0228175	1008
22	rs132901	C	T	0.943452	1008
22	rs132902	G	A	0.943452	1008
22	rs132903	G	A	0.178571	1008
22	rs202645	A	G	0.943452	1008
22	rs150256891	A	C	0.0218254	1008
22	rs132904	G	C	0.943452	1008
22	rs132905	C	A	0.943452	1008
22	rs132906	G	C	0.434524	1008
22	rs75784	G	T	0.943452	1008
22	rs169364	C	T	0.943452	1008
22	rs9611579	G	A	0.25496	1008
22	rs5758330	T	C	0.477183	1008
22	rs5758331	T	C	0.477183	1008
22	rs143500677	C	T	0.477183	1008
22	rs5758332	A	G	0.477183	1008
22	rs5758333	C	T	0.477183	1008
22	rs5758334	A	G	0.477183	1008
22	rs190147367	G	C	0.0218254	1008
22	rs132907	A	C	0.943452	1008
22	rs6002372	A	T	0.943452	1008
22	rs132908	G	A	0.943452	1008
22	rs132909	G	A	0.943452	1008
22	rs5751094	C	T	0.943452	1008
22	rs140117309	C	G	0.0218254	1008
22	rs132911	C	T	0.943452	1008
22	rs132912	A	G	0.943452	1008
22	rs28489620	G	A	0.00297619	1008
22	rs132914	T	C	0.943452	1008
22	rs132915	T	C	0.943452	1008
22	rs9637340	G	C	0.0496032	1008
22	rs117225655	G	C	0.0496032	1008
22	rs132916	C	G	0.4375	1008
22	rs132917	T	C	0.943452	1008
22	rs132918	C	T	0.943452	1008
22	rs202634	A	G	0.943452	1008
22	rs202635	C	T	0.943452	1008
22	rs192670811	G	C	0.0208333	1008
22	rs132920	T	C	0.943452	1008
22	rs202659	T	C	0.943452	1008
22	rs132921	G	A	0.943452	1008
22	rs132922	G	A	0.943452	1008
22	rs202661	A	G	0.943452	1008
22	rs202662	C	T	0.943452	1008
22	rs202663	T	C	0.943452	1008
22	rs138793226	C	T	0.0208333	1008
22	rs202664	C	T	0.943452	1008
22	rs75208280	C	T	0.0228175	1008
22	rs202665	A	G	0.943452	1008
22	rs202666	T	C	0.943452	1008
22	rs2009960	C	T	0.183532	1008
22	rs2899345	T	C	0.744048	1008
22	rs76773670	G	A	0.077381	1008
22	rs5758341	C	T	0.756944	1008
22	rs5758342	G	A	0.756944	1008
22	rs118070243	A	C	0.0267857	1008
22	rs5758343	A	T	0.943452	1008
22	rs5758344	G	A	0.943452	1008
22	rs5758345	A	G	0.943452	1008
22	rs2413643	A	G	0.943452	1008
22	rs2413644	A	G	0.943452	1008
22	rs5751100	T	C	0.513889	1008
22	rs420071	T	C	0.943452	1008
22	rs36100462	T	C	0.1875	1008
22	rs12165508	T	C	0.434524	1008
22	rs2142505	A	G	0.943452	1008
22	rs8136682	T	G	0.509921	1008
22	rs5758347	G	T	0.943452	1008
22	rs6002378	T	C	0.943452	1008
22	rs6002379	G	A	0.943452	1008
22	rs6002380	C	T	0.943452	1008
22	rs6002381	T	C	0.94246	1008
22	rs202613	C	A	0.943452	1008
22	rs202614	A	C	0.943452	1008
22	rs202616	C	G	0.943452	1008
22	rs188057	T	G	0.943452	1008
22	rs138020564	T	C	0.0228175	1008
22	rs202617	G	A	0.943452	1008
22	rs202618	A	G	0.943452	1008
22	rs202619	T	C	0.943452	1008
22	rs9611588	G	A	0.242063	1008
22	rs202620	T	C	0.943452	1008
22	rs202622	T	G	0.943452	1008
22	rs9611589	C	T	0.242063	1008
22	rs202623	T	C	0.943452	1008
22	rs202624	G	A	0.943452	1008
22	rs202625	G	A	0.943452	1008
22	rs169362	G	C	0.429563	1008
22	rs5751101	C	T	0.919643	1008
22	rs5758349	T	G	0.509921	1008
22	rs7285041	G	T	0.943452	1008
22	rs6609	C	G	0.943452	1008
22	rs9611591	G	A	0.429563	1008
22	rs5758350	A	C	0.513889	1008
22	rs202641	C	T	0.943452	1008
22	rs202642	C	T	0.943452	1008
22	rs180801677	C	T	0.0267857	1008
22	rs5751102	G	A	0.0605159	1008
22	rs148597404	G	A	0.015873	1008
22	rs2011790	G	A	0.943452	1008
22	rs79005	G	A	0.943452	1008
22	rs5758351	C	T	0.510913	1008
22	rs202650	G	C	0.943452	1008
22	rs202652	A	G	0.943452	1008
22	rs169365	G	A	0.940476	1008
22	rs57738230	C	G	0.0565476	1008
22	rs202653	C	T	0.943452	1008
22	rs106860	T	C	0.943452	1008
22	rs202654	G	A	0.43254	1008
22	rs202655	G	C	0.943452	1008
22	rs202656	T	A	0.943452	1008
22	rs202657	G	T	0.943452	1008
22	rs74494452	C	T	0.0168651	1008
22	rs5751103	G	C	0.492063	1008
22	rs202626	C	A	0.943452	1008
22	rs202627	A	T	0.94246	1008
22	rs202628	G	A	0.943452	1008
22	rs202629	C	T	0.943452	1008
22	rs202630	C	T	0.943452	1008
22	rs79008	A	G	0.943452	1008
22	rs202636	T	C	0.943452	1008
22	rs8136635	G	A	0.242063	1008
22	rs5758361	A	C	0.492063	1008
22	rs202637	A	G	0.944444	1008
22	rs11090048	G	A	0.0426587	1008
22	rs145907220	G	A	0.0208333	1008
22	rs9607805	C	T	0.411706	1008
22	rs202638	A	G	0.430556	1008
22	rs202639	T	A	0.944444	1008
22	rs5751107	A	G	0.944444	1008
22	rs5751108	T	C	0.944444	1008
22	rs146838820	G	A	0.0218254	1008
22	rs5758365	A	G	0.944444	1008
22	rs6002385	T	C	0.944444	1008
22	rs6002386	A	G	0.944444	1008
22	rs79009	C	A	0.944444	1008
22	rs5758366	A	G	0.513889	1008
22	rs5758368	T	C	0.944444	1008
22	rs118188202	C	G	0.0188492	1008
22	rs145693596	T	C	0.0128968	1008
22	rs202631	A	G	0.944444	1008
22	rs11705068	T	C	0.186508	1008
22	rs505533	A	C	0.430556	1008
22	rs2267431	A	G	0.506944	1008
22	rs19573	C	A	0.944444	1008
22	rs79011	A	G	0.944444	1008
22	rs727563	C	T	0.429563	1008
22	rs11912852	G	T	0.186508	1008
22	rs5758370	G	A	0.493056	1008
22	rs5758371	G	A	0.514881	1008
22	rs5758372	C	T	0.491071	1008
22	rs2267432	T	C	0.247024	1008
22	rs2267433	G	A	0.490079	1008
22	rs169361	A	G	0.943452	1008
22	rs2267434	C	T	0.512897	1008
22	rs5751114	A	G	0.513889	1008
22	rs139263645	C	G	0.492063	1008
22	rs2267435	A	G	0.512897	1008
22	rs738140	A	G	0.00297619	1008
22	rs150759108	A	G	0.0228175	1008
22	rs2284080	G	C	0.512897	1008
22	rs115220961	T	C	0.0208333	1008
22	rs2076196	G	A	0.196429	1008
22	rs5758375	T	A	0.625	1008
22	rs111897748	T	A	0.0545635	1008
22	rs117557650	G	A	0.0238095	1008
22	rs78283941	C	A	0.0178571	1008
22	rs5751116	C	T	0.0248016	1008
22	rs111825235	G	A	0.00297619	1008
22	rs147429703	C	A	0.015873	1008
22	rs2284081	G	A	0.512897	1008
22	rs5751117	A	G	0.517857	1008
22	rs145163491	A	G	0.0188492	1008
22	rs137830	T	C	0.0555556	1008
22	rs17002487	C	T	0.516865	1008
22	rs2076199	G	T	0.571429	1008
22	rs137831	A	C	0.573413	1008
22	rs2267436	T	C	0.242063	1008
22	rs2413646	C	T	0.0555556	1008
22	rs2413647	G	A	0.0555556	1008
22	rs9611602	T	C	0.0555556	1008
22	rs3827359	G	C	0.516865	1008
22	rs1569516	C	T	0.0555556	1008
22	rs1799932	C	T	0.199405	1008
22	rs9611603	A	G	0.0555556	1008
22	rs9619974	C	T	0.198413	1008
22	rs203320	T	C	0.574405	1008
22	rs17367716	A	G	0.0555556	1008
22	rs117944968	C	A	0.0218254	1008
22	rs203319	C	T	0.572421	1008
22	rs203318	T	G	0.574405	1008
22	rs11090049	C	T	0.0555556	1008
22	rs9611604	C	G	0.0555556	1008
22	rs1960182	A	G	0.493056	1008
22	rs12484694	A	G	0.0555556	1008
22	rs73178621	A	G	0.0555556	1008
22	rs78687674	C	T	0.015873	1008
22	rs17367849	G	A	0.0555556	1008
22	rs203316	T	C	0.517857	1008
22	rs4822032	T	C	0.573413	1008
22	rs139578425	T	C	0.0396825	1008
22	rs2076197	G	C	0.0109127	1008
22	rs1810460	C	T	0.0555556	1008
22	rs1810461	G	A	0.0555556	1008
22	rs73178625	G	C	0.0555556	1008
22	rs73178626	T	G	0.0555556	1008
22	rs2076198	T	G	0.24504	1008
22	rs4822033	T	G	0.0555556	1008
22	rs4822034	T	C	0.0555556	1008
22	rs9611606	A	G	0.0555556	1008
22	rs116959331	A	G	0.0555556	1008
22	rs5751123	C	A	0.515873	1008
22	rs5758384	G	T	0.515873	1008
22	rs56319767	G	A	0.0555556	1008
22	rs73178632	C	T	0.0555556	1008
22	rs28530678	G	C	0.0565476	1008
22	rs169407	G	A	0.736111	1008
22	rs12483991	A	G	0.572421	1008
22	rs12483998	A	G	0.0168651	1008
22	rs4822035	G	A	0.0555556	1008
22	rs4822036	A	G	0.0555556	1008
22	rs12483786	A	G	0.0555556	1008
22	rs5758386	G	A	0.515873	1008
22	rs182468172	G	A	0.0178571	1008
22	rs12484228	A	G	0.0555556	1008
22	rs9607812	G	A	0.0555556	1008
22	rs9607813	G	A	0.0555556	1008
22	rs5758388	C	T	0.515873	1008
22	rs5758389	T	C	0.571429	1008
22	rs182206633	C	A	0.0257937	1008
22	rs73178638	T	C	0.0555556	1008
22	rs56904812	C	T	0.0555556	1008
22	rs8138232	C	T	0.515873	1008
22	rs13054094	T	A	0.19246	1008
22	rs13058723	C	T	0.19246	1008
22	rs4822037	G	T	0.0555556	1008
22	rs9611609	C	A	0.0555556	1008
22	rs9607814	C	A	0.0555556	1008
22	rs5751124	G	A	0.514881	1008
22	rs9611610	A	G	0.0168651	1008
22	rs9611611	C	T	0.0555556	1008
22	rs76930421	T	C	0.0704365	1008
22	rs9607815	A	T	0.0704365	1008
22	rs9607816	G	A	0.0704365	1008
22	rs56364401	T	G	0.0704365	1008
22	rs73178641	A	T	0.0704365	1008
22	rs5751125	T	C	0.410714	1008
22	rs12484175	A	C	0.0704365	1008
22	rs5758391	G	A	0.515873	1008
22	rs1972057	A	G	0.0704365	1008
22	rs147996655	C	T	0.0664683	1008
22	rs12484722	T	C	0.0704365	1008
22	rs9607818	C	T	0.0704365	1008
22	rs111255013	G	A	0.0238095	1008
22	rs12484467	T	C	0.0684524	1008
22	rs4822038	G	A	0.0664683	1008
22	rs9607819	G	C	0.093254	1008
22	rs5751126	C	A	0.0128968	1008
22	rs4822039	G	A	0.0644841	1008
22	rs9611612	T	C	0.0912698	1008
22	rs9611613	T	C	0.093254	1008
22	rs12483860	C	T	0.0912698	1008
22	rs12484254	T	A	0.0912698	1008
22	rs6002402	C	G	0.0644841	1008
22	rs9611615	T	C	0.0912698	1008
22	rs75083012	A	G	0.031746	1008
22	rs4822040	C	G	0.0912698	1008
22	rs73178647	G	A	0.0644841	1008
22	rs7290561	A	G	0.0267857	1008
22	rs7290990	C	A	0.0912698	1008
22	rs7290991	C	G	0.0912698	1008
22	rs6002406	A	T	0.0644841	1008
22	rs5996037	A	G	0.0912698	1008
22	rs5996038	T	C	0.0912698	1008
22	rs2064164	C	A	0.0912698	1008
22	rs6002408	C	T	0.0912698	1008
22	rs118082222	G	A	0.014881	1008
22	rs59397311	G	A	0.0267857	1008
22	rs66876608	T	C	0.0267857	1008
22	rs60873995	A	G	0.0267857	1008
22	rs66614219	G	A	0.0267857	1008
22	rs61730935	C	T	0.0267857	1008
22	rs192710618	G	A	0.0396825	1008
22	rs1006407	T	C	0.0644841	1008
22	rs61387515	T	C	0.0267857	1008
22	rs60140666	G	A	0.0267857	1008
22	rs12158228	T	C	0.0267857	1008
22	rs66737473	G	A	0.0257937	1008
22	rs13340068	T	C	0.0267857	1008
22	rs73178653	G	A	0.0267857	1008
22	rs56259566	T	C	0.0267857	1008
22	rs73178654	T	C	0.0267857	1008
22	rs4822042	G	C	0.774802	1008
22	rs78447414	A	C	0.0267857	1008
22	rs4822043	T	C	0.0922619	1008
22	rs144011868	G	T	0.0168651	1008
22	rs6002411	A	G	0.0267857	1008
22	rs67295636	C	T	0.0267857	1008
22	rs67828516	C	T	0.0267857	1008
22	rs4822044	G	C	0.0634921	1008
22	rs4481089	T	C	0.0902778	1008
22	rs6002412	A	G	0.0267857	1008
22	rs5996039	A	G	0.0902778	1008
22	rs9611618	A	T	0.0912698	1008
22	rs112501354	A	G	0.0267857	1008
22	rs112892013	A	G	0.0267857	1008
22	rs17002505	A	G	0.0267857	1008
22	rs9607821	C	T	0.170635	1008
22	rs7293185	A	G	0.0267857	1008
22	rs8135475	C	T	0.0267857	1008
22	rs117847379	G	A	0.0396825	1008
22	rs8141903	T	C	0.0267857	1008
22	rs2076200	G	T	0.0634921	1008
22	rs4822045	C	A	0.0634921	1008
22	rs113505303	G	A	0.0267857	1008
22	rs9611619	C	T	0.0634921	1008
22	rs4822046	G	A	0.0634921	1008
22	rs57102627	T	C	0.0902778	1008
22	rs62236532	A	T	0.171627	1008
22	rs4822047	C	A	0.107143	1008
22	rs8137233	A	C	0.0267857	1008
22	rs12628667	G	C	0.170635	1008
22	rs74278410	A	C	0.0178571	1008
22	rs150290252	C	G	0.0267857	1008
22	rs28750375	A	C	0.0902778	1008
22	rs73422905	T	C	0.0267857	1008
22	rs113208755	G	A	0.0267857	1008
22	rs78095584	G	A	0.047619	1008
22	rs66735226	G	A	0.0267857	1008
22	rs4822049	G	A	0.0634921	1008
22	rs8139993	T	C	0.0902778	1008
22	rs113420289	C	T	0.0267857	1008
22	rs113989897	G	A	0.0267857	1008
22	rs148894219	C	T	0.0634921	1008
22	rs66897728	A	T	0.0267857	1008
22	rs112955977	T	C	0.0267857	1008
22	rs5751127	C	T	0.507937	1008
22	rs8138864	T	C	0.0267857	1008
22	rs8139190	T	C	0.0267857	1008
22	rs57162314	G	A	0.0267857	1008
22	rs80477	C	T	0.909722	1008
22	rs132761	C	T	0.936508	1008
22	rs12157701	G	C	0.0267857	1008
22	rs57501842	T	C	0.0257937	1008
22	rs132762	T	C	0.231151	1008
22	rs58829779	T	C	0.0267857	1008
22	rs7291704	G	A	0.0267857	1008
22	rs132765	A	G	0.936508	1008
22	rs7291915	A	G	0.0267857	1008
22	rs132767	T	C	0.936508	1008
22	rs147080595	T	G	0.0178571	1008
22	rs142876945	G	A	0.0267857	1008
22	rs6002421	A	G	0.0267857	1008
22	rs17002515	G	A	0.0267857	1008
22	rs17002517	C	T	0.0208333	1008
22	rs132768	C	A	0.936508	1008
22	rs66922740	C	T	0.0267857	1008
22	rs145900579	T	G	0.0248016	1008
22	rs142585879	G	A	0.0257937	1008
22	rs182729155	A	C	0.0277778	1008
22	rs17002521	T	C	0.0267857	1008
22	rs17002523	C	T	0.0267857	1008
22	rs5751129	C	T	0.909722	1008
22	rs28384699	C	T	0.0267857	1008
22	rs17002527	G	C	0.014881	1008
22	rs2267437	C	G	0.177579	1008
22	rs28384706	C	T	0.0267857	1008
22	rs118087986	T	C	0.0208333	1008
22	rs132770	A	G	0.936508	1008
22	rs28384707	C	A	0.0267857	1008
22	rs5758397	C	T	0.936508	1008
22	rs57149394	C	T	0.0267857	1008
22	rs143318468	C	T	0.0287698	1008
22	rs115319768	A	G	0.0267857	1008
22	rs113016520	C	T	0.0267857	1008
22	rs112823763	A	G	0.0267857	1008
22	rs67901137	A	G	0.0267857	1008
22	rs112384077	C	T	0.0267857	1008
22	rs13055759	C	G	0.936508	1008
22	rs5751130	G	T	0.0406746	1008
22	rs117579868	G	T	0.0843254	1008
22	rs28741111	G	A	0.0267857	1008
22	rs28741113	G	T	0.0238095	1008
22	rs5751131	A	G	0.507937	1008
22	rs5751132	G	C	0.506944	1008
22	rs132771	A	G	0.936508	1008
22	rs8137031	T	C	0.0267857	1008
22	rs371803507	A	G	0.047619	1008
22	rs28384714	A	T	0.0267857	1008
22	rs149971352	G	T	0.0218254	1008
22	rs28384719	G	A	0.0267857	1008
22	rs78411531	C	G	0.015873	1008
22	rs28384725	G	T	0.0267857	1008
22	rs132773	T	A	0.936508	1008
22	rs28384726	T	G	0.0267857	1008
22	rs132774	C	G	0.909722	1008
22	rs28384738	A	G	0.0267857	1008
22	rs132776	T	C	0.936508	1008
22	rs28384740	C	T	0.0267857	1008
22	rs28384741	G	C	0.0267857	1008
22	rs7286971	G	A	0.0267857	1008
22	rs28741125	C	A	0.0267857	1008
22	rs7291732	C	A	0.0267857	1008
22	rs132779	A	G	0.936508	1008
22	rs113704698	T	C	0.0267857	1008
22	rs182384863	C	G	0.014881	1008
22	rs66700098	A	G	0.0267857	1008
22	rs9611636	A	C	0.0654762	1008
22	rs58336301	C	T	0.0267857	1008
22	rs61407702	A	G	0.0267857	1008
22	rs59370976	C	T	0.0267857	1008
22	rs12167973	C	T	0.0267857	1008
22	rs132781	T	G	0.935516	1008
22	rs73161328	T	A	0.0267857	1008
22	rs72547481	G	T	0.0228175	1008
22	rs8142745	A	T	0.605159	1008
22	rs147125938	A	G	0.0267857	1008
22	rs5751135	T	C	0.930556	1008
22	rs67553892	C	G	0.0267857	1008
22	rs7286988	G	T	0.0267857	1008
22	rs11090053	G	T	0.505952	1008
22	rs132784	G	A	0.935516	1008
22	rs45502098	A	C	0.0267857	1008
22	rs56404392	G	A	0.0267857	1008
22	rs28384769	C	T	0.0357143	1008
22	rs28384776	T	C	0.014881	1008
22	rs28384778	G	A	0.0267857	1008
22	rs28384779	A	C	0.0267857	1008
22	rs28384781	G	A	0.0267857	1008
22	rs28384783	T	G	0.0267857	1008
22	rs132786	G	A	0.911706	1008
22	rs132787	G	A	0.911706	1008
22	rs132788	G	T	0.233135	1008
22	rs28384790	G	C	0.154762	1008
22	rs28384792	G	C	0.154762	1008
22	rs132790	C	T	0.90873	1008
22	rs34077262	A	G	0.90873	1008
22	rs111953426	A	G	0.247024	1008
22	rs11703638	G	A	0.00297619	1008
22	rs132792	C	T	0.90873	1008
22	rs132793	A	G	0.936508	1008
22	rs132796	A	G	0.936508	1008
22	rs5996048	C	T	0.0277778	1008
22	rs132797	A	G	0.936508	1008
22	rs117698911	G	C	0.0198413	1008
22	rs143746012	T	C	0.0277778	1008
22	rs132798	G	A	0.90873	1008
22	rs7284702	C	T	0.0277778	1008
22	rs6002432	G	A	0.0277778	1008
22	rs145826292	G	A	0.0208333	1008
22	rs132800	C	T	0.234127	1008
22	rs7291084	A	C	0.0277778	1008
22	rs7291602	G	T	0.0277778	1008
22	rs5758402	C	T	0.503968	1008
22	rs6002434	A	C	0.0277778	1008
22	rs132802	G	A	0.90873	1008
22	rs8142602	T	C	0.0277778	1008
22	rs132803	A	G	0.907738	1008
22	rs132804	G	A	0.90873	1008
22	rs139729458	T	C	0.0535714	1008
22	rs132805	T	C	0.936508	1008
22	rs8779	T	C	0.936508	1008
22	rs132806	C	T	0.259921	1008
22	rs132807	T	C	0.936508	1008
22	rs146129261	T	C	0.0277778	1008
22	rs1807497	C	A	0.90873	1008
22	rs1811113	C	T	0.936508	1008
22	rs949438	A	C	0.936508	1008
22	rs5758404	G	A	0.90873	1008
22	rs141653623	G	A	0.031746	1008
22	rs5751136	T	A	0.936508	1008
22	rs6002436	G	A	0.0277778	1008
22	rs5758405	C	A	0.90873	1008
22	rs5758406	A	G	0.90873	1008
22	rs5758407	C	T	0.90873	1008
22	rs5758408	A	C	0.936508	1008
22	rs5758409	G	A	0.909722	1008
22	rs115776275	G	A	0.0277778	1008
22	rs78092457	G	T	0.0277778	1008
22	rs6519270	A	G	0.90873	1008
22	rs73161340	C	G	0.0277778	1008
22	rs138307784	G	A	0.0277778	1008
22	rs5758411	G	A	0.90873	1008
22	rs143518762	G	C	0.015873	1008
22	rs2157287	T	C	0.90873	1008
22	rs73161342	G	A	0.0277778	1008
22	rs5758412	T	A	0.936508	1008
22	rs5758414	G	A	0.90873	1008
22	rs142958945	T	C	0.0277778	1008
22	rs188099986	A	G	0.0277778	1008
22	rs13056262	A	G	0.936508	1008
22	rs6002438	T	G	0.0277778	1008
22	rs62236556	G	A	0.223214	1008
22	rs5758415	T	C	0.936508	1008
22	rs5758416	T	C	0.936508	1008
22	rs150122580	G	A	0.0277778	1008
22	rs6002439	T	C	0.0277778	1008
22	rs73161344	T	C	0.0277778	1008
22	rs73161345	A	C	0.0277778	1008
22	rs149964158	C	T	0.0277778	1008
22	rs10775759	T	C	0.909722	1008
22	rs739134	T	C	0.90873	1008
22	rs138061605	A	G	0.0267857	1008
22	rs2839716	C	T	0.0277778	1008
22	rs739135	A	C	0.936508	1008
22	rs73161347	G	A	0.0277778	1008
22	rs73161348	A	T	0.0277778	1008
22	rs2187795	C	A	0.936508	1008
22	rs73161349	G	A	0.0277778	1008
22	rs2003816	T	G	0.90873	1008
22	rs73161350	C	T	0.0277778	1008
22	rs200066340	C	T	0.0208333	1008
22	rs191014345	G	C	0.0277778	1008
22	rs11090056	A	C	0.90873	1008
22	rs139499030	C	A	0.0277778	1008
22	rs73161351	C	T	0.0277778	1008
22	rs73161352	C	A	0.0277778	1008
22	rs8138554	G	C	0.0277778	1008
22	rs2413652	C	T	0.90873	1008
22	rs8138780	A	T	0.931548	1008
22	rs145638697	A	C	0.0664683	1008
22	rs146567913	C	T	0.0277778	1008
22	rs138609835	G	A	0.0277778	1008
22	rs117636897	C	T	0.0287698	1008
22	rs5751138	G	A	0.0456349	1008
22	rs5758426	T	G	0.90873	1008
22	rs5758427	A	G	0.90873	1008
22	rs117795073	C	G	0.0277778	1008
22	rs5751139	G	C	0.936508	1008
22	rs739136	A	G	0.936508	1008
22	rs6002445	A	G	0.936508	1008
22	rs2097413	G	A	0.90873	1008
22	rs7287751	T	C	0.0277778	1008
22	rs1988153	A	G	0.90873	1008
22	rs77728523	A	G	0.0505952	1008
22	rs7289156	G	A	0.0277778	1008
22	rs5758428	G	A	0.936508	1008
22	rs2413653	T	C	0.936508	1008
22	rs2413654	T	C	0.936508	1008
22	rs5751141	A	G	0.936508	1008
22	rs5758430	G	T	0.90873	1008
22	rs5758431	A	G	0.90873	1008
22	rs5758432	T	C	0.936508	1008
22	rs9306355	A	T	0.90873	1008
22	rs73161361	A	G	0.0277778	1008
22	rs143789979	G	A	0.0277778	1008
22	rs5758434	G	A	0.90873	1008
22	rs8137216	C	G	0.0277778	1008
22	rs13056216	C	T	0.260913	1008
22	rs739129	G	A	0.936508	1008
22	rs183471866	C	T	0.00892857	1008
22	rs62239561	G	A	0.142857	1008
22	rs2011053	G	A	0.90873	1008
22	rs73161369	G	T	0.0277778	1008
22	rs73161371	A	C	0.0277778	1008
22	rs55906525	T	G	0.142857	1008
22	rs1807669	C	T	0.907738	1008
22	rs739132	A	T	0.935516	1008
22	rs738422	C	T	0.907738	1008
22	rs2092274	A	G	0.907738	1008
22	rs5758436	C	T	0.935516	1008
22	rs5758437	C	T	0.907738	1008
22	rs7288081	G	A	0.0277778	1008
22	rs2179332	C	G	0.144841	1008
22	rs73161379	C	T	0.0287698	1008
22	rs189682478	C	T	0.0119048	1008
22	rs144835710	T	C	0.015873	1008
22	rs5996056	T	C	0.0277778	1008
22	rs2064189	T	C	0.907738	1008
22	rs5751144	G	A	0.907738	1008
22	rs6002455	T	A	0.0277778	1008
22	rs145080143	C	T	0.0277778	1008
22	rs2413656	G	T	0.907738	1008
22	rs2092275	T	C	0.935516	1008
22	rs13054514	A	G	0.907738	1008
22	rs13055891	G	A	0.258929	1008
22	rs11090057	G	A	0.259921	1008
22	rs5758439	C	T	0.935516	1008
22	rs73161382	G	A	0.0277778	1008
22	rs5758440	T	C	0.907738	1008
22	rs5758441	C	A	0.907738	1008
22	rs5758442	T	C	0.907738	1008
22	rs5758443	G	A	0.935516	1008
22	rs5751145	C	T	0.934524	1008
22	rs5758444	T	A	0.935516	1008
22	rs150036394	G	C	0.0367063	1008
22	rs146140905	C	T	0.139881	1008
22	rs74848143	A	T	0.0168651	1008
22	rs2899346	T	C	0.935516	1008
22	rs6002459	G	A	0.0277778	1008
22	rs7285075	T	A	0.0277778	1008
22	rs768414	T	C	0.935516	1008
22	rs6002460	C	T	0.0277778	1008
22	rs117552256	G	A	0.0228175	1008
22	rs8139144	C	A	0.0277778	1008
22	rs6519281	C	T	0.0277778	1008
22	rs8141103	T	C	0.935516	1008
22	rs5758447	G	T	0.907738	1008
22	rs5751147	G	A	0.935516	1008
22	rs5751148	A	G	0.935516	1008
22	rs5751149	A	G	0.935516	1008
22	rs5758449	C	T	0.907738	1008
22	rs117448992	C	T	0.0674603	1008
22	rs5996058	A	G	0.935516	1008
22	rs5758450	G	A	0.935516	1008
22	rs964898	T	C	0.935516	1008
22	rs964899	G	A	0.935516	1008
22	rs8135192	G	A	0.0277778	1008
22	rs73161395	C	T	0.0277778	1008
22	rs1883368	G	A	0.907738	1008
22	rs1883369	A	G	0.935516	1008
22	rs74278415	T	C	0.0188492	1008
22	rs17449595	G	A	0.0238095	1008
22	rs76422293	C	T	0.0277778	1008
22	rs5758452	G	A	0.907738	1008
22	rs149755490	G	A	0.0277778	1008
22	rs73161398	A	G	0.0277778	1008
22	rs73161399	A	C	0.0277778	1008
22	rs7291082	G	A	0.258929	1008
22	rs1807725	A	G	0.935516	1008
22	rs715498	G	A	0.935516	1008
22	rs1534932	C	T	0.935516	1008
22	rs143349336	A	T	0.0208333	1008
22	rs61011022	C	T	0.0277778	1008
22	rs2050031	A	G	0.935516	1008
22	rs2050032	C	T	0.935516	1008
22	rs17377643	A	C	0.142857	1008
22	rs139394475	C	G	0.0853175	1008
22	rs5751150	T	G	0.934524	1008
22	rs117654164	T	G	0.0218254	1008
22	rs151160832	C	T	0.0277778	1008
22	rs73163307	A	G	0.0277778	1008
22	rs5758457	T	C	0.507937	1008
22	rs5758458	G	A	0.935516	1008
22	rs376298257	A	G	0.015873	1008
22	rs4401299	A	G	0.907738	1008
22	rs5751153	T	C	0.935516	1008
22	rs9611659	G	T	0.0277778	1008
22	rs5758459	T	C	0.935516	1008
22	rs2899347	T	C	0.935516	1008
22	rs713988	A	G	0.935516	1008
22	rs2050033	G	T	0.935516	1008
22	rs5758460	T	C	0.0496032	1008
22	rs559960958	C	T	0.0138889	1008
22	rs2064188	C	T	0.907738	1008
22	rs148954364	A	G	0.0486111	1008
22	rs5758461	G	C	0.935516	1008
22	rs73163314	C	T	0.0277778	1008
22	rs144759068	C	T	0.0277778	1008
22	rs138611012	T	C	0.0277778	1008
22	rs2899348	C	G	0.935516	1008
22	rs2899349	T	C	0.935516	1008
22	rs73163316	C	G	0.0277778	1008
22	rs2413659	A	G	0.907738	1008
22	rs8139203	A	G	0.258929	1008
22	rs1983576	G	A	0.935516	1008
22	rs5996062	C	G	0.935516	1008
22	rs6002474	A	G	0.935516	1008
22	rs5996063	G	A	0.935516	1008
22	rs6002476	A	C	0.0277778	1008
22	rs6519287	T	G	0.258929	1008
22	rs6519288	G	A	0.907738	1008
22	rs10854744	C	T	0.0277778	1008
22	rs143101889	G	A	0.0277778	1008
22	rs5751156	A	G	0.934524	1008
22	rs6519289	A	C	0.935516	1008
22	rs73163320	C	T	0.0277778	1008
22	rs5758464	T	C	0.935516	1008
22	rs76636806	C	T	0.502976	1008
22	rs5996064	C	T	0.167659	1008
22	rs73163324	T	C	0.167659	1008
22	rs9623450	G	A	0.907738	1008
22	rs5758465	T	C	0.935516	1008
22	rs5751159	G	A	0.907738	1008
22	rs5751160	A	G	0.935516	1008
22	rs5758466	G	A	0.907738	1008
22	rs80333497	G	A	0.102183	1008
22	rs6002480	A	T	0.0922619	1008
22	rs73163330	A	G	0.0277778	1008
22	rs4822050	G	C	0.0922619	1008
22	rs6002481	C	A	0.0287698	1008
22	rs45500192	A	G	0.0644841	1008
22	rs139540	C	T	0.0922619	1008
22	rs73163332	G	A	0.0277778	1008
22	rs126092	G	A	0.0922619	1008
22	rs11090059	A	G	0.258929	1008
22	rs6002482	T	C	0.0277778	1008
22	rs139545	T	C	0.0644841	1008
22	rs73163336	T	C	0.170635	1008
22	rs73163337	C	A	0.170635	1008
22	rs8136343	C	T	0.170635	1008
22	rs150579180	G	A	0.0277778	1008
22	rs8136873	C	T	0.0277778	1008
22	rs8137029	C	T	0.764881	1008
22	rs7292780	T	G	0.170635	1008
22	rs9607841	G	A	0.0644841	1008
22	rs9611667	C	T	0.0644841	1008
22	rs139553	C	T	0.0922619	1008
22	rs5758474	C	T	0.502976	1008
22	rs12168543	C	G	0.258929	1008
22	rs112915650	C	G	0.172619	1008
22	rs11090060	G	A	0.258929	1008
22	rs139556	T	C	0.49504	1008
22	rs12628731	C	T	0.258929	1008
22	rs139557	T	G	0.49504	1008
22	rs139558	A	G	0.49504	1008
22	rs738247	A	G	0.258929	1008
22	rs6002488	C	T	0.0277778	1008
22	rs139559	A	G	0.0912698	1008
22	rs117635884	A	G	0.0545635	1008
22	rs187660776	G	A	0.0277778	1008
22	rs73163343	G	A	0.0634921	1008
22	rs9607842	G	A	0.0634921	1008
22	rs116988798	G	T	0.0228175	1008
22	rs4822052	G	A	0.0912698	1008
22	rs4820443	T	C	0.0634921	1008
22	rs142139954	G	A	0.174603	1008
22	rs1983554	A	G	0.464286	1008
22	rs4581989	C	G	0.494048	1008
22	rs148205431	T	C	0.170635	1008
22	rs146134497	T	C	0.167659	1008
22	rs139560	A	G	0.0634921	1008
22	rs139561	T	C	0.0634921	1008
22	rs738248	A	G	0.490079	1008
22	rs139562	G	C	0.0634921	1008
22	rs58505525	C	T	0.0228175	1008
22	rs73163349	G	T	0.0277778	1008
22	rs2076018	C	G	0.167659	1008
22	rs12166503	T	C	0.258929	1008
22	rs188937206	A	G	0.00793651	1008
22	rs4239895	G	C	0.350198	1008
22	rs5996067	G	A	0.258929	1008
22	rs139564	C	T	0.0634921	1008
22	rs139566	A	G	0.0634921	1008
22	rs6002494	C	G	0.490079	1008
22	rs186096677	G	A	0.0297619	1008
22	rs7292782	A	C	0.489087	1008
22	rs73163354	A	G	0.0634921	1008
22	rs9619997	A	G	0.258929	1008
22	rs5758479	C	A	0.506944	1008
22	rs5996069	T	G	0.490079	1008
22	rs4820444	G	A	0.0634921	1008
22	rs4820445	T	C	0.490079	1008
22	rs112524762	G	A	0.0634921	1008
22	rs9611671	G	A	0.0634921	1008
22	rs4512	G	C	0.0634921	1008
22	rs5751167	T	G	0.0664683	1008
22	rs11704230	G	C	0.0277778	1008
22	rs139978327	C	T	0.0178571	1008
22	rs6002503	A	G	0.239087	1008
22	rs117825868	G	A	0.0357143	1008
22	rs9611672	A	G	0.0634921	1008
22	rs73163358	A	G	0.175595	1008
22	rs139568	T	C	0.240079	1008
22	rs139569	A	G	0.0912698	1008
22	rs5758482	G	A	0.505952	1008
22	rs4822053	C	A	0.0873016	1008
22	rs117446546	A	G	0.173611	1008
22	rs116948521	T	C	0.0228175	1008
22	rs139571	G	A	0.0634921	1008
22	rs139572	G	A	0.0634921	1008
22	rs7292894	C	T	0.0277778	1008
22	rs139573	G	A	0.0634921	1008
22	rs4820446	C	T	0.0634921	1008
22	rs7364123	A	G	0.0912698	1008
22	rs56229399	G	A	0.0644841	1008
22	rs7364180	A	G	0.244048	1008
22	rs4822055	G	C	0.0654762	1008
22	rs4822056	G	A	0.0644841	1008
22	rs117449393	G	A	0.0585317	1008
22	rs8137791	G	A	0.0912698	1008
22	rs8138849	T	G	0.0912698	1008
22	rs41281295	C	T	0.0644841	1008
22	rs41277466	C	T	0.0644841	1008
22	rs41277467	C	T	0.0654762	1008
22	rs77889640	G	C	0.0634921	1008
22	rs7285782	T	G	0.247024	1008
22	rs143291707	A	G	0.155754	1008
22	rs181921895	A	C	0.0208333	1008
22	rs5758487	C	T	0.75	1008
22	rs55760438	T	A	0.0634921	1008
22	rs57380124	G	A	0.0634921	1008
22	rs9611674	C	T	0.247024	1008
22	rs4822057	A	G	0.0644841	1008
22	rs4822058	A	G	0.0634921	1008
22	rs11703214	C	G	0.0277778	1008
22	rs76212474	C	T	0.014881	1008
22	rs11704061	G	C	0.0277778	1008
22	rs13057991	C	T	0.247024	1008
22	rs149292655	C	T	0.0128968	1008
22	rs144565008	A	C	0.0664683	1008
22	rs1569451	G	A	0.494048	1008
22	rs2006638	C	T	0.0634921	1008
22	rs73163373	G	A	0.173611	1008
22	rs76902725	C	T	0.00198413	1008
22	rs4822060	G	A	0.0634921	1008
22	rs148982064	G	C	0.0277778	1008
22	rs7287010	C	T	0.311508	1008
22	rs8141218	C	G	0.177579	1008
22	rs9607850	C	T	0.248016	1008
22	rs7293096	T	C	0.0634921	1008
22	rs8137847	G	A	0.176587	1008
22	rs6519292	T	A	0.494048	1008
22	rs5996074	G	A	0.494048	1008
22	rs2267438	C	T	0.494048	1008
22	rs2267439	C	T	0.494048	1008
22	rs7287886	A	C	0.18254	1008
22	rs75155466	C	G	0.0178571	1008
22	rs1009544	G	C	0.172619	1008
22	rs1124998	C	T	0.0634921	1008
22	rs4269017	T	C	0.251984	1008
22	rs117634052	T	G	0.0138889	1008
22	rs2284082	C	T	0.494048	1008
22	rs2255957	G	A	0.171627	1008
22	rs1883205	T	C	0.49504	1008
22	rs7288536	T	C	0.256944	1008
22	rs7288838	T	C	0.257937	1008
22	rs7292219	G	A	0.0634921	1008
22	rs76302306	G	A	0.0436508	1008
22	rs542086057	C	T	0.0188492	1008
22	rs59493447	G	T	0.169643	1008
22	rs4501042	C	T	0.492063	1008
22	rs6519293	A	G	0.492063	1008
22	rs34587252	G	A	0.0664683	1008
22	rs6519294	C	T	0.492063	1008
22	rs143651774	A	G	0.0257937	1008
22	rs2413660	G	A	0.260913	1008
22	rs12170228	C	T	0.260913	1008
22	rs2267440	G	A	0.487103	1008
22	rs146809299	G	A	0.0505952	1008
22	rs8141414	A	C	0.0267857	1008
22	rs67057013	T	C	0.0634921	1008
22	rs74278423	T	A	0.136905	1008
22	rs719440	G	T	0.259921	1008
22	rs73163382	G	C	0.0257937	1008
22	rs59859018	G	A	0.0267857	1008
22	rs75588372	G	A	0.0208333	1008
22	rs2284083	C	G	0.136905	1008
22	rs55834311	C	G	0.0644841	1008
22	rs7292386	A	G	0.0634921	1008
22	rs186713955	A	G	0.0238095	1008
22	rs2839713	G	A	0.133929	1008
22	rs2839714	C	T	0.133929	1008
22	rs133280	A	G	0.737103	1008
22	rs74823524	A	G	0.133929	1008
22	rs60386215	C	T	0.133929	1008
22	rs9611679	G	A	0.0267857	1008
22	rs133281	G	A	0.737103	1008
22	rs9607852	G	A	0.0277778	1008
22	rs17002706	C	G	0.0634921	1008
22	rs714015	C	T	0.737103	1008
22	rs6002514	G	A	0.0198413	1008
22	rs9623461	C	T	0.0267857	1008
22	rs2413662	C	G	0.0634921	1008
22	rs133286	A	G	0.737103	1008
22	rs2269657	G	T	0.223214	1008
22	rs744011	G	A	0.144841	1008
22	rs78815780	T	G	0.131944	1008
22	rs133287	A	G	0.737103	1008
22	rs9607853	C	T	0.0277778	1008
22	rs133290	C	A	0.722222	1008
22	rs7292752	C	T	0.0277778	1008
22	rs4820447	C	T	0.0486111	1008
22	rs9611683	G	A	0.0277778	1008
22	rs133291	C	T	0.514881	1008
22	rs4822061	C	A	0.046627	1008
22	rs56746717	G	A	0.131944	1008
22	rs149192849	T	C	0.0267857	1008
22	rs147961321	G	A	0.014881	1008
22	rs17848346	G	A	0.0277778	1008
22	rs57362759	A	G	0.031746	1008
22	rs4822062	G	A	0.0595238	1008
22	rs9611686	A	G	0.0277778	1008
22	rs2228314	G	C	0.200397	1008
22	rs73163396	C	A	0.0634921	1008
22	rs12165579	A	G	0.0297619	1008
22	rs2267441	T	C	0.115079	1008
22	rs4822064	G	C	0.0625	1008
22	rs13055841	A	G	0.00595238	1008
22	rs5751174	G	A	0.633929	1008
22	rs2267442	G	A	0.832341	1008
22	rs2269658	T	C	0.164683	1008
22	rs9623466	T	G	0.0277778	1008
22	rs9623467	C	A	0.0277778	1008
22	rs9623468	A	G	0.0277778	1008
22	rs1052717	A	G	0.747024	1008
22	rs9623469	C	T	0.0277778	1008
22	rs17002737	C	T	0.132937	1008
22	rs2284084	T	C	0.162698	1008
22	rs2284085	T	G	0.134921	1008
22	rs2284086	A	T	0.134921	1008
22	rs6002521	G	A	0.0277778	1008
22	rs2839715	C	T	0.0625	1008
22	rs6002522	A	T	0.161706	1008
22	rs5996077	C	G	0.160714	1008
22	rs5996078	G	A	0.0277778	1008
22	rs2267443	A	G	0.707341	1008
22	rs147970142	A	G	0.015873	1008
22	rs73165105	C	T	0.0634921	1008
22	rs6002524	T	G	0.0654762	1008
22	rs5996080	T	C	0.0654762	1008
22	rs4822066	G	A	0.0565476	1008
22	rs73165107	C	T	0.0654762	1008
22	rs12157312	T	C	0.0654762	1008
22	rs17848348	C	T	0.0644841	1008
22	rs138717964	C	G	0.0396825	1008
22	rs2269660	G	A	0.0644841	1008
22	rs2228313	G	C	0.0644841	1008
22	rs12166430	A	G	0.0644841	1008
22	rs713881	C	G	0.446429	1008
22	rs73165113	G	A	0.0634921	1008
22	rs9620000	T	C	0.0644841	1008
22	rs137994572	T	G	0.077381	1008
22	rs80230005	G	A	0.0555556	1008
22	rs6002527	T	C	0.0625	1008
22	rs73165115	C	T	0.0555556	1008
22	rs73165116	C	T	0.0555556	1008
22	rs12628192	C	T	0.0168651	1008
22	rs17379759	A	G	0.0585317	1008
22	rs74989989	T	C	0.0565476	1008
22	rs73165117	C	G	0.0565476	1008
22	rs17848337	C	A	0.0565476	1008
22	rs2269662	A	G	0.0565476	1008
22	rs1894710	T	C	0.0595238	1008
22	rs2269663	C	T	0.047619	1008
22	rs2157590	T	C	0.0595238	1008
22	rs2229442	A	G	0.0565476	1008
22	rs2269664	C	T	0.0565476	1008
22	rs4822067	G	A	0.0595238	1008
22	rs17848343	T	C	0.0168651	1008
22	rs73165119	C	G	0.0565476	1008
22	rs79498857	A	G	0.0565476	1008
22	rs73165121	A	G	0.0565476	1008
22	rs76140449	T	C	0.0565476	1008
22	rs117492772	G	A	0.0565476	1008
22	rs6002536	C	T	0.0565476	1008
22	rs146928770	C	T	0.0565476	1008
22	rs79681549	T	C	0.0605159	1008
22	rs6002537	G	A	0.0565476	1008
22	rs78328564	T	C	0.0565476	1008
22	rs73165124	C	T	0.0565476	1008
22	rs5758504	T	C	0.68254	1008
22	rs146701534	A	G	0.0109127	1008
22	rs12160926	G	A	0.0565476	1008
22	rs61603876	G	A	0.0565476	1008
22	rs6002539	A	G	0.0565476	1008
22	rs117237923	C	A	0.0565476	1008
22	rs140649172	T	G	0.0565476	1008
22	rs141342807	G	A	0.0555556	1008
22	rs73165125	C	A	0.0555556	1008
22	rs73165126	C	T	0.0555556	1008
22	rs73165127	C	T	0.0555556	1008
22	rs73165129	C	T	0.0555556	1008
22	rs60306772	C	T	0.0406746	1008
22	rs763263	C	T	0.117063	1008
22	rs73165130	G	C	0.0555556	1008
22	rs78881710	C	T	0.0406746	1008
22	rs116904348	G	A	0.0575397	1008
22	rs182240980	A	T	0.0555556	1008
22	rs80243871	G	C	0.0555556	1008
22	rs6002543	C	G	0.0565476	1008
22	rs7290134	A	G	0.118056	1008
22	rs5996087	A	G	0.0615079	1008
22	rs55898132	G	C	0.0555556	1008
22	rs73165134	C	G	0.142857	1008
22	rs77874543	G	C	0.0367063	1008
22	rs5996088	C	T	0.0555556	1008
22	rs77657071	G	A	0.0555556	1008
22	rs41277473	G	C	0.0555556	1008
22	rs12158335	T	G	0.117063	1008
22	rs117193272	T	C	0.0555556	1008
22	rs34293106	G	A	0.00198413	1008
22	rs144886236	T	C	0.0625	1008
22	rs8139212	G	A	0.0595238	1008
22	rs117215978	C	T	0.0615079	1008
22	rs143290435	G	C	0.00198413	1008
22	rs73165137	C	T	0.0615079	1008
22	rs117264993	C	T	0.0218254	1008
22	rs73165139	A	G	0.0615079	1008
22	rs145531454	T	C	0.014881	1008
22	rs116914238	T	C	0.0843254	1008
22	rs112045239	G	A	0.0605159	1008
22	rs74348413	C	T	0.0634921	1008
22	rs117907197	G	A	0.0396825	1008
22	rs9620001	T	C	0.124008	1008
22	rs73165141	G	A	0.0634921	1008
22	rs117454669	C	G	0.0605159	1008
22	rs10154646	G	C	0.124008	1008
22	rs5996089	G	A	0.0634921	1008
22	rs148183470	C	T	0.0208333	1008
22	rs6002545	C	G	0.0605159	1008
22	rs6002546	T	G	0.124008	1008
22	rs9611693	G	A	0.00198413	1008
22	rs139454492	G	A	0.0644841	1008
22	rs73432628	C	T	0.0605159	1008
22	rs117962560	C	T	0.0634921	1008
22	rs8135804	C	T	0.0605159	1008
22	rs1047997	C	G	0.124008	1008
22	rs55917324	C	T	0.0625	1008
22	rs1894713	G	A	0.123016	1008
22	rs67516067	G	A	0.0605159	1008
22	rs5758511	G	A	0.55754	1008
22	rs73165147	A	G	0.0605159	1008
22	rs12483944	C	T	0.0605159	1008
22	rs6002548	T	G	0.123016	1008
22	rs6002551	G	A	0.0605159	1008
22	rs6002552	G	A	0.123016	1008
22	rs6002554	T	C	0.123016	1008
22	rs3752591	A	G	0.123016	1008
22	rs73165152	G	A	0.0605159	1008
22	rs1023498	C	T	0.123016	1008
22	rs1023499	T	C	0.123016	1008
22	rs1023500	T	C	0.123016	1008
22	rs7293091	A	G	0.123016	1008
22	rs73165153	G	A	0.0615079	1008
22	rs35542507	A	G	0.0634921	1008
22	rs3752592	G	T	0.0595238	1008
22	rs41277477	C	G	0.0654762	1008
22	rs6002555	G	A	0.125992	1008
22	rs6002556	C	A	0.143849	1008
22	rs5996091	A	G	0.0555556	1008
22	rs5996092	A	G	0.128968	1008
22	rs8141722	G	A	0.0555556	1008
22	rs5996093	A	G	0.0555556	1008
22	rs5751182	G	A	0.941468	1008
22	rs5996094	T	C	0.127976	1008
22	rs2187959	T	G	0.0585317	1008
22	rs28722907	G	A	0.0168651	1008
22	rs2157591	G	C	0.0555556	1008
22	rs6519296	G	C	0.0585317	1008
22	rs7285557	T	C	0.128968	1008
22	rs77451568	G	C	0.112103	1008
22	rs6519297	G	A	0.0555556	1008
22	rs5751187	A	G	0.546627	1008
22	rs4822069	T	C	0.128968	1008
22	rs4822070	A	G	0.0555556	1008
22	rs4822071	T	C	0.0585317	1008
22	rs142752661	C	T	0.178571	1008
22	rs73417007	A	G	0.0555556	1008
22	rs62240996	A	C	0.0595238	1008
22	rs73165163	T	A	0.0704365	1008
22	rs62240998	T	A	0.0595238	1008
22	rs67222508	C	G	0.0555556	1008
22	rs78863773	G	T	0.0555556	1008
22	rs5758520	G	C	0.529762	1008
22	rs6002560	T	C	0.0585317	1008
22	rs57986573	C	T	0.0555556	1008
22	rs5751188	A	G	0.560516	1008
22	rs8140164	C	T	0.0555556	1008
22	rs6002561	A	G	0.127976	1008
22	rs60751895	T	G	0.0595238	1008
22	rs1984419	T	C	0.0585317	1008
22	rs8137409	G	A	0.0555556	1008
22	rs67797654	G	A	0.0555556	1008
22	rs4822072	G	C	0.3125	1008
22	rs5751189	C	T	0.529762	1008
22	rs5996096	G	A	0.125	1008
22	rs4822074	G	C	0.922619	1008
22	rs4822075	A	G	0.0555556	1008
22	rs2899350	A	G	0.315476	1008
22	rs79005996	G	A	0.0555556	1008
22	rs4822076	C	T	0.868056	1008
22	rs6519298	C	T	0.864087	1008
22	rs916440	A	G	0.0555556	1008
22	rs739292	G	A	0.863095	1008
22	rs5758525	C	G	0.918651	1008
22	rs66487809	T	A	0.0555556	1008
22	rs141029606	T	C	0.0486111	1008
22	rs5751191	T	C	0.865079	1008
22	rs4820451	T	C	0.923611	1008
22	rs739293	C	T	0.920635	1008
22	rs763260	A	G	0.922619	1008
22	rs5758527	T	G	0.876984	1008
22	rs4822077	G	A	0.922619	1008
22	rs2269665	G	A	0.546627	1008
22	rs11914200	G	A	0.0456349	1008
22	rs62241000	C	T	0.0595238	1008
22	rs5751194	C	T	0.921627	1008
22	rs5751195	A	C	0.863095	1008
22	rs739294	T	C	0.319444	1008
22	rs117736895	G	C	0.16369	1008
22	rs133292	G	A	0.863095	1008
22	rs133293	G	A	0.863095	1008
22	rs133294	C	T	0.863095	1008
22	rs133295	A	G	0.921627	1008
22	rs11090065	T	C	0.0585317	1008
22	rs4820454	A	G	0.921627	1008
22	rs6519301	A	G	0.863095	1008
22	rs133297	G	T	0.921627	1008
22	rs58874647	C	T	0.0575397	1008
22	rs146951100	T	C	0.0178571	1008
22	rs133298	G	T	0.920635	1008
22	rs146328892	G	C	0.0168651	1008
22	rs56234624	A	G	0.0585317	1008
22	rs133299	G	A	0.921627	1008
22	rs150116643	C	T	0.0178571	1008
22	rs2097561	T	C	0.0585317	1008
22	rs2097562	T	C	0.0585317	1008
22	rs739295	G	A	0.921627	1008
22	rs133300	A	G	0.863095	1008
22	rs739296	G	A	0.0585317	1008
22	rs133301	C	T	0.863095	1008
22	rs7290907	G	A	0.0585317	1008
22	rs7290655	C	G	0.0585317	1008
22	rs133302	T	C	0.921627	1008
22	rs78845485	T	G	0.046627	1008
22	rs710194	C	G	0.921627	1008
22	rs1062753	G	A	0.0585317	1008
22	rs4822079	G	C	0.126984	1008
22	rs133303	C	G	0.864087	1008
22	rs133304	T	C	0.920635	1008
22	rs133305	C	T	0.864087	1008
22	rs133306	G	A	0.864087	1008
22	rs8138080	G	A	0.0565476	1008
22	rs133307	C	A	0.864087	1008
22	rs9623489	A	G	0.0565476	1008
22	rs5758537	G	T	0.864087	1008
22	rs133308	G	A	0.920635	1008
22	rs11090066	T	C	0.0565476	1008
22	rs9623490	G	C	0.0565476	1008
22	rs129853	T	C	0.920635	1008
22	rs5751196	A	T	0.0505952	1008
22	rs129855	G	A	0.864087	1008
22	rs129856	C	G	0.864087	1008
22	rs9620006	T	A	0.0565476	1008
22	rs129857	T	C	0.864087	1008
22	rs5751197	T	C	0.920635	1008
22	rs6002571	A	G	0.135913	1008
22	rs9611700	C	T	0.0565476	1008
22	rs133313	G	T	0.863095	1008
22	rs133314	G	A	0.864087	1008
22	rs133315	A	G	0.920635	1008
22	rs133317	G	A	0.305556	1008
22	rs2413663	T	A	0.0565476	1008
22	rs133318	G	A	0.864087	1008
22	rs133319	C	T	0.920635	1008
22	rs145976773	T	A	0.0168651	1008
22	rs59993856	C	T	0.0565476	1008
22	rs133321	A	G	0.864087	1008
22	rs9620007	C	G	0.0565476	1008
22	rs133322	A	G	0.864087	1008
22	rs76886334	T	G	0.0198413	1008
22	rs133323	T	C	0.864087	1008
22	rs133324	C	A	0.865079	1008
22	rs4822081	C	T	0.0565476	1008
22	rs133325	G	A	0.864087	1008
22	rs142384783	C	T	0.0168651	1008
22	rs133326	G	A	0.862103	1008
22	rs133327	T	C	0.864087	1008
22	rs133328	T	C	0.864087	1008
22	rs133329	C	T	0.920635	1008
22	rs133330	G	A	0.864087	1008
22	rs9611710	G	T	0.0565476	1008
22	rs12166549	T	C	0.0565476	1008
22	rs9611711	G	A	0.0565476	1008
22	rs5751201	T	C	0.52877	1008
22	rs9611712	T	C	0.0565476	1008
22	rs133331	T	C	0.920635	1008
22	rs133332	T	C	0.920635	1008
22	rs144506763	A	G	0.0426587	1008
22	rs133333	G	A	0.919643	1008
22	rs148345118	T	C	0.0724206	1008
22	rs5758550	G	A	0.920635	1008
22	rs9607868	G	A	0.0565476	1008
22	rs4822082	C	T	0.920635	1008
22	rs188919751	A	G	0.0297619	1008
22	rs133335	A	G	0.864087	1008
22	rs133336	C	T	0.864087	1008
22	rs133337	G	T	0.920635	1008
22	rs133338	A	G	0.920635	1008
22	rs133339	A	G	0.864087	1008
22	rs140121343	T	G	0.0486111	1008
22	rs133340	T	A	0.864087	1008
22	rs9607869	T	A	0.0565476	1008
22	rs133341	T	C	0.920635	1008
22	rs133342	G	C	0.918651	1008
22	rs80308193	C	T	0.0297619	1008
22	rs133344	C	A	0.914683	1008
22	rs74538360	G	A	0.0535714	1008
22	rs9611714	A	T	0.0486111	1008
22	rs133346	G	T	0.852183	1008
22	rs117239938	G	A	0.151786	1008
22	rs2301521	G	C	0.854167	1008
22	rs133347	A	T	0.852183	1008
22	rs189499696	T	G	0.015873	1008
22	rs133348	C	T	0.852183	1008
22	rs117242066	G	T	0.047619	1008
22	rs133349	A	T	0.852183	1008
22	rs133350	A	G	0.854167	1008
22	rs133351	G	T	0.305556	1008
22	rs5758553	G	A	0.853175	1008
22	rs5751204	C	T	0.854167	1008
22	rs147771475	T	G	0.031746	1008
22	rs133352	C	A	0.854167	1008
22	rs5758554	G	A	0.529762	1008
22	rs5751206	C	A	0.547619	1008
22	rs4822084	C	T	0.852183	1008
22	rs133353	G	A	0.854167	1008
22	rs133355	G	A	0.854167	1008
22	rs186348033	T	G	0.0952381	1008
22	rs10428005	C	T	0.52877	1008
22	rs133356	G	A	0.854167	1008
22	rs6002586	C	T	0.145833	1008
22	rs5751207	A	G	0.0674603	1008
22	rs79545511	A	G	0.094246	1008
22	rs133357	C	T	0.852183	1008
22	rs133358	A	T	0.852183	1008
22	rs34277770	A	G	0.306548	1008
22	rs5758559	G	A	0.853175	1008
22	rs5751208	G	T	0.0684524	1008
22	rs10854749	G	T	0.309524	1008
22	rs5758562	C	G	0.853175	1008
22	rs5758563	G	T	0.541667	1008
22	rs5751209	A	G	0.853175	1008
22	rs146215534	A	C	0.1875	1008
22	rs5758566	G	A	0.853175	1008
22	rs11703233	G	A	0.0168651	1008
22	rs1063392	A	G	0.867063	1008
22	rs140235304	G	A	0.030754	1008
22	rs2013960	T	A	0.85119	1008
22	rs2854837	G	A	0.853175	1008
22	rs150693978	G	T	0.0228175	1008
22	rs2413666	C	T	0.84623	1008
22	rs133367	C	T	0.296627	1008
22	rs133368	T	C	0.852183	1008
22	rs133369	C	T	0.853175	1008
22	rs133370	T	C	0.852183	1008
22	rs133371	G	A	0.852183	1008
22	rs133373	G	A	0.293651	1008
22	rs133374	G	A	0.852183	1008
22	rs133375	C	G	0.852183	1008
22	rs133376	C	T	0.293651	1008
22	rs133377	C	T	0.850198	1008
22	rs2859438	A	T	0.852183	1008
22	rs133378	G	C	0.850198	1008
22	rs28605764	C	T	0.294643	1008
22	rs5758573	G	T	0.889881	1008
22	rs133379	A	G	0.85119	1008
22	rs133380	C	T	0.294643	1008
22	rs5751210	A	T	0.544643	1008
22	rs76392259	G	A	0.541667	1008
22	rs13057094	T	C	0.85119	1008
22	rs4822088	G	C	0.852183	1008
22	rs133381	C	G	0.853175	1008
22	rs78725400	G	A	0.544643	1008
22	rs133382	C	T	0.85119	1008
22	rs133383	C	T	0.291667	1008
22	rs1807493	C	G	0.110119	1008
22	rs1807494	C	G	0.14881	1008
22	rs8135801	A	G	0.147817	1008
22	rs2269524	T	G	0.147817	1008
22	rs6002592	A	C	0.149802	1008
22	rs2071711	G	C	0.147817	1008
22	rs117421064	A	G	0.0277778	1008
22	rs5758574	G	C	0.705357	1008
22	rs7245	G	A	0.693452	1008
22	rs4147641	C	G	0.149802	1008
22	rs6002596	G	A	0.149802	1008
22	rs4147640	T	C	0.150794	1008
22	rs2284087	T	C	0.706349	1008
22	rs5751211	G	A	0.544643	1008
22	rs1801311	G	A	0.150794	1008
22	rs4147638	G	A	0.14881	1008
22	rs6002597	C	A	0.149802	1008
22	rs5758576	G	A	0.556548	1008
22	rs6002598	A	G	0.14881	1008
22	rs6002600	G	A	0.14881	1008
22	rs6002601	A	T	0.14881	1008
22	rs5758577	G	C	0.693452	1008
22	rs180822461	A	T	0.0128968	1008
22	rs117567414	G	C	0.0208333	1008
22	rs5758578	A	C	0.705357	1008
22	rs61527837	C	T	0.14881	1008
22	rs5996108	C	T	0.14881	1008
22	rs5758579	T	C	0.556548	1008
22	rs8138500	G	T	0.14881	1008
22	rs7292241	G	A	0.147817	1008
22	rs7291996	C	T	0.14881	1008
22	rs6002602	G	A	0.14881	1008
22	rs6002603	C	G	0.149802	1008
22	rs73421049	G	A	0.14881	1008
22	rs57117731	G	A	0.544643	1008
22	rs6002604	A	T	0.14881	1008
22	rs5996109	A	G	0.14881	1008
22	rs5996110	A	G	0.14881	1008
22	rs5758580	T	C	0.556548	1008
22	rs5996111	C	T	0.14881	1008
22	rs9917542	A	G	0.030754	1008
22	rs6002605	A	G	0.149802	1008
22	rs6002606	T	C	0.14881	1008
22	rs6002607	C	T	0.705357	1008
22	rs6002608	T	C	0.705357	1008
22	rs6002609	C	A	0.149802	1008
22	rs6002610	C	T	0.150794	1008
22	rs12157818	C	T	0.149802	1008
22	rs9620026	C	T	0.149802	1008
22	rs28817600	A	G	0.149802	1008
22	rs112400358	G	A	0.0376984	1008
22	rs74959375	G	T	0.046627	1008
22	rs28791586	A	G	0.150794	1008
22	rs2839708	A	G	0.150794	1008
22	rs6519306	T	C	0.150794	1008
22	rs73167135	C	G	0.0376984	1008
22	rs6002614	G	A	0.150794	1008
22	rs9611734	A	G	0.556548	1008
22	rs6002615	A	G	0.150794	1008
22	rs6002616	A	G	0.150794	1008
22	rs8141702	G	A	0.149802	1008
22	rs2413668	G	A	0.694444	1008
22	rs5996113	C	G	0.14881	1008
22	rs7364289	A	C	0.14881	1008
22	rs7364293	C	T	0.14881	1008
22	rs140235320	C	T	0.0168651	1008
22	rs117108170	T	A	0.0168651	1008
22	rs2413669	A	C	0.150794	1008
22	rs6002618	G	C	0.14881	1008
22	rs5751216	G	T	0.694444	1008
22	rs78548180	A	C	0.0376984	1008
22	rs5996115	C	G	0.150794	1008
22	rs6002621	A	C	0.150794	1008
22	rs2839709	A	G	0.112103	1008
22	rs2839710	T	C	0.149802	1008
22	rs3985938	G	T	0.544643	1008
22	rs2413670	G	C	0.694444	1008
22	rs2413671	G	A	0.694444	1008
22	rs7286375	G	C	0.149802	1008
22	rs61665536	A	G	0.149802	1008
22	rs2413672	C	T	0.149802	1008
22	rs6002623	G	A	0.149802	1008
22	rs6002624	G	C	0.149802	1008
22	rs11090076	T	C	0.147817	1008
22	rs8143153	G	C	0.14881	1008
22	rs5751220	A	C	0.706349	1008
22	rs8138678	A	G	0.151786	1008
22	rs5751221	C	T	0.543651	1008
22	rs5758586	A	T	0.544643	1008
22	rs5996116	G	A	0.149802	1008
22	rs5758587	C	G	0.694444	1008
22	rs6002625	A	G	0.149802	1008
22	rs5751222	T	A	0.544643	1008
22	rs6002626	C	G	0.693452	1008
22	rs5758589	A	G	0.706349	1008
22	rs764481	G	A	0.149802	1008
22	rs201551607	G	A	0.501984	1008
22	rs374153932	T	A	0.141865	1008
22	rs34385013	G	A	0.28373	1008
22	rs4078247	T	C	0.575397	1008
22	rs4078248	C	T	0.0277778	1008
22	rs35028622	C	A	0.28373	1008
22	rs116390392	T	C	0.860119	1008
22	rs28371738	G	A	0.564484	1008
22	rs1135840	G	C	0.295635	1008
22	rs28371725	C	T	0.0376984	1008
22	rs16947	A	G	0.860119	1008
22	rs28371722	C	T	0.0267857	1008
22	rs58440431	T	C	0.575397	1008
22	rs3892097	C	T	0.00198413	1008
22	rs1081003	G	A	0.570437	1008
22	rs1065852	G	A	0.571429	1008
22	rs769258	C	T	0.00297619	1008
22	rs74966855	G	T	0.0763889	1008
22	rs28624811	A	G	0.857143	1008
22	rs1080989	C	T	0.576389	1008
22	rs28588594	G	A	0.581349	1008
22	rs1080985	C	G	0.895833	1008
22	rs1080983	T	C	0.858135	1008
22	rs28680494	A	C	0.28869	1008
22	rs28439297	C	T	0.28869	1008
22	rs28360521	C	T	0.570437	1008
22	rs28568508	A	G	0.571429	1008
22	rs28566059	C	T	0.570437	1008
22	rs28542726	G	T	0.296627	1008
22	rs28369142	C	A	0.856151	1008
22	rs188016342	G	A	0.00992063	1008
22	rs28842514	G	T	0.0178571	1008
22	rs28579115	G	T	0.287698	1008
22	rs28670611	C	T	0.28869	1008
22	rs4993393	G	A	0.847222	1008
22	rs28515621	G	T	0.847222	1008
22	rs2743449	C	T	0.302579	1008
22	rs28570317	C	G	0.848214	1008
22	rs6002633	T	C	0.848214	1008
22	rs2743450	G	A	0.545635	1008
22	rs2743451	T	C	0.302579	1008
22	rs57855056	G	A	0.264881	1008
22	rs2743453	A	G	0.547619	1008
22	rs2743454	G	A	0.549603	1008
22	rs2743456	G	A	0.547619	1008
22	rs56404506	T	C	0.849206	1008
22	rs373304350	A	G	0.0396825	1008
22	rs2854741	G	C	0.883929	1008
22	rs1800754	A	G	0.303571	1008
22	rs4994469	T	C	0.0327381	1008
22	rs1058167	A	G	0.848214	1008
22	rs2267444	G	C	0.543651	1008
22	rs2267446	C	T	0.541667	1008
22	rs28514673	G	A	0.845238	1008
22	rs5758600	G	T	0.516865	1008
22	rs2743459	G	T	0.301587	1008
22	rs191494653	G	A	0.014881	1008
22	rs184023369	C	G	0.031746	1008
22	rs2743460	G	T	0.014881	1008
22	rs2854740	A	G	0.305556	1008
22	rs71329131	T	C	0.0823413	1008
22	rs2272812	G	T	0.0416667	1008
22	rs2743461	A	G	0.295635	1008
22	rs139557568	G	A	0.179563	1008
22	rs2856957	G	A	0.513889	1008
22	rs4467371	G	A	0.513889	1008
22	rs5758605	G	A	0.296627	1008
22	rs5751226	A	G	0.513889	1008
22	rs5758606	T	C	0.513889	1008
22	rs5751227	T	G	0.513889	1008
22	rs2142694	G	A	0.295635	1008
22	rs2743462	A	G	0.294643	1008
22	rs138019951	T	C	0.110119	1008
22	rs5996120	C	T	0.512897	1008
22	rs2743464	G	A	0.839286	1008
22	rs117978282	G	A	0.0486111	1008
22	rs5751228	G	A	0.513889	1008
22	rs5751229	G	A	0.450397	1008
22	rs12167368	G	A	0.0297619	1008
22	rs2070904	C	T	0.544643	1008
22	rs2070903	G	A	0.15873	1008
22	rs59390354	G	A	0.503968	1008
22	rs5758608	C	T	0.50496	1008
22	rs5758609	A	G	0.50496	1008
22	rs5758610	C	T	0.50496	1008
22	rs2743465	G	A	0.295635	1008
22	rs8137366	C	G	0.506944	1008
22	rs61736524	C	T	0.030754	1008
22	rs5758612	A	G	0.506944	1008
22	rs2743467	G	A	0.799603	1008
22	rs61736522	C	T	0.0684524	1008
22	rs5758613	A	G	0.50496	1008
22	rs1997659	A	G	0.486111	1008
22	rs2236779	G	A	0.483135	1008
22	rs742086	T	G	0.487103	1008
22	rs6519313	T	C	0.699405	1008
22	rs5751230	G	A	0.37004	1008
22	rs28507165	G	T	0.681548	1008
22	rs2899354	G	T	0.37004	1008
22	rs185606382	A	C	0.0138889	1008
22	rs5758618	C	T	0.484127	1008
22	rs5751231	T	A	0.486111	1008
22	rs5758619	T	C	0.297619	1008
22	rs9611746	A	G	0.486111	1008
22	rs11703217	C	G	0.0168651	1008
22	rs4453786	C	T	0.37004	1008
22	rs62240863	T	G	0.480159	1008
22	rs5758622	C	T	0.369048	1008
22	rs5751232	C	T	0.37004	1008
22	rs146250424	G	C	0.0128968	1008
22	rs9623534	G	A	0.030754	1008
22	rs117428927	T	C	0.0218254	1008
22	rs5751233	G	T	0.369048	1008
22	rs73167200	G	A	0.030754	1008
22	rs9306356	T	C	0.030754	1008
22	rs141702538	C	T	0.00992063	1008
22	rs9607882	A	G	0.371032	1008
22	rs117808926	G	A	0.0178571	1008
22	rs714002	T	C	0.371032	1008
22	rs79504780	T	C	0.0198413	1008
22	rs713811	C	T	0.371032	1008
22	rs2011944	C	T	0.368056	1008
22	rs742089	G	A	0.292659	1008
22	rs5751235	C	T	0.666667	1008
22	rs142437509	C	T	0.0912698	1008
22	rs760648	G	A	0.627976	1008
22	rs5758625	C	T	0.470238	1008
22	rs7287503	C	A	0.030754	1008
22	rs5758626	G	A	0.374008	1008
22	rs5758627	C	T	0.373016	1008
22	rs1989375	C	G	0.487103	1008
22	rs5758628	G	T	0.482143	1008
22	rs148249186	G	A	0.0109127	1008
22	rs5758629	C	T	0.487103	1008
22	rs2413684	C	T	0.289683	1008
22	rs5758632	G	T	0.372024	1008
22	rs9607885	T	C	0.375992	1008
22	rs75993207	G	A	0.0863095	1008
22	rs5751237	C	T	0.375	1008
22	rs2899355	T	C	0.289683	1008
22	rs5758635	T	C	0.376984	1008
22	rs5758637	A	C	0.491071	1008
22	rs5758638	T	C	0.490079	1008
22	rs141691610	T	C	0.0376984	1008
22	rs5751238	G	A	0.487103	1008
22	rs8141134	A	G	0.810516	1008
22	rs17002868	G	C	0.808532	1008
22	rs12484402	T	C	0.691468	1008
22	rs5758642	T	C	0.0128968	1008
22	rs5751239	C	T	0.31746	1008
22	rs142652891	G	C	0.0486111	1008
22	rs117758920	C	T	0.112103	1008
22	rs5751240	G	C	0.375	1008
22	rs17002872	C	G	0.698413	1008
22	rs73169118	T	C	0.030754	1008
22	rs5758645	T	G	0.290675	1008
22	rs118160511	G	A	0.0128968	1008
22	rs2223273	T	C	0.375	1008
22	rs17002876	G	C	0.666667	1008
22	rs17002878	T	C	0.0347222	1008
22	rs5751241	G	A	0.289683	1008
22	rs16986035	C	T	0.678571	1008
22	rs5758646	G	A	0.374008	1008
22	rs5758647	A	G	0.374008	1008
22	rs6002655	C	T	0.661706	1008
22	rs5751242	G	A	0.374008	1008
22	rs76019742	C	T	0.0337302	1008
22	rs5758649	C	T	0.373016	1008
22	rs2070116	C	T	0.300595	1008
22	rs5758651	T	C	0.376984	1008
22	rs34030679	T	C	0.030754	1008
22	rs143525991	C	G	0.015873	1008
22	rs73169123	G	C	0.030754	1008
22	rs5996130	G	A	0.030754	1008
22	rs5758652	T	C	0.376984	1008
22	rs5758653	G	T	0.285714	1008
22	rs932376	T	C	0.40873	1008
22	rs2143139	G	C	0.662698	1008
22	rs17002897	C	G	0.691468	1008
22	rs74223203	G	A	0.047619	1008
22	rs118040307	C	T	0.015873	1008
22	rs116995679	C	G	0.183532	1008
22	rs5751243	T	C	0.376984	1008
22	rs5751244	T	C	0.376984	1008
22	rs2143138	T	C	0.31746	1008
22	rs5758657	A	G	0.376984	1008
22	rs1033459	A	G	0.376984	1008
22	rs1033460	A	G	0.376984	1008
22	rs7292034	A	G	0.691468	1008
22	rs5751245	T	C	0.407738	1008
22	rs5758659	C	T	0.284722	1008
22	rs117484537	C	T	0.015873	1008
22	rs55867855	G	A	0.375992	1008
22	rs5758660	C	A	0.284722	1008
22	rs5758661	A	C	0.318452	1008
22	rs28854583	T	C	0.700397	1008
22	rs5758662	T	C	0.385913	1008
22	rs56906457	A	G	0.0119048	1008
22	rs5758663	C	T	0.358135	1008
22	rs370377794	C	T	0.00992063	1008
22	rs5758666	G	A	0.415675	1008
22	rs5751247	T	C	0.415675	1008
22	rs5758667	G	A	0.386905	1008
22	rs5758670	T	C	0.287698	1008
22	rs138985384	T	C	0.0277778	1008
22	rs150398197	C	T	0.0287698	1008
22	rs28805093	A	G	0.695437	1008
22	rs5751250	T	G	0.291667	1008
22	rs5751251	G	C	0.320437	1008
22	rs5996135	T	C	0.695437	1008
22	rs58654759	T	C	0.376984	1008
22	rs5758677	A	C	0.289683	1008
22	rs5758681	A	G	0.375992	1008
22	rs5758682	C	T	0.375992	1008
22	rs34107327	T	G	0.376984	1008
22	rs5751255	C	T	0.28869	1008
22	rs5758684	C	T	0.375992	1008
22	rs138926378	C	T	0.015873	1008
22	rs134866	C	T	0.31746	1008
22	rs134867	T	C	0.647817	1008
22	rs134868	G	A	0.694444	1008
22	rs134869	G	A	0.290675	1008
22	rs134870	T	C	0.320437	1008
22	rs134871	T	C	0.320437	1008
22	rs60198933	C	G	0.179563	1008
22	rs134872	T	C	0.693452	1008
22	rs9623546	G	T	0.0287698	1008
22	rs5758686	G	T	0.374008	1008
22	rs5758687	A	T	0.374008	1008
22	rs73169135	G	A	0.0287698	1008
22	rs134873	T	G	0.298611	1008
22	rs739146	A	G	0.375992	1008
22	rs134874	A	G	0.666667	1008
22	rs61658637	G	C	0.0436508	1008
22	rs134877	C	T	0.289683	1008
22	rs5758688	T	C	0.375	1008
22	rs5751258	C	G	0.375992	1008
22	rs134878	A	G	0.665675	1008
22	rs151239871	C	T	0.0376984	1008
22	rs134879	A	C	0.289683	1008
22	rs56111723	T	A	0.376984	1008
22	rs5758689	T	G	0.375992	1008
22	rs12168969	C	T	0.0287698	1008
22	rs55644935	A	G	0.377976	1008
22	rs1107553	A	G	0.375	1008
22	rs117168709	C	T	0.015873	1008
22	rs1107554	G	C	0.375	1008
22	rs5758690	C	G	0.375	1008
22	rs5758691	G	C	0.375	1008
22	rs5758692	T	A	0.358135	1008
22	rs142174483	A	G	0.0357143	1008
22	rs134880	A	G	0.69246	1008
22	rs1001587	C	T	0.374008	1008
22	rs1001586	G	T	0.375	1008
22	rs134881	G	C	0.69246	1008
22	rs134882	T	C	0.289683	1008
22	rs739147	T	G	0.375	1008
22	rs134883	T	C	0.69246	1008
22	rs134884	C	G	0.69246	1008
22	rs80504	T	C	0.69246	1008
22	rs762995	A	G	0.31746	1008
22	rs372884390	C	T	0.00992063	1008
22	rs134885	C	G	0.656746	1008
22	rs134886	A	G	0.656746	1008
22	rs134887	A	G	0.656746	1008
22	rs134888	C	T	0.656746	1008
22	rs134889	A	T	0.656746	1008
22	rs134891	T	C	0.656746	1008
22	rs134893	G	C	0.685516	1008
22	rs143432784	T	C	0.046627	1008
22	rs5758696	T	C	0.35119	1008
22	rs134894	A	C	0.686508	1008
22	rs129472	T	C	0.686508	1008
22	rs762997	A	G	0.685516	1008
22	rs86668	C	G	0.685516	1008
22	rs76462269	T	C	0.0287698	1008
22	rs86669	C	T	0.328373	1008
22	rs117058896	C	A	0.0505952	1008
22	rs86670	A	G	0.695437	1008
22	rs17002938	C	T	0.0416667	1008
22	rs134897	T	C	0.695437	1008
22	rs77238205	C	G	0.0287698	1008
22	rs134898	T	C	0.695437	1008
22	rs134899	T	G	0.666667	1008
22	rs134900	G	C	0.298611	1008
22	rs134901	C	T	0.665675	1008
22	rs134902	G	A	0.296627	1008
22	rs5758698	C	T	0.34623	1008
22	rs134903	C	A	0.644841	1008
22	rs134904	A	G	0.723214	1008
22	rs5758699	C	G	0.347222	1008
22	rs112603	A	T	0.723214	1008
22	rs17002947	A	G	0.00198413	1008
22	rs9611766	G	A	0.28869	1008
22	rs17002948	T	G	0.00198413	1008
22	rs80506	T	A	0.314484	1008
22	rs134906	C	T	0.316468	1008
22	rs5758700	T	A	0.37004	1008
22	rs5758701	A	G	0.373016	1008
22	rs6002672	C	G	0.0714286	1008
22	rs1548304	C	T	0.445437	1008
22	rs8135529	T	C	0.00496032	1008
22	rs6002673	A	G	0.651786	1008
22	rs5996139	A	G	0.696429	1008
22	rs146172714	C	T	0.0496032	1008
22	rs9623554	G	A	0.37996	1008
22	rs17002957	G	A	0.350198	1008
22	rs6002674	T	C	0.378968	1008
22	rs11704558	C	T	0.285714	1008
22	rs73886026	C	G	0.00992063	1008
22	rs8137939	G	A	0.28869	1008
22	rs5758703	C	T	0.630952	1008
22	rs6002676	A	G	0.647817	1008
22	rs11090082	G	A	0.289683	1008
22	rs73886027	C	T	0.030754	1008
22	rs4822101	T	C	0.647817	1008
22	rs4822102	C	T	0.646825	1008
22	rs4822103	A	C	0.647817	1008
22	rs4822104	T	C	0.647817	1008
22	rs4820459	G	A	0.618056	1008
22	rs4822105	C	T	0.64881	1008
22	rs76585242	G	A	0.0178571	1008
22	rs9623555	T	C	0.647817	1008
22	rs8140842	T	C	0.326389	1008
22	rs8135132	A	C	0.64881	1008
22	rs5758705	A	G	0.326389	1008
22	rs9623557	A	C	0.647817	1008
22	rs6002677	A	G	0.647817	1008
22	rs2157295	T	G	0.64881	1008
22	rs4822106	C	T	0.649802	1008
22	rs2157296	T	C	0.649802	1008
22	rs117724989	G	A	0.327381	1008
22	rs117957493	C	T	0.328373	1008
22	rs762998	A	T	0.64881	1008
22	rs762999	C	G	0.64881	1008
22	rs145081326	C	T	0.0128968	1008
22	rs6002678	C	G	0.643849	1008
22	rs763000	T	A	0.389881	1008
22	rs4822107	G	A	0.71627	1008
22	rs147500386	T	C	0.0357143	1008
22	rs8142378	C	T	0.030754	1008
22	rs187574921	A	G	0.0505952	1008
22	rs1041878	C	T	0.399802	1008
22	rs111480017	C	T	0.031746	1008
22	rs4822108	C	A	0.28869	1008
22	rs117995778	C	T	0.0644841	1008
22	rs8139941	G	A	0.39881	1008
22	rs75784404	G	A	0.0763889	1008
22	rs144107192	G	A	0.00892857	1008
22	rs6002679	A	G	0.397817	1008
22	rs140827020	C	T	0.0277778	1008
22	rs13055057	G	A	0.286706	1008
22	rs6002681	T	C	0.111111	1008
22	rs6002682	A	G	0.397817	1008
22	rs6002683	C	T	0.397817	1008
22	rs17002975	G	A	0.12996	1008
22	rs5758706	C	T	0.145833	1008
22	rs4820460	C	T	0.39881	1008
22	rs6002684	G	A	0.030754	1008
22	rs6002685	C	T	0.39881	1008
22	rs6002686	G	A	0.39881	1008
22	rs6002687	G	C	0.39881	1008
22	rs11090083	A	G	0.39881	1008
22	rs117247962	G	A	0.10119	1008
22	rs78602968	C	T	0.0803571	1008
22	rs12628932	G	C	0.145833	1008
22	rs7287195	C	T	0.0803571	1008
22	rs35248349	C	T	0.287698	1008
22	rs5751261	C	T	0.314484	1008
22	rs1008194	T	C	0.713294	1008
22	rs184816706	C	T	0.0347222	1008
22	rs374635667	G	A	0.0228175	1008
22	rs11704435	C	T	0.602183	1008
22	rs7285810	G	C	0.0793651	1008
22	rs57163740	G	A	0.110119	1008
22	rs116589976	G	A	0.0793651	1008
22	rs5751262	G	C	0.145833	1008
22	rs5758707	C	T	0.031746	1008
22	rs4822109	T	C	0.604167	1008
22	rs7286414	G	A	0.287698	1008
22	rs1107526	A	G	0.604167	1008
22	rs2413685	G	A	0.604167	1008
22	rs2157297	T	G	0.605159	1008
22	rs2157298	C	T	0.605159	1008
22	rs1894538	G	A	0.315476	1008
22	rs6002688	T	A	0.078373	1008
22	rs73169171	T	C	0.289683	1008
22	rs36141542	T	C	0.605159	1008
22	rs5758708	A	G	0.714286	1008
22	rs5758709	A	G	0.604167	1008
22	rs2227113	T	C	0.684524	1008
22	rs80265196	T	A	0.078373	1008
22	rs5751263	C	T	0.604167	1008
22	rs5751264	C	T	0.603175	1008
22	rs5758710	G	A	0.314484	1008
22	rs117496644	C	T	0.0496032	1008
22	rs5758711	A	C	0.684524	1008
22	rs5758712	C	T	0.314484	1008
22	rs57684853	G	C	0.0297619	1008
22	rs8142108	G	T	0.605159	1008
22	rs4822111	T	C	0.714286	1008
22	rs8138069	C	T	0.0297619	1008
22	rs739149	T	C	0.715278	1008
22	rs739150	C	T	0.713294	1008
22	rs713804	T	C	0.713294	1008
22	rs60201604	C	T	0.0297619	1008
22	rs58655134	C	T	0.0297619	1008
22	rs6002691	C	G	0.078373	1008
22	rs6002692	C	T	0.71131	1008
22	rs79527556	C	T	0.078373	1008
22	rs9623566	C	T	0.603175	1008
22	rs59087868	G	A	0.0297619	1008
22	rs4822112	G	T	0.909722	1008
22	rs79463777	A	G	0.313492	1008
22	rs57892117	C	T	0.305556	1008
22	rs117604330	C	T	0.046627	1008
22	rs73886046	C	A	0.118056	1008
22	rs66534409	G	C	0.277778	1008
22	rs7285654	G	A	0.117063	1008
22	rs193232497	G	A	0.014881	1008
22	rs9620039	C	T	0.272817	1008
22	rs141546806	T	C	0.0228175	1008
22	rs1041879	C	A	0.525794	1008
22	rs1041880	T	C	0.275794	1008
22	rs739151	C	G	0.615079	1008
22	rs73433593	G	A	0.116071	1008
22	rs6002693	C	T	0.118056	1008
22	rs2071773	A	C	0.122024	1008
22	rs7288008	C	T	0.122024	1008
22	rs6002695	G	A	0.354167	1008
22	rs4820461	A	G	0.232143	1008
22	rs4820462	G	A	0.229167	1008
22	rs118078552	C	T	0.0386905	1008
22	rs9611773	G	A	0.228175	1008
22	rs6002697	C	G	0.229167	1008
22	rs184229321	G	T	0.014881	1008
22	rs2071774	G	A	0.232143	1008
22	rs4822114	C	T	0.33631	1008
22	rs28720861	A	G	0.0238095	1008
22	rs4822115	G	C	0.25496	1008
22	rs6002698	T	C	0.360119	1008
22	rs1023468	T	G	0.59127	1008
22	rs13056080	T	A	0.25496	1008
22	rs113534075	C	T	0.0238095	1008
22	rs4822116	C	A	0.33631	1008
22	rs4820463	C	T	0.255952	1008
22	rs4822117	G	C	0.33631	1008
22	rs4822118	C	T	0.59127	1008
22	rs6002701	G	A	0.25496	1008
22	rs6002702	A	G	0.0813492	1008
22	rs5996143	A	C	0.59127	1008
22	rs5996144	G	C	0.589286	1008
22	rs8141021	A	G	0.25496	1008
22	rs8141151	C	T	0.234127	1008
22	rs8141373	G	A	0.231151	1008
22	rs59086919	G	A	0.25496	1008
22	rs5751267	C	A	0.947421	1008
22	rs144018829	A	G	0.0228175	1008
22	rs59781921	G	A	0.360119	1008
22	rs9611774	G	A	0.56746	1008
22	rs8142218	A	C	0.360119	1008
22	rs116904553	G	T	0.25496	1008
22	rs2157294	G	A	0.231151	1008
22	rs61458314	T	G	0.0238095	1008
22	rs10154460	T	C	0.255952	1008
22	rs150388166	T	C	0.25496	1008
22	rs12168548	T	C	0.590278	1008
22	rs73169193	C	T	0.213294	1008
22	rs113116042	G	A	0.0228175	1008
22	rs8135582	A	G	0.59127	1008
22	rs77780735	C	A	0.0168651	1008
22	rs1011224	A	G	0.59127	1008
22	rs151016550	G	A	0.030754	1008
22	rs11090085	C	G	0.220238	1008
22	rs11090086	G	A	0.249008	1008
22	rs11090087	C	T	0.313492	1008
22	rs61287432	C	T	0.248016	1008
22	rs61163795	C	T	0.247024	1008
22	rs80185137	T	C	0.094246	1008
22	rs5996145	T	C	0.574405	1008
22	rs112876006	G	A	0.205357	1008
22	rs5996146	T	C	0.30754	1008
22	rs189553558	G	A	0.205357	1008
22	rs1023469	T	C	0.229167	1008
22	rs116156318	T	C	0.204365	1008
22	rs4422240	A	G	0.325397	1008
22	rs2071775	C	T	0.0922619	1008
22	rs117925851	G	T	0.094246	1008
22	rs146860263	G	A	0.206349	1008
22	rs9607891	G	A	0.227183	1008
22	rs58295490	A	G	0.206349	1008
22	rs6002708	T	C	0.532738	1008
22	rs139086691	T	A	0.206349	1008
22	rs4822119	G	A	0.230159	1008
22	rs141541332	C	T	0.0109127	1008
22	rs2413686	C	G	0.227183	1008
22	rs8141398	C	T	0.22619	1008
22	rs8141792	G	C	0.525794	1008
22	rs4822120	C	T	0.22619	1008
22	rs139126343	A	C	0.206349	1008
22	rs9607893	T	C	0.234127	1008
22	rs9611782	A	G	0.228175	1008
22	rs9607894	T	C	0.327381	1008
22	rs9611783	C	T	0.227183	1008
22	rs9607895	T	C	0.228175	1008
22	rs9623571	T	A	0.296627	1008
22	rs57028529	G	A	0.231151	1008
22	rs9620041	C	T	0.00694444	1008
22	rs58111554	C	T	0.094246	1008
22	rs73886063	C	T	0.22619	1008
22	rs9611784	T	G	0.242063	1008
22	rs61018143	G	A	0.22619	1008
22	rs4822121	G	T	0.556548	1008
22	rs9623573	C	T	0.555556	1008
22	rs2294361	T	C	0.556548	1008
22	rs2294362	A	G	0.555556	1008
22	rs117417957	G	T	0.0277778	1008
22	rs41277487	G	A	0.21627	1008
22	rs12484310	G	A	0.236111	1008
22	rs11090090	A	G	0.335317	1008
22	rs11090091	C	T	0.334325	1008
22	rs11090092	A	G	0.334325	1008
22	rs11090093	G	A	0.332341	1008
22	rs10854752	T	C	0.340278	1008
22	rs11090094	A	C	0.338294	1008
22	rs11090095	C	T	0.33631	1008
22	rs6002712	A	G	0.338294	1008
22	rs6002713	C	T	0.338294	1008
22	rs6002714	T	C	0.330357	1008
22	rs6002715	A	G	0.339286	1008
22	rs1057157	T	C	0.237103	1008
22	rs2092175	T	A	0.140873	1008
22	rs5758721	C	T	0.0654762	1008
22	rs731026	G	A	0.00694444	1008
22	rs731025	G	A	0.00694444	1008
22	rs1077870	G	A	0.227183	1008
22	rs11912524	G	C	0.10119	1008
22	rs12484229	T	C	0.227183	1008
22	rs12484478	G	A	0.227183	1008
22	rs12484885	C	T	0.22619	1008
22	rs117820687	G	A	0.0962302	1008
22	rs117121858	C	T	0.0952381	1008
22	rs74329479	C	T	0.22619	1008
22	rs732406	G	C	0.22619	1008
22	rs4822123	C	T	0.355159	1008
22	rs111278641	T	C	0.0952381	1008
22	rs74745081	T	C	0.0962302	1008
22	rs79684139	G	A	0.094246	1008
22	rs113588857	G	A	0.094246	1008
22	rs150299022	T	G	0.014881	1008
22	rs117624933	C	T	0.0525794	1008
22	rs4822125	C	T	0.331349	1008
22	rs118021275	C	T	0.047619	1008
22	rs146095933	G	A	0.230159	1008
22	rs9607897	C	T	0.127976	1008
22	rs4822126	G	C	0.332341	1008
22	rs117068321	T	C	0.0952381	1008
22	rs17003024	C	T	0.10119	1008
22	rs2076089	C	T	0.331349	1008
22	rs150321282	G	A	0.0248016	1008
22	rs145913496	G	A	0.230159	1008
22	rs12484417	C	T	0.324405	1008
22	rs11090096	G	A	0.330357	1008
22	rs144211850	C	T	0.094246	1008
22	rs11090097	A	T	0.324405	1008
22	rs5996156	A	G	0.131944	1008
22	rs7289512	G	A	0.544643	1008
22	rs117074908	G	C	0.0168651	1008
22	rs117987718	C	T	0.094246	1008
22	rs75275430	A	G	0.230159	1008
22	rs1005286	T	C	0.325397	1008
22	rs9623580	C	A	0.325397	1008
22	rs9623581	T	C	0.325397	1008
22	rs9623583	T	C	0.324405	1008
22	rs75939245	G	A	0.230159	1008
22	rs142946631	G	A	0.0386905	1008
22	rs2142831	A	G	0.457341	1008
22	rs75888475	G	A	0.094246	1008
22	rs5996159	G	C	0.451389	1008
22	rs11705417	T	C	0.451389	1008
22	rs2179232	G	A	0.323413	1008
22	rs9623585	G	C	0.323413	1008
22	rs2413689	C	T	0.323413	1008
22	rs7291924	A	G	0.457341	1008
22	rs2247576	T	C	0.132937	1008
22	rs2072863	C	T	0.132937	1008
22	rs2016721	G	A	0.132937	1008
22	rs6002725	T	C	0.234127	1008
22	rs879557	C	T	0.0952381	1008
22	rs150069778	C	T	0.0208333	1008
22	rs6002727	T	C	0.458333	1008
22	rs9607898	T	C	0.128968	1008
22	rs11090099	A	G	0.324405	1008
22	rs12484975	G	A	0.325397	1008
22	rs9611788	C	T	0.451389	1008
22	rs9607899	T	A	0.542659	1008
22	rs62239661	G	A	0.229167	1008
22	rs17003056	C	T	0.125992	1008
22	rs17003058	C	T	0.229167	1008
22	rs8137110	T	G	0.452381	1008
22	rs11090100	A	C	0.448413	1008
22	rs9623586	T	C	0.448413	1008
22	rs733278	A	C	0.128968	1008
22	rs742158	G	A	0.225198	1008
22	rs735537	A	G	0.456349	1008
22	rs760723	T	G	0.320437	1008
22	rs17003066	G	C	0.321429	1008
22	rs11912314	C	G	0.320437	1008
22	rs8139063	T	C	0.282738	1008
22	rs6519319	G	A	0.130952	1008
22	rs7288411	G	A	0.130952	1008
22	rs4822127	C	G	0.184524	1008
22	rs117550215	T	A	0.0416667	1008
22	rs73173015	A	G	0.130952	1008
22	rs151068787	C	T	0.094246	1008
22	rs6002731	A	G	0.184524	1008
22	rs11912260	T	C	0.094246	1008
22	rs11912584	C	T	0.094246	1008
22	rs9623588	G	A	0.184524	1008
22	rs9623589	T	G	0.27877	1008
22	rs6002733	A	C	0.415675	1008
22	rs111276805	C	G	0.094246	1008
22	rs10854754	T	C	0.414683	1008
22	rs2092177	C	T	0.237103	1008
22	rs2413690	A	G	0.137897	1008
22	rs10048888	A	G	0.298611	1008
22	rs8141510	C	T	0.232143	1008
22	rs8141826	A	G	0.227183	1008
22	rs8139123	T	C	0.230159	1008
22	rs4822129	G	A	0.166667	1008
22	rs11705036	C	G	0.133929	1008
22	rs117621065	C	T	0.0545635	1008
22	rs9620047	A	G	0.133929	1008
22	rs1807557	A	T	0.171627	1008
22	rs142899553	C	T	0.0545635	1008
22	rs6002737	A	C	0.133929	1008
22	rs182542209	C	T	0.0406746	1008
22	rs35107744	C	G	0.0922619	1008
22	rs62239664	C	T	0.111111	1008
22	rs149387875	T	A	0.0357143	1008
22	rs147056753	G	A	0.0525794	1008
22	rs1016110	A	C	0.147817	1008
22	rs11704797	G	C	0.147817	1008
22	rs144590828	T	C	0.0238095	1008
22	rs145975576	T	C	0.0198413	1008
22	rs7291065	C	G	0.146825	1008
22	rs111272670	A	G	0.146825	1008
22	rs148254718	G	A	0.0892857	1008
22	rs76309744	T	G	0.0168651	1008
22	rs61352523	A	G	0.196429	1008
22	rs5758724	T	C	0.248016	1008
22	rs138523041	T	C	0.0228175	1008
22	rs141689127	C	G	0.0178571	1008
22	rs5758727	G	T	0.131944	1008
22	rs141494931	C	T	0.0535714	1008
22	rs5751273	T	C	0.185516	1008
22	rs5751275	C	T	0.123016	1008
22	rs55692813	T	C	0.131944	1008
22	rs2899356	G	A	0.186508	1008
22	rs6002740	A	G	0.34623	1008
22	rs112564946	C	G	0.159722	1008
22	rs5758730	C	T	0.131944	1008
22	rs5751276	G	A	0.130952	1008
22	rs5758731	T	C	0.34623	1008
22	rs5996166	G	A	0.0168651	1008
22	rs5758732	A	G	0.185516	1008
22	rs146257085	T	C	0.0178571	1008
22	rs8142177	T	A	0.0545635	1008
22	rs2899357	A	G	0.183532	1008
22	rs5751277	A	G	0.197421	1008
22	rs6002742	G	A	0.0545635	1008
22	rs721296	C	A	0.0545635	1008
22	rs9611801	A	G	0.197421	1008
22	rs5758733	A	G	0.199405	1008
22	rs147783349	A	G	0.0436508	1008
22	rs113054100	G	T	0.15873	1008
22	rs7289072	G	A	0.0545635	1008
22	rs5758734	C	A	0.198413	1008
22	rs6002743	G	A	0.0545635	1008
22	rs5758735	T	C	0.198413	1008
22	rs5758736	C	A	0.198413	1008
22	rs5996168	G	T	0.0555556	1008
22	rs5758737	C	T	0.355159	1008
22	rs28656779	G	A	0.0535714	1008
22	rs11090102	G	A	0.0535714	1008
22	rs11912315	G	T	0.0535714	1008
22	rs11912357	G	A	0.0545635	1008
22	rs11912326	C	A	0.0535714	1008
22	rs5751279	T	C	0.199405	1008
22	rs5758739	G	A	0.197421	1008
22	rs5758740	G	C	0.143849	1008
22	rs4822133	T	G	0.198413	1008
22	rs2839705	A	G	0.198413	1008
22	rs73419054	T	G	0.0535714	1008
22	rs4822134	T	C	0.162698	1008
22	rs73419055	C	T	0.0535714	1008
22	rs5751280	T	A	0.197421	1008
22	rs5758742	A	G	0.197421	1008
22	rs5758743	G	A	0.197421	1008
22	rs9653845	T	C	0.197421	1008
22	rs12166756	G	C	0.197421	1008
22	rs73419062	C	G	0.0535714	1008
22	rs6002744	A	G	0.0535714	1008
22	rs73419064	A	G	0.0535714	1008
22	rs117190988	C	T	0.0505952	1008
22	rs5751281	A	C	0.143849	1008
22	rs143750840	C	T	0.0496032	1008
22	rs142974852	C	T	0.0267857	1008
22	rs6002745	T	G	0.250992	1008
22	rs8136771	G	T	0.492063	1008
22	rs9611804	G	C	0.270833	1008
22	rs11703237	G	C	0.108135	1008
22	rs5996171	C	T	0.921627	1008
22	rs5996172	T	A	0.135913	1008
22	rs57271318	T	C	0.676587	1008
22	rs72619523	G	A	0.672619	1008
22	rs5758744	A	T	0.813492	1008
22	rs13057831	T	C	0.0724206	1008
22	rs35998301	G	C	0.137897	1008
22	rs5758745	G	A	0.669643	1008
22	rs139672887	G	T	0.00892857	1008
22	rs5758746	A	G	0.996032	1008
22	rs8141743	C	T	0.323413	1008
22	rs5758747	A	G	0.674603	1008
22	rs6002747	G	A	0.0585317	1008
22	rs2142826	G	A	0.168651	1008
22	rs2142827	G	A	0.185516	1008
22	rs2142828	T	A	0.822421	1008
22	rs5751282	A	G	0.849206	1008
22	rs11705074	T	G	0.0347222	1008
22	rs4822135	T	C	0.0376984	1008
22	rs5758750	G	A	0.774802	1008
22	rs9623603	T	C	0.0376984	1008
22	rs11703700	G	A	0.0376984	1008
22	rs9611806	C	T	0.0376984	1008
22	rs5751283	G	A	0.8125	1008
22	rs5758751	T	C	0.811508	1008
22	rs12159371	A	G	0.0376984	1008
22	rs5758752	C	T	0.770833	1008
22	rs370511811	A	G	0.0287698	1008
22	rs5758754	C	T	0.775794	1008
22	rs117625160	G	T	0.0525794	1008
22	rs5751284	C	T	0.775794	1008
22	rs5758756	A	G	0.775794	1008
22	rs6002756	C	T	0.0555556	1008
22	rs5751285	T	C	0.83631	1008
22	rs149343500	A	G	0.0138889	1008
22	rs5758758	G	T	0.584325	1008
22	rs76628112	C	T	0.135913	1008
22	rs141420418	C	T	0.0178571	1008
22	rs715499	T	A	0.909722	1008
22	rs4429562	T	C	0.81746	1008
22	rs5758762	G	A	0.815476	1008
22	rs5758763	T	C	0.818452	1008
22	rs73173058	T	C	0.818452	1008
22	rs2413692	T	C	0.819444	1008
22	rs28432165	G	C	0.816468	1008
22	rs5758764	C	T	0.819444	1008
22	rs73888326	T	G	0.819444	1008
22	rs5758768	G	C	0.874008	1008
22	rs550479474	T	A	0.00198413	1008
22	rs5758770	G	A	0.743056	1008
22	rs5751289	G	A	0.230159	1008
22	rs28464369	G	A	0.735119	1008
22	rs2413693	G	T	0.869048	1008
22	rs56240930	G	A	0.93254	1008
22	rs5751290	T	C	0.874008	1008
22	rs5758772	A	T	0.873016	1008
22	rs5758773	T	G	0.152778	1008
22	rs114162817	C	T	0.732143	1008
22	rs1056566	T	C	0.874008	1008
22	rs7291176	T	C	0.149802	1008
22	rs2003672	C	T	0.150794	1008
22	rs2281103	T	A	0.733135	1008
22	rs1064877	C	T	0.874008	1008
22	rs2281104	C	T	0.733135	1008
22	rs117727340	C	T	0.0406746	1008
22	rs5758775	C	T	0.728175	1008
22	rs12628879	A	G	0.0178571	1008
22	rs189416876	G	A	0.014881	1008
22	rs13504	T	C	0.0515873	1008
22	rs55762648	C	G	0.0248016	1008
22	rs3201001	G	T	0.146825	1008
22	rs1812240	C	T	0.74504	1008
22	rs5751292	A	T	0.914683	1008
22	rs5751293	A	G	0.152778	1008
22	rs8140087	C	T	0.24504	1008
22	rs5758780	A	G	0.875	1008
22	rs78433467	T	C	0.736111	1008
22	rs3985936	T	G	0.875	1008
22	rs8137466	T	C	0.875	1008
22	rs5758781	C	G	0.875992	1008
22	rs5751295	A	G	0.742063	1008
22	rs7287384	C	T	0.138889	1008
22	rs117701988	C	T	0.177579	1008
22	rs5751296	A	G	0.156746	1008
22	rs145458554	T	C	0.0287698	1008
22	rs7290093	G	C	0.15377	1008
22	rs5758784	C	A	0.730159	1008
22	rs2413698	A	G	0.854167	1008
22	rs9623617	G	T	0.126984	1008
22	rs5758785	G	A	0.728175	1008
22	rs5758786	A	G	0.0843254	1008
22	rs5751299	C	T	0.732143	1008
22	rs144482330	G	C	0.0168651	1008
22	rs116938064	G	A	0.0257937	1008
22	rs5758789	C	T	0.729167	1008
22	rs4822159	G	C	0.844246	1008
22	rs2038186	G	A	0.740079	1008
22	rs2038187	C	G	0.738095	1008
22	rs4822161	A	C	0.122024	1008
22	rs6002791	T	C	0.145833	1008
22	rs147681501	C	A	0.014881	1008
22	rs743885	C	T	0.65873	1008
22	rs183449354	C	G	0.0892857	1008
22	rs136966	G	A	0.125	1008
22	rs138618769	T	C	0.0992063	1008
22	rs136974	T	C	0.150794	1008
22	rs136975	C	T	0.146825	1008
22	rs11090109	G	A	0.00396825	1008
22	rs5758794	G	A	0.741071	1008
22	rs5758796	G	A	0.740079	1008
22	rs71329143	G	A	0.0803571	1008
22	rs5751301	A	G	0.741071	1008
22	rs5751302	G	A	0.741071	1008
22	rs5758798	A	G	0.741071	1008
22	rs5758799	C	T	0.0753968	1008
22	rs136976	T	C	0.917659	1008
22	rs4822167	G	A	0.0585317	1008
22	rs136978	T	C	0.228175	1008
22	rs136979	A	G	0.771825	1008
22	rs73173077	G	A	0.0555556	1008
22	rs136980	G	A	0.10119	1008
22	rs57266079	G	C	0.71131	1008
22	rs136983	T	C	0.791667	1008
22	rs74188227	A	G	0.0178571	1008
22	rs118004820	G	A	0.0128968	1008
22	rs73173079	C	G	0.0555556	1008
22	rs136986	T	C	0.72123	1008
22	rs136987	G	A	0.722222	1008
22	rs136988	C	T	0.102183	1008
22	rs116965504	C	T	0.046627	1008
22	rs136989	C	A	0.112103	1008
22	rs3939039	C	T	0.71131	1008
22	rs136991	T	C	0.741071	1008
22	rs136992	T	G	0.730159	1008
22	rs13433651	C	A	0.713294	1008
22	rs149015834	C	T	0.0297619	1008
22	rs41277497	G	A	0.0555556	1008
22	rs56294912	C	G	0.0565476	1008
22	rs374790543	G	A	0.030754	1008
22	rs3213548	C	G	0.730159	1008
22	rs145060540	C	T	0.0119048	1008
22	rs5751306	T	G	0.270833	1008
22	rs2859031	G	C	0.71627	1008
22	rs145027073	G	T	0.0267857	1008
22	rs13058560	G	A	0.00297619	1008
22	rs137025	C	G	0.715278	1008
22	rs137026	T	C	0.771825	1008
22	rs150170009	C	G	0.0198413	1008
22	rs8135177	C	T	0.582341	1008
22	rs3788593	T	C	0.583333	1008
22	rs55821000	G	A	0.0565476	1008
22	rs137027	T	C	0.998016	1008
22	rs137028	C	T	0.122024	1008
22	rs137029	T	C	0.133929	1008
22	rs137030	C	T	0.132937	1008
22	rs6002795	G	A	0.583333	1008
22	rs60565735	T	C	0.570437	1008
22	rs12628267	T	G	0.583333	1008
22	rs151030156	C	T	0.0277778	1008
22	rs137033	T	C	0.772817	1008
22	rs137034	T	A	0.132937	1008
22	rs137036	A	G	0.132937	1008
22	rs137037	G	T	0.771825	1008
22	rs77221604	G	A	0.584325	1008
22	rs9623626	C	G	0.583333	1008
22	rs137040	G	T	0.132937	1008
22	rs2859034	G	A	0.132937	1008
22	rs117089799	A	T	0.0555556	1008
22	rs13058683	G	A	0.133929	1008
22	rs60809407	C	T	0.582341	1008
22	rs916323	C	T	0.0555556	1008
22	rs76198090	C	T	0.0555556	1008
22	rs12484552	A	C	0.0555556	1008
22	rs2018875	C	A	0.71131	1008
22	rs137046	C	T	0.765873	1008
22	rs9623629	G	C	0.0347222	1008
22	rs137050	G	T	0.128968	1008
22	rs137051	G	A	0.761905	1008
22	rs2007185	C	G	0.603175	1008
22	rs137053	T	G	0.764881	1008
22	rs183456205	C	T	0.015873	1008
22	rs137055	T	C	0.709325	1008
22	rs9590	C	G	0.757937	1008
22	rs60999122	T	C	0.563492	1008
22	rs137058	C	T	0.125	1008
22	rs118147341	C	T	0.0347222	1008
22	rs137059	G	A	0.127976	1008
22	rs150347890	T	A	0.0267857	1008
22	rs377696219	G	A	0.0248016	1008
22	rs72487664	G	A	0.553571	1008
22	rs76140054	A	G	0.765873	1008
22	rs137064	T	C	0.684524	1008
22	rs3752504	C	T	0.0228175	1008
22	rs3752507	C	T	0.552579	1008
22	rs137065	T	C	0.763889	1008
22	rs137066	G	A	0.12996	1008
22	rs137067	A	G	0.764881	1008
22	rs373165265	G	A	0.014881	1008
22	rs145059817	G	A	0.12996	1008
22	rs137073	G	A	0.12996	1008
22	rs190137295	A	T	0.0188492	1008
22	rs137074	G	C	0.685516	1008
22	rs137075	T	C	0.765873	1008
22	rs143639874	G	C	0.0168651	1008
22	rs151242786	C	G	0.0178571	1008
22	rs200803851	G	C	0.0218254	1008
22	rs137079	C	T	0.125	1008
22	rs137080	G	A	0.125	1008
22	rs137083	A	G	0.765873	1008
22	rs79852074	G	A	0.0198413	1008
22	rs142707922	A	G	0.0168651	1008
22	rs2285137	T	C	0.685516	1008
22	rs137085	T	C	0.765873	1008
22	rs137086	G	A	0.766865	1008
22	rs137087	C	T	0.685516	1008
22	rs2239811	A	C	0.686508	1008
22	rs1043606	T	C	0.660714	1008
22	rs150617911	G	A	0.0168651	1008
22	rs2071842	C	A	0.0803571	1008
22	rs137092	A	G	0.131944	1008
22	rs137094	A	C	0.68254	1008
22	rs79640672	G	C	0.551587	1008
22	rs78715709	C	T	0.0803571	1008
22	rs4822170	C	A	0.0803571	1008
22	rs4822171	G	A	0.0803571	1008
22	rs111630403	T	C	0.00198413	1008
22	rs137095	T	C	0.997024	1008
22	rs5996194	T	C	0.552579	1008
22	rs146261543	C	G	0.00892857	1008
22	rs137097	G	A	0.131944	1008
22	rs144015413	C	G	0.0198413	1008
22	rs137098	T	C	0.132937	1008
22	rs137099	G	A	0.21131	1008
22	rs77542381	G	A	0.552579	1008
22	rs137100	C	T	0.0803571	1008
22	rs148844756	C	A	0.0188492	1008
22	rs112967681	C	A	0.00198413	1008
22	rs4822173	G	A	0.0813492	1008
22	rs73888342	A	G	0.686508	1008
22	rs28417761	T	C	0.671627	1008
22	rs137107	C	T	0.750992	1008
22	rs58566950	C	T	0.0813492	1008
22	rs12628877	C	G	0.681548	1008
22	rs146060738	C	T	0.0128968	1008
22	rs74198015	G	C	0.10119	1008
22	rs60530807	T	C	0.681548	1008
22	rs1540311	G	C	0.234127	1008
22	rs137111	T	C	0.681548	1008
22	rs5751310	C	A	0.0396825	1008
22	rs137112	C	T	0.762897	1008
22	rs6002815	G	C	0.761905	1008
22	rs148484665	C	T	0.0128968	1008
22	rs137116	T	C	0.763889	1008
22	rs68420	C	G	0.763889	1008
22	rs137117	A	C	0.763889	1008
22	rs74279210	C	G	0.68254	1008
22	rs137118	C	T	0.763889	1008
22	rs137119	A	G	0.998016	1008
22	rs12483767	A	G	0.0813492	1008
22	rs137122	T	C	0.763889	1008
22	rs5758810	G	A	0.0823413	1008
22	rs138986663	G	A	0.0684524	1008
22	rs137123	G	T	0.681548	1008
22	rs137124	T	C	0.685516	1008
22	rs2018557	C	A	0.236111	1008
22	rs743887	C	G	0.231151	1008
22	rs743888	T	C	0.240079	1008
22	rs137126	A	G	0.719246	1008
22	rs2071843	A	G	0.679563	1008
22	rs2071844	T	C	0.669643	1008
22	rs8190459	G	A	0.0297619	1008
22	rs137128	C	T	0.664683	1008
22	rs137129	A	G	0.664683	1008
22	rs137130	T	C	0.664683	1008
22	rs137131	G	A	0.66369	1008
22	rs137132	A	G	0.666667	1008
22	rs137134	T	A	0.66369	1008
22	rs118041142	C	G	0.0634921	1008
22	rs137136	G	A	0.664683	1008
22	rs137137	A	G	0.664683	1008
22	rs2071846	G	T	0.4375	1008
22	rs137138	G	A	0.0694444	1008
22	rs137139	C	T	0.989087	1008
22	rs2267452	G	A	0.593254	1008
22	rs2267453	T	G	0.279762	1008
22	rs2267454	C	T	0.277778	1008
22	rs737733	A	C	0.873016	1008
22	rs2285138	C	T	0.874008	1008
22	rs2285139	G	A	0.276786	1008
22	rs5758820	A	G	0.875	1008
22	rs743889	G	A	0.276786	1008
22	rs2071847	C	T	0.59127	1008
22	rs6002829	T	C	0.874008	1008
22	rs2299832	G	A	0.595238	1008
22	rs2267455	T	C	0.595238	1008
22	rs2267456	G	A	0.597222	1008
22	rs146933294	G	A	0.0168651	1008
22	rs5996199	A	G	0.871032	1008
22	rs5758822	T	G	0.275794	1008
22	rs5751314	G	C	0.276786	1008
22	rs8190423	G	A	0.593254	1008
22	rs8190422	G	A	0.593254	1008
22	rs8140318	A	G	0.600198	1008
22	rs5758823	C	A	0.871032	1008
22	rs5758824	A	G	0.276786	1008
22	rs2285141	G	T	0.593254	1008
22	rs5751315	C	T	0.270833	1008
22	rs5751316	A	G	0.872024	1008
22	rs6002838	G	T	0.271825	1008
22	rs6002839	G	C	0.872024	1008
22	rs78852336	G	T	0.598214	1008
22	rs148746072	G	C	0.0168651	1008
22	rs7287830	C	T	0.598214	1008
22	rs5751318	G	C	0.274802	1008
22	rs12628044	C	G	0.598214	1008
22	rs6519327	G	A	0.598214	1008
22	rs6519328	C	T	0.598214	1008
22	rs7284660	G	A	0.598214	1008
22	rs149380549	G	A	0.0119048	1008
22	rs5758830	T	C	0.872024	1008
22	rs8190413	C	T	0.598214	1008
22	rs2267457	C	T	0.598214	1008
22	rs734637	A	G	0.872024	1008
22	rs763063	G	A	0.872024	1008
22	rs5751319	C	T	0.873016	1008
22	rs2284088	G	A	0.598214	1008
22	rs1109585	C	T	0.272817	1008
22	rs6002848	T	C	0.599206	1008
22	rs8190402	T	A	0.598214	1008
22	rs916321	G	A	0.272817	1008
22	rs2413707	G	A	0.271825	1008
22	rs6002850	A	G	0.599206	1008
22	rs2413708	A	G	0.872024	1008
22	rs6002853	C	T	0.60119	1008
22	rs8190393	G	A	0.600198	1008
22	rs8190391	C	G	0.872024	1008
22	rs2284090	G	A	0.272817	1008
22	rs2267458	G	C	0.598214	1008
22	rs8190385	G	T	0.598214	1008
22	rs2267459	T	A	0.599206	1008
22	rs8190377	T	C	0.00198413	1008
22	rs60631826	G	A	0.598214	1008
22	rs28365958	C	G	0.598214	1008
22	rs28365957	G	A	0.598214	1008
22	rs5996205	G	T	0.871032	1008
22	rs11705171	G	T	0.27381	1008
22	rs74761310	C	T	0.59623	1008
22	rs5758833	A	C	0.871032	1008
22	rs60685278	C	T	0.59623	1008
22	rs11705269	G	A	0.27381	1008
22	rs6002862	T	C	0.871032	1008
22	rs188535737	A	C	0.0178571	1008
22	rs3761461	C	T	0.275794	1008
22	rs3827361	G	A	0.87004	1008
22	rs28699161	A	G	0.597222	1008
22	rs28404399	G	A	0.59623	1008
22	rs75096326	A	C	0.00198413	1008
22	rs79153620	G	A	0.59623	1008
22	rs5758837	G	T	0.27381	1008
22	rs77394173	C	T	0.59623	1008
22	rs145530611	T	C	0.0297619	1008
22	rs117383181	C	T	0.0694444	1008
22	rs73888349	A	G	0.597222	1008
22	rs5758840	A	G	0.271825	1008
22	rs5758842	G	T	0.271825	1008
22	rs78089762	C	G	0.598214	1008
22	rs117438035	G	C	0.078373	1008
22	rs145601801	C	G	0.0297619	1008
22	rs1009433	T	G	0.872024	1008
22	rs5758843	G	A	0.260913	1008
22	rs73174905	G	A	0.00297619	1008
22	rs11090113	A	G	0.262897	1008
22	rs11090114	G	A	0.261905	1008
22	rs5751322	T	G	0.261905	1008
22	rs12627948	A	C	0.609127	1008
22	rs112490964	A	G	0.610119	1008
22	rs34945863	C	T	0.261905	1008
22	rs79173401	T	C	0.610119	1008
22	rs5751323	T	C	0.261905	1008
22	rs148760589	G	A	0.0297619	1008
22	rs2858470	A	G	0.738095	1008
22	rs11705003	G	A	0.260913	1008
22	rs130320	G	C	0.737103	1008
22	rs2858471	C	T	0.737103	1008
22	rs130321	A	G	0.737103	1008
22	rs78856866	G	T	0.606151	1008
22	rs130322	G	A	0.737103	1008
22	rs12628966	C	A	0.606151	1008
22	rs130324	T	G	0.737103	1008
22	rs191013245	G	A	0.0109127	1008
22	rs8135701	G	C	0.605159	1008
22	rs130326	G	A	0.737103	1008
22	rs130328	G	A	0.737103	1008
22	rs2413709	C	T	0.261905	1008
22	rs130329	C	A	0.738095	1008
22	rs130330	A	G	0.738095	1008
22	rs130331	C	T	0.130952	1008
22	rs130332	A	G	0.737103	1008
22	rs7286140	A	G	0.261905	1008
22	rs5758846	G	C	0.261905	1008
22	rs144657043	C	T	0.015873	1008
22	rs135093	C	T	0.747024	1008
22	rs73174907	T	A	0.00396825	1008
22	rs148535601	C	T	0.0208333	1008
22	rs135094	A	G	0.12996	1008
22	rs58319500	C	G	0.589286	1008
22	rs130333	T	C	0.707341	1008
22	rs130334	A	G	0.133929	1008
22	rs130335	T	C	0.702381	1008
22	rs5751329	G	C	0.702381	1008
22	rs8138985	A	G	0.572421	1008
22	rs10427938	G	A	0.572421	1008
22	rs130336	A	G	0.699405	1008
22	rs7286131	T	C	0.706349	1008
22	rs5758854	G	A	0.130952	1008
22	rs149011927	C	T	0.0248016	1008
22	rs5758856	T	G	0.699405	1008
22	rs12628255	T	C	0.569444	1008
22	rs5758857	C	T	0.12996	1008
22	rs5758858	C	T	0.12996	1008
22	rs130338	T	C	0.706349	1008
22	rs5758859	T	G	0.705357	1008
22	rs145427997	G	C	0.569444	1008
22	rs5758860	C	T	0.12996	1008
22	rs117944674	C	T	0.0138889	1008
22	rs73425294	T	C	0.569444	1008
22	rs17003208	C	T	0.569444	1008
22	rs61374197	A	G	0.569444	1008
22	rs12627752	C	T	0.569444	1008
22	rs130342	T	C	0.706349	1008
22	rs130343	T	A	0.136905	1008
22	rs130344	G	A	0.576389	1008
22	rs130345	G	T	0.706349	1008
22	rs130346	C	T	0.706349	1008
22	rs149152799	T	C	0.0208333	1008
22	rs5758863	G	A	0.12996	1008
22	rs73888351	C	G	0.569444	1008
22	rs130347	T	C	0.707341	1008
22	rs130348	T	A	0.707341	1008
22	rs130349	T	A	0.707341	1008
22	rs130350	G	T	0.707341	1008
22	rs9611839	A	C	0.12996	1008
22	rs130364	C	T	0.707341	1008
22	rs130365	G	A	0.705357	1008
22	rs150228796	A	G	0.0267857	1008
22	rs130367	G	A	0.573413	1008
22	rs130368	G	T	0.573413	1008
22	rs135097	G	A	0.573413	1008
22	rs739024	A	G	0.566468	1008
22	rs17003212	T	C	0.566468	1008
22	rs192871434	G	C	0.00297619	1008
22	rs135098	G	T	0.426587	1008
22	rs130370	C	T	0.573413	1008
22	rs130371	G	A	0.573413	1008
22	rs130372	C	T	0.572421	1008
22	rs130374	A	G	0.573413	1008
22	rs130377	T	C	0.573413	1008
22	rs130379	G	T	0.707341	1008
22	rs5758865	G	T	0.133929	1008
22	rs130380	T	G	0.573413	1008
22	rs130382	T	C	0.573413	1008
22	rs130383	C	T	0.573413	1008
22	rs135100	G	A	0.573413	1008
22	rs130384	G	A	0.573413	1008
22	rs130385	T	C	0.707341	1008
22	rs130386	G	C	0.141865	1008
22	rs130387	C	T	0.707341	1008
22	rs130388	G	T	0.140873	1008
22	rs12628410	A	G	0.566468	1008
22	rs130389	C	A	0.707341	1008
22	rs130390	T	C	0.140873	1008
22	rs59408849	G	A	0.565476	1008
22	rs77371551	C	G	0.0376984	1008
22	rs59356108	C	A	0.564484	1008
22	rs732336	C	T	0.122024	1008
22	rs736014	G	T	0.572421	1008
22	rs736013	T	C	0.572421	1008
22	rs736015	G	C	0.572421	1008
22	rs2006304	G	A	0.132937	1008
22	rs135105	C	G	0.706349	1008
22	rs2006303	A	G	0.132937	1008
22	rs4334578	C	T	0.133929	1008
22	rs5996223	T	A	0.706349	1008
22	rs739025	G	A	0.706349	1008
22	rs2899361	C	A	0.292659	1008
22	rs4822184	T	C	0.706349	1008
22	rs8142445	G	A	0.130952	1008
22	rs8142375	C	T	0.131944	1008
22	rs28915391	G	A	0.131944	1008
22	rs1053026	C	T	0.128968	1008
22	rs3747193	G	T	0.573413	1008
22	rs3747194	C	T	0.291667	1008
22	rs56308900	G	A	0.100198	1008
22	rs9623659	C	T	0.131944	1008
22	rs6002904	G	C	0.706349	1008
22	rs11541159	T	C	0.131944	1008
22	rs3788594	A	C	0.704365	1008
22	rs3788595	T	A	0.569444	1008
22	rs148907220	C	T	0.015873	1008
22	rs9611843	C	T	0.132937	1008
22	rs130394	A	G	0.705357	1008
22	rs145759487	C	T	0.0674603	1008
22	rs78018648	C	T	0.569444	1008
22	rs3761462	C	T	0.132937	1008
22	rs130396	A	C	0.572421	1008
22	rs3761464	C	T	0.569444	1008
22	rs79365412	A	T	0.569444	1008
22	rs41277501	T	A	0.569444	1008
22	rs3761465	G	T	0.569444	1008
22	rs9623661	C	T	0.00198413	1008
22	rs59585684	G	A	0.0952381	1008
22	rs12628541	A	G	0.570437	1008
22	rs130399	T	C	0.718254	1008
22	rs3761467	T	C	0.584325	1008
22	rs2024643	G	C	0.427579	1008
22	rs8141906	G	A	0.131944	1008
22	rs12628919	G	A	0.570437	1008
22	rs11090115	A	G	0.294643	1008
22	rs4822185	G	A	0.412698	1008
22	rs28916570	T	G	0.580357	1008
22	rs77076498	G	A	0.579365	1008
22	rs60422751	G	C	0.580357	1008
22	rs5758870	C	T	0.286706	1008
22	rs5758871	T	C	0.866071	1008
22	rs117278642	G	T	0.172619	1008
22	rs910301	C	T	0.285714	1008
22	rs5758872	C	T	0.12996	1008
22	rs910302	A	T	0.28869	1008
22	rs910303	C	T	0.28869	1008
22	rs17003252	G	A	0.162698	1008
22	rs13057708	A	G	0.310516	1008
22	rs17485489	G	A	0.277778	1008
22	rs5996224	G	A	0.441468	1008
22	rs6002910	C	T	0.440476	1008
22	rs7284681	G	C	0.587302	1008
22	rs58866508	T	C	0.0863095	1008
22	rs5758873	G	A	0.291667	1008
22	rs5751341	T	C	0.291667	1008
22	rs5758875	T	C	0.291667	1008
22	rs5751342	A	G	0.291667	1008
22	rs5751343	C	A	0.290675	1008
22	rs116846269	C	T	0.0119048	1008
22	rs5758876	C	G	0.294643	1008
22	rs4822187	G	A	0.650794	1008
22	rs5758879	A	C	0.222222	1008
22	rs5758880	C	T	0.473214	1008
22	rs5758881	T	C	0.603175	1008
22	rs8141448	G	A	0.824405	1008
22	rs8141461	G	A	0.825397	1008
22	rs9620083	A	T	0.218254	1008
22	rs6002920	A	G	0.00992063	1008
22	rs73174931	T	A	0.00595238	1008
22	rs13055547	T	A	0.218254	1008
22	rs7286195	T	C	0.218254	1008
22	rs7286214	T	G	0.218254	1008
22	rs7285550	C	A	0.218254	1008
22	rs55878035	C	G	0.21627	1008
22	rs9620084	G	A	0.218254	1008
22	rs13055227	G	A	0.218254	1008
22	rs13056472	T	A	0.21627	1008
22	rs13055886	C	T	0.842262	1008
22	rs5758884	G	C	0.833333	1008
22	rs112899616	C	G	0.00892857	1008
22	rs67194282	T	C	0.218254	1008
22	rs67418653	G	A	0.218254	1008
22	rs73174947	C	T	0.00892857	1008
22	rs5751347	G	C	0.842262	1008
22	rs11704052	G	A	0.218254	1008
22	rs11704081	G	A	0.218254	1008
22	rs11704086	C	A	0.218254	1008
22	rs5758886	T	C	0.615079	1008
22	rs73174950	A	G	0.00892857	1008
22	rs5758888	C	G	0.624008	1008
22	rs9620086	C	G	0.624008	1008
22	rs34470970	A	T	0.21627	1008
22	rs1989502	C	G	0.220238	1008
22	rs80071687	A	G	0.015873	1008
22	rs117083453	G	A	0.0267857	1008
22	rs5758889	A	G	0.845238	1008
22	rs8139858	G	A	0.219246	1008
22	rs75950186	T	C	0.015873	1008
22	rs5758890	C	T	0.618056	1008
22	rs5758891	A	G	0.837302	1008
22	rs6002924	T	C	0.00892857	1008
22	rs5758893	T	C	0.843254	1008
22	rs5758894	G	A	0.622024	1008
22	rs147989636	G	A	0.0228175	1008
22	rs28992183	T	C	0.232143	1008
22	rs8141536	T	C	0.625	1008
22	rs73174952	A	T	0.00992063	1008
22	rs9607928	C	A	0.00892857	1008
22	rs181424268	C	G	0.0396825	1008
22	rs738526	C	T	0.843254	1008
22	rs1883990	A	G	0.627976	1008
22	rs8136914	A	G	0.205357	1008
22	rs1883991	C	A	0.844246	1008
22	rs738527	T	C	0.843254	1008
22	rs11703455	T	G	0.205357	1008
22	rs9620087	A	G	0.62996	1008
22	rs9623671	C	T	0.835317	1008
22	rs9620088	G	A	0.627976	1008
22	rs5751348	C	A	0.833333	1008
22	rs2143918	A	C	0.833333	1008
22	rs2143919	G	C	0.835317	1008
22	rs28992176	A	G	0.00892857	1008
22	rs5751349	C	T	0.144841	1008
22	rs7287297	G	A	0.00892857	1008
22	rs13056962	A	C	0.205357	1008
22	rs8138197	G	A	0.833333	1008
22	rs8138149	A	G	0.628968	1008
22	rs2143920	T	C	0.214286	1008
22	rs9623672	C	G	0.627976	1008
22	rs5758896	T	C	0.842262	1008
22	rs5758897	C	T	0.677579	1008
22	rs9611844	G	C	0.00892857	1008
22	rs9611845	G	C	0.00892857	1008
22	rs9620089	C	T	0.677579	1008
22	rs28910285	T	C	0.844246	1008
22	rs28910284	G	A	0.155754	1008
22	rs9607929	G	C	0.6875	1008
22	rs5758898	T	G	0.677579	1008
22	rs5751350	G	A	0.686508	1008
22	rs5751351	G	C	0.677579	1008
22	rs8184980	T	C	0.686508	1008
22	rs62238326	A	G	0.677579	1008
22	rs9611850	C	T	0.686508	1008
22	rs9611851	G	T	0.00892857	1008
22	rs9623676	G	A	0.681548	1008
22	rs34091628	C	T	0.155754	1008
22	rs9611852	C	T	0.00892857	1008
22	rs36060915	G	A	0.673611	1008
22	rs9611853	C	A	0.00892857	1008
22	rs12166331	G	A	0.672619	1008
22	rs9623677	A	C	0.00892857	1008
```
