## Supplementary material for "Characterization of shared and ancestry-specific signals driving complex traits using multi-ancestry fine-mapping": s2_ref.bim

```
22	rs2413611	0	40527858	T	A
22	rs1807579	0	40528220	T	C
22	rs6001794	0	40529415	G	T
22	rs7284587	0	40530052	T	A
22	rs6001795	0	40530922	G	A
22	rs8136580	0	40530923	T	C
22	rs8140695	0	40531506	T	A
22	rs67465697	0	40531645	A	G
22	rs8136269	0	40532444	G	C
22	rs8136149	0	40532484	C	T
22	rs8140112	0	40533130	A	G
22	rs17323591	0	40534211	T	A
22	rs9611273	0	40534466	C	T
22	rs2064258	0	40534964	T	C
22	rs73165039	0	40535152	A	G
22	rs5995819	0	40535399	G	A
22	rs11089973	0	40535657	A	G
22	rs2143177	0	40535731	T	A
22	rs2179422	0	40535963	C	T
22	rs73165040	0	40538602	C	T
22	rs17323619	0	40538717	G	C
22	rs117941537	0	40538762	T	C
22	rs6001799	0	40539200	G	A
22	rs2103648	0	40539379	A	G
22	rs12483853	0	40539525	G	C
22	rs6001800	0	40540185	G	A
22	rs4586740	0	40540762	T	G
22	rs6001801	0	40540766	G	T
22	rs4588292	0	40541173	T	C
22	rs2413617	0	40541700	G	T
22	rs113197291	0	40541775	G	A
22	rs2005999	0	40541838	T	C
22	rs732384	0	40541981	A	G
22	rs146788634	0	40542101	G	A
22	rs732383	0	40542121	T	C
22	rs4820397	0	40542688	T	C
22	rs4586733	0	40542915	T	C
22	rs6001802	0	40543215	G	A
22	rs11089974	0	40543608	C	T
22	rs57774511	0	40544031	T	C
22	rs5995825	0	40544337	C	T
22	rs6001804	0	40545595	A	C
22	rs5995826	0	40546153	G	A
22	rs4820399	0	40546633	C	T
22	rs117244557	0	40547435	C	G
22	rs145908710	0	40547986	G	A
22	rs4820400	0	40548084	G	T
22	rs4585125	0	40548492	G	A
22	rs8137853	0	40548703	T	C
22	rs9611279	0	40550105	T	C
22	rs3950173	0	40550107	T	C
22	rs4820403	0	40550982	G	A
22	rs1012241	0	40551767	C	T
22	rs2899334	0	40551850	T	C
22	rs6001807	0	40554008	T	G
22	rs5995827	0	40554300	A	G
22	rs5015397	0	40554325	A	G
22	rs4402860	0	40554445	A	T
22	rs6001808	0	40554527	T	C
22	rs4642036	0	40554582	T	C
22	rs140695498	0	40555139	C	T
22	rs201838866	0	40555161	G	A
22	rs185936105	0	40555168	C	T
22	rs12484633	0	40555638	A	G
22	rs5995829	0	40555879	G	A
22	rs11705370	0	40555993	T	A
22	rs11705389	0	40556101	T	C
22	rs8137693	0	40557812	A	G
22	rs8141549	0	40558016	G	A
22	rs12484438	0	40558064	T	C
22	rs4820406	0	40558164	A	G
22	rs4821929	0	40558452	C	T
22	rs4820407	0	40558595	A	G
22	rs1474667	0	40559156	G	A
22	rs13053550	0	40560600	G	C
22	rs8139315	0	40561283	C	A
22	rs6001817	0	40561759	G	T
22	rs11089975	0	40562227	C	T
22	rs7285909	0	40562242	T	G
22	rs6001819	0	40562877	T	C
22	rs7289946	0	40563020	G	A
22	rs6001820	0	40563804	T	C
22	rs60553412	0	40563815	A	G
22	rs34323392	0	40565542	A	G
22	rs5995832	0	40566118	T	C
22	rs62638153	0	40566675	G	A
22	rs62236835	0	40566936	C	T
22	rs57259665	0	40567251	C	T
22	rs6001821	0	40567581	T	C
22	rs57770630	0	40567673	C	A
22	rs713658	0	40567894	C	T
22	rs738449	0	40568512	G	A
22	rs6001823	0	40569157	T	A
22	rs9611282	0	40569326	C	T
22	rs6001826	0	40571499	T	C
22	rs5995833	0	40572423	A	G
22	rs62236839	0	40576872	G	T
22	rs10222225	0	40578764	A	G
22	rs7290804	0	40579423	C	T
22	rs6001828	0	40579805	G	T
22	rs8142495	0	40581822	A	G
22	rs7288257	0	40582484	C	T
22	rs143409663	0	40584151	T	C
22	rs6001829	0	40584391	G	A
22	rs9611286	0	40584962	T	C
22	rs738450	0	40585744	A	G
22	rs12628783	0	40586069	C	G
22	rs9611288	0	40587100	G	T
22	rs3985940	0	40587244	A	G
22	rs6001831	0	40591258	T	G
22	rs17421586	0	40591312	T	A
22	rs4550767	0	40591755	G	T
22	rs6001832	0	40592214	A	G
22	rs62236842	0	40593320	G	A
22	rs7288451	0	40594702	A	G
22	rs117975725	0	40595562	A	G
22	rs62236844	0	40596624	A	T
22	rs7291171	0	40596888	T	A
22	rs6001833	0	40597667	G	A
22	rs8137636	0	40599631	G	A
22	rs8137796	0	40599879	C	T
22	rs6001834	0	40600487	G	A
22	rs4821932	0	40601639	A	T
22	rs4821933	0	40602072	T	A
22	rs5995835	0	40602620	G	A
22	rs5995836	0	40602815	G	T
22	rs6001835	0	40602948	G	A
22	rs6001837	0	40603580	C	A
22	rs2143175	0	40603732	A	G
22	rs4239893	0	40604716	T	C
22	rs4820408	0	40604945	T	G
22	rs6001841	0	40605163	G	A
22	rs738447	0	40605681	C	T
22	rs5995838	0	40606001	A	G
22	rs5995839	0	40606293	A	T
22	rs62237976	0	40607629	G	A
22	rs6001842	0	40609151	A	G
22	rs8138982	0	40610398	C	A
22	rs6001843	0	40610600	G	C
22	rs138019	0	40611628	A	G
22	rs138020	0	40612131	A	G
22	rs138021	0	40612974	G	A
22	rs138022	0	40613036	A	G
22	rs138023	0	40613073	A	G
22	rs138024	0	40613282	A	C
22	rs12160931	0	40614512	T	G
22	rs138026	0	40614627	G	T
22	rs739182	0	40615276	G	T
22	rs138027	0	40616112	G	A
22	rs62237977	0	40616703	C	T
22	rs138028	0	40616707	A	G
22	rs138029	0	40617100	G	A
22	rs62237978	0	40618063	A	G
22	rs5750905	0	40618811	A	G
22	rs138031	0	40619009	C	T
22	rs138032	0	40619078	C	A
22	rs138035	0	40619708	A	G
22	rs138036	0	40619779	C	A
22	rs138037	0	40620467	C	A
22	rs138038	0	40620565	G	A
22	rs138039	0	40621288	G	A
22	rs138040	0	40621404	C	G
22	rs138041	0	40621645	G	A
22	rs62237980	0	40621877	T	G
22	rs138042	0	40623249	T	C
22	rs138043	0	40623430	T	C
22	rs1962769	0	40624547	A	G
22	rs138047	0	40625909	A	G
22	rs138048	0	40625951	C	T
22	rs138049	0	40627059	A	C
22	rs138050	0	40627061	A	C
22	rs138051	0	40627319	C	T
22	rs118070654	0	40627876	C	T
22	rs5750907	0	40628754	C	T
22	rs5750908	0	40629138	T	C
22	rs57124092	0	40629445	G	T
22	rs1018807	0	40629805	A	G
22	rs77943556	0	40630949	A	T
22	rs5757882	0	40631033	C	T
22	rs5750909	0	40631110	G	C
22	rs5757883	0	40631339	G	A
22	rs5757884	0	40631437	C	A
22	rs5757885	0	40631617	G	A
22	rs9611299	0	40631739	A	G
22	rs118038547	0	40631921	A	G
22	rs4821935	0	40632047	A	C
22	rs7292310	0	40632083	C	T
22	rs4821936	0	40632510	C	G
22	rs5750910	0	40632772	A	G
22	rs147005136	0	40633218	A	G
22	rs5750911	0	40634507	A	G
22	rs12485003	0	40635276	G	A
22	rs8141661	0	40635721	T	C
22	rs5757886	0	40636076	T	C
22	rs5757887	0	40636615	C	T
22	rs6001848	0	40636799	A	G
22	rs5757888	0	40637804	T	G
22	rs9611300	0	40638223	C	T
22	rs5757889	0	40638934	C	T
22	rs739180	0	40639295	G	A
22	rs5750912	0	40639423	C	G
22	rs143521471	0	40639706	C	T
22	rs148712173	0	40640280	A	G
22	rs5750913	0	40640285	G	A
22	rs12628042	0	40640516	C	T
22	rs5750914	0	40641164	G	T
22	rs3752513	0	40641980	G	A
22	rs5750915	0	40642368	G	A
22	rs5757892	0	40642452	G	A
22	rs2157369	0	40642652	C	G
22	rs62238014	0	40643466	A	G
22	rs9941957	0	40643839	C	T
22	rs5750918	0	40643872	C	T
22	rs17001761	0	40648198	A	G
22	rs5750920	0	40649340	T	C
22	rs763071	0	40652801	A	G
22	rs12484776	0	40652873	A	G
22	rs4821938	0	40653882	T	C
22	rs12628051	0	40654276	T	C
22	rs4821939	0	40659251	T	A
22	rs4821940	0	40659573	T	C
22	rs5757899	0	40659781	A	G
22	rs117010246	0	40660813	C	T
22	rs1074663	0	40663403	G	A
22	rs5750926	0	40664165	C	T
22	rs9611304	0	40664678	G	T
22	rs9611305	0	40665067	T	C
22	rs112251865	0	40665225	C	T
22	rs62238019	0	40666922	G	C
22	rs763072	0	40668074	G	A
22	rs57960171	0	40668635	G	A
22	rs2413620	0	40668988	C	G
22	rs733381	0	40669648	A	G
22	rs743897	0	40671490	A	T
22	rs62238021	0	40671498	G	A
22	rs6001858	0	40672078	A	G
22	rs739183	0	40673685	T	C
22	rs2413621	0	40673999	C	T
22	rs5750927	0	40674593	G	A
22	rs150350432	0	40674621	T	C
22	rs4821941	0	40675091	A	G
22	rs11089985	0	40675561	A	G
22	rs5750929	0	40676986	T	A
22	rs929070	0	40677001	T	C
22	rs9623162	0	40677515	C	T
22	rs6001861	0	40679199	C	T
22	rs9611306	0	40679233	G	A
22	rs5995842	0	40679362	C	G
22	rs5757902	0	40680545	A	G
22	rs140845314	0	40680650	A	G
22	rs5757903	0	40680700	C	T
22	rs6001862	0	40681788	C	T
22	rs62238023	0	40683501	C	A
22	rs713898	0	40683840	G	A
22	rs6001864	0	40684060	C	G
22	rs5757905	0	40684283	G	A
22	rs73420548	0	40684967	G	A
22	rs4820409	0	40686386	G	A
22	rs5757906	0	40687757	C	T
22	rs743899	0	40688171	T	C
22	rs2008569	0	40688409	A	G
22	rs5757907	0	40688917	A	G
22	rs67710801	0	40689260	C	T
22	rs5750930	0	40689379	G	A
22	rs4820410	0	40690385	A	G
22	rs117652291	0	40690624	A	G
22	rs62238026	0	40690834	G	A
22	rs67692712	0	40691706	A	G
22	rs5750931	0	40694719	T	C
22	rs12160369	0	40694727	T	C
22	rs1807554	0	40695364	C	G
22	rs62239064	0	40695755	G	A
22	rs5995843	0	40697377	A	G
22	rs139909	0	40697581	C	T
22	rs34382227	0	40697589	T	G
22	rs62239065	0	40699093	G	A
22	rs57574157	0	40701837	A	G
22	rs201999087	0	40702123	C	T
22	rs12484951	0	40703075	T	G
22	rs6001872	0	40703245	A	G
22	rs139910	0	40703888	C	G
22	rs139911	0	40704052	C	T
22	rs2294347	0	40706636	G	A
22	rs62239068	0	40707828	T	C
22	rs2072858	0	40708679	T	C
22	rs141790659	0	40711248	G	A
22	rs17332320	0	40711620	G	T
22	rs6001877	0	40712637	G	A
22	rs62239069	0	40713805	G	A
22	rs139913	0	40713861	T	A
22	rs66480249	0	40715028	T	C
22	rs139914	0	40715303	A	G
22	rs145384968	0	40715665	T	C
22	rs4470425	0	40716488	C	A
22	rs4821942	0	40718100	G	A
22	rs41281265	0	40720704	A	G
22	rs139915	0	40720963	C	T
22	rs139916	0	40721062	G	A
22	rs4821943	0	40722745	A	G
22	rs117233552	0	40723354	G	A
22	rs3804095	0	40723779	C	G
22	rs139761696	0	40725047	C	A
22	rs139919	0	40726183	T	C
22	rs139920	0	40726749	C	T
22	rs139921	0	40726762	A	G
22	rs117417000	0	40728835	C	T
22	rs470113	0	40729614	A	G
22	rs73167004	0	40732953	G	A
22	rs9611310	0	40733777	A	G
22	rs9611311	0	40733951	T	C
22	rs73167007	0	40734241	G	C
22	rs73167009	0	40734249	T	C
22	rs9611312	0	40734790	T	C
22	rs9611314	0	40735798	C	G
22	rs117613547	0	40736457	C	T
22	rs12484697	0	40736472	G	A
22	rs138140314	0	40736679	T	G
22	rs61467436	0	40736713	T	C
22	rs9611315	0	40736900	A	T
22	rs74424549	0	40736938	A	C
22	rs117667045	0	40736961	C	T
22	rs9607698	0	40736988	A	G
22	rs9611316	0	40737027	A	G
22	rs9607699	0	40737036	G	A
22	rs117820381	0	40738486	G	A
22	rs9607701	0	40739116	A	G
22	rs9607702	0	40739177	A	G
22	rs9611318	0	40739414	C	G
22	rs9607704	0	40739786	A	T
22	rs77084079	0	40740464	A	G
22	rs12484610	0	40741344	T	C
22	rs909669	0	40742417	C	T
22	rs3788577	0	40742831	A	G
22	rs3788578	0	40742921	C	T
22	rs3788579	0	40742989	T	C
22	rs117867528	0	40743215	A	G
22	rs5757922	0	40743793	A	G
22	rs17001846	0	40744053	A	G
22	rs2280790	0	40745181	T	C
22	rs118127065	0	40749519	C	T
22	rs10854729	0	40750612	T	C
22	rs141718792	0	40750827	C	T
22	rs117326843	0	40756112	A	C
22	rs140873896	0	40756280	G	C
22	rs8135371	0	40757228	A	C
22	rs2075764	0	40758581	C	T
22	rs17001863	0	40759308	A	G
22	rs150059586	0	40759670	G	A
22	rs118165986	0	40759825	G	A
22	rs12484358	0	40774660	G	A
22	rs145295685	0	40774662	G	A
22	rs5757933	0	40775268	T	C
22	rs5995849	0	40777072	G	C
22	rs80165341	0	40778033	C	T
22	rs17001868	0	40778231	A	C
22	rs11913132	0	40778778	A	G
22	rs6001894	0	40779197	T	C
22	rs150863873	0	40779410	G	T
22	rs9611324	0	40781162	T	C
22	rs742140	0	40781586	G	A
22	rs5757936	0	40782338	A	G
22	rs9611325	0	40782490	G	A
22	rs2294348	0	40783780	G	C
22	rs2294350	0	40784278	C	T
22	rs146605000	0	40785781	G	A
22	rs118036091	0	40787057	A	G
22	rs144165324	0	40788121	C	T
22	rs6001898	0	40789216	A	G
22	rs75748221	0	40790060	C	G
22	rs55769635	0	40790101	G	A
22	rs147122512	0	40790565	G	A
22	rs6001900	0	40791002	T	C
22	rs117173890	0	40791159	T	C
22	rs117636195	0	40791324	T	G
22	rs9611328	0	40791972	G	A
22	rs9611329	0	40792038	G	T
22	rs150777046	0	40792569	C	G
22	rs189364446	0	40794243	T	C
22	rs145655121	0	40794956	C	T
22	rs116865378	0	40795940	G	A
22	rs73167022	0	40797256	A	T
22	rs9611337	0	40797447	T	A
22	rs11704314	0	40797933	A	G
22	rs73167023	0	40799954	T	C
22	rs760700	0	40800071	A	G
22	rs760701	0	40800518	G	A
22	rs12483888	0	40801312	A	G
22	rs188579679	0	40801855	C	T
22	rs55844816	0	40803112	C	T
22	rs2018393	0	40803186	G	T
22	rs17001883	0	40806895	A	T
22	rs73167027	0	40808676	A	T
22	rs5757946	0	40809034	A	G
22	rs2092163	0	40810231	C	T
22	rs729982	0	40810946	T	C
22	rs878756	0	40814500	T	C
22	rs56211152	0	40814594	C	T
22	rs4821944	0	40814636	C	T
22	rs17425081	0	40815872	G	A
22	rs117518948	0	40816141	G	A
22	rs2072856	0	40816749	G	A
22	rs75265520	0	40816822	G	A
22	rs2072857	0	40816841	G	A
22	rs9619869	0	40818166	G	A
22	rs73167030	0	40819013	T	C
22	rs12159970	0	40819154	G	A
22	rs5757949	0	40820151	T	C
22	rs73167031	0	40821818	A	C
22	rs150187597	0	40822646	C	T
22	rs6001910	0	40824009	T	C
22	rs56150793	0	40824087	G	C
22	rs6001911	0	40825193	A	G
22	rs1106673	0	40825814	G	A
22	rs73167034	0	40826534	T	C
22	rs74767555	0	40826733	G	A
22	rs2294352	0	40827319	G	A
22	rs6001912	0	40828361	T	C
22	rs8139974	0	40828375	T	A
22	rs17001895	0	40828932	A	G
22	rs10483203	0	40829953	A	T
22	rs56283550	0	40831888	G	A
22	rs9306345	0	40832375	A	G
22	rs12158872	0	40832501	G	C
22	rs73167039	0	40833146	A	G
22	rs17001907	0	40834346	T	C
22	rs35592496	0	40836024	C	T
22	rs6001913	0	40836753	C	A
22	rs56215843	0	40837253	C	T
22	rs73167041	0	40837964	G	T
22	rs61675795	0	40839696	C	T
22	rs73167042	0	40840610	G	A
22	rs6001915	0	40840614	A	G
22	rs58476910	0	40842162	A	C
22	rs73167044	0	40842405	T	C
22	rs17001915	0	40842466	G	T
22	rs73167045	0	40842923	T	C
22	rs17001916	0	40844896	G	A
22	rs17001918	0	40847274	G	C
22	rs73167052	0	40847848	A	T
22	rs5995856	0	40849062	G	A
22	rs141961637	0	40849103	G	C
22	rs17001920	0	40849495	T	C
22	rs4507196	0	40849704	C	A
22	rs118158251	0	40849853	G	A
22	rs6001920	0	40850066	T	C
22	rs150905963	0	40851254	G	A
22	rs73167053	0	40851728	G	A
22	rs5995860	0	40852671	A	G
22	rs28419341	0	40854456	G	T
22	rs28552449	0	40854814	G	A
22	rs112375848	0	40855011	A	G
22	rs56253436	0	40855131	A	G
22	rs55864500	0	40855293	C	T
22	rs73167058	0	40856837	T	C
22	rs5995862	0	40857793	A	C
22	rs117321164	0	40858110	G	A
22	rs57948569	0	40858693	G	A
22	rs8135759	0	40859004	T	C
22	rs149352552	0	40861671	C	G
22	rs9607721	0	40862120	A	G
22	rs17001941	0	40862568	T	C
22	rs17001943	0	40862613	A	G
22	rs73167062	0	40864848	G	C
22	rs5995863	0	40865417	G	T
22	rs73167063	0	40866656	G	A
22	rs5995864	0	40866763	A	G
22	rs75523053	0	40868239	G	T
22	rs73167064	0	40868580	A	T
22	rs140110874	0	40869097	G	T
22	rs74486969	0	40870488	T	C
22	rs12159787	0	40870699	A	G
22	rs10483204	0	40870794	T	C
22	rs4299422	0	40871251	T	C
22	rs2899337	0	40871465	T	C
22	rs139360493	0	40873062	G	A
22	rs73167066	0	40873718	T	C
22	rs150158462	0	40874860	T	C
22	rs73167067	0	40875199	C	G
22	rs75523970	0	40875270	A	C
22	rs6001930	0	40876234	T	C
22	rs59098711	0	40877004	T	C
22	rs17001974	0	40877384	C	T
22	rs6001931	0	40877514	G	A
22	rs6001932	0	40877635	C	A
22	rs149078778	0	40877892	G	A
22	rs73167069	0	40878253	A	G
22	rs73167072	0	40879105	G	A
22	rs73167073	0	40879408	A	G
22	rs73167076	0	40879843	C	T
22	rs17001977	0	40880213	G	A
22	rs182297676	0	40880886	C	A
22	rs1807582	0	40880904	G	A
22	rs3827381	0	40881402	T	C
22	rs3827382	0	40881403	G	A
22	rs139062	0	40881793	T	C
22	rs57478028	0	40882975	A	C
22	rs73167079	0	40883088	T	C
22	rs10483205	0	40883599	C	T
22	rs141201045	0	40883651	C	G
22	rs112880707	0	40884662	C	T
22	rs190403080	0	40885023	G	T
22	rs139063	0	40885186	G	A
22	rs113409089	0	40885600	G	A
22	rs74278065	0	40885710	T	C
22	rs5750946	0	40885955	G	A
22	rs139064	0	40886557	T	C
22	rs5750948	0	40886744	A	C
22	rs6001935	0	40886993	T	C
22	rs56135013	0	40887074	C	T
22	rs6001937	0	40887085	A	G
22	rs73167089	0	40887648	C	T
22	rs5995867	0	40888136	T	G
22	rs73167090	0	40888363	G	A
22	rs77426923	0	40889908	G	A
22	rs56182212	0	40891048	T	A
22	rs73167092	0	40892127	T	C
22	rs73167093	0	40893789	T	C
22	rs6001942	0	40893866	A	G
22	rs138175438	0	40893900	G	A
22	rs73167096	0	40894463	T	C
22	rs73167097	0	40895706	T	A
22	rs73167098	0	40895810	C	A
22	rs113966362	0	40899836	G	C
22	rs73167101	0	40899954	C	T
22	rs17001993	0	40900077	G	A
22	rs17001994	0	40900818	G	T
22	rs73169003	0	40900856	T	C
22	rs10483206	0	40901345	C	T
22	rs139067	0	40903362	G	C
22	rs6001946	0	40903421	A	G
22	rs6001949	0	40904486	G	A
22	rs17001997	0	40905072	G	A
22	rs6001950	0	40906635	C	G
22	rs17001999	0	40907675	A	G
22	rs56124626	0	40907951	A	G
22	rs3091393	0	40909156	G	C
22	rs139858516	0	40910106	C	A
22	rs9611367	0	40914949	T	C
22	rs5757976	0	40915718	C	T
22	rs7289671	0	40916196	T	C
22	rs5757979	0	40916382	G	C
22	rs112034576	0	40918712	C	T
22	rs116974822	0	40919417	C	A
22	rs55993771	0	40919559	G	C
22	rs185673504	0	40920144	A	T
22	rs5757983	0	40920236	C	G
22	rs117410690	0	40920291	C	A
22	rs6001954	0	40921680	T	G
22	rs5995870	0	40921816	A	G
22	rs5995871	0	40922332	A	G
22	rs139903991	0	40924662	A	T
22	rs4821957	0	40927135	C	T
22	rs2413624	0	40930212	C	T
22	rs375531474	0	40931477	C	A
22	rs55849114	0	40932003	C	A
22	rs55722862	0	40932041	A	C
22	rs55960299	0	40932066	G	C
22	rs551072823	0	40934571	A	G
22	rs5757997	0	40935267	G	A
22	rs5750957	0	40935293	C	T
22	rs73169017	0	40936288	G	C
22	rs1883473	0	40937725	C	T
22	rs142851268	0	40939551	C	T
22	rs7289389	0	40939706	A	T
22	rs5757998	0	40939910	G	A
22	rs138177469	0	40941903	A	G
22	rs6001960	0	40943032	A	G
22	rs5758000	0	40945070	C	T
22	rs143819416	0	40945283	G	C
22	rs5758001	0	40946307	A	C
22	rs9623184	0	40947458	C	T
22	rs4257482	0	40948661	G	A
22	rs55662398	0	40948875	T	G
22	rs6001962	0	40949210	A	G
22	rs5758004	0	40950781	A	G
22	rs932379	0	40952534	A	T
22	rs73169026	0	40953763	C	T
22	rs535593363	0	40954091	T	C
22	rs73169028	0	40954094	C	T
22	rs5758007	0	40955564	A	T
22	rs73169032	0	40956816	G	A
22	rs55674424	0	40957013	T	A
22	rs5758008	0	40959260	A	G
22	rs5750960	0	40959920	C	A
22	rs5015453	0	40960679	C	T
22	rs5995875	0	40960692	C	T
22	rs6001965	0	40960867	C	A
22	rs5750961	0	40961294	C	T
22	rs56092708	0	40962808	G	A
22	rs16985899	0	40963402	C	T
22	rs117518970	0	40963903	T	C
22	rs9619878	0	40964012	G	C
22	rs997684	0	40964388	G	C
22	rs17002019	0	40965336	C	T
22	rs17002020	0	40965443	T	C
22	rs73169036	0	40967688	C	T
22	rs12160047	0	40967695	A	G
22	rs56047425	0	40968152	T	C
22	rs56411183	0	40968616	G	A
22	rs5750966	0	40969793	C	G
22	rs73169040	0	40969989	A	G
22	rs117423948	0	40970711	T	A
22	rs5995876	0	40972056	G	A
22	rs138476044	0	40972176	G	A
22	rs1022533	0	40972547	C	T
22	rs73169043	0	40973610	C	T
22	rs28444678	0	40974252	T	C
22	rs17002024	0	40975268	C	T
22	rs143356434	0	40976025	T	C
22	rs148372310	0	40976356	C	G
22	rs57705902	0	40977121	C	T
22	rs79799751	0	40977346	C	T
22	rs6001973	0	40977556	T	C
22	rs5750968	0	40978118	C	G
22	rs6001974	0	40979164	A	G
22	rs73169051	0	40979648	T	C
22	rs17002026	0	40982581	C	T
22	rs17002027	0	40984571	T	C
22	rs28567076	0	40984798	A	C
22	rs73169056	0	40986258	G	A
22	rs55853923	0	40987113	T	C
22	rs5758018	0	40987730	T	G
22	rs17002030	0	40989374	T	C
22	rs139511888	0	40990136	A	G
22	rs73169057	0	40990950	T	C
22	rs73169058	0	40992235	A	C
22	rs5758019	0	40993893	T	C
22	rs73169060	0	40994744	T	C
22	rs5758020	0	40994908	C	T
22	rs76345201	0	40995129	C	A
22	rs142127948	0	40995290	G	A
22	rs17002034	0	40996367	G	T
22	rs17002036	0	40997111	G	A
22	rs2187832	0	40998449	A	C
22	rs17002038	0	41000964	C	T
22	rs6001980	0	41004384	T	C
22	rs55719110	0	41005749	T	C
22	rs55997921	0	41006612	C	A
22	rs133034	0	41007476	C	T
22	rs112325639	0	41009706	A	T
22	rs181650684	0	41010517	A	T
22	rs59047419	0	41011279	C	A
22	rs133035	0	41012134	T	C
22	rs133036	0	41012438	C	T
22	rs55669535	0	41012819	T	A
22	rs133037	0	41013489	G	A
22	rs148838617	0	41014074	G	A
22	rs73169071	0	41014472	C	T
22	rs189226020	0	41015190	C	T
22	rs133038	0	41015269	C	G
22	rs133039	0	41015813	A	G
22	rs142004471	0	41016523	C	T
22	rs73169072	0	41016681	C	T
22	rs6001981	0	41017425	C	T
22	rs139475327	0	41017787	T	G
22	rs145054383	0	41017868	G	A
22	rs133040	0	41018165	T	C
22	rs145351698	0	41018451	C	T
22	rs73169077	0	41018507	G	A
22	rs73169078	0	41019767	G	C
22	rs6001982	0	41019948	C	A
22	rs5758024	0	41021310	A	C
22	rs139799748	0	41021318	C	T
22	rs76208976	0	41021732	A	C
22	rs187943336	0	41022169	T	C
22	rs151080591	0	41022281	G	A
22	rs73169083	0	41022503	T	C
22	rs73169084	0	41022805	G	A
22	rs133045	0	41023167	T	C
22	rs6001983	0	41023304	C	G
22	rs718193	0	41024064	T	C
22	rs56108505	0	41024650	T	C
22	rs73169087	0	41024846	G	T
22	rs73169089	0	41024854	T	C
22	rs117664200	0	41025144	T	A
22	rs6001984	0	41025380	A	G
22	rs73169091	0	41026018	T	G
22	rs140692866	0	41026196	T	G
22	rs133046	0	41026388	T	C
22	rs117669949	0	41026775	C	G
22	rs138792459	0	41027083	C	A
22	rs78694459	0	41027354	T	C
22	rs73169096	0	41027716	G	A
22	rs73169097	0	41027870	C	T
22	rs146351083	0	41028892	C	T
22	rs139715154	0	41028954	T	C
22	rs4140512	0	41032863	A	G
22	rs72558180	0	41032874	G	A
22	rs183905775	0	41033068	T	C
22	rs5995886	0	41033801	G	A
22	rs133050	0	41033961	G	A
22	rs6001990	0	41034185	A	G
22	rs5750973	0	41037197	G	C
22	rs73169102	0	41039493	G	A
22	rs12159200	0	41042091	A	C
22	rs150328933	0	41042570	C	T
22	rs77961171	0	41042764	C	T
22	rs74975348	0	41042873	C	A
22	rs12627881	0	41044593	C	T
22	rs12159974	0	41046757	C	T
22	rs7292804	0	41047556	G	T
22	rs7293100	0	41047751	G	T
22	rs7284768	0	41047764	T	C
22	rs12158399	0	41048941	G	A
22	rs73171007	0	41049101	A	G
22	rs56051217	0	41049402	G	T
22	rs55775429	0	41049460	A	G
22	rs55746155	0	41049514	A	G
22	rs56203629	0	41049685	T	A
22	rs1811119	0	41049928	T	C
22	rs17002067	0	41050306	C	G
22	rs733999	0	41050335	C	G
22	rs133054	0	41050608	T	G
22	rs133055	0	41050871	G	A
22	rs17002069	0	41050986	C	G
22	rs6002000	0	41051109	G	A
22	rs5995890	0	41051302	G	C
22	rs133056	0	41051324	C	T
22	rs117476495	0	41051731	G	A
22	rs73171013	0	41051935	G	A
22	rs8142396	0	41052756	T	G
22	rs8141330	0	41052794	A	G
22	rs5758032	0	41053033	C	T
22	rs56169543	0	41054459	G	A
22	rs147788245	0	41055508	C	T
22	rs113860965	0	41057670	C	T
22	rs7284506	0	41057977	C	T
22	rs79898470	0	41059171	A	G
22	rs73171017	0	41060853	A	T
22	rs5995893	0	41062014	T	C
22	rs133059	0	41063177	C	T
22	rs117046851	0	41065931	C	T
22	rs181131851	0	41066640	G	A
22	rs12172281	0	41066887	T	C
22	rs13055075	0	41067010	G	T
22	rs86708	0	41069773	G	A
22	rs133062	0	41070868	A	G
22	rs2032512	0	41071097	A	C
22	rs5750975	0	41071556	A	G
22	rs133063	0	41071659	C	T
22	rs133064	0	41071731	A	G
22	rs133065	0	41072126	G	A
22	rs11575919	0	41072333	A	G
22	rs133067	0	41074168	C	T
22	rs133068	0	41074407	G	C
22	rs133070	0	41074773	G	A
22	rs133072	0	41075543	A	G
22	rs133073	0	41075695	C	T
22	rs5758036	0	41076597	T	C
22	rs34214100	0	41077864	G	A
22	rs133074	0	41078473	T	C
22	rs9611386	0	41078533	A	G
22	rs111950677	0	41079720	C	T
22	rs133075	0	41081164	G	T
22	rs6002019	0	41081165	A	G
22	rs882111	0	41081227	G	T
22	rs9611387	0	41081489	C	T
22	rs9607735	0	41081542	G	A
22	rs133076	0	41081561	T	C
22	rs6002020	0	41082022	G	A
22	rs9611388	0	41082478	G	A
22	rs76002658	0	41083133	G	C
22	rs11090023	0	41083239	A	G
22	rs9611389	0	41084124	A	T
22	rs8142972	0	41084530	T	C
22	rs133077	0	41084635	C	T
22	rs80533	0	41085969	A	G
22	rs133078	0	41086497	T	C
22	rs133079	0	41087095	T	C
22	rs28415047	0	41087264	C	T
22	rs133080	0	41087266	C	T
22	rs78963407	0	41088137	G	A
22	rs8136721	0	41088872	G	A
22	rs58107938	0	41088979	G	A
22	rs7291793	0	41089707	T	C
22	rs7292057	0	41089858	T	G
22	rs7290861	0	41089899	A	G
22	rs133081	0	41090009	A	G
22	rs133082	0	41090554	C	T
22	rs17343765	0	41091926	G	A
22	rs7288796	0	41092091	A	G
22	rs7289470	0	41092269	G	T
22	rs9789920	0	41093473	A	T
22	rs73171034	0	41093746	A	G
22	rs133083	0	41093946	A	G
22	rs6002027	0	41094006	G	A
22	rs150772831	0	41095213	A	C
22	rs133084	0	41095958	T	C
22	rs133085	0	41096164	C	T
22	rs133086	0	41096967	G	C
22	rs133087	0	41097032	C	G
22	rs187402544	0	41097383	C	A
22	rs6002031	0	41097432	C	A
22	rs117316123	0	41097441	C	T
22	rs5995898	0	41097445	A	G
22	rs5995899	0	41097490	C	T
22	rs143545316	0	41098001	C	T
22	rs13058356	0	41098206	G	T
22	rs112519044	0	41098358	G	A
22	rs80198933	0	41098469	C	T
22	rs7288407	0	41099004	C	T
22	rs117180311	0	41099705	G	C
22	rs6002033	0	41099827	T	C
22	rs6002034	0	41100568	T	A
22	rs6002035	0	41101501	G	T
22	rs4821971	0	41101907	G	C
22	rs5995902	0	41102074	G	A
22	rs112306198	0	41102525	G	A
22	rs9611396	0	41102879	T	C
22	rs6002036	0	41103162	A	C
22	rs5995903	0	41103515	G	A
22	rs6002037	0	41103613	C	T
22	rs5995904	0	41103771	T	C
22	rs6002038	0	41103776	G	A
22	rs5995905	0	41103833	T	C
22	rs6002039	0	41103909	A	T
22	rs6002040	0	41103961	G	A
22	rs6002041	0	41103991	G	A
22	rs6002042	0	41104106	T	C
22	rs6002043	0	41104224	A	G
22	rs5995906	0	41104275	C	T
22	rs5995907	0	41104309	T	A
22	rs5995908	0	41104323	G	A
22	rs8142344	0	41105298	A	G
22	rs75019194	0	41105468	T	C
22	rs75190628	0	41105561	G	A
22	rs4615017	0	41106667	T	C
22	rs12168697	0	41107688	C	T
22	rs6002045	0	41107718	G	A
22	rs998483	0	41108102	A	T
22	rs998482	0	41108135	G	A
22	rs149022442	0	41108270	C	T
22	rs998481	0	41108455	A	C
22	rs111603735	0	41108647	C	T
22	rs7290236	0	41108741	A	G
22	rs5995910	0	41109217	A	G
22	rs6002046	0	41109275	A	C
22	rs6002047	0	41109562	G	C
22	rs6002048	0	41109596	G	A
22	rs73171066	0	41109957	C	A
22	rs73171068	0	41110013	G	A
22	rs738660	0	41110024	A	G
22	rs8141301	0	41110311	G	A
22	rs8141083	0	41110356	A	G
22	rs8141574	0	41110485	G	C
22	rs12159130	0	41110837	T	G
22	rs6002050	0	41111470	A	G
22	rs7287750	0	41111597	G	A
22	rs5995914	0	41111943	T	C
22	rs5995915	0	41111961	G	C
22	rs5995916	0	41112062	G	C
22	rs6002051	0	41112102	A	C
22	rs6002052	0	41112204	C	A
22	rs78567764	0	41112575	A	G
22	rs79774802	0	41112625	G	A
22	rs6002053	0	41112682	T	C
22	rs6002054	0	41113054	A	G
22	rs5995919	0	41113120	C	T
22	rs2413627	0	41113164	T	C
22	rs2413628	0	41113476	A	T
22	rs5995922	0	41113585	G	A
22	rs6002055	0	41113606	T	C
22	rs6002056	0	41113709	C	T
22	rs6002057	0	41113927	A	G
22	rs6002058	0	41114968	T	C
22	rs6002059	0	41114987	A	C
22	rs5995924	0	41115231	C	G
22	rs5995925	0	41115366	C	G
22	rs5995928	0	41115623	A	G
22	rs12158613	0	41115726	G	A
22	rs73171079	0	41116289	C	G
22	rs76662656	0	41116313	G	A
22	rs79733686	0	41117369	T	C
22	rs12160628	0	41117441	C	T
22	rs17429171	0	41118125	G	T
22	rs13347194	0	41118423	A	G
22	rs13347204	0	41118435	T	C
22	rs13347199	0	41118799	C	T
22	rs7287446	0	41118888	A	G
22	rs13347212	0	41118989	T	C
22	rs73171083	0	41119033	G	T
22	rs5995930	0	41119084	G	C
22	rs73171084	0	41119274	C	T
22	rs7292907	0	41119316	T	C
22	rs6002065	0	41119551	C	T
22	rs6002067	0	41119729	G	A
22	rs6519227	0	41119899	G	A
22	rs6002068	0	41119911	C	T
22	rs6002069	0	41120141	T	C
22	rs6002071	0	41120313	G	A
22	rs6002072	0	41120396	G	A
22	rs6002073	0	41120402	T	C
22	rs34469816	0	41120922	G	C
22	rs35252376	0	41120996	A	G
22	rs17344464	0	41121184	C	A
22	rs5995935	0	41121429	T	A
22	rs6002075	0	41122130	A	G
22	rs73171089	0	41122341	T	C
22	rs6002077	0	41122977	A	G
22	rs6002078	0	41123045	A	G
22	rs6002079	0	41123126	G	A
22	rs17002110	0	41123276	A	C
22	rs6002082	0	41123646	A	G
22	rs6002083	0	41123795	G	A
22	rs6002084	0	41123826	G	T
22	rs28460292	0	41124133	T	C
22	rs28673614	0	41124277	A	G
22	rs6002085	0	41124468	T	C
22	rs41454646	0	41124486	T	C
22	rs8136514	0	41124992	C	T
22	rs4474975	0	41125069	T	A
22	rs2144390	0	41125381	T	C
22	rs11704680	0	41125392	G	A
22	rs12159792	0	41125716	C	T
22	rs1962742	0	41125911	T	A
22	rs1962743	0	41125959	G	A
22	rs1807606	0	41126128	G	A
22	rs4821972	0	41126673	T	C
22	rs73172804	0	41126726	T	G
22	rs35860575	0	41127062	C	T
22	rs76987417	0	41127409	C	T
22	rs75304169	0	41127484	A	C
22	rs76803228	0	41127914	A	G
22	rs73172807	0	41128030	G	A
22	rs8135390	0	41128750	G	C
22	rs8136127	0	41128787	T	C
22	rs8135533	0	41128876	G	A
22	rs8135325	0	41128896	C	T
22	rs73172811	0	41128960	G	A
22	rs73172812	0	41129293	G	T
22	rs116920385	0	41129319	C	T
22	rs17344652	0	41130162	C	T
22	rs140591084	0	41130450	C	G
22	rs73172815	0	41130480	C	T
22	rs73172816	0	41131212	A	G
22	rs12628800	0	41131295	G	T
22	rs12628781	0	41131366	A	T
22	rs74796450	0	41131871	A	C
22	rs113945244	0	41131881	A	T
22	rs73172818	0	41131965	G	A
22	rs139427333	0	41131981	C	T
22	rs184231691	0	41132019	C	T
22	rs17344680	0	41132320	G	A
22	rs17344701	0	41132402	C	A
22	rs76560469	0	41132405	T	C
22	rs1962744	0	41132687	T	C
22	rs111584197	0	41132751	A	G
22	rs56156332	0	41132780	C	T
22	rs111969611	0	41132793	A	G
22	rs73172821	0	41132887	G	C
22	rs17002111	0	41133139	C	T
22	rs145876676	0	41133371	C	T
22	rs112045582	0	41133653	T	C
22	rs113202924	0	41134088	G	A
22	rs78742429	0	41134096	C	T
22	rs112621888	0	41134242	G	A
22	rs74853810	0	41134504	C	T
22	rs73172823	0	41134587	T	G
22	rs17344784	0	41134941	C	T
22	rs9607737	0	41135329	A	G
22	rs113221752	0	41135386	G	A
22	rs12628957	0	41135715	A	G
22	rs112457329	0	41136532	A	T
22	rs6002095	0	41136545	A	G
22	rs6002096	0	41136554	C	G
22	rs6002097	0	41136705	A	G
22	rs9611403	0	41137558	C	T
22	rs12168571	0	41137637	A	G
22	rs35569038	0	41137645	A	G
22	rs113487394	0	41137705	C	T
22	rs111523208	0	41137750	T	C
22	rs2899340	0	41137922	C	G
22	rs2413629	0	41138018	A	G
22	rs113560119	0	41138190	G	A
22	rs9607739	0	41138312	C	T
22	rs9607740	0	41138713	G	C
22	rs9607741	0	41138917	G	A
22	rs112652130	0	41139585	G	T
22	rs12157729	0	41139776	A	T
22	rs75442959	0	41142992	T	A
22	rs1884276	0	41143019	G	T
22	rs151261594	0	41143034	T	G
22	rs35481964	0	41143058	A	G
22	rs6002103	0	41143526	G	C
22	rs73172836	0	41143752	G	A
22	rs75728780	0	41143920	A	G
22	rs148812893	0	41143948	C	T
22	rs9611408	0	41144159	T	C
22	rs9611409	0	41144275	G	A
22	rs9611410	0	41144474	T	C
22	rs7284521	0	41144629	C	G
22	rs7285756	0	41144669	T	C
22	rs6519231	0	41144875	G	A
22	rs6002104	0	41144905	T	C
22	rs6519233	0	41144948	A	C
22	rs6002105	0	41145142	C	T
22	rs6002107	0	41145604	T	C
22	rs11703894	0	41145630	T	C
22	rs12159716	0	41146400	T	C
22	rs73172841	0	41146564	C	T
22	rs73172842	0	41146690	A	T
22	rs74884385	0	41146748	T	C
22	rs8137147	0	41146933	G	A
22	rs7290246	0	41147033	G	C
22	rs8141323	0	41147067	T	C
22	rs8140367	0	41147117	C	A
22	rs8141633	0	41147290	T	C
22	rs73172844	0	41147432	G	A
22	rs112978895	0	41147756	T	A
22	rs75277619	0	41147860	T	G
22	rs73172845	0	41147973	T	C
22	rs114948519	0	41148424	A	T
22	rs117534153	0	41149153	C	G
22	rs117880357	0	41149331	A	G
22	rs2038339	0	41149865	T	C
22	rs12628621	0	41150278	C	T
22	rs6002108	0	41150750	T	C
22	rs8138897	0	41150870	A	G
22	rs1987053	0	41151084	C	T
22	rs73172853	0	41152028	A	G
22	rs73172856	0	41152643	G	A
22	rs112768920	0	41153474	G	A
22	rs5758064	0	41153879	T	C
22	rs7290757	0	41153994	T	C
22	rs7290060	0	41154065	G	T
22	rs73172857	0	41154631	C	T
22	rs73172858	0	41154880	C	A
22	rs111682850	0	41155637	G	C
22	rs117129508	0	41155661	C	T
22	rs118089009	0	41156841	T	G
22	rs8138448	0	41156988	T	C
22	rs112879854	0	41158105	G	A
22	rs73172859	0	41158135	C	T
22	rs190274389	0	41158251	T	C
22	rs73172860	0	41159173	A	G
22	rs80032488	0	41159231	C	T
22	rs139006602	0	41159246	G	A
22	rs149354882	0	41159360	G	A
22	rs5758065	0	41161049	C	G
22	rs5758066	0	41161225	G	T
22	rs10483210	0	41161298	A	C
22	rs17002140	0	41161733	T	C
22	rs5758067	0	41161986	C	G
22	rs5758068	0	41162305	A	T
22	rs17002146	0	41162424	G	C
22	rs111865282	0	41162805	G	A
22	rs113744503	0	41162855	G	A
22	rs5758069	0	41163108	A	C
22	rs4821973	0	41163753	A	G
22	rs5758071	0	41164847	G	C
22	rs11806	0	41166135	A	G
22	rs149018271	0	41167349	C	T
22	rs5758072	0	41167872	T	C
22	rs117917067	0	41168451	G	A
22	rs114553794	0	41168734	G	A
22	rs118187519	0	41168769	T	G
22	rs144166991	0	41169345	C	T
22	rs2076674	0	41170063	T	C
22	rs139609874	0	41170297	G	A
22	rs111374057	0	41171312	A	G
22	rs112074591	0	41172285	C	T
22	rs76380194	0	41172718	T	C
22	rs147363442	0	41173256	C	T
22	rs5758077	0	41175263	C	T
22	rs112866428	0	41177002	C	T
22	rs3888466	0	41177500	C	T
22	rs117563595	0	41177699	T	C
22	rs138459071	0	41178216	C	T
22	rs77378734	0	41179901	G	C
22	rs112343415	0	41180893	T	C
22	rs138293	0	41181336	G	A
22	rs187720206	0	41181380	T	G
22	rs138294	0	41181586	G	A
22	rs138296	0	41182304	A	G
22	rs79705426	0	41182419	A	G
22	rs73172875	0	41182828	G	A
22	rs138297	0	41183471	C	G
22	rs138298	0	41184102	G	A
22	rs138299	0	41184439	A	C
22	rs117904694	0	41185283	C	T
22	rs138300	0	41186071	C	T
22	rs188648741	0	41186223	T	C
22	rs112393113	0	41189507	A	G
22	rs190877079	0	41189990	T	G
22	rs6002139	0	41191057	C	T
22	rs191644643	0	41191368	C	T
22	rs138303	0	41191938	C	T
22	rs138304	0	41192603	A	G
22	rs138305	0	41193574	G	A
22	rs138306	0	41194909	C	T
22	rs713910	0	41196068	G	T
22	rs184116978	0	41196363	C	T
22	rs146431837	0	41197008	T	A
22	rs118026	0	41197433	C	T
22	rs138309	0	41198988	C	A
22	rs138310	0	41199407	T	C
22	rs139792963	0	41199679	T	C
22	rs138311	0	41200200	T	C
22	rs113788550	0	41200494	C	G
22	rs111373716	0	41201120	C	T
22	rs73172881	0	41201574	A	C
22	rs138312	0	41202136	C	T
22	rs140040962	0	41203316	C	T
22	rs12628488	0	41204323	G	A
22	rs17002183	0	41205822	T	C
22	rs141634224	0	41206011	A	T
22	rs117794901	0	41207612	T	C
22	rs117906035	0	41207649	G	A
22	rs7287625	0	41208017	C	T
22	rs138318	0	41208362	T	C
22	rs138319	0	41208403	G	A
22	rs138320	0	41209156	C	T
22	rs138321	0	41209304	G	A
22	rs12165496	0	41209684	C	T
22	rs138323	0	41210063	T	A
22	rs116921591	0	41210618	G	T
22	rs138326	0	41211229	A	G
22	rs5750993	0	41213027	A	G
22	rs138328	0	41213267	T	A
22	rs5758091	0	41214990	G	A
22	rs5758092	0	41215183	A	G
22	rs13054099	0	41215672	T	C
22	rs5758093	0	41216028	A	G
22	rs5750995	0	41216037	C	A
22	rs6002167	0	41216746	A	T
22	rs138333	0	41217058	C	T
22	rs6002169	0	41217310	C	T
22	rs75242387	0	41217607	G	C
22	rs117241815	0	41218436	T	C
22	rs9607747	0	41219687	T	C
22	rs5758098	0	41220756	A	G
22	rs143058803	0	41221768	T	C
22	rs6002171	0	41223859	G	A
22	rs192867592	0	41225613	C	T
22	rs138335	0	41227086	C	G
22	rs5750998	0	41229149	C	T
22	rs6002173	0	41230238	T	A
22	rs138337	0	41231053	A	G
22	rs1807677	0	41232298	A	C
22	rs739272	0	41232594	T	C
22	rs5750999	0	41233479	C	T
22	rs5758104	0	41235639	C	T
22	rs1573745	0	41240835	G	A
22	rs148758327	0	41241420	C	T
22	rs138342	0	41241945	C	T
22	rs79325436	0	41241988	T	A
22	rs59918095	0	41242289	T	C
22	rs138344	0	41244398	C	G
22	rs117717662	0	41245153	T	C
22	rs6002179	0	41245457	C	G
22	rs117086743	0	41245590	T	C
22	rs5995958	0	41246023	C	T
22	rs6002180	0	41246211	G	A
22	rs2266787	0	41246952	C	T
22	rs5758106	0	41247243	C	T
22	rs138346	0	41247938	A	G
22	rs138347	0	41248031	A	G
22	rs5758107	0	41248080	C	T
22	rs6002181	0	41248505	A	G
22	rs138349	0	41249522	A	G
22	rs17002215	0	41249846	C	G
22	rs5758108	0	41250439	G	T
22	rs7290793	0	41251012	C	T
22	rs28364591	0	41252867	G	A
22	rs149610579	0	41253163	C	T
22	rs5758110	0	41256367	C	T
22	rs5758111	0	41256680	A	G
22	rs103197	0	41256802	A	G
22	rs141187399	0	41257739	C	G
22	rs2269619	0	41257877	T	G
22	rs6002182	0	41258144	A	G
22	rs117548438	0	41258661	T	C
22	rs77732248	0	41261009	A	C
22	rs143031847	0	41263423	A	G
22	rs116943238	0	41263773	T	C
22	rs148542654	0	41264662	C	G
22	rs138352	0	41268925	T	G
22	rs147274242	0	41271126	A	G
22	rs138354	0	41272143	T	C
22	rs142500943	0	41273198	C	G
22	rs28649832	0	41273529	G	A
22	rs5751003	0	41276776	A	T
22	rs117709955	0	41280418	C	T
22	rs2073121	0	41282116	A	G
22	rs5758115	0	41282787	G	T
22	rs4821976	0	41283984	G	A
22	rs117777505	0	41284843	C	T
22	rs5758119	0	41288886	T	G
22	rs1005402	0	41291730	T	C
22	rs9611433	0	41297101	A	T
22	rs5758123	0	41297305	C	G
22	rs5758124	0	41298138	G	A
22	rs150171404	0	41298489	C	T
22	rs138359757	0	41298737	G	A
22	rs117882833	0	41299993	A	C
22	rs60360606	0	41300704	G	T
22	rs76996202	0	41302071	A	G
22	rs5995963	0	41302973	A	T
22	rs116903679	0	41306179	G	A
22	rs5751007	0	41306960	C	T
22	rs5758126	0	41308703	A	G
22	rs184153300	0	41309900	G	A
22	rs117568682	0	41310234	T	C
22	rs187951287	0	41311120	A	T
22	rs146834622	0	41312062	C	T
22	rs6002199	0	41312350	A	G
22	rs9611435	0	41315083	T	C
22	rs5758130	0	41315377	G	T
22	rs118147837	0	41315538	T	C
22	rs5758131	0	41315594	C	T
22	rs2143610	0	41317083	A	C
22	rs2899341	0	41325068	G	A
22	rs5758133	0	41327141	G	A
22	rs77325353	0	41333971	A	G
22	rs9611440	0	41336658	A	G
22	rs9611441	0	41339367	G	C
22	rs150906405	0	41342417	C	A
22	rs139254066	0	41342643	T	A
22	rs9611442	0	41343354	A	G
22	rs370623735	0	41347084	G	A
22	rs75149872	0	41347387	A	C
22	rs186244893	0	41347717	A	G
22	rs6002207	0	41347813	G	A
22	rs73885713	0	41347899	C	T
22	rs5758139	0	41352195	C	T
22	rs140517317	0	41353080	G	A
22	rs111298861	0	41353455	G	T
22	rs2003733	0	41353954	G	A
22	rs56080538	0	41354887	G	C
22	rs186684364	0	41357042	A	G
22	rs117192134	0	41357316	T	G
22	rs5751014	0	41358092	A	T
22	rs2413631	0	41359786	G	A
22	rs149691322	0	41359941	A	G
22	rs77844793	0	41360527	A	G
22	rs5758145	0	41361593	T	C
22	rs111968065	0	41365083	C	T
22	rs148557848	0	41367458	A	T
22	rs17347451	0	41369108	G	C
22	rs79505309	0	41369129	C	T
22	rs9611447	0	41372696	T	C
22	rs112169312	0	41374107	A	G
22	rs5758150	0	41376734	T	C
22	rs113784934	0	41377326	G	A
22	rs151285132	0	41377883	C	T
22	rs150170179	0	41379502	G	A
22	rs9623297	0	41381886	A	G
22	rs144722027	0	41382029	C	T
22	rs5758152	0	41382163	A	G
22	rs5758153	0	41382177	G	T
22	rs12169111	0	41382208	T	C
22	rs5758154	0	41382293	T	C
22	rs5751015	0	41382433	T	G
22	rs5758155	0	41382944	T	A
22	rs5758156	0	41382947	A	G
22	rs140068503	0	41383536	C	T
22	rs5751017	0	41383981	A	C
22	rs9623299	0	41384368	G	T
22	rs182549277	0	41384758	C	T
22	rs149625292	0	41384769	C	T
22	rs7292449	0	41385517	G	A
22	rs7292209	0	41385609	A	G
22	rs9623300	0	41386084	C	G
22	rs9623301	0	41386223	T	C
22	rs73885718	0	41386554	G	A
22	rs11913796	0	41386633	T	C
22	rs73885720	0	41387019	T	C
22	rs9623302	0	41387892	C	A
22	rs5758158	0	41388699	T	C
22	rs5758159	0	41388824	C	T
22	rs5758160	0	41389698	G	A
22	rs5758161	0	41389786	G	A
22	rs5751018	0	41390470	G	T
22	rs148977806	0	41391333	G	A
22	rs184864636	0	41391347	C	A
22	rs5758163	0	41392658	C	T
22	rs960596	0	41393520	C	T
22	rs5758165	0	41393616	A	G
22	rs5751020	0	41394128	C	T
22	rs5758166	0	41395125	T	C
22	rs5751021	0	41395432	C	T
22	rs7287939	0	41396353	T	C
22	rs17002264	0	41397399	G	C
22	rs5758167	0	41397795	A	G
22	rs2003734	0	41398397	A	G
22	rs2003735	0	41398406	A	C
22	rs5758168	0	41399434	G	A
22	rs5758169	0	41399620	A	C
22	rs139818604	0	41400464	T	C
22	rs1884249	0	41401029	T	C
22	rs5758170	0	41401088	T	G
22	rs5758171	0	41401150	G	A
22	rs5758172	0	41401228	A	G
22	rs142422027	0	41401434	C	T
22	rs9611452	0	41401548	T	C
22	rs9611453	0	41401848	C	T
22	rs12485045	0	41402321	G	A
22	rs5995983	0	41402977	G	A
22	rs5758174	0	41403503	T	C
22	rs5758175	0	41403698	G	A
22	rs5758176	0	41403793	C	G
22	rs5758177	0	41403844	A	G
22	rs5758178	0	41403893	C	T
22	rs743001	0	41404511	T	A
22	rs5758179	0	41406919	G	A
22	rs5751022	0	41407165	G	A
22	rs13056300	0	41408754	T	C
22	rs62237051	0	41408991	G	A
22	rs9611454	0	41409429	C	T
22	rs5751023	0	41410267	G	A
22	rs5758181	0	41410666	G	A
22	rs12166627	0	41410915	T	A
22	rs12484084	0	41410922	T	C
22	rs5751025	0	41410927	A	G
22	rs9607764	0	41411804	G	C
22	rs5758182	0	41411949	G	A
22	rs9611455	0	41412396	C	T
22	rs8138917	0	41412425	T	C
22	rs8138349	0	41412723	C	T
22	rs8138520	0	41412928	A	G
22	rs5758186	0	41413130	T	C
22	rs5751026	0	41413147	G	A
22	rs5758187	0	41413286	G	C
22	rs9611457	0	41413635	C	G
22	rs5758188	0	41413640	T	C
22	rs5751027	0	41413769	A	G
22	rs9611459	0	41414055	G	A
22	rs5751028	0	41414434	G	A
22	rs5751029	0	41414846	C	T
22	rs8135225	0	41415327	A	C
22	rs9607765	0	41415337	C	T
22	rs4821980	0	41415479	C	G
22	rs4821981	0	41415644	G	T
22	rs8136385	0	41415939	G	A
22	rs8139372	0	41415950	A	T
22	rs8139660	0	41416097	C	T
22	rs8139770	0	41416181	C	T
22	rs6519240	0	41416557	C	T
22	rs13054700	0	41416607	A	G
22	rs34280060	0	41417328	G	C
22	rs926914	0	41418154	C	T
22	rs9611460	0	41418297	T	C
22	rs150448623	0	41420117	G	A
22	rs73424511	0	41420441	G	A
22	rs75723348	0	41420679	T	G
22	rs71327109	0	41420781	C	T
22	rs146327379	0	41420782	G	A
22	rs34287622	0	41420948	C	T
22	rs55776715	0	41421293	G	A
22	rs9611462	0	41423627	G	C
22	rs139033095	0	41423917	A	T
22	rs5758191	0	41424065	A	G
22	rs73424526	0	41424481	G	A
22	rs118075270	0	41425948	T	C
22	rs9611465	0	41426139	G	A
22	rs9611466	0	41426299	A	T
22	rs9611467	0	41426877	C	T
22	rs9607768	0	41427446	G	A
22	rs149186780	0	41427715	T	C
22	rs12484477	0	41429084	G	A
22	rs2899343	0	41429630	C	T
22	rs5758193	0	41429990	C	T
22	rs4820423	0	41430338	A	T
22	rs5751031	0	41430584	A	C
22	rs12628527	0	41431490	T	C
22	rs4820426	0	41432099	C	T
22	rs4821982	0	41432104	C	T
22	rs4820427	0	41432389	G	C
22	rs9611469	0	41433319	T	C
22	rs73174657	0	41434158	G	A
22	rs112779734	0	41434198	T	C
22	rs5995986	0	41434217	A	G
22	rs113578757	0	41434333	A	G
22	rs7291559	0	41434420	C	G
22	rs9607769	0	41434650	G	A
22	rs7291881	0	41434670	A	G
22	rs9611474	0	41434858	G	A
22	rs73174659	0	41434937	C	T
22	rs8135524	0	41436442	T	C
22	rs4821984	0	41436975	A	T
22	rs137884907	0	41437086	G	A
22	rs4821987	0	41437269	T	C
22	rs73174660	0	41437304	T	C
22	rs4821989	0	41438061	C	T
22	rs150911974	0	41438205	T	C
22	rs575171268	0	41438244	G	A
22	rs4821990	0	41438710	T	G
22	rs7289484	0	41439093	C	G
22	rs7289906	0	41439185	G	A
22	rs12484971	0	41439304	A	T
22	rs143302916	0	41439441	C	T
22	rs9754487	0	41439604	A	G
22	rs7286603	0	41440061	T	C
22	rs8136890	0	41440375	G	A
22	rs13055800	0	41440424	G	A
22	rs4821991	0	41440683	T	C
22	rs6519241	0	41441787	C	T
22	rs8137990	0	41442424	G	T
22	rs8137906	0	41442566	A	G
22	rs8138039	0	41442653	A	G
22	rs8138365	0	41442831	C	T
22	rs4821992	0	41443075	T	C
22	rs7292261	0	41443295	C	T
22	rs12484525	0	41443877	G	C
22	rs12628681	0	41444350	C	T
22	rs1474846	0	41444363	A	G
22	rs1967708	0	41444444	G	C
22	rs8139536	0	41446147	A	G
22	rs7285811	0	41447570	A	G
22	rs7287229	0	41447675	T	A
22	rs6002239	0	41448392	T	C
22	rs67254554	0	41448734	A	G
22	rs190785870	0	41449819	A	T
22	rs117805447	0	41450263	C	G
22	rs7284083	0	41450447	T	A
22	rs7292484	0	41450646	C	T
22	rs8142874	0	41450844	G	A
22	rs8138132	0	41451185	A	C
22	rs7287837	0	41451218	C	T
22	rs7289218	0	41451412	T	A
22	rs28814423	0	41452301	G	A
22	rs7284653	0	41452549	G	T
22	rs7285123	0	41452876	G	C
22	rs5995987	0	41453670	A	G
22	rs5995988	0	41453684	C	G
22	rs58226304	0	41454766	A	T
22	rs9619935	0	41456013	C	G
22	rs35260652	0	41456560	T	A
22	rs5758207	0	41456606	A	G
22	rs35857096	0	41457498	C	G
22	rs6002242	0	41457957	T	C
22	rs4821993	0	41457977	A	G
22	rs9611486	0	41458784	C	G
22	rs13053242	0	41459486	G	A
22	rs9611487	0	41460489	C	T
22	rs113322803	0	41461125	G	A
22	rs73424602	0	41461176	C	T
22	rs12168518	0	41461218	A	G
22	rs12168550	0	41461261	A	G
22	rs578054371	0	41461262	T	A
22	rs4821995	0	41461836	A	G
22	rs5758209	0	41461865	T	G
22	rs9306351	0	41462072	G	A
22	rs9611488	0	41462592	G	T
22	rs5995990	0	41462730	C	T
22	rs6002245	0	41463634	A	T
22	rs4821997	0	41464541	T	C
22	rs5758211	0	41466229	C	T
22	rs4821998	0	41468273	C	G
22	rs117197278	0	41469109	G	T
22	rs12485034	0	41469877	A	G
22	rs4821999	0	41470001	A	G
22	rs5758212	0	41470313	A	G
22	rs8136923	0	41470522	G	A
22	rs5751033	0	41471003	C	T
22	rs4822000	0	41471066	T	C
22	rs140877044	0	41471315	A	G
22	rs8142276	0	41471447	T	C
22	rs8141730	0	41473061	A	G
22	rs142459092	0	41473085	G	A
22	rs6002249	0	41473866	T	C
22	rs76245643	0	41474002	C	T
22	rs9607771	0	41474077	G	A
22	rs8139533	0	41474787	G	A
22	rs7290458	0	41476337	T	C
22	rs7289989	0	41476799	A	C
22	rs75828062	0	41477916	G	A
22	rs9623320	0	41478482	G	A
22	rs5758215	0	41478876	T	C
22	rs117154077	0	41479380	G	A
22	rs5758216	0	41479508	C	G
22	rs5758217	0	41479684	T	C
22	rs117829321	0	41481240	C	T
22	rs138912259	0	41481503	A	G
22	rs5751036	0	41481585	T	G
22	rs5751038	0	41484408	C	A
22	rs5751039	0	41484927	G	C
22	rs59557763	0	41485781	C	T
22	rs5758222	0	41486193	A	G
22	rs7287970	0	41486657	T	C
22	rs5995992	0	41487218	T	C
22	rs4822002	0	41487344	G	A
22	rs114309992	0	41487975	C	T
22	rs144751792	0	41488162	C	T
22	rs61342075	0	41488232	C	T
22	rs116913445	0	41488876	A	G
22	rs532728896	0	41489173	A	T
22	rs79025492	0	41489210	C	A
22	rs2267424	0	41489526	C	A
22	rs766314	0	41490680	G	C
22	rs5751040	0	41491276	T	C
22	rs117904036	0	41491776	A	T
22	rs9607772	0	41492653	G	A
22	rs5758226	0	41493276	C	T
22	rs738628	0	41493474	C	T
22	rs2899344	0	41494468	C	T
22	rs5751042	0	41495329	G	A
22	rs5995993	0	41495707	T	A
22	rs75744733	0	41495873	C	T
22	rs11090039	0	41496800	G	A
22	rs17002284	0	41496846	A	G
22	rs5758228	0	41497234	A	G
22	rs145000172	0	41497319	C	T
22	rs2024717	0	41497785	C	T
22	rs7286979	0	41498627	G	A
22	rs117345951	0	41499548	T	C
22	rs2267425	0	41501653	G	C
22	rs5751043	0	41502220	A	G
22	rs4822004	0	41502825	T	G
22	rs6002260	0	41502922	A	G
22	rs117052027	0	41503376	A	G
22	rs183946451	0	41503797	T	A
22	rs201695437	0	41503908	G	A
22	rs5751045	0	41504047	T	C
22	rs5758231	0	41504049	C	G
22	rs2267426	0	41504424	C	T
22	rs117714547	0	41505322	C	T
22	rs5751046	0	41506377	A	G
22	rs9611497	0	41507400	A	G
22	rs183560294	0	41508083	G	A
22	rs77965463	0	41508224	C	T
22	rs5995996	0	41508393	T	G
22	rs13058113	0	41508414	G	T
22	rs141437709	0	41508525	T	C
22	rs6002262	0	41509642	C	G
22	rs738629	0	41510179	G	T
22	rs7284319	0	41510360	A	G
22	rs738630	0	41511171	T	C
22	rs738631	0	41511176	G	A
22	rs117539041	0	41512224	T	C
22	rs112624735	0	41512458	C	T
22	rs2064558	0	41512609	G	A
22	rs5758234	0	41512746	G	A
22	rs2144342	0	41513094	G	T
22	rs5758235	0	41513175	T	C
22	rs5758236	0	41514151	C	T
22	rs4822005	0	41514155	G	A
22	rs5758237	0	41515744	T	G
22	rs5758238	0	41519308	G	A
22	rs4822006	0	41519362	T	C
22	rs11090041	0	41520213	C	T
22	rs117390547	0	41520729	A	G
22	rs8137709	0	41521557	G	A
22	rs5758240	0	41521717	T	C
22	rs3818120	0	41523770	G	A
22	rs738632	0	41523937	A	G
22	rs5758241	0	41524677	G	A
22	rs531823271	0	41525084	A	G
22	rs117969102	0	41525368	A	T
22	rs146242251	0	41527628	A	G
22	rs114730869	0	41528261	A	G
22	rs113673125	0	41528407	T	G
22	rs11912447	0	41528577	T	C
22	rs17002301	0	41528762	T	C
22	rs116099340	0	41529144	G	A
22	rs35669783	0	41529724	T	G
22	rs2064560	0	41530040	A	G
22	rs5751048	0	41530057	T	C
22	rs35823862	0	41530966	T	C
22	rs5758242	0	41531410	A	G
22	rs5758243	0	41531500	T	G
22	rs117842235	0	41531677	G	A
22	rs141721816	0	41531753	T	C
22	rs139602653	0	41532329	A	G
22	rs13053662	0	41532534	G	A
22	rs4822007	0	41532934	T	C
22	rs2267427	0	41534316	T	C
22	rs9611503	0	41534356	C	T
22	rs149591753	0	41535152	T	G
22	rs17002304	0	41535722	C	G
22	rs17002305	0	41536064	T	C
22	rs78392851	0	41536759	G	A
22	rs139781727	0	41536927	T	G
22	rs118010068	0	41537568	G	C
22	rs4820428	0	41537589	A	G
22	rs147140858	0	41537853	G	T
22	rs4822008	0	41539206	C	G
22	rs4822010	0	41539424	T	C
22	rs9611505	0	41540279	T	C
22	rs1569856	0	41540653	G	A
22	rs1569857	0	41540934	C	G
22	rs1569858	0	41541024	A	G
22	rs5751050	0	41541188	T	C
22	rs2413637	0	41541527	G	C
22	rs5751051	0	41541658	C	T
22	rs5758246	0	41541846	A	G
22	rs35121045	0	41541929	T	C
22	rs142281674	0	41542053	A	G
22	rs185892497	0	41542445	A	G
22	rs59568053	0	41543171	G	A
22	rs147996339	0	41543721	G	A
22	rs17002314	0	41543983	C	G
22	rs35023864	0	41544167	C	T
22	rs2273227	0	41544959	G	A
22	rs5758247	0	41545292	T	A
22	rs17002316	0	41545750	T	C
22	rs5751053	0	41547416	C	G
22	rs20551	0	41548008	A	G
22	rs6002268	0	41549009	T	C
22	rs116736991	0	41549507	C	T
22	rs4820431	0	41549921	A	C
22	rs17002318	0	41550141	C	G
22	rs145360332	0	41550466	A	C
22	rs75348702	0	41550586	T	C
22	rs4822011	0	41550954	C	T
22	rs20552	0	41551039	T	A
22	rs5758248	0	41551434	C	T
22	rs149708046	0	41551584	T	A
22	rs185714996	0	41552103	C	A
22	rs66776572	0	41552926	T	G
22	rs20554	0	41553259	G	A
22	rs79458245	0	41554690	C	T
22	rs149935966	0	41555781	C	T
22	rs1033611	0	41558232	A	G
22	rs3788583	0	41561275	G	A
22	rs144923132	0	41561450	A	G
22	rs139363142	0	41561913	C	G
22	rs2057070	0	41564287	T	C
22	rs2294976	0	41564708	C	A
22	rs5751058	0	41565285	A	G
22	rs116922868	0	41565438	C	A
22	rs9611509	0	41565827	A	G
22	rs6002271	0	41566595	C	T
22	rs12160751	0	41566728	C	T
22	rs9607779	0	41566823	A	G
22	rs142500478	0	41567637	A	T
22	rs5751060	0	41567722	G	T
22	rs80325575	0	41568338	A	G
22	rs2076577	0	41568480	T	C
22	rs34711608	0	41569043	A	G
22	rs9611510	0	41569124	T	C
22	rs2076578	0	41569609	C	T
22	rs2076579	0	41569822	G	A
22	rs2076580	0	41569887	G	A
22	rs2076581	0	41570071	T	C
22	rs2076582	0	41570261	G	A
22	rs35082633	0	41570631	A	G
22	rs5758251	0	41570745	T	C
22	rs188035979	0	41574196	A	G
22	rs12628695	0	41577964	G	A
22	rs136394	0	41578065	A	G
22	rs4408817	0	41580713	C	T
22	rs6002277	0	41582922	G	C
22	rs2143694	0	41584351	G	A
22	rs2038208	0	41585793	T	G
22	rs4822016	0	41586320	C	T
22	rs145217680	0	41587316	T	C
22	rs9607782	0	41587556	T	A
22	rs115525262	0	41589902	G	T
22	rs117203746	0	41589975	T	C
22	rs118064759	0	41590106	C	T
22	rs136399	0	41590724	C	T
22	rs117230962	0	41591030	C	T
22	rs35546986	0	41591360	T	C
22	rs136400	0	41591770	G	T
22	rs2092563	0	41592677	G	A
22	rs11913442	0	41593581	C	T
22	rs5758257	0	41593636	G	A
22	rs5751061	0	41593873	T	G
22	rs2038209	0	41594611	T	C
22	rs140062613	0	41595301	G	A
22	rs136401	0	41596010	A	C
22	rs8138990	0	41597377	A	C
22	rs5758259	0	41598050	C	G
22	rs5751062	0	41598053	T	C
22	rs11703115	0	41598874	G	A
22	rs136402	0	41598933	G	A
22	rs3804097	0	41601385	A	G
22	rs191746153	0	41602555	C	T
22	rs79546	0	41602887	T	A
22	rs5758261	0	41603024	A	G
22	rs148853030	0	41604162	A	T
22	rs139431	0	41604353	C	T
22	rs4820432	0	41604399	G	A
22	rs139432	0	41604557	G	A
22	rs139433	0	41604652	C	G
22	rs139434	0	41604785	A	G
22	rs139435	0	41604811	G	A
22	rs139436	0	41605131	G	A
22	rs139437	0	41605635	T	C
22	rs139438	0	41605639	C	T
22	rs139439	0	41606030	A	C
22	rs7290378	0	41606195	T	C
22	rs7289286	0	41606264	A	G
22	rs7289294	0	41606279	A	G
22	rs7290545	0	41606312	T	C
22	rs7289858	0	41606395	G	C
22	rs7289861	0	41606397	G	A
22	rs5758262	0	41606720	A	G
22	rs139440	0	41606988	A	G
22	rs139441	0	41607056	A	G
22	rs4820433	0	41607065	C	G
22	rs139445	0	41608462	T	C
22	rs139446	0	41608526	G	C
22	rs8141477	0	41608629	G	T
22	rs12167677	0	41608670	C	G
22	rs12169035	0	41608948	C	T
22	rs139447	0	41609430	G	A
22	rs3818003	0	41609690	C	T
22	rs139450	0	41609859	T	C
22	rs139451	0	41610024	G	A
22	rs139452	0	41610172	G	C
22	rs139453	0	41610242	A	G
22	rs139454	0	41610391	G	A
22	rs139455	0	41610406	C	G
22	rs139456	0	41610449	A	G
22	rs139457	0	41610667	T	C
22	rs139458	0	41610668	G	A
22	rs139460	0	41611063	T	C
22	rs8139263	0	41611240	T	C
22	rs12163322	0	41611365	T	G
22	rs139461	0	41611460	T	C
22	rs13058265	0	41611610	A	G
22	rs13054131	0	41611619	T	C
22	rs149861456	0	41611817	T	C
22	rs139462	0	41612541	T	C
22	rs139463	0	41612543	T	G
22	rs85220	0	41612965	T	G
22	rs9611519	0	41613188	C	T
22	rs9611520	0	41613303	C	T
22	rs59195669	0	41613987	T	C
22	rs139464	0	41614020	C	G
22	rs139465	0	41614113	C	T
22	rs139466	0	41614259	A	G
22	rs139467	0	41614996	A	G
22	rs139468	0	41615028	T	C
22	rs2273085	0	41615376	C	T
22	rs139469	0	41615832	A	G
22	rs5758264	0	41616284	T	G
22	rs140395915	0	41616344	A	C
22	rs139470	0	41616516	C	T
22	rs79543	0	41617026	T	C
22	rs139472	0	41617318	G	C
22	rs5758265	0	41617897	G	A
22	rs79545	0	41618372	A	G
22	rs5758266	0	41618880	G	T
22	rs139473	0	41618971	G	C
22	rs139474	0	41619226	G	C
22	rs5758267	0	41619350	T	A
22	rs143776921	0	41619507	G	A
22	rs79135380	0	41619846	T	A
22	rs76550409	0	41619881	G	A
22	rs144539034	0	41621331	C	T
22	rs2179744	0	41621714	G	A
22	rs5758268	0	41622419	A	T
22	rs117924345	0	41622943	G	A
22	rs56361238	0	41623351	A	G
22	rs117123533	0	41623890	T	A
22	rs139475	0	41623996	C	T
22	rs142672062	0	41624465	G	A
22	rs139478	0	41624761	G	A
22	rs117213149	0	41626647	T	G
22	rs139480	0	41626663	C	T
22	rs3721	0	41627073	C	T
22	rs139481	0	41627386	C	T
22	rs139483	0	41627527	A	G
22	rs139484	0	41627543	T	G
22	rs139485	0	41627606	G	A
22	rs139486	0	41627654	C	G
22	rs5751069	0	41627775	C	G
22	rs9611522	0	41627924	C	T
22	rs8135139	0	41628029	G	A
22	rs8135059	0	41628205	A	G
22	rs8136109	0	41628207	T	G
22	rs566271875	0	41628209	A	G
22	rs5751070	0	41628267	C	T
22	rs113689241	0	41628730	C	G
22	rs139492	0	41628902	G	T
22	rs9623353	0	41629895	T	G
22	rs6002289	0	41629918	G	A
22	rs117105565	0	41629952	G	A
22	rs9623354	0	41630098	A	G
22	rs17002369	0	41630249	G	C
22	rs199579093	0	41630405	G	A
22	rs56964451	0	41630436	G	A
22	rs113450937	0	41630715	A	G
22	rs9623355	0	41631122	T	C
22	rs9619954	0	41631250	C	T
22	rs9619955	0	41631282	T	C
22	rs9623356	0	41631586	G	A
22	rs8137098	0	41632032	C	T
22	rs139493	0	41632079	C	T
22	rs7287554	0	41632800	A	G
22	rs6519247	0	41632973	C	G
22	rs8141817	0	41633121	C	T
22	rs149122050	0	41633453	C	T
22	rs2281336	0	41635204	C	G
22	rs140525916	0	41636629	G	A
22	rs150458981	0	41636861	C	T
22	rs4820434	0	41637119	G	T
22	rs188421989	0	41637874	G	A
22	rs139496	0	41639728	T	G
22	rs139497	0	41640098	C	T
22	rs9611525	0	41640659	C	T
22	rs6002295	0	41640850	T	C
22	rs3171692	0	41642212	C	T
22	rs2267428	0	41643397	C	T
22	rs1983631	0	41644074	C	T
22	rs139498	0	41644234	G	C
22	rs9611527	0	41644428	G	A
22	rs144019704	0	41644868	G	A
22	rs139499	0	41645085	A	G
22	rs71948	0	41645757	C	G
22	rs11703267	0	41646738	A	G
22	rs17002382	0	41647303	G	A
22	rs139501	0	41647491	T	A
22	rs148095257	0	41648020	C	T
22	rs139502	0	41648091	C	T
22	rs9611528	0	41648502	T	C
22	rs180753516	0	41648808	G	A
22	rs116980043	0	41649750	T	C
22	rs139503	0	41649941	G	A
22	rs7364221	0	41650190	C	A
22	rs139504	0	41650699	C	G
22	rs104974	0	41651034	G	A
22	rs139506	0	41651440	A	G
22	rs139507	0	41651467	T	C
22	rs139508	0	41651704	G	A
22	rs470112	0	41652345	C	G
22	rs4820435	0	41652846	G	T
22	rs2235849	0	41653540	T	G
22	rs1883858	0	41653748	A	G
22	rs139512	0	41654955	A	G
22	rs139513	0	41655058	A	G
22	rs57168264	0	41655677	C	T
22	rs139515	0	41656133	A	G
22	rs5751071	0	41656332	G	A
22	rs5751072	0	41656509	G	A
22	rs2235850	0	41657626	C	T
22	rs139516	0	41657705	G	A
22	rs56953384	0	41658281	G	A
22	rs2284079	0	41658632	C	T
22	rs2413639	0	41659580	G	A
22	rs139519	0	41660410	C	G
22	rs2235851	0	41660645	G	A
22	rs139520	0	41660964	A	G
22	rs2235852	0	41661154	G	T
22	rs147153920	0	41661229	C	T
22	rs148791630	0	41661984	A	G
22	rs193185194	0	41662138	G	A
22	rs13057249	0	41663165	G	A
22	rs2281337	0	41664410	C	T
22	rs5758273	0	41664513	T	C
22	rs5758274	0	41664539	A	G
22	rs139525	0	41664942	G	A
22	rs5751074	0	41665722	G	A
22	rs2267429	0	41667493	G	C
22	rs139526	0	41667727	A	G
22	rs116884467	0	41669498	G	A
22	rs5758276	0	41669828	C	T
22	rs6519249	0	41671732	G	A
22	rs139528	0	41672271	A	C
22	rs139529	0	41672514	A	G
22	rs187459526	0	41673231	G	T
22	rs8139515	0	41673592	A	T
22	rs9611540	0	41674203	C	T
22	rs60171	0	41674521	G	A
22	rs5758280	0	41675015	C	T
22	rs5996011	0	41675108	G	A
22	rs6002310	0	41675126	A	G
22	rs139533	0	41677214	T	C
22	rs9611542	0	41677317	C	T
22	rs139535	0	41678351	T	C
22	rs8139705	0	41680898	C	T
22	rs8139784	0	41682014	G	T
22	rs11704524	0	41683144	G	C
22	rs1969666	0	41683806	A	C
22	rs5758286	0	41683994	T	G
22	rs6002312	0	41684003	A	T
22	rs1535048	0	41684093	C	T
22	rs1984584	0	41684426	G	A
22	rs1003619	0	41684808	G	C
22	rs1984839	0	41685937	G	C
22	rs146017099	0	41686421	A	T
22	rs74948871	0	41687329	C	T
22	rs9680530	0	41688550	C	G
22	rs6519250	0	41689407	A	C
22	rs5996014	0	41689509	T	C
22	rs8138006	0	41692581	A	G
22	rs5751076	0	41694721	T	G
22	rs141004564	0	41695527	C	T
22	rs2024566	0	41697338	A	G
22	rs9611546	0	41698542	C	G
22	rs2024567	0	41699206	G	C
22	rs2092564	0	41700030	G	C
22	rs4822020	0	41700203	C	T
22	rs55658582	0	41700361	A	G
22	rs117497615	0	41700497	A	G
22	rs7292854	0	41700657	G	C
22	rs7287619	0	41701064	A	G
22	rs6002323	0	41701125	T	C
22	rs1883825	0	41703408	A	G
22	rs1883826	0	41703428	G	A
22	rs1883827	0	41703579	A	G
22	rs7289932	0	41703804	A	G
22	rs9611548	0	41704143	G	T
22	rs34011394	0	41704872	C	T
22	rs9611549	0	41705909	C	G
22	rs1807590	0	41709235	G	A
22	rs6002328	0	41710034	T	C
22	rs117379931	0	41711790	G	T
22	rs9611555	0	41713111	G	A
22	rs13057907	0	41714912	G	A
22	rs191058254	0	41715215	C	T
22	rs5758295	0	41718478	C	T
22	rs142144653	0	41718757	A	G
22	rs6002333	0	41719469	C	T
22	rs5758297	0	41720697	A	G
22	rs5751077	0	41720728	G	C
22	rs3927	0	41722864	T	C
22	rs5758300	0	41725180	C	G
22	rs4822021	0	41726053	G	A
22	rs117271688	0	41726235	A	C
22	rs148394962	0	41726711	C	T
22	rs6002337	0	41726803	T	G
22	rs9611556	0	41727031	G	A
22	rs186328984	0	41727323	G	A
22	rs2143695	0	41728620	T	C
22	rs8137373	0	41729216	G	A
22	rs76874685	0	41729286	C	G
22	rs2235845	0	41729294	T	G
22	rs150788491	0	41729574	G	T
22	rs139444711	0	41729575	A	T
22	rs199539100	0	41730538	G	A
22	rs5751078	0	41732146	A	G
22	rs5751079	0	41732246	C	T
22	rs5758301	0	41732389	T	C
22	rs149292989	0	41733393	A	G
22	rs4822022	0	41733895	A	G
22	rs5758302	0	41734757	T	C
22	rs193043127	0	41735536	C	T
22	rs5751080	0	41736267	A	G
22	rs2294978	0	41737045	C	T
22	rs5758303	0	41739070	G	A
22	rs151268082	0	41739082	C	A
22	rs1883828	0	41739370	T	C
22	rs117868278	0	41740145	G	A
22	rs2235846	0	41741042	G	C
22	rs4822023	0	41741544	G	A
22	rs3817998	0	41741824	C	T
22	rs5751081	0	41742788	A	T
22	rs117704403	0	41743292	C	T
22	rs5758305	0	41743293	G	A
22	rs761366	0	41744022	C	G
22	rs17002407	0	41744334	A	G
22	rs2281329	0	41744689	G	A
22	rs2281330	0	41744840	G	A
22	rs5758306	0	41745025	C	T
22	rs2281331	0	41745355	A	G
22	rs4239894	0	41745548	C	G
22	rs2281332	0	41746212	T	C
22	rs3817999	0	41747717	G	A
22	rs5751083	0	41748011	A	G
22	rs147157007	0	41748488	G	A
22	rs117787861	0	41749205	C	T
22	rs2281333	0	41749630	T	C
22	rs7290404	0	41749796	C	T
22	rs5758307	0	41750219	A	G
22	rs9611560	0	41750622	T	C
22	rs5758308	0	41751437	G	A
22	rs12484074	0	41752747	G	A
22	rs1109151	0	41752944	A	G
22	rs5758309	0	41752978	G	A
22	rs28638318	0	41753059	G	A
22	rs138878303	0	41753124	A	G
22	rs11090045	0	41753603	G	A
22	rs118004003	0	41753825	C	T
22	rs5758310	0	41753894	C	T
22	rs5751084	0	41755105	A	G
22	rs2294979	0	41755822	G	T
22	rs9538	0	41755857	G	T
22	rs56021266	0	41756571	C	T
22	rs140262017	0	41757087	T	G
22	rs6002351	0	41757223	C	T
22	rs9611561	0	41757234	C	G
22	rs74862880	0	41757387	C	T
22	rs4822024	0	41757647	G	A
22	rs5758311	0	41759375	G	T
22	rs9607798	0	41759987	A	G
22	rs117514902	0	41760485	C	T
22	rs140512092	0	41760898	C	T
22	rs5758313	0	41761052	C	T
22	rs117302775	0	41761225	C	T
22	rs4820437	0	41761290	T	C
22	rs5758314	0	41762523	T	G
22	rs5751085	0	41762870	G	A
22	rs5758315	0	41762973	C	T
22	rs5758316	0	41763816	T	G
22	rs5758317	0	41766722	C	T
22	rs4820438	0	41767135	C	T
22	rs9611565	0	41767486	T	C
22	rs9611566	0	41768625	C	T
22	rs5751086	0	41768862	C	T
22	rs9611567	0	41769754	A	G
22	rs9619963	0	41769804	G	A
22	rs5758319	0	41770891	G	T
22	rs56660236	0	41771613	G	A
22	rs5751087	0	41772401	C	A
22	rs57711468	0	41774256	T	C
22	rs7287294	0	41775541	A	G
22	rs78348625	0	41776321	T	G
22	rs4822025	0	41776646	G	C
22	rs738499	0	41777100	G	T
22	rs2234052	0	41777241	A	G
22	rs5758321	0	41777461	T	C
22	rs9607799	0	41777558	A	G
22	rs2234058	0	41777883	G	A
22	rs2234059	0	41777913	T	C
22	rs187020140	0	41778525	C	T
22	rs3788584	0	41779073	T	A
22	rs767593	0	41779971	G	T
22	rs73176685	0	41781094	C	G
22	rs138557967	0	41781935	C	T
22	rs74563671	0	41782019	C	G
22	rs73176686	0	41782119	C	T
22	rs73176687	0	41782423	C	A
22	rs111763257	0	41782435	G	A
22	rs73176689	0	41782633	T	C
22	rs9611570	0	41782721	G	T
22	rs11546403	0	41783659	C	T
22	rs9607800	0	41784562	A	G
22	rs9611571	0	41784867	G	A
22	rs5751089	0	41784890	A	T
22	rs9611572	0	41785287	G	A
22	rs73176692	0	41785735	G	A
22	rs28604950	0	41785812	A	G
22	rs4822027	0	41786227	G	A
22	rs73176694	0	41786788	C	T
22	rs5751091	0	41787619	C	G
22	rs9611573	0	41787676	G	C
22	rs5758324	0	41787950	G	T
22	rs146809238	0	41788933	C	T
22	rs4822028	0	41789408	A	G
22	rs5758325	0	41789816	A	G
22	rs2273071	0	41790500	T	C
22	rs60119330	0	41791045	T	C
22	rs74484224	0	41791200	G	A
22	rs2073167	0	41791536	T	C
22	rs5758327	0	41792641	G	A
22	rs138454762	0	41792973	T	C
22	rs9611576	0	41793032	C	A
22	rs9611577	0	41793090	T	G
22	rs3747183	0	41794798	G	C
22	rs144266115	0	41795842	G	A
22	rs149726708	0	41796666	C	A
22	rs132901	0	41797547	C	T
22	rs132902	0	41797758	G	A
22	rs132903	0	41797824	G	A
22	rs202645	0	41798520	A	G
22	rs150256891	0	41798783	A	C
22	rs132904	0	41798896	G	C
22	rs132905	0	41799106	C	A
22	rs132906	0	41799767	G	C
22	rs75784	0	41799833	G	T
22	rs169364	0	41800678	C	T
22	rs9611579	0	41800882	G	A
22	rs5758330	0	41801032	T	C
22	rs5758331	0	41801051	T	C
22	rs143500677	0	41801056	C	T
22	rs5758332	0	41801061	A	G
22	rs5758333	0	41801067	C	T
22	rs5758334	0	41801068	A	G
22	rs190147367	0	41801082	G	C
22	rs132907	0	41801268	A	C
22	rs6002372	0	41801299	A	T
22	rs132908	0	41801795	G	A
22	rs132909	0	41802031	G	A
22	rs5751094	0	41803279	C	T
22	rs140117309	0	41804040	C	G
22	rs132911	0	41804160	C	T
22	rs132912	0	41804214	A	G
22	rs28489620	0	41804716	G	A
22	rs132914	0	41805749	T	C
22	rs132915	0	41805782	T	C
22	rs9637340	0	41806237	G	C
22	rs117225655	0	41806596	G	C
22	rs132916	0	41806768	C	G
22	rs132917	0	41806928	T	C
22	rs132918	0	41808350	C	T
22	rs202634	0	41809623	A	G
22	rs202635	0	41809637	C	T
22	rs192670811	0	41809842	G	C
22	rs132920	0	41810170	T	C
22	rs202659	0	41811620	T	C
22	rs132921	0	41812044	G	A
22	rs132922	0	41812084	G	A
22	rs202661	0	41812439	A	G
22	rs202662	0	41812755	C	T
22	rs202663	0	41812819	T	C
22	rs138793226	0	41813177	C	T
22	rs202664	0	41813886	C	T
22	rs75208280	0	41814055	C	T
22	rs202665	0	41814401	A	G
22	rs202666	0	41814719	T	C
22	rs2009960	0	41815116	C	T
22	rs2899345	0	41815609	T	C
22	rs76773670	0	41815841	G	A
22	rs5758341	0	41815938	C	T
22	rs5758342	0	41816042	G	A
22	rs118070243	0	41816110	A	C
22	rs5758343	0	41816652	A	T
22	rs5758344	0	41817685	G	A
22	rs5758345	0	41817878	A	G
22	rs2413643	0	41818234	A	G
22	rs2413644	0	41818276	A	G
22	rs5751100	0	41818285	T	C
22	rs420071	0	41819667	T	C
22	rs36100462	0	41819800	T	C
22	rs12165508	0	41819960	T	C
22	rs2142505	0	41820541	A	G
22	rs8136682	0	41820790	T	G
22	rs5758347	0	41821019	G	T
22	rs6002378	0	41821216	T	C
22	rs6002379	0	41821253	G	A
22	rs6002380	0	41821423	C	T
22	rs6002381	0	41821460	T	C
22	rs202613	0	41821993	C	A
22	rs202614	0	41822150	A	C
22	rs202616	0	41822221	C	G
22	rs188057	0	41822305	T	G
22	rs138020564	0	41822534	T	C
22	rs202617	0	41822793	G	A
22	rs202618	0	41822856	A	G
22	rs202619	0	41823626	T	C
22	rs9611588	0	41823803	G	A
22	rs202620	0	41824836	T	C
22	rs202622	0	41825342	T	G
22	rs9611589	0	41826108	C	T
22	rs202623	0	41826440	T	C
22	rs202624	0	41826802	G	A
22	rs202625	0	41827082	G	A
22	rs169362	0	41827589	G	C
22	rs5751101	0	41828111	C	T
22	rs5758349	0	41828577	T	G
22	rs7285041	0	41829149	G	T
22	rs6609	0	41829794	C	G
22	rs9611591	0	41830212	G	A
22	rs5758350	0	41831267	A	C
22	rs202641	0	41833116	C	T
22	rs202642	0	41833527	C	T
22	rs180801677	0	41833822	C	T
22	rs5751102	0	41834431	G	A
22	rs148597404	0	41834778	G	A
22	rs2011790	0	41835452	G	A
22	rs79005	0	41835544	G	A
22	rs5758351	0	41837403	C	T
22	rs202650	0	41837541	G	C
22	rs202652	0	41838792	A	G
22	rs169365	0	41839714	G	A
22	rs57738230	0	41840032	C	G
22	rs202653	0	41840158	C	T
22	rs106860	0	41840407	T	C
22	rs202654	0	41841034	G	A
22	rs202655	0	41841564	G	C
22	rs202656	0	41842203	T	A
22	rs202657	0	41844786	G	T
22	rs74494452	0	41845916	C	T
22	rs5751103	0	41846327	G	C
22	rs202626	0	41847190	C	A
22	rs202627	0	41847367	A	T
22	rs202628	0	41849513	G	A
22	rs202629	0	41849975	C	T
22	rs202630	0	41850230	C	T
22	rs79008	0	41850500	A	G
22	rs202636	0	41852479	T	C
22	rs8136635	0	41852583	G	A
22	rs5758361	0	41852732	A	C
22	rs202637	0	41853928	A	G
22	rs11090048	0	41854044	G	A
22	rs145907220	0	41854068	G	A
22	rs9607805	0	41854446	C	T
22	rs202638	0	41855458	A	G
22	rs202639	0	41856137	T	A
22	rs5751107	0	41857812	A	G
22	rs5751108	0	41858035	T	C
22	rs146838820	0	41858372	G	A
22	rs5758365	0	41858657	A	G
22	rs6002385	0	41859556	T	C
22	rs6002386	0	41859661	A	G
22	rs79009	0	41860864	C	A
22	rs5758366	0	41861232	A	G
22	rs5758368	0	41862288	T	C
22	rs118188202	0	41862687	C	G
22	rs145693596	0	41863256	T	C
22	rs202631	0	41863423	A	G
22	rs11705068	0	41863690	T	C
22	rs505533	0	41864216	A	C
22	rs2267431	0	41865792	A	G
22	rs19573	0	41865809	C	A
22	rs79011	0	41866938	A	G
22	rs727563	0	41867377	C	T
22	rs11912852	0	41869268	G	T
22	rs5758370	0	41870748	G	A
22	rs5758371	0	41870814	G	A
22	rs5758372	0	41872224	C	T
22	rs2267432	0	41875804	T	C
22	rs2267433	0	41877772	G	A
22	rs169361	0	41877989	A	G
22	rs2267434	0	41878595	C	T
22	rs5751114	0	41880770	A	G
22	rs139263645	0	41881479	C	G
22	rs2267435	0	41883794	A	G
22	rs738140	0	41884954	A	G
22	rs150759108	0	41885342	A	G
22	rs2284080	0	41887325	G	C
22	rs115220961	0	41894338	T	C
22	rs2076196	0	41895409	G	A
22	rs5758375	0	41896309	T	A
22	rs111897748	0	41896314	T	A
22	rs117557650	0	41898505	G	A
22	rs78283941	0	41899250	C	A
22	rs5751116	0	41899543	C	T
22	rs111825235	0	41899598	G	A
22	rs147429703	0	41899624	C	A
22	rs2284081	0	41900093	G	A
22	rs5751117	0	41900439	A	G
22	rs145163491	0	41901844	A	G
22	rs137830	0	41902503	T	C
22	rs17002487	0	41903040	C	T
22	rs2076199	0	41903743	G	T
22	rs137831	0	41903813	A	C
22	rs2267436	0	41905278	T	C
22	rs2413646	0	41906325	C	T
22	rs2413647	0	41907148	G	A
22	rs9611602	0	41908405	T	C
22	rs3827359	0	41909344	G	C
22	rs1569516	0	41910244	C	T
22	rs1799932	0	41911525	C	T
22	rs9611603	0	41912750	A	G
22	rs9619974	0	41913413	C	T
22	rs203320	0	41913477	T	C
22	rs17367716	0	41913844	A	G
22	rs117944968	0	41914453	C	A
22	rs203319	0	41914593	C	T
22	rs203318	0	41914860	T	G
22	rs11090049	0	41915329	C	T
22	rs9611604	0	41916001	C	G
22	rs1960182	0	41918612	A	G
22	rs12484694	0	41919330	A	G
22	rs73178621	0	41921665	A	G
22	rs78687674	0	41922108	C	T
22	rs17367849	0	41923644	G	A
22	rs203316	0	41923651	T	C
22	rs4822032	0	41925535	T	C
22	rs139578425	0	41926050	T	C
22	rs2076197	0	41926924	G	C
22	rs1810460	0	41927700	C	T
22	rs1810461	0	41927820	G	A
22	rs73178625	0	41928320	G	C
22	rs73178626	0	41928371	T	G
22	rs2076198	0	41929175	T	G
22	rs4822033	0	41929960	T	G
22	rs4822034	0	41931010	T	C
22	rs9611606	0	41931074	A	G
22	rs116959331	0	41932774	A	G
22	rs5751123	0	41932793	C	A
22	rs5758384	0	41933095	G	T
22	rs56319767	0	41933837	G	A
22	rs73178632	0	41934573	C	T
22	rs28530678	0	41934961	G	C
22	rs169407	0	41935063	G	A
22	rs12483991	0	41935285	A	G
22	rs12483998	0	41935362	A	G
22	rs4822035	0	41935912	G	A
22	rs4822036	0	41936019	A	G
22	rs12483786	0	41938536	A	G
22	rs5758386	0	41938826	G	A
22	rs182468172	0	41939567	G	A
22	rs12484228	0	41939739	A	G
22	rs9607812	0	41941243	G	A
22	rs9607813	0	41941479	G	A
22	rs5758388	0	41941745	C	T
22	rs5758389	0	41941749	T	C
22	rs182206633	0	41942462	C	A
22	rs73178638	0	41942904	T	C
22	rs56904812	0	41944073	C	T
22	rs8138232	0	41944237	C	T
22	rs13054094	0	41944587	T	A
22	rs13058723	0	41944759	C	T
22	rs4822037	0	41945113	G	T
22	rs9611609	0	41945357	C	A
22	rs9607814	0	41946519	C	A
22	rs5751124	0	41946976	G	A
22	rs9611610	0	41949259	A	G
22	rs9611611	0	41950175	C	T
22	rs76930421	0	41950228	T	C
22	rs9607815	0	41950671	A	T
22	rs9607816	0	41950897	G	A
22	rs56364401	0	41951243	T	G
22	rs73178641	0	41952075	A	T
22	rs5751125	0	41953293	T	C
22	rs12484175	0	41953739	A	C
22	rs5758391	0	41954207	G	A
22	rs1972057	0	41954251	A	G
22	rs147996655	0	41954706	C	T
22	rs12484722	0	41954824	T	C
22	rs9607818	0	41954919	C	T
22	rs111255013	0	41956490	G	A
22	rs12484467	0	41957610	T	C
22	rs4822038	0	41958495	G	A
22	rs9607819	0	41958862	G	C
22	rs5751126	0	41960530	C	A
22	rs4822039	0	41961134	G	A
22	rs9611612	0	41961189	T	C
22	rs9611613	0	41961831	T	C
22	rs12483860	0	41961916	C	T
22	rs12484254	0	41962003	T	A
22	rs6002402	0	41962292	C	G
22	rs9611615	0	41962793	T	C
22	rs75083012	0	41962932	A	G
22	rs4822040	0	41963553	C	G
22	rs73178647	0	41964168	G	A
22	rs7290561	0	41964199	A	G
22	rs7290990	0	41964357	C	A
22	rs7290991	0	41964361	C	G
22	rs6002406	0	41965237	A	T
22	rs5996037	0	41965292	A	G
22	rs5996038	0	41965300	T	C
22	rs2064164	0	41966673	C	A
22	rs6002408	0	41967870	C	T
22	rs118082222	0	41969153	G	A
22	rs59397311	0	41970301	G	A
22	rs66876608	0	41970909	T	C
22	rs60873995	0	41971110	A	G
22	rs66614219	0	41971222	G	A
22	rs61730935	0	41971458	C	T
22	rs192710618	0	41971629	G	A
22	rs1006407	0	41972032	T	C
22	rs61387515	0	41973686	T	C
22	rs60140666	0	41973689	G	A
22	rs12158228	0	41974046	T	C
22	rs66737473	0	41974904	G	A
22	rs13340068	0	41975202	T	C
22	rs73178653	0	41975218	G	A
22	rs56259566	0	41975532	T	C
22	rs73178654	0	41976472	T	C
22	rs4822042	0	41976478	G	C
22	rs78447414	0	41976688	A	C
22	rs4822043	0	41976939	T	C
22	rs144011868	0	41977182	G	T
22	rs6002411	0	41977253	A	G
22	rs67295636	0	41978903	C	T
22	rs67828516	0	41979486	C	T
22	rs4822044	0	41979668	G	C
22	rs4481089	0	41980892	T	C
22	rs6002412	0	41981931	A	G
22	rs5996039	0	41981957	A	G
22	rs9611618	0	41982475	A	T
22	rs112501354	0	41983314	A	G
22	rs112892013	0	41983390	A	G
22	rs17002505	0	41983855	A	G
22	rs9607821	0	41983938	C	T
22	rs7293185	0	41984006	A	G
22	rs8135475	0	41984292	C	T
22	rs117847379	0	41985910	G	A
22	rs8141903	0	41985932	T	C
22	rs2076200	0	41985956	G	T
22	rs4822045	0	41985958	C	A
22	rs113505303	0	41986426	G	A
22	rs9611619	0	41986714	C	T
22	rs4822046	0	41987543	G	A
22	rs57102627	0	41987627	T	C
22	rs62236532	0	41987914	A	T
22	rs4822047	0	41987937	C	A
22	rs8137233	0	41988102	A	C
22	rs12628667	0	41988927	G	C
22	rs74278410	0	41989376	A	C
22	rs150290252	0	41990127	C	G
22	rs28750375	0	41990644	A	C
22	rs73422905	0	41990662	T	C
22	rs113208755	0	41991017	G	A
22	rs78095584	0	41991268	G	A
22	rs66735226	0	41992279	G	A
22	rs4822049	0	41993496	G	A
22	rs8139993	0	41995335	T	C
22	rs113420289	0	41995718	C	T
22	rs113989897	0	41995845	G	A
22	rs148894219	0	41996131	C	T
22	rs66897728	0	41997399	A	T
22	rs112955977	0	41997949	T	C
22	rs5751127	0	42000281	C	T
22	rs8138864	0	42000484	T	C
22	rs8139190	0	42000723	T	C
22	rs57162314	0	42000791	G	A
22	rs80477	0	42001183	C	T
22	rs132761	0	42004371	C	T
22	rs12157701	0	42005491	G	C
22	rs57501842	0	42006382	T	C
22	rs132762	0	42006838	T	C
22	rs58829779	0	42007535	T	C
22	rs7291704	0	42008031	G	A
22	rs132765	0	42008068	A	G
22	rs7291915	0	42008363	A	G
22	rs132767	0	42009520	T	C
22	rs147080595	0	42009699	T	G
22	rs142876945	0	42011200	G	A
22	rs6002421	0	42011964	A	G
22	rs17002515	0	42012415	G	A
22	rs17002517	0	42012457	C	T
22	rs132768	0	42013523	C	A
22	rs66922740	0	42014403	C	T
22	rs145900579	0	42014519	T	G
22	rs142585879	0	42015063	G	A
22	rs182729155	0	42015093	A	C
22	rs17002521	0	42015172	T	C
22	rs17002523	0	42015371	C	T
22	rs5751129	0	42015765	C	T
22	rs28384699	0	42016308	C	T
22	rs17002527	0	42016556	G	C
22	rs2267437	0	42016699	C	G
22	rs28384706	0	42017247	C	T
22	rs118087986	0	42017261	T	C
22	rs132770	0	42017264	A	G
22	rs28384707	0	42017280	C	A
22	rs5758397	0	42019251	C	T
22	rs57149394	0	42019484	C	T
22	rs143318468	0	42019836	C	T
22	rs115319768	0	42020387	A	G
22	rs113016520	0	42020723	C	T
22	rs112823763	0	42021210	A	G
22	rs67901137	0	42021680	A	G
22	rs112384077	0	42021957	C	T
22	rs13055759	0	42022035	C	G
22	rs5751130	0	42022666	G	T
22	rs117579868	0	42023551	G	T
22	rs28741111	0	42023940	G	A
22	rs28741113	0	42025006	G	T
22	rs5751131	0	42025057	A	G
22	rs5751132	0	42025219	G	C
22	rs132771	0	42025350	A	G
22	rs8137031	0	42026779	T	C
22	rs371803507	0	42028108	A	G
22	rs28384714	0	42028405	A	T
22	rs149971352	0	42030142	G	T
22	rs28384719	0	42030291	G	A
22	rs78411531	0	42030768	C	G
22	rs28384725	0	42031751	G	T
22	rs132773	0	42031768	T	A
22	rs28384726	0	42031830	T	G
22	rs132774	0	42031953	C	G
22	rs28384738	0	42036087	A	G
22	rs132776	0	42036374	T	C
22	rs28384740	0	42036496	C	T
22	rs28384741	0	42036508	G	C
22	rs7286971	0	42037346	G	A
22	rs28741125	0	42037612	C	A
22	rs7291732	0	42038257	C	A
22	rs132779	0	42038640	A	G
22	rs113704698	0	42039681	T	C
22	rs182384863	0	42039786	C	G
22	rs66700098	0	42040398	A	G
22	rs9611636	0	42041310	A	C
22	rs58336301	0	42044179	C	T
22	rs61407702	0	42044459	A	G
22	rs59370976	0	42045327	C	T
22	rs12167973	0	42045784	C	T
22	rs132781	0	42046122	T	G
22	rs73161328	0	42046289	T	A
22	rs72547481	0	42047072	G	T
22	rs8142745	0	42047525	A	T
22	rs147125938	0	42047612	A	G
22	rs5751135	0	42048866	T	C
22	rs67553892	0	42050774	C	G
22	rs7286988	0	42051845	G	T
22	rs11090053	0	42052017	G	T
22	rs132784	0	42052363	G	A
22	rs45502098	0	42052795	A	C
22	rs56404392	0	42053192	G	A
22	rs28384769	0	42054803	C	T
22	rs28384776	0	42055194	T	C
22	rs28384778	0	42056163	G	A
22	rs28384779	0	42056234	A	C
22	rs28384781	0	42057597	G	A
22	rs28384783	0	42058592	T	G
22	rs132786	0	42058846	G	A
22	rs132787	0	42058949	G	A
22	rs132788	0	42059768	G	T
22	rs28384790	0	42060917	G	C
22	rs28384792	0	42061156	G	C
22	rs132790	0	42061562	C	T
22	rs34077262	0	42061639	A	G
22	rs111953426	0	42062146	A	G
22	rs11703638	0	42062767	G	A
22	rs132792	0	42062822	C	T
22	rs132793	0	42063681	A	G
22	rs132796	0	42063961	A	G
22	rs5996048	0	42064579	C	T
22	rs132797	0	42064765	A	G
22	rs117698911	0	42064838	G	C
22	rs143746012	0	42064892	T	C
22	rs132798	0	42064901	G	A
22	rs7284702	0	42064985	C	T
22	rs6002432	0	42065688	G	A
22	rs145826292	0	42066098	G	A
22	rs132800	0	42066705	C	T
22	rs7291084	0	42066833	A	C
22	rs7291602	0	42066892	G	T
22	rs5758402	0	42067047	C	T
22	rs6002434	0	42067618	A	C
22	rs132802	0	42067864	G	A
22	rs8142602	0	42068250	T	C
22	rs132803	0	42068469	A	G
22	rs132804	0	42068510	G	A
22	rs139729458	0	42068533	T	C
22	rs132805	0	42068602	T	C
22	rs8779	0	42070276	T	C
22	rs132806	0	42070793	C	T
22	rs132807	0	42071584	T	C
22	rs146129261	0	42072853	T	C
22	rs1807497	0	42072912	C	A
22	rs1811113	0	42073134	C	T
22	rs949438	0	42074042	A	C
22	rs5758404	0	42075300	G	A
22	rs141653623	0	42075426	G	A
22	rs5751136	0	42075581	T	A
22	rs6002436	0	42076330	G	A
22	rs5758405	0	42076381	C	A
22	rs5758406	0	42076641	A	G
22	rs5758407	0	42076956	C	T
22	rs5758408	0	42077737	A	C
22	rs5758409	0	42077858	G	A
22	rs115776275	0	42078160	G	A
22	rs78092457	0	42078457	G	T
22	rs6519270	0	42078666	A	G
22	rs73161340	0	42078804	C	G
22	rs138307784	0	42078937	G	A
22	rs5758411	0	42079734	G	A
22	rs143518762	0	42080080	G	C
22	rs2157287	0	42080188	T	C
22	rs73161342	0	42080270	G	A
22	rs5758412	0	42080803	T	A
22	rs5758414	0	42081063	G	A
22	rs142958945	0	42081735	T	C
22	rs188099986	0	42081783	A	G
22	rs13056262	0	42081921	A	G
22	rs6002438	0	42082247	T	G
22	rs62236556	0	42082329	G	A
22	rs5758415	0	42082497	T	C
22	rs5758416	0	42082791	T	C
22	rs150122580	0	42083091	G	A
22	rs6002439	0	42083766	T	C
22	rs73161344	0	42084237	T	C
22	rs73161345	0	42085002	A	C
22	rs149964158	0	42085838	C	T
22	rs10775759	0	42088158	T	C
22	rs739134	0	42089623	T	C
22	rs138061605	0	42089630	A	G
22	rs2839716	0	42089659	C	T
22	rs739135	0	42090069	A	C
22	rs73161347	0	42091063	G	A
22	rs73161348	0	42092004	A	T
22	rs2187795	0	42092225	C	A
22	rs73161349	0	42093110	G	A
22	rs2003816	0	42095140	T	G
22	rs73161350	0	42095451	C	T
22	rs200066340	0	42095644	C	T
22	rs191014345	0	42095711	G	C
22	rs11090056	0	42095904	A	C
22	rs139499030	0	42095912	C	A
22	rs73161351	0	42096102	C	T
22	rs73161352	0	42096115	C	A
22	rs8138554	0	42097069	G	C
22	rs2413652	0	42097238	C	T
22	rs8138780	0	42097462	A	T
22	rs145638697	0	42098086	A	C
22	rs146567913	0	42098289	C	T
22	rs138609835	0	42098687	G	A
22	rs117636897	0	42098744	C	T
22	rs5751138	0	42098745	G	A
22	rs5758426	0	42098763	T	G
22	rs5758427	0	42099688	A	G
22	rs117795073	0	42099723	C	G
22	rs5751139	0	42099981	G	C
22	rs739136	0	42100275	A	G
22	rs6002445	0	42100681	A	G
22	rs2097413	0	42101815	G	A
22	rs7287751	0	42102273	T	C
22	rs1988153	0	42104929	A	G
22	rs77728523	0	42105864	A	G
22	rs7289156	0	42106209	G	A
22	rs5758428	0	42106216	G	A
22	rs2413653	0	42106996	T	C
22	rs2413654	0	42107262	T	C
22	rs5751141	0	42107745	A	G
22	rs5758430	0	42109844	G	T
22	rs5758431	0	42109917	A	G
22	rs5758432	0	42111693	T	C
22	rs9306355	0	42111896	A	T
22	rs73161361	0	42113228	A	G
22	rs143789979	0	42115285	G	A
22	rs5758434	0	42116163	G	A
22	rs8137216	0	42116710	C	G
22	rs13056216	0	42117322	C	T
22	rs739129	0	42118249	G	A
22	rs183471866	0	42120578	C	T
22	rs62239561	0	42120864	G	A
22	rs2011053	0	42121278	G	A
22	rs73161369	0	42121480	G	T
22	rs73161371	0	42121721	A	C
22	rs55906525	0	42121789	T	G
22	rs1807669	0	42122926	C	T
22	rs739132	0	42123099	A	T
22	rs738422	0	42123399	C	T
22	rs2092274	0	42123737	A	G
22	rs5758436	0	42124265	C	T
22	rs5758437	0	42125147	C	T
22	rs7288081	0	42125937	G	A
22	rs2179332	0	42126301	C	G
22	rs73161379	0	42126708	C	T
22	rs189682478	0	42127211	C	T
22	rs144835710	0	42127444	T	C
22	rs5996056	0	42127781	T	C
22	rs2064189	0	42127999	T	C
22	rs5751144	0	42128097	G	A
22	rs6002455	0	42128461	T	A
22	rs145080143	0	42129187	C	T
22	rs2413656	0	42129357	G	T
22	rs2092275	0	42129964	T	C
22	rs13054514	0	42130383	A	G
22	rs13055891	0	42130843	G	A
22	rs11090057	0	42131447	G	A
22	rs5758439	0	42131762	C	T
22	rs73161382	0	42131981	G	A
22	rs5758440	0	42132481	T	C
22	rs5758441	0	42132888	C	A
22	rs5758442	0	42133060	T	C
22	rs5758443	0	42133443	G	A
22	rs5751145	0	42133552	C	T
22	rs5758444	0	42133921	T	A
22	rs150036394	0	42134494	G	C
22	rs146140905	0	42134539	C	T
22	rs74848143	0	42134782	A	T
22	rs2899346	0	42134895	T	C
22	rs6002459	0	42134931	G	A
22	rs7285075	0	42135485	T	A
22	rs768414	0	42135751	T	C
22	rs6002460	0	42136066	C	T
22	rs117552256	0	42136093	G	A
22	rs8139144	0	42136148	C	A
22	rs6519281	0	42136618	C	T
22	rs8141103	0	42136930	T	C
22	rs5758447	0	42138200	G	T
22	rs5751147	0	42139054	G	A
22	rs5751148	0	42139078	A	G
22	rs5751149	0	42139501	A	G
22	rs5758449	0	42140160	C	T
22	rs117448992	0	42141242	C	T
22	rs5996058	0	42141452	A	G
22	rs5758450	0	42141640	G	A
22	rs964898	0	42142306	T	C
22	rs964899	0	42142386	G	A
22	rs8135192	0	42142725	G	A
22	rs73161395	0	42143429	C	T
22	rs1883368	0	42143537	G	A
22	rs1883369	0	42143572	A	G
22	rs74278415	0	42143786	T	C
22	rs17449595	0	42144372	G	A
22	rs76422293	0	42144772	C	T
22	rs5758452	0	42144927	G	A
22	rs149755490	0	42145044	G	A
22	rs73161398	0	42145260	A	G
22	rs73161399	0	42146160	A	C
22	rs7291082	0	42147179	G	A
22	rs1807725	0	42147725	A	G
22	rs715498	0	42148467	G	A
22	rs1534932	0	42150146	C	T
22	rs143349336	0	42151142	A	T
22	rs61011022	0	42151947	C	T
22	rs2050031	0	42152266	A	G
22	rs2050032	0	42152429	C	T
22	rs17377643	0	42152988	A	C
22	rs139394475	0	42153097	C	G
22	rs5751150	0	42153292	T	G
22	rs117654164	0	42153369	T	G
22	rs151160832	0	42153510	C	T
22	rs73163307	0	42153726	A	G
22	rs5758457	0	42153787	T	C
22	rs5758458	0	42154132	G	A
22	rs376298257	0	42156156	A	G
22	rs4401299	0	42156517	A	G
22	rs5751153	0	42156561	T	C
22	rs9611659	0	42157040	G	T
22	rs5758459	0	42157081	T	C
22	rs2899347	0	42158204	T	C
22	rs713988	0	42159072	A	G
22	rs2050033	0	42159229	G	T
22	rs5758460	0	42159409	T	C
22	rs559960958	0	42159981	C	T
22	rs2064188	0	42160050	C	T
22	rs148954364	0	42161113	A	G
22	rs5758461	0	42162189	G	C
22	rs73163314	0	42162860	C	T
22	rs144759068	0	42164251	C	T
22	rs138611012	0	42164365	T	C
22	rs2899348	0	42164516	C	G
22	rs2899349	0	42164660	T	C
22	rs73163316	0	42164724	C	G
22	rs2413659	0	42164862	A	G
22	rs8139203	0	42166416	A	G
22	rs1983576	0	42166486	G	A
22	rs5996062	0	42167464	C	G
22	rs6002474	0	42168181	A	G
22	rs5996063	0	42168767	G	A
22	rs6002476	0	42168881	A	C
22	rs6519287	0	42169269	T	G
22	rs6519288	0	42169618	G	A
22	rs10854744	0	42169632	C	T
22	rs143101889	0	42169874	G	A
22	rs5751156	0	42170025	A	G
22	rs6519289	0	42170432	A	C
22	rs73163320	0	42171071	C	T
22	rs5758464	0	42171300	T	C
22	rs76636806	0	42171817	C	T
22	rs5996064	0	42172080	C	T
22	rs73163324	0	42173879	T	C
22	rs9623450	0	42175231	G	A
22	rs5758465	0	42175314	T	C
22	rs5751159	0	42175365	G	A
22	rs5751160	0	42175695	A	G
22	rs5758466	0	42176059	G	A
22	rs80333497	0	42176339	G	A
22	rs6002480	0	42176917	A	T
22	rs73163330	0	42177317	A	G
22	rs4822050	0	42177453	G	C
22	rs6002481	0	42177816	C	A
22	rs45500192	0	42177899	A	G
22	rs139540	0	42178040	C	T
22	rs73163332	0	42178381	G	A
22	rs126092	0	42178441	G	A
22	rs11090059	0	42179662	A	G
22	rs6002482	0	42180584	T	C
22	rs139545	0	42181498	T	C
22	rs73163336	0	42183409	T	C
22	rs73163337	0	42183440	C	A
22	rs8136343	0	42183468	C	T
22	rs150579180	0	42185044	G	A
22	rs8136873	0	42185087	C	T
22	rs8137029	0	42185186	C	T
22	rs7292780	0	42186266	T	G
22	rs9607841	0	42186838	G	A
22	rs9611667	0	42187015	C	T
22	rs139553	0	42187199	C	T
22	rs5758474	0	42187382	C	T
22	rs12168543	0	42188891	C	G
22	rs112915650	0	42189090	C	G
22	rs11090060	0	42189135	G	A
22	rs139556	0	42189230	T	C
22	rs12628731	0	42189384	C	T
22	rs139557	0	42189407	T	G
22	rs139558	0	42189551	A	G
22	rs738247	0	42190309	A	G
22	rs6002488	0	42191540	C	T
22	rs139559	0	42191636	A	G
22	rs117635884	0	42192083	A	G
22	rs187660776	0	42192434	G	A
22	rs73163343	0	42192482	G	A
22	rs9607842	0	42192722	G	A
22	rs116988798	0	42193654	G	T
22	rs4822052	0	42193741	G	A
22	rs4820443	0	42193913	T	C
22	rs142139954	0	42194539	G	A
22	rs1983554	0	42194561	A	G
22	rs4581989	0	42194567	C	G
22	rs148205431	0	42194580	T	C
22	rs146134497	0	42194724	T	C
22	rs139560	0	42194962	A	G
22	rs139561	0	42195410	T	C
22	rs738248	0	42196467	A	G
22	rs139562	0	42196684	G	C
22	rs58505525	0	42196745	C	T
22	rs73163349	0	42196843	G	T
22	rs2076018	0	42196911	C	G
22	rs12166503	0	42197270	T	C
22	rs188937206	0	42197748	A	G
22	rs4239895	0	42198093	G	C
22	rs5996067	0	42198537	G	A
22	rs139564	0	42198896	C	T
22	rs139566	0	42199277	A	G
22	rs6002494	0	42199860	C	G
22	rs186096677	0	42199911	G	A
22	rs7292782	0	42200324	A	C
22	rs73163354	0	42200916	A	G
22	rs9619997	0	42201111	A	G
22	rs5758479	0	42201112	C	A
22	rs5996069	0	42201185	T	G
22	rs4820444	0	42202606	G	A
22	rs4820445	0	42202825	T	C
22	rs112524762	0	42202944	G	A
22	rs9611671	0	42204113	G	A
22	rs4512	0	42206084	G	C
22	rs5751167	0	42207421	T	G
22	rs11704230	0	42207425	G	C
22	rs139978327	0	42208373	C	T
22	rs6002503	0	42208672	A	G
22	rs117825868	0	42208982	G	A
22	rs9611672	0	42209922	A	G
22	rs73163358	0	42210119	A	G
22	rs139568	0	42210985	T	C
22	rs139569	0	42211141	A	G
22	rs5758482	0	42212549	G	A
22	rs4822053	0	42212936	C	A
22	rs117446546	0	42213157	A	G
22	rs116948521	0	42214032	T	C
22	rs139571	0	42214238	G	A
22	rs139572	0	42214532	G	A
22	rs7292894	0	42214719	C	T
22	rs139573	0	42214785	G	A
22	rs4820446	0	42215684	C	T
22	rs7364123	0	42216326	A	G
22	rs56229399	0	42218602	G	A
22	rs7364180	0	42218856	A	G
22	rs4822055	0	42219160	G	C
22	rs4822056	0	42219854	G	A
22	rs117449393	0	42220376	G	A
22	rs8137791	0	42220491	G	A
22	rs8138849	0	42220719	T	G
22	rs41281295	0	42221650	C	T
22	rs41277466	0	42221846	C	T
22	rs41277467	0	42221951	C	T
22	rs77889640	0	42224713	G	C
22	rs7285782	0	42225018	T	G
22	rs143291707	0	42225917	A	G
22	rs181921895	0	42226224	A	C
22	rs5758487	0	42226395	C	T
22	rs55760438	0	42226410	T	A
22	rs57380124	0	42226823	G	A
22	rs9611674	0	42226950	C	T
22	rs4822057	0	42227039	A	G
22	rs4822058	0	42227100	A	G
22	rs11703214	0	42227247	C	G
22	rs76212474	0	42227988	C	T
22	rs11704061	0	42228348	G	C
22	rs13057991	0	42229562	C	T
22	rs149292655	0	42231556	C	T
22	rs144565008	0	42231601	A	C
22	rs1569451	0	42232291	G	A
22	rs2006638	0	42232577	C	T
22	rs73163373	0	42232588	G	A
22	rs76902725	0	42233050	C	T
22	rs4822060	0	42233955	G	A
22	rs148982064	0	42234663	G	C
22	rs7287010	0	42234937	C	T
22	rs8141218	0	42235219	C	G
22	rs9607850	0	42235352	C	T
22	rs7293096	0	42235815	T	C
22	rs8137847	0	42236153	G	A
22	rs6519292	0	42236193	T	A
22	rs5996074	0	42236337	G	A
22	rs2267438	0	42237565	C	T
22	rs2267439	0	42237769	C	T
22	rs7287886	0	42238027	A	C
22	rs75155466	0	42238719	C	G
22	rs1009544	0	42239348	G	C
22	rs1124998	0	42239827	C	T
22	rs4269017	0	42239938	T	C
22	rs117634052	0	42240378	T	G
22	rs2284082	0	42240797	C	T
22	rs2255957	0	42241372	G	A
22	rs1883205	0	42243020	T	C
22	rs7288536	0	42243618	T	C
22	rs7288838	0	42243841	T	C
22	rs7292219	0	42244212	G	A
22	rs76302306	0	42244383	G	A
22	rs542086057	0	42245445	C	T
22	rs59493447	0	42245722	G	T
22	rs4501042	0	42245763	C	T
22	rs6519293	0	42245970	A	G
22	rs34587252	0	42246037	G	A
22	rs6519294	0	42246392	C	T
22	rs143651774	0	42247148	A	G
22	rs2413660	0	42247360	G	A
22	rs12170228	0	42247695	C	T
22	rs2267440	0	42248860	G	A
22	rs146809299	0	42250806	G	A
22	rs8141414	0	42251053	A	C
22	rs67057013	0	42251123	T	C
22	rs74278423	0	42251190	T	A
22	rs719440	0	42251810	G	T
22	rs73163382	0	42251917	G	C
22	rs59859018	0	42252180	G	A
22	rs75588372	0	42252417	G	A
22	rs2284083	0	42252589	C	G
22	rs55834311	0	42252894	C	G
22	rs7292386	0	42252960	A	G
22	rs186713955	0	42252962	A	G
22	rs2839713	0	42253727	G	A
22	rs2839714	0	42253763	C	T
22	rs133280	0	42255525	A	G
22	rs74823524	0	42255705	A	G
22	rs60386215	0	42256814	C	T
22	rs9611679	0	42257693	G	A
22	rs133281	0	42258049	G	A
22	rs9607852	0	42258272	G	A
22	rs17002706	0	42258577	C	G
22	rs714015	0	42259098	C	T
22	rs6002514	0	42259909	G	A
22	rs9623461	0	42260169	C	T
22	rs2413662	0	42260971	C	G
22	rs133286	0	42262447	A	G
22	rs2269657	0	42264269	G	T
22	rs744011	0	42265430	G	A
22	rs78815780	0	42266168	T	G
22	rs133287	0	42266419	A	G
22	rs9607853	0	42267196	C	T
22	rs133290	0	42267605	C	A
22	rs7292752	0	42267623	C	T
22	rs4820447	0	42268721	C	T
22	rs9611683	0	42269128	G	A
22	rs133291	0	42269628	C	T
22	rs4822061	0	42270707	C	A
22	rs56746717	0	42270844	G	A
22	rs149192849	0	42270864	T	C
22	rs147961321	0	42271054	G	A
22	rs17848346	0	42273462	G	A
22	rs57362759	0	42273728	A	G
22	rs4822062	0	42274287	G	A
22	rs9611686	0	42275415	A	G
22	rs2228314	0	42276742	G	C
22	rs73163396	0	42277792	C	A
22	rs12165579	0	42278245	A	G
22	rs2267441	0	42278566	T	C
22	rs4822064	0	42279506	G	C
22	rs13055841	0	42279653	A	G
22	rs5751174	0	42280135	G	A
22	rs2267442	0	42280361	G	A
22	rs2269658	0	42280618	T	C
22	rs9623466	0	42281149	T	G
22	rs9623467	0	42281255	C	A
22	rs9623468	0	42281294	A	G
22	rs1052717	0	42281429	A	G
22	rs9623469	0	42281587	C	T
22	rs17002737	0	42282012	C	T
22	rs2284084	0	42283075	T	C
22	rs2284085	0	42283550	T	G
22	rs2284086	0	42283551	A	T
22	rs6002521	0	42283709	G	A
22	rs2839715	0	42284260	C	T
22	rs6002522	0	42285063	A	T
22	rs5996077	0	42285868	C	G
22	rs5996078	0	42286255	G	A
22	rs2267443	0	42287454	A	G
22	rs147970142	0	42287855	A	G
22	rs73165105	0	42287966	C	T
22	rs6002524	0	42288994	T	G
22	rs5996080	0	42289466	T	C
22	rs4822066	0	42289500	G	A
22	rs73165107	0	42289797	C	T
22	rs12157312	0	42290177	T	C
22	rs17848348	0	42292885	C	T
22	rs138717964	0	42292922	C	G
22	rs2269660	0	42292923	G	A
22	rs2228313	0	42293140	G	C
22	rs12166430	0	42294176	A	G
22	rs713881	0	42295250	C	G
22	rs73165113	0	42295653	G	A
22	rs9620000	0	42296703	T	C
22	rs137994572	0	42297191	T	G
22	rs80230005	0	42297922	G	A
22	rs6002527	0	42297968	T	C
22	rs73165115	0	42298165	C	T
22	rs73165116	0	42298601	C	T
22	rs12628192	0	42298775	C	T
22	rs17379759	0	42299535	A	G
22	rs74989989	0	42299817	T	C
22	rs73165117	0	42300248	C	G
22	rs17848337	0	42300948	C	A
22	rs2269662	0	42301014	A	G
22	rs1894710	0	42301133	T	C
22	rs2269663	0	42301332	C	T
22	rs2157590	0	42301712	T	C
22	rs2229442	0	42301748	A	G
22	rs2269664	0	42301943	C	T
22	rs4822067	0	42302311	G	A
22	rs17848343	0	42302326	T	C
22	rs73165119	0	42303724	C	G
22	rs79498857	0	42303839	A	G
22	rs73165121	0	42303987	A	G
22	rs76140449	0	42307226	T	C
22	rs117492772	0	42307239	G	A
22	rs6002536	0	42307763	C	T
22	rs146928770	0	42307810	C	T
22	rs79681549	0	42307895	T	C
22	rs6002537	0	42308080	G	A
22	rs78328564	0	42308152	T	C
22	rs73165124	0	42308284	C	T
22	rs5758504	0	42308739	T	C
22	rs146701534	0	42309226	A	G
22	rs12160926	0	42309244	G	A
22	rs61603876	0	42309650	G	A
22	rs6002539	0	42310914	A	G
22	rs117237923	0	42310988	C	A
22	rs140649172	0	42311058	T	G
22	rs141342807	0	42312807	G	A
22	rs73165125	0	42313324	C	A
22	rs73165126	0	42313995	C	T
22	rs73165127	0	42314124	C	T
22	rs73165129	0	42315371	C	T
22	rs60306772	0	42315500	C	T
22	rs763263	0	42315790	C	T
22	rs73165130	0	42316496	G	C
22	rs78881710	0	42317013	C	T
22	rs116904348	0	42317090	G	A
22	rs182240980	0	42317478	A	T
22	rs80243871	0	42320131	G	C
22	rs6002543	0	42320547	C	G
22	rs7290134	0	42321251	A	G
22	rs5996087	0	42321591	A	G
22	rs55898132	0	42321757	G	C
22	rs73165134	0	42322016	C	G
22	rs77874543	0	42322716	G	C
22	rs5996088	0	42323913	C	T
22	rs77657071	0	42324463	G	A
22	rs41277473	0	42324521	G	C
22	rs12158335	0	42324622	T	G
22	rs117193272	0	42324700	T	C
22	rs34293106	0	42324725	G	A
22	rs144886236	0	42326166	T	C
22	rs8139212	0	42326181	G	A
22	rs117215978	0	42326606	C	T
22	rs143290435	0	42327050	G	C
22	rs73165137	0	42327659	C	T
22	rs117264993	0	42327735	C	T
22	rs73165139	0	42327739	A	G
22	rs145531454	0	42327758	T	C
22	rs116914238	0	42328049	T	C
22	rs112045239	0	42329284	G	A
22	rs74348413	0	42329597	C	T
22	rs117907197	0	42329804	G	A
22	rs9620001	0	42330229	T	C
22	rs73165141	0	42330336	G	A
22	rs117454669	0	42330879	C	G
22	rs10154646	0	42331409	G	C
22	rs5996089	0	42332436	G	A
22	rs148183470	0	42332909	C	T
22	rs6002545	0	42333330	C	G
22	rs6002546	0	42333408	T	G
22	rs9611693	0	42333802	G	A
22	rs139454492	0	42334063	G	A
22	rs73432628	0	42334231	C	T
22	rs117962560	0	42334588	C	T
22	rs8135804	0	42334660	C	T
22	rs1047997	0	42334953	C	G
22	rs55917324	0	42335411	C	T
22	rs1894713	0	42335621	G	A
22	rs67516067	0	42335970	G	A
22	rs5758511	0	42336172	G	A
22	rs73165147	0	42336237	A	G
22	rs12483944	0	42336783	C	T
22	rs6002548	0	42337040	T	G
22	rs6002551	0	42338152	G	A
22	rs6002552	0	42338351	G	A
22	rs6002554	0	42339095	T	C
22	rs3752591	0	42339516	A	G
22	rs73165152	0	42340397	G	A
22	rs1023498	0	42340569	C	T
22	rs1023499	0	42340582	T	C
22	rs1023500	0	42340844	T	C
22	rs7293091	0	42341308	A	G
22	rs73165153	0	42341363	G	A
22	rs35542507	0	42341934	A	G
22	rs3752592	0	42342765	G	T
22	rs41277477	0	42342870	C	G
22	rs6002555	0	42343091	G	A
22	rs6002556	0	42343773	C	A
22	rs5996091	0	42344266	A	G
22	rs5996092	0	42344408	A	G
22	rs8141722	0	42344872	G	A
22	rs5996093	0	42345070	A	G
22	rs5751182	0	42345181	G	A
22	rs5996094	0	42347060	T	C
22	rs2187959	0	42347844	T	G
22	rs28722907	0	42348062	G	A
22	rs2157591	0	42348094	G	C
22	rs6519296	0	42348602	G	C
22	rs7285557	0	42348790	T	C
22	rs77451568	0	42349329	G	C
22	rs6519297	0	42349847	G	A
22	rs5751187	0	42350510	A	G
22	rs4822069	0	42351481	T	C
22	rs4822070	0	42352081	A	G
22	rs4822071	0	42353064	T	C
22	rs142752661	0	42353348	C	T
22	rs73417007	0	42353408	A	G
22	rs62240996	0	42354389	A	C
22	rs73165163	0	42354642	T	A
22	rs62240998	0	42354701	T	A
22	rs67222508	0	42355997	C	G
22	rs78863773	0	42356321	G	T
22	rs5758520	0	42356482	G	C
22	rs6002560	0	42356886	T	C
22	rs57986573	0	42357852	C	T
22	rs5751188	0	42358040	A	G
22	rs8140164	0	42358413	C	T
22	rs6002561	0	42359204	A	G
22	rs60751895	0	42359229	T	G
22	rs1984419	0	42359302	T	C
22	rs8137409	0	42359793	G	A
22	rs67797654	0	42360407	G	A
22	rs4822072	0	42360833	G	C
22	rs5751189	0	42361237	C	T
22	rs5996096	0	42361336	G	A
22	rs4822074	0	42362457	G	C
22	rs4822075	0	42362560	A	G
22	rs2899350	0	42363408	A	G
22	rs79005996	0	42363812	G	A
22	rs4822076	0	42364057	C	T
22	rs6519298	0	42364997	C	T
22	rs916440	0	42367837	A	G
22	rs739292	0	42368857	G	A
22	rs5758525	0	42369095	C	G
22	rs66487809	0	42369228	T	A
22	rs141029606	0	42370910	T	C
22	rs5751191	0	42370991	T	C
22	rs4820451	0	42371333	T	C
22	rs739293	0	42373648	C	T
22	rs763260	0	42375228	A	G
22	rs5758527	0	42375761	T	G
22	rs4822077	0	42376964	G	A
22	rs2269665	0	42377878	G	A
22	rs11914200	0	42378070	G	A
22	rs62241000	0	42378507	C	T
22	rs5751194	0	42379813	C	T
22	rs5751195	0	42380001	A	C
22	rs739294	0	42381726	T	C
22	rs117736895	0	42382352	G	C
22	rs133292	0	42382748	G	A
22	rs133293	0	42382797	G	A
22	rs133294	0	42382805	C	T
22	rs133295	0	42384125	A	G
22	rs11090065	0	42384171	T	C
22	rs4820454	0	42385352	A	G
22	rs6519301	0	42385967	A	G
22	rs133297	0	42386057	G	T
22	rs58874647	0	42386269	C	T
22	rs146951100	0	42386487	T	C
22	rs133298	0	42386949	G	T
22	rs146328892	0	42387260	G	C
22	rs56234624	0	42388826	A	G
22	rs133299	0	42388841	G	A
22	rs150116643	0	42389389	C	T
22	rs2097561	0	42389431	T	C
22	rs2097562	0	42389500	T	C
22	rs739295	0	42389698	G	A
22	rs133300	0	42389839	A	G
22	rs739296	0	42389948	G	A
22	rs133301	0	42390093	C	T
22	rs7290907	0	42390209	G	A
22	rs7290655	0	42390225	C	G
22	rs133302	0	42391176	T	C
22	rs78845485	0	42392152	T	G
22	rs710194	0	42392560	C	G
22	rs1062753	0	42392811	G	A
22	rs4822079	0	42394612	G	C
22	rs133303	0	42395242	C	G
22	rs133304	0	42395686	T	C
22	rs133305	0	42395960	C	T
22	rs133306	0	42396150	G	A
22	rs8138080	0	42396371	G	A
22	rs133307	0	42396568	C	A
22	rs9623489	0	42397026	A	G
22	rs5758537	0	42397042	G	T
22	rs133308	0	42397469	G	A
22	rs11090066	0	42398195	T	C
22	rs9623490	0	42398266	G	C
22	rs129853	0	42398375	T	C
22	rs5751196	0	42398500	A	T
22	rs129855	0	42399325	G	A
22	rs129856	0	42399396	C	G
22	rs9620006	0	42399547	T	A
22	rs129857	0	42399686	T	C
22	rs5751197	0	42400120	T	C
22	rs6002571	0	42400416	A	G
22	rs9611700	0	42401514	C	T
22	rs133313	0	42401749	G	T
22	rs133314	0	42401841	G	A
22	rs133315	0	42402005	A	G
22	rs133317	0	42402386	G	A
22	rs2413663	0	42402399	T	A
22	rs133318	0	42402480	G	A
22	rs133319	0	42403446	C	T
22	rs145976773	0	42403914	T	A
22	rs59993856	0	42403980	C	T
22	rs133321	0	42405322	A	G
22	rs9620007	0	42405657	C	G
22	rs133322	0	42405659	A	G
22	rs76886334	0	42405666	T	G
22	rs133323	0	42405922	T	C
22	rs133324	0	42406371	C	A
22	rs4822081	0	42406788	C	T
22	rs133325	0	42406820	G	A
22	rs142384783	0	42406821	C	T
22	rs133326	0	42406885	G	A
22	rs133327	0	42407689	T	C
22	rs133328	0	42408079	T	C
22	rs133329	0	42408680	C	T
22	rs133330	0	42409456	G	A
22	rs9611710	0	42409977	G	T
22	rs12166549	0	42410419	T	C
22	rs9611711	0	42410695	G	A
22	rs5751201	0	42410842	T	C
22	rs9611712	0	42410993	T	C
22	rs133331	0	42411603	T	C
22	rs133332	0	42411664	T	C
22	rs144506763	0	42412141	A	G
22	rs133333	0	42412365	G	A
22	rs148345118	0	42412404	T	C
22	rs5758550	0	42412711	G	A
22	rs9607868	0	42414181	G	A
22	rs4822082	0	42414198	C	T
22	rs188919751	0	42414716	A	G
22	rs133335	0	42416056	A	G
22	rs133336	0	42416303	C	T
22	rs133337	0	42416695	G	T
22	rs133338	0	42416805	A	G
22	rs133339	0	42416987	A	G
22	rs140121343	0	42417260	T	G
22	rs133340	0	42417687	T	A
22	rs9607869	0	42418110	T	A
22	rs133341	0	42418185	T	C
22	rs133342	0	42418910	G	C
22	rs80308193	0	42419341	C	T
22	rs133344	0	42419433	C	A
22	rs74538360	0	42419459	G	A
22	rs9611714	0	42420510	A	T
22	rs133346	0	42420855	G	T
22	rs117239938	0	42421720	G	A
22	rs2301521	0	42423110	G	C
22	rs133347	0	42423645	A	T
22	rs189499696	0	42427709	T	G
22	rs133348	0	42427949	C	T
22	rs117242066	0	42428104	G	T
22	rs133349	0	42428727	A	T
22	rs133350	0	42429049	A	G
22	rs133351	0	42431246	G	T
22	rs5758553	0	42431429	G	A
22	rs5751204	0	42433801	C	T
22	rs147771475	0	42433887	T	G
22	rs133352	0	42434022	C	A
22	rs5758554	0	42434621	G	A
22	rs5751206	0	42435227	C	A
22	rs4822084	0	42435868	C	T
22	rs133353	0	42437366	G	A
22	rs133355	0	42440285	G	A
22	rs186348033	0	42441177	T	G
22	rs10428005	0	42441213	C	T
22	rs133356	0	42441302	G	A
22	rs6002586	0	42441412	C	T
22	rs5751207	0	42441825	A	G
22	rs79545511	0	42442157	A	G
22	rs133357	0	42442235	C	T
22	rs133358	0	42442539	A	T
22	rs34277770	0	42443908	A	G
22	rs5758559	0	42444489	G	A
22	rs5751208	0	42446215	G	T
22	rs10854749	0	42447341	G	T
22	rs5758562	0	42448238	C	G
22	rs5758563	0	42448761	G	T
22	rs5751209	0	42451603	A	G
22	rs146215534	0	42453765	A	C
22	rs5758566	0	42454354	G	A
22	rs11703233	0	42454587	G	A
22	rs1063392	0	42454950	A	G
22	rs140235304	0	42457910	G	A
22	rs2013960	0	42457912	T	A
22	rs2854837	0	42458481	G	A
22	rs150693978	0	42459035	G	T
22	rs2413666	0	42459622	C	T
22	rs133367	0	42463366	C	T
22	rs133368	0	42463689	T	C
22	rs133369	0	42463814	C	T
22	rs133370	0	42465260	T	C
22	rs133371	0	42465574	G	A
22	rs133373	0	42465788	G	A
22	rs133374	0	42465941	G	A
22	rs133375	0	42466509	C	G
22	rs133376	0	42466905	C	T
22	rs133377	0	42466950	C	T
22	rs2859438	0	42466980	A	T
22	rs133378	0	42467695	G	C
22	rs28605764	0	42468246	C	T
22	rs5758573	0	42468250	G	T
22	rs133379	0	42468535	A	G
22	rs133380	0	42468910	C	T
22	rs5751210	0	42470074	A	T
22	rs76392259	0	42470221	G	A
22	rs13057094	0	42470317	T	C
22	rs4822088	0	42470589	G	C
22	rs133381	0	42470608	C	G
22	rs78725400	0	42470736	G	A
22	rs133382	0	42471774	C	T
22	rs133383	0	42473603	C	T
22	rs1807493	0	42473860	C	G
22	rs1807494	0	42474138	C	G
22	rs8135801	0	42475568	A	G
22	rs2269524	0	42475703	T	G
22	rs6002592	0	42476754	A	C
22	rs2071711	0	42477650	G	C
22	rs117421064	0	42480863	A	G
22	rs5758574	0	42481400	G	C
22	rs7245	0	42481849	G	A
22	rs4147641	0	42482502	C	G
22	rs6002596	0	42484466	G	A
22	rs4147640	0	42485292	T	C
22	rs2284087	0	42485671	T	C
22	rs5751211	0	42486056	G	A
22	rs1801311	0	42486723	G	A
22	rs4147638	0	42487900	G	A
22	rs6002597	0	42488160	C	A
22	rs5758576	0	42488163	G	A
22	rs6002598	0	42488345	A	G
22	rs6002600	0	42488906	G	A
22	rs6002601	0	42489058	A	T
22	rs5758577	0	42489434	G	C
22	rs180822461	0	42489733	A	T
22	rs117567414	0	42489754	G	C
22	rs5758578	0	42490292	A	C
22	rs61527837	0	42490600	C	T
22	rs5996108	0	42490967	C	T
22	rs5758579	0	42491479	T	C
22	rs8138500	0	42491734	G	T
22	rs7292241	0	42492063	G	A
22	rs7291996	0	42492104	C	T
22	rs6002602	0	42492225	G	A
22	rs6002603	0	42492362	C	G
22	rs73421049	0	42492863	G	A
22	rs57117731	0	42492985	G	A
22	rs6002604	0	42493081	A	T
22	rs5996109	0	42493098	A	G
22	rs5996110	0	42493767	A	G
22	rs5758580	0	42493875	T	C
22	rs5996111	0	42493902	C	T
22	rs9917542	0	42494261	A	G
22	rs6002605	0	42494335	A	G
22	rs6002606	0	42494773	T	C
22	rs6002607	0	42496506	C	T
22	rs6002608	0	42496629	T	C
22	rs6002609	0	42496829	C	A
22	rs6002610	0	42496979	C	T
22	rs12157818	0	42498204	C	T
22	rs9620026	0	42498578	C	T
22	rs28817600	0	42498675	A	G
22	rs112400358	0	42499068	G	A
22	rs74959375	0	42499242	G	T
22	rs28791586	0	42500483	A	G
22	rs2839708	0	42500745	A	G
22	rs6519306	0	42501217	T	C
22	rs73167135	0	42501630	C	G
22	rs6002614	0	42501802	G	A
22	rs9611734	0	42502070	A	G
22	rs6002615	0	42503608	A	G
22	rs6002616	0	42504679	A	G
22	rs8141702	0	42504918	G	A
22	rs2413668	0	42505841	G	A
22	rs5996113	0	42506081	C	G
22	rs7364289	0	42506193	A	C
22	rs7364293	0	42506370	C	T
22	rs140235320	0	42507056	C	T
22	rs117108170	0	42507613	T	A
22	rs2413669	0	42507748	A	C
22	rs6002618	0	42507859	G	C
22	rs5751216	0	42508937	G	T
22	rs78548180	0	42510783	A	C
22	rs5996115	0	42510983	C	G
22	rs6002621	0	42511002	A	C
22	rs2839709	0	42511529	A	G
22	rs2839710	0	42511550	T	C
22	rs3985938	0	42511727	G	T
22	rs2413670	0	42511822	G	C
22	rs2413671	0	42511825	G	A
22	rs7286375	0	42512297	G	C
22	rs61665536	0	42512613	A	G
22	rs2413672	0	42513261	C	T
22	rs6002623	0	42513761	G	A
22	rs6002624	0	42513824	G	C
22	rs11090076	0	42514190	T	C
22	rs8143153	0	42515637	G	C
22	rs5751220	0	42516205	A	C
22	rs8138678	0	42516229	A	G
22	rs5751221	0	42516366	C	T
22	rs5758586	0	42517471	A	T
22	rs5996116	0	42517492	G	A
22	rs5758587	0	42517636	C	G
22	rs6002625	0	42517689	A	G
22	rs5751222	0	42517922	T	A
22	rs6002626	0	42517989	C	G
22	rs5758589	0	42518382	A	G
22	rs764481	0	42518426	G	A
22	rs201551607	0	42521577	G	A
22	rs374153932	0	42521639	T	A
22	rs34385013	0	42521929	G	A
22	rs4078247	0	42521985	T	C
22	rs4078248	0	42522027	C	T
22	rs35028622	0	42522074	C	A
22	rs116390392	0	42522312	T	C
22	rs28371738	0	42522392	G	A
22	rs1135840	0	42522613	G	C
22	rs28371725	0	42523805	C	T
22	rs16947	0	42523943	A	G
22	rs28371722	0	42524130	C	T
22	rs58440431	0	42524696	T	C
22	rs3892097	0	42524947	C	T
22	rs1081003	0	42525756	G	A
22	rs1065852	0	42526694	G	A
22	rs769258	0	42526763	C	T
22	rs74966855	0	42527291	G	T
22	rs28624811	0	42527533	A	G
22	rs1080989	0	42527793	C	T
22	rs28588594	0	42528224	G	A
22	rs1080985	0	42528382	C	G
22	rs1080983	0	42528568	T	C
22	rs28680494	0	42528851	A	C
22	rs28439297	0	42528858	C	T
22	rs28360521	0	42528976	C	T
22	rs28568508	0	42529219	A	G
22	rs28566059	0	42529321	C	T
22	rs28542726	0	42529407	G	T
22	rs28369142	0	42529540	C	A
22	rs188016342	0	42529585	G	A
22	rs28842514	0	42529930	G	T
22	rs28579115	0	42530826	G	T
22	rs28670611	0	42531210	C	T
22	rs4993393	0	42534075	G	A
22	rs28515621	0	42534126	G	T
22	rs2743449	0	42534148	C	T
22	rs28570317	0	42534276	C	G
22	rs6002633	0	42534600	T	C
22	rs2743450	0	42534601	G	A
22	rs2743451	0	42534682	T	C
22	rs57855056	0	42534798	G	A
22	rs2743453	0	42534956	A	G
22	rs2743454	0	42535636	G	A
22	rs2743456	0	42536313	G	A
22	rs56404506	0	42537196	T	C
22	rs373304350	0	42537310	A	G
22	rs2854741	0	42537404	G	C
22	rs1800754	0	42537597	A	G
22	rs4994469	0	42537834	T	C
22	rs1058167	0	42538029	A	G
22	rs2267444	0	42538071	G	C
22	rs2267446	0	42538084	C	T
22	rs28514673	0	42538229	G	A
22	rs5758600	0	42538670	G	T
22	rs2743459	0	42538704	G	T
22	rs191494653	0	42538820	G	A
22	rs184023369	0	42538826	C	G
22	rs2743460	0	42538885	G	T
22	rs2854740	0	42538897	A	G
22	rs71329131	0	42539105	T	C
22	rs2272812	0	42539371	G	T
22	rs2743461	0	42540551	A	G
22	rs139557568	0	42541127	G	A
22	rs2856957	0	42541285	G	A
22	rs4467371	0	42541328	G	A
22	rs5758605	0	42541349	G	A
22	rs5751226	0	42541394	A	G
22	rs5758606	0	42541656	T	C
22	rs5751227	0	42542153	T	G
22	rs2142694	0	42542870	G	A
22	rs2743462	0	42543288	A	G
22	rs138019951	0	42543488	T	C
22	rs5996120	0	42543960	C	T
22	rs2743464	0	42544050	G	A
22	rs117978282	0	42544445	G	A
22	rs5751228	0	42544758	G	A
22	rs5751229	0	42545221	G	A
22	rs12167368	0	42546304	G	A
22	rs2070904	0	42546447	C	T
22	rs2070903	0	42546448	G	A
22	rs59390354	0	42546852	G	A
22	rs5758608	0	42547229	C	T
22	rs5758609	0	42547317	A	G
22	rs5758610	0	42547409	C	T
22	rs2743465	0	42547739	G	A
22	rs8137366	0	42547755	C	G
22	rs61736524	0	42548107	C	T
22	rs5758612	0	42548178	A	G
22	rs2743467	0	42548880	G	A
22	rs61736522	0	42549103	C	T
22	rs5758613	0	42549164	A	G
22	rs1997659	0	42550287	A	G
22	rs2236779	0	42551344	G	A
22	rs742086	0	42552253	T	G
22	rs6519313	0	42552875	T	C
22	rs5751230	0	42553353	G	A
22	rs28507165	0	42553582	G	T
22	rs2899354	0	42554409	G	T
22	rs185606382	0	42554726	A	C
22	rs5758618	0	42554839	C	T
22	rs5751231	0	42555861	T	A
22	rs5758619	0	42557710	T	C
22	rs9611746	0	42561365	A	G
22	rs11703217	0	42561937	C	G
22	rs4453786	0	42563308	C	T
22	rs62240863	0	42563529	T	G
22	rs5758622	0	42563933	C	T
22	rs5751232	0	42564304	C	T
22	rs146250424	0	42564902	G	C
22	rs9623534	0	42565200	G	A
22	rs117428927	0	42565835	T	C
22	rs5751233	0	42566101	G	T
22	rs73167200	0	42566417	G	A
22	rs9306356	0	42567090	T	C
22	rs141702538	0	42567430	C	T
22	rs9607882	0	42567451	A	G
22	rs117808926	0	42568323	G	A
22	rs714002	0	42569024	T	C
22	rs79504780	0	42569355	T	C
22	rs713811	0	42569870	C	T
22	rs2011944	0	42569999	C	T
22	rs742089	0	42570458	G	A
22	rs5751235	0	42570848	C	T
22	rs142437509	0	42570857	C	T
22	rs760648	0	42571028	G	A
22	rs5758625	0	42571907	C	T
22	rs7287503	0	42572357	C	A
22	rs5758626	0	42572363	G	A
22	rs5758627	0	42572547	C	T
22	rs1989375	0	42573139	C	G
22	rs5758628	0	42573956	G	T
22	rs148249186	0	42574258	G	A
22	rs5758629	0	42574555	C	T
22	rs2413684	0	42574830	C	T
22	rs5758632	0	42578054	G	T
22	rs9607885	0	42578596	T	C
22	rs75993207	0	42578609	G	A
22	rs5751237	0	42579051	C	T
22	rs2899355	0	42579520	T	C
22	rs5758635	0	42579923	T	C
22	rs5758637	0	42580933	A	C
22	rs5758638	0	42582394	T	C
22	rs141691610	0	42583328	T	C
22	rs5751238	0	42583910	G	A
22	rs8141134	0	42584071	A	G
22	rs17002868	0	42584466	G	C
22	rs12484402	0	42586073	T	C
22	rs5758642	0	42586880	T	C
22	rs5751239	0	42592239	C	T
22	rs142652891	0	42593521	G	C
22	rs117758920	0	42593831	C	T
22	rs5751240	0	42595258	G	C
22	rs17002872	0	42597836	C	G
22	rs73169118	0	42598538	T	C
22	rs5758645	0	42598951	T	G
22	rs118160511	0	42599066	G	A
22	rs2223273	0	42599446	T	C
22	rs17002876	0	42599647	G	C
22	rs17002878	0	42600067	T	C
22	rs5751241	0	42600589	G	A
22	rs16986035	0	42602139	C	T
22	rs5758646	0	42602704	G	A
22	rs5758647	0	42602959	A	G
22	rs6002655	0	42603814	C	T
22	rs5751242	0	42603869	G	A
22	rs76019742	0	42604885	C	T
22	rs5758649	0	42605548	C	T
22	rs2070116	0	42606257	C	T
22	rs5758651	0	42609148	T	C
22	rs34030679	0	42610099	T	C
22	rs143525991	0	42611265	C	G
22	rs73169123	0	42611834	G	C
22	rs5996130	0	42612297	G	A
22	rs5758652	0	42612408	T	C
22	rs5758653	0	42613485	G	T
22	rs932376	0	42614362	T	C
22	rs2143139	0	42614401	G	C
22	rs17002897	0	42615054	C	G
22	rs74223203	0	42616153	G	A
22	rs118040307	0	42616172	C	T
22	rs116995679	0	42616280	C	G
22	rs5751243	0	42617177	T	C
22	rs5751244	0	42617411	T	C
22	rs2143138	0	42618340	T	C
22	rs5758657	0	42618669	A	G
22	rs1033459	0	42619067	A	G
22	rs1033460	0	42619308	A	G
22	rs7292034	0	42620795	A	G
22	rs5751245	0	42620940	T	C
22	rs5758659	0	42622003	C	T
22	rs117484537	0	42622781	C	T
22	rs55867855	0	42623258	G	A
22	rs5758660	0	42623718	C	A
22	rs5758661	0	42624445	A	C
22	rs28854583	0	42627122	T	C
22	rs5758662	0	42628088	T	C
22	rs56906457	0	42628335	A	G
22	rs5758663	0	42628729	C	T
22	rs370377794	0	42631236	C	T
22	rs5758666	0	42632833	G	A
22	rs5751247	0	42633054	T	C
22	rs5758667	0	42633204	G	A
22	rs5758670	0	42636687	T	C
22	rs138985384	0	42636811	T	C
22	rs150398197	0	42638140	C	T
22	rs28805093	0	42639227	A	G
22	rs5751250	0	42639645	T	G
22	rs5751251	0	42640606	G	C
22	rs5996135	0	42641458	T	C
22	rs58654759	0	42642576	T	C
22	rs5758677	0	42643039	A	C
22	rs5758681	0	42645091	A	G
22	rs5758682	0	42645202	C	T
22	rs34107327	0	42648353	T	G
22	rs5751255	0	42648408	C	T
22	rs5758684	0	42649509	C	T
22	rs138926378	0	42650013	C	T
22	rs134866	0	42650663	C	T
22	rs134867	0	42651221	T	C
22	rs134868	0	42651967	G	A
22	rs134869	0	42652074	G	A
22	rs134870	0	42652317	T	C
22	rs134871	0	42652716	T	C
22	rs60198933	0	42652946	C	G
22	rs134872	0	42653038	T	C
22	rs9623546	0	42655283	G	T
22	rs5758686	0	42655377	G	T
22	rs5758687	0	42656588	A	T
22	rs73169135	0	42656681	G	A
22	rs134873	0	42657566	T	G
22	rs739146	0	42660414	A	G
22	rs134874	0	42661144	A	G
22	rs61658637	0	42661207	G	C
22	rs134877	0	42662371	C	T
22	rs5758688	0	42662501	T	C
22	rs5751258	0	42663871	C	G
22	rs134878	0	42663874	A	G
22	rs151239871	0	42664106	C	T
22	rs134879	0	42664201	A	C
22	rs56111723	0	42664883	T	A
22	rs5758689	0	42664972	T	G
22	rs12168969	0	42665117	C	T
22	rs55644935	0	42666069	A	G
22	rs1107553	0	42667473	A	G
22	rs117168709	0	42667552	C	T
22	rs1107554	0	42667594	G	C
22	rs5758690	0	42668295	C	G
22	rs5758691	0	42668504	G	C
22	rs5758692	0	42669029	T	A
22	rs142174483	0	42669082	A	G
22	rs134880	0	42669331	A	G
22	rs1001587	0	42670111	C	T
22	rs1001586	0	42670293	G	T
22	rs134881	0	42670740	G	C
22	rs134882	0	42670965	T	C
22	rs739147	0	42671066	T	G
22	rs134883	0	42671487	T	C
22	rs134884	0	42671508	C	G
22	rs80504	0	42671567	T	C
22	rs762995	0	42672124	A	G
22	rs372884390	0	42673544	C	T
22	rs134885	0	42673811	C	G
22	rs134886	0	42673856	A	G
22	rs134887	0	42674239	A	G
22	rs134888	0	42674281	C	T
22	rs134889	0	42674350	A	T
22	rs134891	0	42675882	T	C
22	rs134893	0	42677315	G	C
22	rs143432784	0	42677324	T	C
22	rs5758696	0	42677356	T	C
22	rs134894	0	42677913	A	C
22	rs129472	0	42678178	T	C
22	rs762997	0	42678713	A	G
22	rs86668	0	42678862	C	G
22	rs76462269	0	42680201	T	C
22	rs86669	0	42680800	C	T
22	rs117058896	0	42680819	C	A
22	rs86670	0	42680973	A	G
22	rs17002938	0	42681561	C	T
22	rs134897	0	42681860	T	C
22	rs77238205	0	42682262	C	G
22	rs134898	0	42682557	T	C
22	rs134899	0	42683030	T	G
22	rs134900	0	42683343	G	C
22	rs134901	0	42683520	C	T
22	rs134902	0	42683997	G	A
22	rs5758698	0	42684818	C	T
22	rs134903	0	42684913	C	A
22	rs134904	0	42685537	A	G
22	rs5758699	0	42688034	C	G
22	rs112603	0	42688085	A	T
22	rs17002947	0	42688532	A	G
22	rs9611766	0	42688639	G	A
22	rs17002948	0	42688724	T	G
22	rs80506	0	42689140	T	A
22	rs134906	0	42689370	C	T
22	rs5758700	0	42689998	T	A
22	rs5758701	0	42690262	A	G
22	rs6002672	0	42690311	C	G
22	rs1548304	0	42691238	C	T
22	rs8135529	0	42691270	T	C
22	rs6002673	0	42691296	A	G
22	rs5996139	0	42691689	A	G
22	rs146172714	0	42692205	C	T
22	rs9623554	0	42692339	G	A
22	rs17002957	0	42692537	G	A
22	rs6002674	0	42694220	T	C
22	rs11704558	0	42695148	C	T
22	rs73886026	0	42695345	C	G
22	rs8137939	0	42696005	G	A
22	rs5758703	0	42696872	C	T
22	rs6002676	0	42697216	A	G
22	rs11090082	0	42697449	G	A
22	rs73886027	0	42697966	C	T
22	rs4822101	0	42698103	T	C
22	rs4822102	0	42698430	C	T
22	rs4822103	0	42698574	A	C
22	rs4822104	0	42698800	T	C
22	rs4820459	0	42698962	G	A
22	rs4822105	0	42698966	C	T
22	rs76585242	0	42699434	G	A
22	rs9623555	0	42699606	T	C
22	rs8140842	0	42699996	T	C
22	rs8135132	0	42700222	A	C
22	rs5758705	0	42700655	A	G
22	rs9623557	0	42701111	A	C
22	rs6002677	0	42701419	A	G
22	rs2157295	0	42701984	T	G
22	rs4822106	0	42702179	C	T
22	rs2157296	0	42702182	T	C
22	rs117724989	0	42702185	G	A
22	rs117957493	0	42702627	C	T
22	rs762998	0	42702633	A	T
22	rs762999	0	42702673	C	G
22	rs145081326	0	42702937	C	T
22	rs6002678	0	42704386	C	G
22	rs763000	0	42704682	T	A
22	rs4822107	0	42704834	G	A
22	rs147500386	0	42704966	T	C
22	rs8142378	0	42705091	C	T
22	rs187574921	0	42705180	A	G
22	rs1041878	0	42705394	C	T
22	rs111480017	0	42705603	C	T
22	rs4822108	0	42705870	C	A
22	rs117995778	0	42706082	C	T
22	rs8139941	0	42706731	G	A
22	rs75784404	0	42707262	G	A
22	rs144107192	0	42707409	G	A
22	rs6002679	0	42707584	A	G
22	rs140827020	0	42707695	C	T
22	rs13055057	0	42707715	G	A
22	rs6002681	0	42708274	T	C
22	rs6002682	0	42708381	A	G
22	rs6002683	0	42708731	C	T
22	rs17002975	0	42708773	G	A
22	rs5758706	0	42709334	C	T
22	rs4820460	0	42709762	C	T
22	rs6002684	0	42709886	G	A
22	rs6002685	0	42709900	C	T
22	rs6002686	0	42710052	G	A
22	rs6002687	0	42710092	G	C
22	rs11090083	0	42710606	A	G
22	rs117247962	0	42710880	G	A
22	rs78602968	0	42710882	C	T
22	rs12628932	0	42711003	G	C
22	rs7287195	0	42711316	C	T
22	rs35248349	0	42711636	C	T
22	rs5751261	0	42712733	C	T
22	rs1008194	0	42713044	T	C
22	rs184816706	0	42713369	C	T
22	rs374635667	0	42714064	G	A
22	rs11704435	0	42714657	C	T
22	rs7285810	0	42715036	G	C
22	rs57163740	0	42715328	G	A
22	rs116589976	0	42715375	G	A
22	rs5751262	0	42715391	G	C
22	rs5758707	0	42715469	C	T
22	rs4822109	0	42716484	T	C
22	rs7286414	0	42716632	G	A
22	rs1107526	0	42717108	A	G
22	rs2413685	0	42717590	G	A
22	rs2157297	0	42717812	T	G
22	rs2157298	0	42717884	C	T
22	rs1894538	0	42718388	G	A
22	rs6002688	0	42718481	T	A
22	rs73169171	0	42720463	T	C
22	rs36141542	0	42720582	T	C
22	rs5758708	0	42721010	A	G
22	rs5758709	0	42721044	A	G
22	rs2227113	0	42722518	T	C
22	rs80265196	0	42722807	T	A
22	rs5751263	0	42723032	C	T
22	rs5751264	0	42723903	C	T
22	rs5758710	0	42725307	G	A
22	rs117496644	0	42725342	C	T
22	rs5758711	0	42725695	A	C
22	rs5758712	0	42725719	C	T
22	rs57684853	0	42725745	G	C
22	rs8142108	0	42726357	G	T
22	rs4822111	0	42727133	T	C
22	rs8138069	0	42727231	C	T
22	rs739149	0	42727304	T	C
22	rs739150	0	42728168	C	T
22	rs713804	0	42728456	T	C
22	rs60201604	0	42729040	C	T
22	rs58655134	0	42729096	C	T
22	rs6002691	0	42730482	C	G
22	rs6002692	0	42730680	C	T
22	rs79527556	0	42730837	C	T
22	rs9623566	0	42730970	C	T
22	rs59087868	0	42731385	G	A
22	rs4822112	0	42731540	G	T
22	rs79463777	0	42733021	A	G
22	rs57892117	0	42733867	C	T
22	rs117604330	0	42734176	C	T
22	rs73886046	0	42736397	C	A
22	rs66534409	0	42737165	G	C
22	rs7285654	0	42737789	G	A
22	rs193232497	0	42737914	G	A
22	rs9620039	0	42738766	C	T
22	rs141546806	0	42739317	T	C
22	rs1041879	0	42740543	C	A
22	rs1041880	0	42740665	T	C
22	rs739151	0	42741466	C	G
22	rs73433593	0	42741593	G	A
22	rs6002693	0	42741727	C	T
22	rs2071773	0	42741793	A	C
22	rs7288008	0	42741887	C	T
22	rs6002695	0	42742451	G	A
22	rs4820461	0	42742562	A	G
22	rs4820462	0	42742645	G	A
22	rs118078552	0	42742801	C	T
22	rs9611773	0	42742938	G	A
22	rs6002697	0	42743922	C	G
22	rs184229321	0	42744257	G	T
22	rs2071774	0	42744363	G	A
22	rs4822114	0	42744820	C	T
22	rs28720861	0	42744850	A	G
22	rs4822115	0	42744979	G	C
22	rs6002698	0	42745352	T	C
22	rs1023468	0	42745546	T	G
22	rs13056080	0	42745561	T	A
22	rs113534075	0	42745697	C	T
22	rs4822116	0	42745703	C	A
22	rs4820463	0	42745877	C	T
22	rs4822117	0	42745913	G	C
22	rs4822118	0	42746717	C	T
22	rs6002701	0	42746877	G	A
22	rs6002702	0	42746948	A	G
22	rs5996143	0	42747323	A	C
22	rs5996144	0	42747436	G	C
22	rs8141021	0	42747478	A	G
22	rs8141151	0	42747522	C	T
22	rs8141373	0	42747533	G	A
22	rs59086919	0	42747628	G	A
22	rs5751267	0	42747847	C	A
22	rs144018829	0	42747940	A	G
22	rs59781921	0	42748397	G	A
22	rs9611774	0	42748457	G	A
22	rs8142218	0	42749612	A	C
22	rs116904553	0	42749768	G	T
22	rs2157294	0	42750618	G	A
22	rs61458314	0	42750690	T	G
22	rs10154460	0	42750756	T	C
22	rs150388166	0	42750849	T	C
22	rs12168548	0	42751085	T	C
22	rs73169193	0	42751397	C	T
22	rs113116042	0	42751463	G	A
22	rs8135582	0	42751941	A	G
22	rs77780735	0	42752792	C	A
22	rs1011224	0	42752927	A	G
22	rs151016550	0	42753068	G	A
22	rs11090085	0	42754729	C	G
22	rs11090086	0	42754796	G	A
22	rs11090087	0	42754874	C	T
22	rs61287432	0	42754966	C	T
22	rs61163795	0	42754992	C	T
22	rs80185137	0	42755077	T	C
22	rs5996145	0	42756497	T	C
22	rs112876006	0	42757965	G	A
22	rs5996146	0	42758245	T	C
22	rs189553558	0	42758246	G	A
22	rs1023469	0	42759341	T	C
22	rs116156318	0	42761856	T	C
22	rs4422240	0	42762024	A	G
22	rs2071775	0	42764776	C	T
22	rs117925851	0	42766101	G	T
22	rs146860263	0	42766286	G	A
22	rs9607891	0	42766734	G	A
22	rs58295490	0	42767470	A	G
22	rs6002708	0	42768154	T	C
22	rs139086691	0	42768395	T	A
22	rs4822119	0	42769652	G	A
22	rs141541332	0	42769655	C	T
22	rs2413686	0	42769725	C	G
22	rs8141398	0	42770546	C	T
22	rs8141792	0	42770659	G	C
22	rs4822120	0	42771226	C	T
22	rs139126343	0	42771322	A	C
22	rs9607893	0	42771352	T	C
22	rs9611782	0	42771392	A	G
22	rs9607894	0	42771517	T	C
22	rs9611783	0	42771643	C	T
22	rs9607895	0	42771715	T	C
22	rs9623571	0	42772083	T	A
22	rs57028529	0	42772172	G	A
22	rs9620041	0	42772363	C	T
22	rs58111554	0	42772826	C	T
22	rs73886063	0	42773446	C	T
22	rs9611784	0	42773732	T	G
22	rs61018143	0	42775914	G	A
22	rs4822121	0	42775948	G	T
22	rs9623573	0	42776276	C	T
22	rs2294361	0	42776588	T	C
22	rs2294362	0	42776609	A	G
22	rs117417957	0	42776977	G	T
22	rs41277487	0	42777206	G	A
22	rs12484310	0	42777414	G	A
22	rs11090090	0	42777621	A	G
22	rs11090091	0	42777662	C	T
22	rs11090092	0	42777694	A	G
22	rs11090093	0	42777716	G	A
22	rs10854752	0	42777866	T	C
22	rs11090094	0	42777935	A	C
22	rs11090095	0	42777966	C	T
22	rs6002712	0	42778078	A	G
22	rs6002713	0	42778116	C	T
22	rs6002714	0	42778210	T	C
22	rs6002715	0	42778325	A	G
22	rs1057157	0	42779018	T	C
22	rs2092175	0	42779752	T	A
22	rs5758721	0	42779758	C	T
22	rs731026	0	42779879	G	A
22	rs731025	0	42779880	G	A
22	rs1077870	0	42779900	G	A
22	rs11912524	0	42780465	G	C
22	rs12484229	0	42780985	T	C
22	rs12484478	0	42781071	G	A
22	rs12484885	0	42782102	C	T
22	rs117820687	0	42782579	G	A
22	rs117121858	0	42782649	C	T
22	rs74329479	0	42783506	C	T
22	rs732406	0	42783596	G	C
22	rs4822123	0	42783917	C	T
22	rs111278641	0	42785379	T	C
22	rs74745081	0	42785438	T	C
22	rs79684139	0	42786394	G	A
22	rs113588857	0	42786451	G	A
22	rs150299022	0	42789520	T	G
22	rs117624933	0	42789949	C	T
22	rs4822125	0	42790873	C	T
22	rs118021275	0	42791072	C	T
22	rs146095933	0	42791664	G	A
22	rs9607897	0	42792015	C	T
22	rs4822126	0	42792160	G	C
22	rs117068321	0	42792390	T	C
22	rs17003024	0	42793122	C	T
22	rs2076089	0	42794230	C	T
22	rs150321282	0	42794522	G	A
22	rs145913496	0	42794689	G	A
22	rs12484417	0	42795201	C	T
22	rs11090096	0	42795245	G	A
22	rs144211850	0	42796516	C	T
22	rs11090097	0	42796778	A	T
22	rs5996156	0	42796902	A	G
22	rs7289512	0	42796914	G	A
22	rs117074908	0	42797405	G	C
22	rs117987718	0	42797541	C	T
22	rs75275430	0	42797785	A	G
22	rs1005286	0	42798097	T	C
22	rs9623580	0	42798492	C	A
22	rs9623581	0	42798637	T	C
22	rs9623583	0	42799454	T	C
22	rs75939245	0	42799876	G	A
22	rs142946631	0	42800141	G	A
22	rs2142831	0	42801452	A	G
22	rs75888475	0	42802197	G	A
22	rs5996159	0	42803120	G	C
22	rs11705417	0	42803565	T	C
22	rs2179232	0	42803809	G	A
22	rs9623585	0	42804420	G	C
22	rs2413689	0	42805895	C	T
22	rs7291924	0	42805927	A	G
22	rs2247576	0	42807314	T	C
22	rs2072863	0	42807351	C	T
22	rs2016721	0	42807870	G	A
22	rs6002725	0	42808536	T	C
22	rs879557	0	42808790	C	T
22	rs150069778	0	42808967	C	T
22	rs6002727	0	42809866	T	C
22	rs9607898	0	42810053	T	C
22	rs11090099	0	42810088	A	G
22	rs12484975	0	42810248	G	A
22	rs9611788	0	42810301	C	T
22	rs9607899	0	42810589	T	A
22	rs62239661	0	42810988	G	A
22	rs17003056	0	42811076	C	T
22	rs17003058	0	42811101	C	T
22	rs8137110	0	42811162	T	G
22	rs11090100	0	42811647	A	C
22	rs9623586	0	42811648	T	C
22	rs733278	0	42811919	A	C
22	rs742158	0	42812041	G	A
22	rs735537	0	42812471	A	G
22	rs760723	0	42812472	T	G
22	rs17003066	0	42813042	G	C
22	rs11912314	0	42813156	C	G
22	rs8139063	0	42813753	T	C
22	rs6519319	0	42815125	G	A
22	rs7288411	0	42815358	G	A
22	rs4822127	0	42815756	C	G
22	rs117550215	0	42816273	T	A
22	rs73173015	0	42816468	A	G
22	rs151068787	0	42816507	C	T
22	rs6002731	0	42816727	A	G
22	rs11912260	0	42816979	T	C
22	rs11912584	0	42817092	C	T
22	rs9623588	0	42817226	G	A
22	rs9623589	0	42817652	T	G
22	rs6002733	0	42818418	A	C
22	rs111276805	0	42818742	C	G
22	rs10854754	0	42818977	T	C
22	rs2092177	0	42820250	C	T
22	rs2413690	0	42820264	A	G
22	rs10048888	0	42820353	A	G
22	rs8141510	0	42821185	C	T
22	rs8141826	0	42821501	A	G
22	rs8139123	0	42822283	T	C
22	rs4822129	0	42823916	G	A
22	rs11705036	0	42824258	C	G
22	rs117621065	0	42824801	C	T
22	rs9620047	0	42825039	A	G
22	rs1807557	0	42825642	A	T
22	rs142899553	0	42825938	C	T
22	rs6002737	0	42827759	A	C
22	rs182542209	0	42827790	C	T
22	rs35107744	0	42830429	C	G
22	rs62239664	0	42830576	C	T
22	rs149387875	0	42834904	T	A
22	rs147056753	0	42834949	G	A
22	rs1016110	0	42836337	A	C
22	rs11704797	0	42836440	G	C
22	rs144590828	0	42841975	T	C
22	rs145975576	0	42842255	T	C
22	rs7291065	0	42842632	C	G
22	rs111272670	0	42843851	A	G
22	rs148254718	0	42843886	G	A
22	rs76309744	0	42844866	T	G
22	rs61352523	0	42845289	A	G
22	rs5758724	0	42845329	T	C
22	rs138523041	0	42845367	T	C
22	rs141689127	0	42845432	C	G
22	rs5758727	0	42848354	G	T
22	rs141494931	0	42849456	C	T
22	rs5751273	0	42850301	T	C
22	rs5751275	0	42851839	C	T
22	rs55692813	0	42852567	T	C
22	rs2899356	0	42853011	G	A
22	rs6002740	0	42853703	A	G
22	rs112564946	0	42854569	C	G
22	rs5758730	0	42854646	C	T
22	rs5751276	0	42855099	G	A
22	rs5758731	0	42855277	T	C
22	rs5996166	0	42856860	G	A
22	rs5758732	0	42857285	A	G
22	rs146257085	0	42857928	T	C
22	rs8142177	0	42858260	T	A
22	rs2899357	0	42858610	A	G
22	rs5751277	0	42858713	A	G
22	rs6002742	0	42859142	G	A
22	rs721296	0	42859300	C	A
22	rs9611801	0	42859935	A	G
22	rs5758733	0	42860486	A	G
22	rs147783349	0	42860968	A	G
22	rs113054100	0	42861437	G	T
22	rs7289072	0	42861613	G	A
22	rs5758734	0	42861656	C	A
22	rs6002743	0	42861944	G	A
22	rs5758735	0	42862004	T	C
22	rs5758736	0	42862437	C	A
22	rs5996168	0	42862481	G	T
22	rs5758737	0	42863114	C	T
22	rs28656779	0	42863325	G	A
22	rs11090102	0	42863830	G	A
22	rs11912315	0	42864750	G	T
22	rs11912357	0	42865010	G	A
22	rs11912326	0	42865011	C	A
22	rs5751279	0	42865754	T	C
22	rs5758739	0	42866060	G	A
22	rs5758740	0	42866077	G	C
22	rs4822133	0	42866427	T	G
22	rs2839705	0	42866614	A	G
22	rs73419054	0	42866999	T	G
22	rs4822134	0	42867332	T	C
22	rs73419055	0	42867648	C	T
22	rs5751280	0	42867855	T	A
22	rs5758742	0	42867898	A	G
22	rs5758743	0	42867957	G	A
22	rs9653845	0	42868083	T	C
22	rs12166756	0	42868369	G	C
22	rs73419062	0	42868678	C	G
22	rs6002744	0	42868709	A	G
22	rs73419064	0	42868785	A	G
22	rs117190988	0	42869052	C	T
22	rs5751281	0	42869453	A	C
22	rs143750840	0	42870540	C	T
22	rs142974852	0	42870933	C	T
22	rs6002745	0	42871115	T	G
22	rs8136771	0	42871682	G	T
22	rs9611804	0	42871832	G	C
22	rs11703237	0	42871934	G	C
22	rs5996171	0	42872086	C	T
22	rs5996172	0	42872128	T	A
22	rs57271318	0	42872587	T	C
22	rs72619523	0	42873155	G	A
22	rs5758744	0	42873323	A	T
22	rs13057831	0	42873532	T	C
22	rs35998301	0	42873630	G	C
22	rs5758745	0	42873759	G	A
22	rs139672887	0	42873770	G	T
22	rs5758746	0	42873942	A	G
22	rs8141743	0	42874289	C	T
22	rs5758747	0	42874300	A	G
22	rs6002747	0	42874631	G	A
22	rs2142826	0	42874773	G	A
22	rs2142827	0	42874781	G	A
22	rs2142828	0	42874954	T	A
22	rs5751282	0	42875479	A	G
22	rs11705074	0	42875519	T	G
22	rs4822135	0	42876604	T	C
22	rs5758750	0	42876791	G	A
22	rs9623603	0	42877126	T	C
22	rs11703700	0	42877543	G	A
22	rs9611806	0	42877669	C	T
22	rs5751283	0	42877916	G	A
22	rs5758751	0	42878001	T	C
22	rs12159371	0	42878349	A	G
22	rs5758752	0	42878831	C	T
22	rs370511811	0	42879767	A	G
22	rs5758754	0	42883002	C	T
22	rs117625160	0	42883497	G	T
22	rs5751284	0	42884431	C	T
22	rs5758756	0	42884997	A	G
22	rs6002756	0	42885455	C	T
22	rs5751285	0	42886204	T	C
22	rs149343500	0	42886811	A	G
22	rs5758758	0	42886952	G	T
22	rs76628112	0	42889890	C	T
22	rs141420418	0	42890371	C	T
22	rs715499	0	42892333	T	A
22	rs4429562	0	42892596	T	C
22	rs5758762	0	42895675	G	A
22	rs5758763	0	42895879	T	C
22	rs73173058	0	42895990	T	C
22	rs2413692	0	42896474	T	C
22	rs28432165	0	42897029	G	C
22	rs5758764	0	42897141	C	T
22	rs73888326	0	42897216	T	G
22	rs5758768	0	42902278	G	C
22	rs550479474	0	42903095	T	A
22	rs5758770	0	42903191	G	A
22	rs5751289	0	42903387	G	A
22	rs28464369	0	42903462	G	A
22	rs2413693	0	42903579	G	T
22	rs56240930	0	42903672	G	A
22	rs5751290	0	42903852	T	C
22	rs5758772	0	42903889	A	T
22	rs5758773	0	42904780	T	G
22	rs114162817	0	42904939	C	T
22	rs1056566	0	42905177	T	C
22	rs7291176	0	42905681	T	C
22	rs2003672	0	42906838	C	T
22	rs2281103	0	42906861	T	A
22	rs1064877	0	42906958	C	T
22	rs2281104	0	42907341	C	T
22	rs117727340	0	42907549	C	T
22	rs5758775	0	42907857	C	T
22	rs12628879	0	42907904	A	G
22	rs189416876	0	42908425	G	A
22	rs13504	0	42908897	T	C
22	rs55762648	0	42911980	C	G
22	rs3201001	0	42912029	G	T
22	rs1812240	0	42912106	C	T
22	rs5751292	0	42912501	A	T
22	rs5751293	0	42912722	A	G
22	rs8140087	0	42912798	C	T
22	rs5758780	0	42912904	A	G
22	rs78433467	0	42913152	T	C
22	rs3985936	0	42913651	T	G
22	rs8137466	0	42913734	T	C
22	rs5758781	0	42916215	C	G
22	rs5751295	0	42916391	A	G
22	rs7287384	0	42917154	C	T
22	rs117701988	0	42918728	C	T
22	rs5751296	0	42918859	A	G
22	rs145458554	0	42919093	T	C
22	rs7290093	0	42919991	G	C
22	rs5758784	0	42922162	C	A
22	rs2413698	0	42925131	A	G
22	rs9623617	0	42926188	G	T
22	rs5758785	0	42926426	G	A
22	rs5758786	0	42926665	A	G
22	rs5751299	0	42927816	C	T
22	rs144482330	0	42928156	G	C
22	rs116938064	0	42928487	G	A
22	rs5758789	0	42929931	C	T
22	rs4822159	0	42932013	G	C
22	rs2038186	0	42933371	G	A
22	rs2038187	0	42933492	C	G
22	rs4822161	0	42933626	A	C
22	rs6002791	0	42934425	T	C
22	rs147681501	0	42935248	C	A
22	rs743885	0	42935436	C	T
22	rs183449354	0	42935501	C	G
22	rs136966	0	42935699	G	A
22	rs138618769	0	42935785	T	C
22	rs136974	0	42936675	T	C
22	rs136975	0	42937745	C	T
22	rs11090109	0	42938157	G	A
22	rs5758794	0	42938163	G	A
22	rs5758796	0	42938749	G	A
22	rs71329143	0	42939537	G	A
22	rs5751301	0	42939624	A	G
22	rs5751302	0	42939639	G	A
22	rs5758798	0	42939708	A	G
22	rs5758799	0	42939791	C	T
22	rs136976	0	42940318	T	C
22	rs4822167	0	42940852	G	A
22	rs136978	0	42941390	T	C
22	rs136979	0	42941418	A	G
22	rs73173077	0	42941490	G	A
22	rs136980	0	42943481	G	A
22	rs57266079	0	42943943	G	C
22	rs136983	0	42944621	T	C
22	rs74188227	0	42944640	A	G
22	rs118004820	0	42944755	G	A
22	rs73173079	0	42945690	C	G
22	rs136986	0	42945888	T	C
22	rs136987	0	42946036	G	A
22	rs136988	0	42946371	C	T
22	rs116965504	0	42946864	C	T
22	rs136989	0	42946880	C	A
22	rs3939039	0	42948172	C	T
22	rs136991	0	42948236	T	C
22	rs136992	0	42948885	T	G
22	rs13433651	0	42949187	C	A
22	rs149015834	0	42949368	C	T
22	rs41277497	0	42949449	G	A
22	rs56294912	0	42949543	C	G
22	rs374790543	0	42949644	G	A
22	rs3213548	0	42949748	C	G
22	rs145060540	0	42950055	C	T
22	rs5751306	0	42950361	T	G
22	rs2859031	0	42955397	G	C
22	rs145027073	0	42955484	G	T
22	rs13058560	0	42955655	G	A
22	rs137025	0	42955753	C	G
22	rs137026	0	42955974	T	C
22	rs150170009	0	42956084	C	G
22	rs8135177	0	42957288	C	T
22	rs3788593	0	42957790	T	C
22	rs55821000	0	42958054	G	A
22	rs137027	0	42958685	T	C
22	rs137028	0	42958687	C	T
22	rs137029	0	42959141	T	C
22	rs137030	0	42959270	C	T
22	rs6002795	0	42959360	G	A
22	rs60565735	0	42960137	T	C
22	rs12628267	0	42960357	T	G
22	rs151030156	0	42961214	C	T
22	rs137033	0	42961277	T	C
22	rs137034	0	42961298	T	A
22	rs137036	0	42961637	A	G
22	rs137037	0	42961860	G	T
22	rs77221604	0	42961886	G	A
22	rs9623626	0	42962218	C	G
22	rs137040	0	42962609	G	T
22	rs2859034	0	42963393	G	A
22	rs117089799	0	42963699	A	T
22	rs13058683	0	42964159	G	A
22	rs60809407	0	42964275	C	T
22	rs916323	0	42965152	C	T
22	rs76198090	0	42965701	C	T
22	rs12484552	0	42966103	A	C
22	rs2018875	0	42966354	C	A
22	rs137046	0	42967235	C	T
22	rs9623629	0	42968670	G	C
22	rs137050	0	42969109	G	T
22	rs137051	0	42969130	G	A
22	rs2007185	0	42969466	C	G
22	rs137053	0	42969854	T	G
22	rs183456205	0	42969911	C	T
22	rs137055	0	42970032	T	C
22	rs9590	0	42970263	C	G
22	rs60999122	0	42970403	T	C
22	rs137058	0	42970680	C	T
22	rs118147341	0	42970735	C	T
22	rs137059	0	42970736	G	A
22	rs150347890	0	42970755	T	A
22	rs377696219	0	42971282	G	A
22	rs72487664	0	42971630	G	A
22	rs76140054	0	42971673	A	G
22	rs137064	0	42971987	T	C
22	rs3752504	0	42971999	C	T
22	rs3752507	0	42972179	C	T
22	rs137065	0	42972228	T	C
22	rs137066	0	42972318	G	A
22	rs137067	0	42972368	A	G
22	rs373165265	0	42972488	G	A
22	rs145059817	0	42972735	G	A
22	rs137073	0	42973201	G	A
22	rs190137295	0	42973473	A	T
22	rs137074	0	42973702	G	C
22	rs137075	0	42974581	T	C
22	rs143639874	0	42974935	G	C
22	rs151242786	0	42974958	C	G
22	rs200803851	0	42977295	G	C
22	rs137079	0	42977907	C	T
22	rs137080	0	42978075	G	A
22	rs137083	0	42979548	A	G
22	rs79852074	0	42979620	G	A
22	rs142707922	0	42980631	A	G
22	rs2285137	0	42980678	T	C
22	rs137085	0	42981138	T	C
22	rs137086	0	42981167	G	A
22	rs137087	0	42981349	C	T
22	rs2239811	0	42981508	A	C
22	rs1043606	0	42981678	T	C
22	rs150617911	0	42982032	G	A
22	rs2071842	0	42983782	C	A
22	rs137092	0	42984131	A	G
22	rs137094	0	42984583	A	C
22	rs79640672	0	42984759	G	C
22	rs78715709	0	42984908	C	T
22	rs4822170	0	42985163	C	A
22	rs4822171	0	42985310	G	A
22	rs111630403	0	42985662	T	C
22	rs137095	0	42985798	T	C
22	rs5996194	0	42986513	T	C
22	rs146261543	0	42987520	C	G
22	rs137097	0	42987826	G	A
22	rs144015413	0	42987844	C	G
22	rs137098	0	42988117	T	C
22	rs137099	0	42988679	G	A
22	rs77542381	0	42988790	G	A
22	rs137100	0	42990074	C	T
22	rs148844756	0	42990967	C	A
22	rs112967681	0	42992536	C	A
22	rs4822173	0	42996149	G	A
22	rs73888342	0	42999645	A	G
22	rs28417761	0	43000662	T	C
22	rs137107	0	43001128	C	T
22	rs58566950	0	43003307	C	T
22	rs12628877	0	43004069	C	G
22	rs146060738	0	43005365	C	T
22	rs74198015	0	43005613	G	C
22	rs60530807	0	43007592	T	C
22	rs1540311	0	43007594	G	C
22	rs137111	0	43008104	T	C
22	rs5751310	0	43009492	C	A
22	rs137112	0	43009759	C	T
22	rs6002815	0	43010601	G	C
22	rs148484665	0	43011302	C	T
22	rs137116	0	43011674	T	C
22	rs68420	0	43012202	C	G
22	rs137117	0	43012853	A	C
22	rs74279210	0	43012968	C	G
22	rs137118	0	43013218	C	T
22	rs137119	0	43013236	A	G
22	rs12483767	0	43013785	A	G
22	rs137122	0	43013836	T	C
22	rs5758810	0	43014147	G	A
22	rs138986663	0	43014703	G	A
22	rs137123	0	43015492	G	T
22	rs137124	0	43015716	T	C
22	rs2018557	0	43018185	C	A
22	rs743887	0	43018587	C	G
22	rs743888	0	43018623	T	C
22	rs137126	0	43019252	A	G
22	rs2071843	0	43019536	A	G
22	rs2071844	0	43019562	T	C
22	rs8190459	0	43020143	G	A
22	rs137128	0	43020169	C	T
22	rs137129	0	43020322	A	G
22	rs137130	0	43021141	T	C
22	rs137131	0	43021446	G	A
22	rs137132	0	43021554	A	G
22	rs137134	0	43021713	T	A
22	rs118041142	0	43023489	C	G
22	rs137136	0	43023527	G	A
22	rs137137	0	43023535	A	G
22	rs2071846	0	43023939	G	T
22	rs137138	0	43023980	G	A
22	rs137139	0	43024410	C	T
22	rs2267452	0	43025470	G	A
22	rs2267453	0	43025942	T	G
22	rs2267454	0	43025950	C	T
22	rs737733	0	43026296	A	C
22	rs2285138	0	43026616	C	T
22	rs2285139	0	43026690	G	A
22	rs5758820	0	43026792	A	G
22	rs743889	0	43027356	G	A
22	rs2071847	0	43027630	C	T
22	rs6002829	0	43027824	T	C
22	rs2299832	0	43028799	G	A
22	rs2267455	0	43028803	T	C
22	rs2267456	0	43029809	G	A
22	rs146933294	0	43030282	G	A
22	rs5996199	0	43030324	A	G
22	rs5758822	0	43031078	T	G
22	rs5751314	0	43031210	G	C
22	rs8190423	0	43031657	G	A
22	rs8190422	0	43031820	G	A
22	rs8140318	0	43032229	A	G
22	rs5758823	0	43032244	C	A
22	rs5758824	0	43032328	A	G
22	rs2285141	0	43032870	G	T
22	rs5751315	0	43033800	C	T
22	rs5751316	0	43034144	A	G
22	rs6002838	0	43034260	G	T
22	rs6002839	0	43034602	G	C
22	rs78852336	0	43035098	G	T
22	rs148746072	0	43035257	G	C
22	rs7287830	0	43035415	C	T
22	rs5751318	0	43035793	G	C
22	rs12628044	0	43035928	C	G
22	rs6519327	0	43036245	G	A
22	rs6519328	0	43036470	C	T
22	rs7284660	0	43036779	G	A
22	rs149380549	0	43037458	G	A
22	rs5758830	0	43038408	T	C
22	rs8190413	0	43039330	C	T
22	rs2267457	0	43039982	C	T
22	rs734637	0	43040082	A	G
22	rs763063	0	43040793	G	A
22	rs5751319	0	43040839	C	T
22	rs2284088	0	43040873	G	A
22	rs1109585	0	43040921	C	T
22	rs6002848	0	43041171	T	C
22	rs8190402	0	43041255	T	A
22	rs916321	0	43041391	G	A
22	rs2413707	0	43041489	G	A
22	rs6002850	0	43041545	A	G
22	rs2413708	0	43041593	A	G
22	rs6002853	0	43041902	C	T
22	rs8190393	0	43041929	G	A
22	rs8190391	0	43042197	C	G
22	rs2284090	0	43043087	G	A
22	rs2267458	0	43043175	G	C
22	rs8190385	0	43043238	G	T
22	rs2267459	0	43043954	T	A
22	rs8190377	0	43044149	T	C
22	rs60631826	0	43044572	G	A
22	rs28365958	0	43045643	C	G
22	rs28365957	0	43045695	G	A
22	rs5996205	0	43045707	G	T
22	rs11705171	0	43046094	G	T
22	rs74761310	0	43046301	C	T
22	rs5758833	0	43046466	A	C
22	rs60685278	0	43046494	C	T
22	rs11705269	0	43046517	G	A
22	rs6002862	0	43046707	T	C
22	rs188535737	0	43046912	A	C
22	rs3761461	0	43047285	C	T
22	rs3827361	0	43047476	G	A
22	rs28699161	0	43047832	A	G
22	rs28404399	0	43047865	G	A
22	rs75096326	0	43048263	A	C
22	rs79153620	0	43048469	G	A
22	rs5758837	0	43049014	G	T
22	rs77394173	0	43049048	C	T
22	rs145530611	0	43051124	T	C
22	rs117383181	0	43052194	C	T
22	rs73888349	0	43052604	A	G
22	rs5758840	0	43052883	A	G
22	rs5758842	0	43053336	G	T
22	rs78089762	0	43053435	C	G
22	rs117438035	0	43053476	G	C
22	rs145601801	0	43053750	C	G
22	rs1009433	0	43053813	T	G
22	rs5758843	0	43054121	G	A
22	rs73174905	0	43054308	G	A
22	rs11090113	0	43054490	A	G
22	rs11090114	0	43054509	G	A
22	rs5751322	0	43054738	T	G
22	rs12627948	0	43056758	A	C
22	rs112490964	0	43057206	A	G
22	rs34945863	0	43057546	C	T
22	rs79173401	0	43057565	T	C
22	rs5751323	0	43057833	T	C
22	rs148760589	0	43058398	G	A
22	rs2858470	0	43058496	A	G
22	rs11705003	0	43058627	G	A
22	rs130320	0	43058672	G	C
22	rs2858471	0	43058804	C	T
22	rs130321	0	43058837	A	G
22	rs78856866	0	43059138	G	T
22	rs130322	0	43059235	G	A
22	rs12628966	0	43059290	C	A
22	rs130324	0	43059464	T	G
22	rs191013245	0	43059615	G	A
22	rs8135701	0	43059840	G	C
22	rs130326	0	43059925	G	A
22	rs130328	0	43061482	G	A
22	rs2413709	0	43061494	C	T
22	rs130329	0	43061594	C	A
22	rs130330	0	43061610	A	G
22	rs130331	0	43062331	C	T
22	rs130332	0	43062434	A	G
22	rs7286140	0	43063246	A	G
22	rs5758846	0	43063616	G	C
22	rs144657043	0	43063882	C	T
22	rs135093	0	43063958	C	T
22	rs73174907	0	43064030	T	A
22	rs148535601	0	43064121	C	T
22	rs135094	0	43064840	A	G
22	rs58319500	0	43065921	C	G
22	rs130333	0	43066379	T	C
22	rs130334	0	43066531	A	G
22	rs130335	0	43067054	T	C
22	rs5751329	0	43067127	G	C
22	rs8138985	0	43067327	A	G
22	rs10427938	0	43067331	G	A
22	rs130336	0	43068239	A	G
22	rs7286131	0	43068518	T	C
22	rs5758854	0	43068711	G	A
22	rs149011927	0	43068776	C	T
22	rs5758856	0	43069740	T	G
22	rs12628255	0	43069761	T	C
22	rs5758857	0	43070593	C	T
22	rs5758858	0	43070623	C	T
22	rs130338	0	43070655	T	C
22	rs5758859	0	43070805	T	G
22	rs145427997	0	43071005	G	C
22	rs5758860	0	43071608	C	T
22	rs117944674	0	43072146	C	T
22	rs73425294	0	43072626	T	C
22	rs17003208	0	43073031	C	T
22	rs61374197	0	43073331	A	G
22	rs12627752	0	43073936	C	T
22	rs130342	0	43074378	T	C
22	rs130343	0	43074556	T	A
22	rs130344	0	43074900	G	A
22	rs130345	0	43075422	G	T
22	rs130346	0	43075948	C	T
22	rs149152799	0	43076321	T	C
22	rs5758863	0	43076341	G	A
22	rs73888351	0	43076496	C	G
22	rs130347	0	43076809	T	C
22	rs130348	0	43077027	T	A
22	rs130349	0	43077050	T	A
22	rs130350	0	43077143	G	T
22	rs9611839	0	43077709	A	C
22	rs130364	0	43078207	C	T
22	rs130365	0	43078569	G	A
22	rs150228796	0	43078651	A	G
22	rs130367	0	43079037	G	A
22	rs130368	0	43079072	G	T
22	rs135097	0	43079214	G	A
22	rs739024	0	43079607	A	G
22	rs17003212	0	43079754	T	C
22	rs192871434	0	43079766	G	C
22	rs135098	0	43079847	G	T
22	rs130370	0	43080028	C	T
22	rs130371	0	43080792	G	A
22	rs130372	0	43080880	C	T
22	rs130374	0	43081044	A	G
22	rs130377	0	43081101	T	C
22	rs130379	0	43081398	G	T
22	rs5758865	0	43081442	G	T
22	rs130380	0	43081553	T	G
22	rs130382	0	43081726	T	C
22	rs130383	0	43081796	C	T
22	rs135100	0	43082040	G	A
22	rs130384	0	43082052	G	A
22	rs130385	0	43082265	T	C
22	rs130386	0	43082478	G	C
22	rs130387	0	43082755	C	T
22	rs130388	0	43082826	G	T
22	rs12628410	0	43082898	A	G
22	rs130389	0	43083045	C	A
22	rs130390	0	43083155	T	C
22	rs59408849	0	43083465	G	A
22	rs77371551	0	43083516	C	G
22	rs59356108	0	43083611	C	A
22	rs732336	0	43084104	C	T
22	rs736014	0	43084512	G	T
22	rs736013	0	43084613	T	C
22	rs736015	0	43084680	G	C
22	rs2006304	0	43085425	G	A
22	rs135105	0	43085610	C	G
22	rs2006303	0	43085647	A	G
22	rs4334578	0	43085927	C	T
22	rs5996223	0	43086173	T	A
22	rs739025	0	43086450	G	A
22	rs2899361	0	43086592	C	A
22	rs4822184	0	43086896	T	C
22	rs8142445	0	43087644	G	A
22	rs8142375	0	43087781	C	T
22	rs28915391	0	43088078	G	A
22	rs1053026	0	43088261	C	T
22	rs3747193	0	43088463	G	T
22	rs3747194	0	43088549	C	T
22	rs56308900	0	43088668	G	A
22	rs9623659	0	43088971	C	T
22	rs6002904	0	43089055	G	C
22	rs11541159	0	43089849	T	C
22	rs3788594	0	43090249	A	C
22	rs3788595	0	43090276	T	A
22	rs148907220	0	43090439	C	T
22	rs9611843	0	43091179	C	T
22	rs130394	0	43091341	A	G
22	rs145759487	0	43092001	C	T
22	rs78018648	0	43092004	C	T
22	rs3761462	0	43092786	C	T
22	rs130396	0	43092851	A	C
22	rs3761464	0	43092912	C	T
22	rs79365412	0	43093168	A	T
22	rs41277501	0	43093189	T	A
22	rs3761465	0	43093296	G	T
22	rs9623661	0	43093376	C	T
22	rs59585684	0	43093684	G	A
22	rs12628541	0	43093698	A	G
22	rs130399	0	43094027	T	C
22	rs3761467	0	43094085	T	C
22	rs2024643	0	43094340	G	C
22	rs8141906	0	43094465	G	A
22	rs12628919	0	43094736	G	A
22	rs11090115	0	43094877	A	G
22	rs4822185	0	43094925	G	A
22	rs28916570	0	43094932	T	G
22	rs77076498	0	43095129	G	A
22	rs60422751	0	43095255	G	C
22	rs5758870	0	43095473	C	T
22	rs5758871	0	43095600	T	C
22	rs117278642	0	43095791	G	T
22	rs910301	0	43095928	C	T
22	rs5758872	0	43095999	C	T
22	rs910302	0	43096013	A	T
22	rs910303	0	43096042	C	T
22	rs17003252	0	43096178	G	A
22	rs13057708	0	43096266	A	G
22	rs17485489	0	43096364	G	A
22	rs5996224	0	43096492	G	A
22	rs6002910	0	43096507	C	T
22	rs7284681	0	43096996	G	C
22	rs58866508	0	43097273	T	C
22	rs5758873	0	43097514	G	A
22	rs5751341	0	43097551	T	C
22	rs5758875	0	43098501	T	C
22	rs5751342	0	43098650	A	G
22	rs5751343	0	43098771	C	A
22	rs116846269	0	43098792	C	T
22	rs5758876	0	43099055	C	G
22	rs4822187	0	43100579	G	A
22	rs5758879	0	43100618	A	C
22	rs5758880	0	43100856	C	T
22	rs5758881	0	43100944	T	C
22	rs8141448	0	43101397	G	A
22	rs8141461	0	43101429	G	A
22	rs9620083	0	43102870	A	T
22	rs6002920	0	43102937	A	G
22	rs73174931	0	43103268	T	A
22	rs13055547	0	43103328	T	A
22	rs7286195	0	43103399	T	C
22	rs7286214	0	43103435	T	G
22	rs7285550	0	43103684	C	A
22	rs55878035	0	43104014	C	G
22	rs9620084	0	43104116	G	A
22	rs13055227	0	43104333	G	A
22	rs13056472	0	43104401	T	A
22	rs13055886	0	43104750	C	T
22	rs5758884	0	43105156	G	C
22	rs112899616	0	43105188	C	G
22	rs67194282	0	43105474	T	C
22	rs67418653	0	43105532	G	A
22	rs73174947	0	43105703	C	T
22	rs5751347	0	43106189	G	C
22	rs11704052	0	43106453	G	A
22	rs11704081	0	43106582	G	A
22	rs11704086	0	43106765	C	A
22	rs5758886	0	43106806	T	C
22	rs73174950	0	43107046	A	G
22	rs5758888	0	43107689	C	G
22	rs9620086	0	43107837	C	G
22	rs34470970	0	43107993	A	T
22	rs1989502	0	43108663	C	G
22	rs80071687	0	43109075	A	G
22	rs117083453	0	43109248	G	A
22	rs5758889	0	43109743	A	G
22	rs8139858	0	43109773	G	A
22	rs75950186	0	43109999	T	C
22	rs5758890	0	43110114	C	T
22	rs5758891	0	43110115	A	G
22	rs6002924	0	43110497	T	C
22	rs5758893	0	43110736	T	C
22	rs5758894	0	43110919	G	A
22	rs147989636	0	43111013	G	A
22	rs28992183	0	43111436	T	C
22	rs8141536	0	43111670	T	C
22	rs73174952	0	43111733	A	T
22	rs9607928	0	43111772	C	A
22	rs181424268	0	43112136	C	G
22	rs738526	0	43112475	C	T
22	rs1883990	0	43112611	A	G
22	rs8136914	0	43112674	A	G
22	rs1883991	0	43112818	C	A
22	rs738527	0	43112961	T	C
22	rs11703455	0	43113004	T	G
22	rs9620087	0	43113407	A	G
22	rs9623671	0	43113434	C	T
22	rs9620088	0	43113435	G	A
22	rs5751348	0	43113793	C	A
22	rs2143918	0	43114020	A	C
22	rs2143919	0	43114040	G	C
22	rs28992176	0	43114132	A	G
22	rs5751349	0	43114179	C	T
22	rs7287297	0	43114291	G	A
22	rs13056962	0	43114471	A	C
22	rs8138197	0	43114551	G	A
22	rs8138149	0	43114824	A	G
22	rs2143920	0	43114928	T	C
22	rs9623672	0	43115254	C	G
22	rs5758896	0	43115576	T	C
22	rs5758897	0	43115696	C	T
22	rs9611844	0	43115776	G	C
22	rs9611845	0	43116137	G	C
22	rs9620089	0	43116584	C	T
22	rs28910285	0	43116985	T	C
22	rs28910284	0	43116989	G	A
22	rs9607929	0	43117037	G	C
22	rs5758898	0	43117463	T	G
22	rs5751350	0	43117595	G	A
22	rs5751351	0	43117598	G	C
22	rs8184980	0	43118094	T	C
22	rs62238326	0	43118317	A	G
22	rs9611850	0	43118694	C	T
22	rs9611851	0	43118878	G	T
22	rs9623676	0	43119434	G	A
22	rs34091628	0	43120111	C	T
22	rs9611852	0	43120209	C	T
22	rs36060915	0	43121056	G	A
22	rs9611853	0	43121058	C	A
22	rs12166331	0	43121426	G	A
22	rs9623677	0	43121968	A	C
```
