## Supplementary material for "Characterization of shared and ancestry-specific signals driving complex traits using multi-ancestry fine-mapping": s2_snps.txt

```
rs2413611
rs1807579
rs6001794
rs7284587
rs6001795
rs8136580
rs8140695
rs67465697
rs8136269
rs8136149
rs8140112
rs17323591
rs9611273
rs2064258
rs73165039
rs5995819
rs11089973
rs2143177
rs2179422
rs73165040
rs17323619
rs117941537
rs6001799
rs2103648
rs12483853
rs6001800
rs4586740
rs6001801
rs4588292
rs2413617
rs113197291
rs2005999
rs732384
rs146788634
rs732383
rs4820397
rs4586733
rs6001802
rs11089974
rs57774511
rs5995825
rs6001804
rs5995826
rs4820399
rs117244557
rs145908710
rs4820400
rs4585125
rs8137853
rs9611279
rs3950173
rs4820403
rs1012241
rs2899334
rs6001807
rs5995827
rs5015397
rs4402860
rs6001808
rs4642036
rs140695498
rs201838866
rs185936105
rs12484633
rs5995829
rs11705370
rs11705389
rs8137693
rs8141549
rs12484438
rs4820406
rs4821929
rs4820407
rs1474667
rs13053550
rs8139315
rs6001817
rs11089975
rs7285909
rs6001819
rs7289946
rs6001820
rs60553412
rs34323392
rs5995832
rs62638153
rs62236835
rs57259665
rs6001821
rs57770630
rs713658
rs738449
rs6001823
rs9611282
rs6001826
rs5995833
rs62236839
rs10222225
rs7290804
rs6001828
rs8142495
rs7288257
rs143409663
rs6001829
rs9611286
rs738450
rs12628783
rs9611288
rs3985940
rs6001831
rs17421586
rs4550767
rs6001832
rs62236842
rs7288451
rs117975725
rs62236844
rs7291171
rs6001833
rs8137636
rs8137796
rs6001834
rs4821932
rs4821933
rs5995835
rs5995836
rs6001835
rs6001837
rs2143175
rs4239893
rs4820408
rs6001841
rs738447
rs5995838
rs5995839
rs62237976
rs6001842
rs8138982
rs6001843
rs138019
rs138020
rs138021
rs138022
rs138023
rs138024
rs12160931
rs138026
rs739182
rs138027
rs62237977
rs138028
rs138029
rs62237978
rs5750905
rs138031
rs138032
rs138035
rs138036
rs138037
rs138038
rs138039
rs138040
rs138041
rs62237980
rs138042
rs138043
rs1962769
rs138047
rs138048
rs138049
rs138050
rs138051
rs118070654
rs5750907
rs5750908
rs57124092
rs1018807
rs77943556
rs5757882
rs5750909
rs5757883
rs5757884
rs5757885
rs9611299
rs118038547
rs4821935
rs7292310
rs4821936
rs5750910
rs147005136
rs5750911
rs12485003
rs8141661
rs5757886
rs5757887
rs6001848
rs5757888
rs9611300
rs5757889
rs739180
rs5750912
rs143521471
rs148712173
rs5750913
rs12628042
rs5750914
rs3752513
rs5750915
rs5757892
rs2157369
rs62238014
rs9941957
rs5750918
rs17001761
rs5750920
rs763071
rs12484776
rs4821938
rs12628051
rs4821939
rs4821940
rs5757899
rs117010246
rs1074663
rs5750926
rs9611304
rs9611305
rs112251865
rs62238019
rs763072
rs57960171
rs2413620
rs733381
rs743897
rs62238021
rs6001858
rs739183
rs2413621
rs5750927
rs150350432
rs4821941
rs11089985
rs5750929
rs929070
rs9623162
rs6001861
rs9611306
rs5995842
rs5757902
rs140845314
rs5757903
rs6001862
rs62238023
rs713898
rs6001864
rs5757905
rs73420548
rs4820409
rs5757906
rs743899
rs2008569
rs5757907
rs67710801
rs5750930
rs4820410
rs117652291
rs62238026
rs67692712
rs5750931
rs12160369
rs1807554
rs62239064
rs5995843
rs139909
rs34382227
rs62239065
rs57574157
rs201999087
rs12484951
rs6001872
rs139910
rs139911
rs2294347
rs62239068
rs2072858
rs141790659
rs17332320
rs6001877
rs62239069
rs139913
rs66480249
rs139914
rs145384968
rs4470425
rs4821942
rs41281265
rs139915
rs139916
rs4821943
rs117233552
rs3804095
rs139761696
rs139919
rs139920
rs139921
rs117417000
rs470113
rs73167004
rs9611310
rs9611311
rs73167007
rs73167009
rs9611312
rs9611314
rs117613547
rs12484697
rs138140314
rs61467436
rs9611315
rs74424549
rs117667045
rs9607698
rs9611316
rs9607699
rs117820381
rs9607701
rs9607702
rs9611318
rs9607704
rs77084079
rs12484610
rs909669
rs3788577
rs3788578
rs3788579
rs117867528
rs5757922
rs17001846
rs2280790
rs118127065
rs10854729
rs141718792
rs117326843
rs140873896
rs8135371
rs2075764
rs17001863
rs150059586
rs118165986
rs12484358
rs145295685
rs5757933
rs5995849
rs80165341
rs17001868
rs11913132
rs6001894
rs150863873
rs9611324
rs742140
rs5757936
rs9611325
rs2294348
rs2294350
rs146605000
rs118036091
rs144165324
rs6001898
rs75748221
rs55769635
rs147122512
rs6001900
rs117173890
rs117636195
rs9611328
rs9611329
rs150777046
rs189364446
rs145655121
rs116865378
rs73167022
rs9611337
rs11704314
rs73167023
rs760700
rs760701
rs12483888
rs188579679
rs55844816
rs2018393
rs17001883
rs73167027
rs5757946
rs2092163
rs729982
rs878756
rs56211152
rs4821944
rs17425081
rs117518948
rs2072856
rs75265520
rs2072857
rs9619869
rs73167030
rs12159970
rs5757949
rs73167031
rs150187597
rs6001910
rs56150793
rs6001911
rs1106673
rs73167034
rs74767555
rs2294352
rs6001912
rs8139974
rs17001895
rs10483203
rs56283550
rs9306345
rs12158872
rs73167039
rs17001907
rs35592496
rs6001913
rs56215843
rs73167041
rs61675795
rs73167042
rs6001915
rs58476910
rs73167044
rs17001915
rs73167045
rs17001916
rs17001918
rs73167052
rs5995856
rs141961637
rs17001920
rs4507196
rs118158251
rs6001920
rs150905963
rs73167053
rs5995860
rs28419341
rs28552449
rs112375848
rs56253436
rs55864500
rs73167058
rs5995862
rs117321164
rs57948569
rs8135759
rs149352552
rs9607721
rs17001941
rs17001943
rs73167062
rs5995863
rs73167063
rs5995864
rs75523053
rs73167064
rs140110874
rs74486969
rs12159787
rs10483204
rs4299422
rs2899337
rs139360493
rs73167066
rs150158462
rs73167067
rs75523970
rs6001930
rs59098711
rs17001974
rs6001931
rs6001932
rs149078778
rs73167069
rs73167072
rs73167073
rs73167076
rs17001977
rs182297676
rs1807582
rs3827381
rs3827382
rs139062
rs57478028
rs73167079
rs10483205
rs141201045
rs112880707
rs190403080
rs139063
rs113409089
rs74278065
rs5750946
rs139064
rs5750948
rs6001935
rs56135013
rs6001937
rs73167089
rs5995867
rs73167090
rs77426923
rs56182212
rs73167092
rs73167093
rs6001942
rs138175438
rs73167096
rs73167097
rs73167098
rs113966362
rs73167101
rs17001993
rs17001994
rs73169003
rs10483206
rs139067
rs6001946
rs6001949
rs17001997
rs6001950
rs17001999
rs56124626
rs3091393
rs139858516
rs9611367
rs5757976
rs7289671
rs5757979
rs112034576
rs116974822
rs55993771
rs185673504
rs5757983
rs117410690
rs6001954
rs5995870
rs5995871
rs139903991
rs4821957
rs2413624
rs375531474
rs55849114
rs55722862
rs55960299
rs551072823
rs5757997
rs5750957
rs73169017
rs1883473
rs142851268
rs7289389
rs5757998
rs138177469
rs6001960
rs5758000
rs143819416
rs5758001
rs9623184
rs4257482
rs55662398
rs6001962
rs5758004
rs932379
rs73169026
rs535593363
rs73169028
rs5758007
rs73169032
rs55674424
rs5758008
rs5750960
rs5015453
rs5995875
rs6001965
rs5750961
rs56092708
rs16985899
rs117518970
rs9619878
rs997684
rs17002019
rs17002020
rs73169036
rs12160047
rs56047425
rs56411183
rs5750966
rs73169040
rs117423948
rs5995876
rs138476044
rs1022533
rs73169043
rs28444678
rs17002024
rs143356434
rs148372310
rs57705902
rs79799751
rs6001973
rs5750968
rs6001974
rs73169051
rs17002026
rs17002027
rs28567076
rs73169056
rs55853923
rs5758018
rs17002030
rs139511888
rs73169057
rs73169058
rs5758019
rs73169060
rs5758020
rs76345201
rs142127948
rs17002034
rs17002036
rs2187832
rs17002038
rs6001980
rs55719110
rs55997921
rs133034
rs112325639
rs181650684
rs59047419
rs133035
rs133036
rs55669535
rs133037
rs148838617
rs73169071
rs189226020
rs133038
rs133039
rs142004471
rs73169072
rs6001981
rs139475327
rs145054383
rs133040
rs145351698
rs73169077
rs73169078
rs6001982
rs5758024
rs139799748
rs76208976
rs187943336
rs151080591
rs73169083
rs73169084
rs133045
rs6001983
rs718193
rs56108505
rs73169087
rs73169089
rs117664200
rs6001984
rs73169091
rs140692866
rs133046
rs117669949
rs138792459
rs78694459
rs73169096
rs73169097
rs146351083
rs139715154
rs4140512
rs72558180
rs183905775
rs5995886
rs133050
rs6001990
rs5750973
rs73169102
rs12159200
rs150328933
rs77961171
rs74975348
rs12627881
rs12159974
rs7292804
rs7293100
rs7284768
rs12158399
rs73171007
rs56051217
rs55775429
rs55746155
rs56203629
rs1811119
rs17002067
rs733999
rs133054
rs133055
rs17002069
rs6002000
rs5995890
rs133056
rs117476495
rs73171013
rs8142396
rs8141330
rs5758032
rs56169543
rs147788245
rs113860965
rs7284506
rs79898470
rs73171017
rs5995893
rs133059
rs117046851
rs181131851
rs12172281
rs13055075
rs86708
rs133062
rs2032512
rs5750975
rs133063
rs133064
rs133065
rs11575919
rs133067
rs133068
rs133070
rs133072
rs133073
rs5758036
rs34214100
rs133074
rs9611386
rs111950677
rs133075
rs6002019
rs882111
rs9611387
rs9607735
rs133076
rs6002020
rs9611388
rs76002658
rs11090023
rs9611389
rs8142972
rs133077
rs80533
rs133078
rs133079
rs28415047
rs133080
rs78963407
rs8136721
rs58107938
rs7291793
rs7292057
rs7290861
rs133081
rs133082
rs17343765
rs7288796
rs7289470
rs9789920
rs73171034
rs133083
rs6002027
rs150772831
rs133084
rs133085
rs133086
rs133087
rs187402544
rs6002031
rs117316123
rs5995898
rs5995899
rs143545316
rs13058356
rs112519044
rs80198933
rs7288407
rs117180311
rs6002033
rs6002034
rs6002035
rs4821971
rs5995902
rs112306198
rs9611396
rs6002036
rs5995903
rs6002037
rs5995904
rs6002038
rs5995905
rs6002039
rs6002040
rs6002041
rs6002042
rs6002043
rs5995906
rs5995907
rs5995908
rs8142344
rs75019194
rs75190628
rs4615017
rs12168697
rs6002045
rs998483
rs998482
rs149022442
rs998481
rs111603735
rs7290236
rs5995910
rs6002046
rs6002047
rs6002048
rs73171066
rs73171068
rs738660
rs8141301
rs8141083
rs8141574
rs12159130
rs6002050
rs7287750
rs5995914
rs5995915
rs5995916
rs6002051
rs6002052
rs78567764
rs79774802
rs6002053
rs6002054
rs5995919
rs2413627
rs2413628
rs5995922
rs6002055
rs6002056
rs6002057
rs6002058
rs6002059
rs5995924
rs5995925
rs5995928
rs12158613
rs73171079
rs76662656
rs79733686
rs12160628
rs17429171
rs13347194
rs13347204
rs13347199
rs7287446
rs13347212
rs73171083
rs5995930
rs73171084
rs7292907
rs6002065
rs6002067
rs6519227
rs6002068
rs6002069
rs6002071
rs6002072
rs6002073
rs34469816
rs35252376
rs17344464
rs5995935
rs6002075
rs73171089
rs6002077
rs6002078
rs6002079
rs17002110
rs6002082
rs6002083
rs6002084
rs28460292
rs28673614
rs6002085
rs41454646
rs8136514
rs4474975
rs2144390
rs11704680
rs12159792
rs1962742
rs1962743
rs1807606
rs4821972
rs73172804
rs35860575
rs76987417
rs75304169
rs76803228
rs73172807
rs8135390
rs8136127
rs8135533
rs8135325
rs73172811
rs73172812
rs116920385
rs17344652
rs140591084
rs73172815
rs73172816
rs12628800
rs12628781
rs74796450
rs113945244
rs73172818
rs139427333
rs184231691
rs17344680
rs17344701
rs76560469
rs1962744
rs111584197
rs56156332
rs111969611
rs73172821
rs17002111
rs145876676
rs112045582
rs113202924
rs78742429
rs112621888
rs74853810
rs73172823
rs17344784
rs9607737
rs113221752
rs12628957
rs112457329
rs6002095
rs6002096
rs6002097
rs9611403
rs12168571
rs35569038
rs113487394
rs111523208
rs2899340
rs2413629
rs113560119
rs9607739
rs9607740
rs9607741
rs112652130
rs12157729
rs75442959
rs1884276
rs151261594
rs35481964
rs6002103
rs73172836
rs75728780
rs148812893
rs9611408
rs9611409
rs9611410
rs7284521
rs7285756
rs6519231
rs6002104
rs6519233
rs6002105
rs6002107
rs11703894
rs12159716
rs73172841
rs73172842
rs74884385
rs8137147
rs7290246
rs8141323
rs8140367
rs8141633
rs73172844
rs112978895
rs75277619
rs73172845
rs114948519
rs117534153
rs117880357
rs2038339
rs12628621
rs6002108
rs8138897
rs1987053
rs73172853
rs73172856
rs112768920
rs5758064
rs7290757
rs7290060
rs73172857
rs73172858
rs111682850
rs117129508
rs118089009
rs8138448
rs112879854
rs73172859
rs190274389
rs73172860
rs80032488
rs139006602
rs149354882
rs5758065
rs5758066
rs10483210
rs17002140
rs5758067
rs5758068
rs17002146
rs111865282
rs113744503
rs5758069
rs4821973
rs5758071
rs11806
rs149018271
rs5758072
rs117917067
rs114553794
rs118187519
rs144166991
rs2076674
rs139609874
rs111374057
rs112074591
rs76380194
rs147363442
rs5758077
rs112866428
rs3888466
rs117563595
rs138459071
rs77378734
rs112343415
rs138293
rs187720206
rs138294
rs138296
rs79705426
rs73172875
rs138297
rs138298
rs138299
rs117904694
rs138300
rs188648741
rs112393113
rs190877079
rs6002139
rs191644643
rs138303
rs138304
rs138305
rs138306
rs713910
rs184116978
rs146431837
rs118026
rs138309
rs138310
rs139792963
rs138311
rs113788550
rs111373716
rs73172881
rs138312
rs140040962
rs12628488
rs17002183
rs141634224
rs117794901
rs117906035
rs7287625
rs138318
rs138319
rs138320
rs138321
rs12165496
rs138323
rs116921591
rs138326
rs5750993
rs138328
rs5758091
rs5758092
rs13054099
rs5758093
rs5750995
rs6002167
rs138333
rs6002169
rs75242387
rs117241815
rs9607747
rs5758098
rs143058803
rs6002171
rs192867592
rs138335
rs5750998
rs6002173
rs138337
rs1807677
rs739272
rs5750999
rs5758104
rs1573745
rs148758327
rs138342
rs79325436
rs59918095
rs138344
rs117717662
rs6002179
rs117086743
rs5995958
rs6002180
rs2266787
rs5758106
rs138346
rs138347
rs5758107
rs6002181
rs138349
rs17002215
rs5758108
rs7290793
rs28364591
rs149610579
rs5758110
rs5758111
rs103197
rs141187399
rs2269619
rs6002182
rs117548438
rs77732248
rs143031847
rs116943238
rs148542654
rs138352
rs147274242
rs138354
rs142500943
rs28649832
rs5751003
rs117709955
rs2073121
rs5758115
rs4821976
rs117777505
rs5758119
rs1005402
rs9611433
rs5758123
rs5758124
rs150171404
rs138359757
rs117882833
rs60360606
rs76996202
rs5995963
rs116903679
rs5751007
rs5758126
rs184153300
rs117568682
rs187951287
rs146834622
rs6002199
rs9611435
rs5758130
rs118147837
rs5758131
rs2143610
rs2899341
rs5758133
rs77325353
rs9611440
rs9611441
rs150906405
rs139254066
rs9611442
rs370623735
rs75149872
rs186244893
rs6002207
rs73885713
rs5758139
rs140517317
rs111298861
rs2003733
rs56080538
rs186684364
rs117192134
rs5751014
rs2413631
rs149691322
rs77844793
rs5758145
rs111968065
rs148557848
rs17347451
rs79505309
rs9611447
rs112169312
rs5758150
rs113784934
rs151285132
rs150170179
rs9623297
rs144722027
rs5758152
rs5758153
rs12169111
rs5758154
rs5751015
rs5758155
rs5758156
rs140068503
rs5751017
rs9623299
rs182549277
rs149625292
rs7292449
rs7292209
rs9623300
rs9623301
rs73885718
rs11913796
rs73885720
rs9623302
rs5758158
rs5758159
rs5758160
rs5758161
rs5751018
rs148977806
rs184864636
rs5758163
rs960596
rs5758165
rs5751020
rs5758166
rs5751021
rs7287939
rs17002264
rs5758167
rs2003734
rs2003735
rs5758168
rs5758169
rs139818604
rs1884249
rs5758170
rs5758171
rs5758172
rs142422027
rs9611452
rs9611453
rs12485045
rs5995983
rs5758174
rs5758175
rs5758176
rs5758177
rs5758178
rs743001
rs5758179
rs5751022
rs13056300
rs62237051
rs9611454
rs5751023
rs5758181
rs12166627
rs12484084
rs5751025
rs9607764
rs5758182
rs9611455
rs8138917
rs8138349
rs8138520
rs5758186
rs5751026
rs5758187
rs9611457
rs5758188
rs5751027
rs9611459
rs5751028
rs5751029
rs8135225
rs9607765
rs4821980
rs4821981
rs8136385
rs8139372
rs8139660
rs8139770
rs6519240
rs13054700
rs34280060
rs926914
rs9611460
rs150448623
rs73424511
rs75723348
rs71327109
rs146327379
rs34287622
rs55776715
rs9611462
rs139033095
rs5758191
rs73424526
rs118075270
rs9611465
rs9611466
rs9611467
rs9607768
rs149186780
rs12484477
rs2899343
rs5758193
rs4820423
rs5751031
rs12628527
rs4820426
rs4821982
rs4820427
rs9611469
rs73174657
rs112779734
rs5995986
rs113578757
rs7291559
rs9607769
rs7291881
rs9611474
rs73174659
rs8135524
rs4821984
rs137884907
rs4821987
rs73174660
rs4821989
rs150911974
rs575171268
rs4821990
rs7289484
rs7289906
rs12484971
rs143302916
rs9754487
rs7286603
rs8136890
rs13055800
rs4821991
rs6519241
rs8137990
rs8137906
rs8138039
rs8138365
rs4821992
rs7292261
rs12484525
rs12628681
rs1474846
rs1967708
rs8139536
rs7285811
rs7287229
rs6002239
rs67254554
rs190785870
rs117805447
rs7284083
rs7292484
rs8142874
rs8138132
rs7287837
rs7289218
rs28814423
rs7284653
rs7285123
rs5995987
rs5995988
rs58226304
rs9619935
rs35260652
rs5758207
rs35857096
rs6002242
rs4821993
rs9611486
rs13053242
rs9611487
rs113322803
rs73424602
rs12168518
rs12168550
rs578054371
rs4821995
rs5758209
rs9306351
rs9611488
rs5995990
rs6002245
rs4821997
rs5758211
rs4821998
rs117197278
rs12485034
rs4821999
rs5758212
rs8136923
rs5751033
rs4822000
rs140877044
rs8142276
rs8141730
rs142459092
rs6002249
rs76245643
rs9607771
rs8139533
rs7290458
rs7289989
rs75828062
rs9623320
rs5758215
rs117154077
rs5758216
rs5758217
rs117829321
rs138912259
rs5751036
rs5751038
rs5751039
rs59557763
rs5758222
rs7287970
rs5995992
rs4822002
rs114309992
rs144751792
rs61342075
rs116913445
rs532728896
rs79025492
rs2267424
rs766314
rs5751040
rs117904036
rs9607772
rs5758226
rs738628
rs2899344
rs5751042
rs5995993
rs75744733
rs11090039
rs17002284
rs5758228
rs145000172
rs2024717
rs7286979
rs117345951
rs2267425
rs5751043
rs4822004
rs6002260
rs117052027
rs183946451
rs201695437
rs5751045
rs5758231
rs2267426
rs117714547
rs5751046
rs9611497
rs183560294
rs77965463
rs5995996
rs13058113
rs141437709
rs6002262
rs738629
rs7284319
rs738630
rs738631
rs117539041
rs112624735
rs2064558
rs5758234
rs2144342
rs5758235
rs5758236
rs4822005
rs5758237
rs5758238
rs4822006
rs11090041
rs117390547
rs8137709
rs5758240
rs3818120
rs738632
rs5758241
rs531823271
rs117969102
rs146242251
rs114730869
rs113673125
rs11912447
rs17002301
rs116099340
rs35669783
rs2064560
rs5751048
rs35823862
rs5758242
rs5758243
rs117842235
rs141721816
rs139602653
rs13053662
rs4822007
rs2267427
rs9611503
rs149591753
rs17002304
rs17002305
rs78392851
rs139781727
rs118010068
rs4820428
rs147140858
rs4822008
rs4822010
rs9611505
rs1569856
rs1569857
rs1569858
rs5751050
rs2413637
rs5751051
rs5758246
rs35121045
rs142281674
rs185892497
rs59568053
rs147996339
rs17002314
rs35023864
rs2273227
rs5758247
rs17002316
rs5751053
rs20551
rs6002268
rs116736991
rs4820431
rs17002318
rs145360332
rs75348702
rs4822011
rs20552
rs5758248
rs149708046
rs185714996
rs66776572
rs20554
rs79458245
rs149935966
rs1033611
rs3788583
rs144923132
rs139363142
rs2057070
rs2294976
rs5751058
rs116922868
rs9611509
rs6002271
rs12160751
rs9607779
rs142500478
rs5751060
rs80325575
rs2076577
rs34711608
rs9611510
rs2076578
rs2076579
rs2076580
rs2076581
rs2076582
rs35082633
rs5758251
rs188035979
rs12628695
rs136394
rs4408817
rs6002277
rs2143694
rs2038208
rs4822016
rs145217680
rs9607782
rs115525262
rs117203746
rs118064759
rs136399
rs117230962
rs35546986
rs136400
rs2092563
rs11913442
rs5758257
rs5751061
rs2038209
rs140062613
rs136401
rs8138990
rs5758259
rs5751062
rs11703115
rs136402
rs3804097
rs191746153
rs79546
rs5758261
rs148853030
rs139431
rs4820432
rs139432
rs139433
rs139434
rs139435
rs139436
rs139437
rs139438
rs139439
rs7290378
rs7289286
rs7289294
rs7290545
rs7289858
rs7289861
rs5758262
rs139440
rs139441
rs4820433
rs139445
rs139446
rs8141477
rs12167677
rs12169035
rs139447
rs3818003
rs139450
rs139451
rs139452
rs139453
rs139454
rs139455
rs139456
rs139457
rs139458
rs139460
rs8139263
rs12163322
rs139461
rs13058265
rs13054131
rs149861456
rs139462
rs139463
rs85220
rs9611519
rs9611520
rs59195669
rs139464
rs139465
rs139466
rs139467
rs139468
rs2273085
rs139469
rs5758264
rs140395915
rs139470
rs79543
rs139472
rs5758265
rs79545
rs5758266
rs139473
rs139474
rs5758267
rs143776921
rs79135380
rs76550409
rs144539034
rs2179744
rs5758268
rs117924345
rs56361238
rs117123533
rs139475
rs142672062
rs139478
rs117213149
rs139480
rs3721
rs139481
rs139483
rs139484
rs139485
rs139486
rs5751069
rs9611522
rs8135139
rs8135059
rs8136109
rs566271875
rs5751070
rs113689241
rs139492
rs9623353
rs6002289
rs117105565
rs9623354
rs17002369
rs199579093
rs56964451
rs113450937
rs9623355
rs9619954
rs9619955
rs9623356
rs8137098
rs139493
rs7287554
rs6519247
rs8141817
rs149122050
rs2281336
rs140525916
rs150458981
rs4820434
rs188421989
rs139496
rs139497
rs9611525
rs6002295
rs3171692
rs2267428
rs1983631
rs139498
rs9611527
rs144019704
rs139499
rs71948
rs11703267
rs17002382
rs139501
rs148095257
rs139502
rs9611528
rs180753516
rs116980043
rs139503
rs7364221
rs139504
rs104974
rs139506
rs139507
rs139508
rs470112
rs4820435
rs2235849
rs1883858
rs139512
rs139513
rs57168264
rs139515
rs5751071
rs5751072
rs2235850
rs139516
rs56953384
rs2284079
rs2413639
rs139519
rs2235851
rs139520
rs2235852
rs147153920
rs148791630
rs193185194
rs13057249
rs2281337
rs5758273
rs5758274
rs139525
rs5751074
rs2267429
rs139526
rs116884467
rs5758276
rs6519249
rs139528
rs139529
rs187459526
rs8139515
rs9611540
rs60171
rs5758280
rs5996011
rs6002310
rs139533
rs9611542
rs139535
rs8139705
rs8139784
rs11704524
rs1969666
rs5758286
rs6002312
rs1535048
rs1984584
rs1003619
rs1984839
rs146017099
rs74948871
rs9680530
rs6519250
rs5996014
rs8138006
rs5751076
rs141004564
rs2024566
rs9611546
rs2024567
rs2092564
rs4822020
rs55658582
rs117497615
rs7292854
rs7287619
rs6002323
rs1883825
rs1883826
rs1883827
rs7289932
rs9611548
rs34011394
rs9611549
rs1807590
rs6002328
rs117379931
rs9611555
rs13057907
rs191058254
rs5758295
rs142144653
rs6002333
rs5758297
rs5751077
rs3927
rs5758300
rs4822021
rs117271688
rs148394962
rs6002337
rs9611556
rs186328984
rs2143695
rs8137373
rs76874685
rs2235845
rs150788491
rs139444711
rs199539100
rs5751078
rs5751079
rs5758301
rs149292989
rs4822022
rs5758302
rs193043127
rs5751080
rs2294978
rs5758303
rs151268082
rs1883828
rs117868278
rs2235846
rs4822023
rs3817998
rs5751081
rs117704403
rs5758305
rs761366
rs17002407
rs2281329
rs2281330
rs5758306
rs2281331
rs4239894
rs2281332
rs3817999
rs5751083
rs147157007
rs117787861
rs2281333
rs7290404
rs5758307
rs9611560
rs5758308
rs12484074
rs1109151
rs5758309
rs28638318
rs138878303
rs11090045
rs118004003
rs5758310
rs5751084
rs2294979
rs9538
rs56021266
rs140262017
rs6002351
rs9611561
rs74862880
rs4822024
rs5758311
rs9607798
rs117514902
rs140512092
rs5758313
rs117302775
rs4820437
rs5758314
rs5751085
rs5758315
rs5758316
rs5758317
rs4820438
rs9611565
rs9611566
rs5751086
rs9611567
rs9619963
rs5758319
rs56660236
rs5751087
rs57711468
rs7287294
rs78348625
rs4822025
rs738499
rs2234052
rs5758321
rs9607799
rs2234058
rs2234059
rs187020140
rs3788584
rs767593
rs73176685
rs138557967
rs74563671
rs73176686
rs73176687
rs111763257
rs73176689
rs9611570
rs11546403
rs9607800
rs9611571
rs5751089
rs9611572
rs73176692
rs28604950
rs4822027
rs73176694
rs5751091
rs9611573
rs5758324
rs146809238
rs4822028
rs5758325
rs2273071
rs60119330
rs74484224
rs2073167
rs5758327
rs138454762
rs9611576
rs9611577
rs3747183
rs144266115
rs149726708
rs132901
rs132902
rs132903
rs202645
rs150256891
rs132904
rs132905
rs132906
rs75784
rs169364
rs9611579
rs5758330
rs5758331
rs143500677
rs5758332
rs5758333
rs5758334
rs190147367
rs132907
rs6002372
rs132908
rs132909
rs5751094
rs140117309
rs132911
rs132912
rs28489620
rs132914
rs132915
rs9637340
rs117225655
rs132916
rs132917
rs132918
rs202634
rs202635
rs192670811
rs132920
rs202659
rs132921
rs132922
rs202661
rs202662
rs202663
rs138793226
rs202664
rs75208280
rs202665
rs202666
rs2009960
rs2899345
rs76773670
rs5758341
rs5758342
rs118070243
rs5758343
rs5758344
rs5758345
rs2413643
rs2413644
rs5751100
rs420071
rs36100462
rs12165508
rs2142505
rs8136682
rs5758347
rs6002378
rs6002379
rs6002380
rs6002381
rs202613
rs202614
rs202616
rs188057
rs138020564
rs202617
rs202618
rs202619
rs9611588
rs202620
rs202622
rs9611589
rs202623
rs202624
rs202625
rs169362
rs5751101
rs5758349
rs7285041
rs6609
rs9611591
rs5758350
rs202641
rs202642
rs180801677
rs5751102
rs148597404
rs2011790
rs79005
rs5758351
rs202650
rs202652
rs169365
rs57738230
rs202653
rs106860
rs202654
rs202655
rs202656
rs202657
rs74494452
rs5751103
rs202626
rs202627
rs202628
rs202629
rs202630
rs79008
rs202636
rs8136635
rs5758361
rs202637
rs11090048
rs145907220
rs9607805
rs202638
rs202639
rs5751107
rs5751108
rs146838820
rs5758365
rs6002385
rs6002386
rs79009
rs5758366
rs5758368
rs118188202
rs145693596
rs202631
rs11705068
rs505533
rs2267431
rs19573
rs79011
rs727563
rs11912852
rs5758370
rs5758371
rs5758372
rs2267432
rs2267433
rs169361
rs2267434
rs5751114
rs139263645
rs2267435
rs738140
rs150759108
rs2284080
rs115220961
rs2076196
rs5758375
rs111897748
rs117557650
rs78283941
rs5751116
rs111825235
rs147429703
rs2284081
rs5751117
rs145163491
rs137830
rs17002487
rs2076199
rs137831
rs2267436
rs2413646
rs2413647
rs9611602
rs3827359
rs1569516
rs1799932
rs9611603
rs9619974
rs203320
rs17367716
rs117944968
rs203319
rs203318
rs11090049
rs9611604
rs1960182
rs12484694
rs73178621
rs78687674
rs17367849
rs203316
rs4822032
rs139578425
rs2076197
rs1810460
rs1810461
rs73178625
rs73178626
rs2076198
rs4822033
rs4822034
rs9611606
rs116959331
rs5751123
rs5758384
rs56319767
rs73178632
rs28530678
rs169407
rs12483991
rs12483998
rs4822035
rs4822036
rs12483786
rs5758386
rs182468172
rs12484228
rs9607812
rs9607813
rs5758388
rs5758389
rs182206633
rs73178638
rs56904812
rs8138232
rs13054094
rs13058723
rs4822037
rs9611609
rs9607814
rs5751124
rs9611610
rs9611611
rs76930421
rs9607815
rs9607816
rs56364401
rs73178641
rs5751125
rs12484175
rs5758391
rs1972057
rs147996655
rs12484722
rs9607818
rs111255013
rs12484467
rs4822038
rs9607819
rs5751126
rs4822039
rs9611612
rs9611613
rs12483860
rs12484254
rs6002402
rs9611615
rs75083012
rs4822040
rs73178647
rs7290561
rs7290990
rs7290991
rs6002406
rs5996037
rs5996038
rs2064164
rs6002408
rs118082222
rs59397311
rs66876608
rs60873995
rs66614219
rs61730935
rs192710618
rs1006407
rs61387515
rs60140666
rs12158228
rs66737473
rs13340068
rs73178653
rs56259566
rs73178654
rs4822042
rs78447414
rs4822043
rs144011868
rs6002411
rs67295636
rs67828516
rs4822044
rs4481089
rs6002412
rs5996039
rs9611618
rs112501354
rs112892013
rs17002505
rs9607821
rs7293185
rs8135475
rs117847379
rs8141903
rs2076200
rs4822045
rs113505303
rs9611619
rs4822046
rs57102627
rs62236532
rs4822047
rs8137233
rs12628667
rs74278410
rs150290252
rs28750375
rs73422905
rs113208755
rs78095584
rs66735226
rs4822049
rs8139993
rs113420289
rs113989897
rs148894219
rs66897728
rs112955977
rs5751127
rs8138864
rs8139190
rs57162314
rs80477
rs132761
rs12157701
rs57501842
rs132762
rs58829779
rs7291704
rs132765
rs7291915
rs132767
rs147080595
rs142876945
rs6002421
rs17002515
rs17002517
rs132768
rs66922740
rs145900579
rs142585879
rs182729155
rs17002521
rs17002523
rs5751129
rs28384699
rs17002527
rs2267437
rs28384706
rs118087986
rs132770
rs28384707
rs5758397
rs57149394
rs143318468
rs115319768
rs113016520
rs112823763
rs67901137
rs112384077
rs13055759
rs5751130
rs117579868
rs28741111
rs28741113
rs5751131
rs5751132
rs132771
rs8137031
rs371803507
rs28384714
rs149971352
rs28384719
rs78411531
rs28384725
rs132773
rs28384726
rs132774
rs28384738
rs132776
rs28384740
rs28384741
rs7286971
rs28741125
rs7291732
rs132779
rs113704698
rs182384863
rs66700098
rs9611636
rs58336301
rs61407702
rs59370976
rs12167973
rs132781
rs73161328
rs72547481
rs8142745
rs147125938
rs5751135
rs67553892
rs7286988
rs11090053
rs132784
rs45502098
rs56404392
rs28384769
rs28384776
rs28384778
rs28384779
rs28384781
rs28384783
rs132786
rs132787
rs132788
rs28384790
rs28384792
rs132790
rs34077262
rs111953426
rs11703638
rs132792
rs132793
rs132796
rs5996048
rs132797
rs117698911
rs143746012
rs132798
rs7284702
rs6002432
rs145826292
rs132800
rs7291084
rs7291602
rs5758402
rs6002434
rs132802
rs8142602
rs132803
rs132804
rs139729458
rs132805
rs8779
rs132806
rs132807
rs146129261
rs1807497
rs1811113
rs949438
rs5758404
rs141653623
rs5751136
rs6002436
rs5758405
rs5758406
rs5758407
rs5758408
rs5758409
rs115776275
rs78092457
rs6519270
rs73161340
rs138307784
rs5758411
rs143518762
rs2157287
rs73161342
rs5758412
rs5758414
rs142958945
rs188099986
rs13056262
rs6002438
rs62236556
rs5758415
rs5758416
rs150122580
rs6002439
rs73161344
rs73161345
rs149964158
rs10775759
rs739134
rs138061605
rs2839716
rs739135
rs73161347
rs73161348
rs2187795
rs73161349
rs2003816
rs73161350
rs200066340
rs191014345
rs11090056
rs139499030
rs73161351
rs73161352
rs8138554
rs2413652
rs8138780
rs145638697
rs146567913
rs138609835
rs117636897
rs5751138
rs5758426
rs5758427
rs117795073
rs5751139
rs739136
rs6002445
rs2097413
rs7287751
rs1988153
rs77728523
rs7289156
rs5758428
rs2413653
rs2413654
rs5751141
rs5758430
rs5758431
rs5758432
rs9306355
rs73161361
rs143789979
rs5758434
rs8137216
rs13056216
rs739129
rs183471866
rs62239561
rs2011053
rs73161369
rs73161371
rs55906525
rs1807669
rs739132
rs738422
rs2092274
rs5758436
rs5758437
rs7288081
rs2179332
rs73161379
rs189682478
rs144835710
rs5996056
rs2064189
rs5751144
rs6002455
rs145080143
rs2413656
rs2092275
rs13054514
rs13055891
rs11090057
rs5758439
rs73161382
rs5758440
rs5758441
rs5758442
rs5758443
rs5751145
rs5758444
rs150036394
rs146140905
rs74848143
rs2899346
rs6002459
rs7285075
rs768414
rs6002460
rs117552256
rs8139144
rs6519281
rs8141103
rs5758447
rs5751147
rs5751148
rs5751149
rs5758449
rs117448992
rs5996058
rs5758450
rs964898
rs964899
rs8135192
rs73161395
rs1883368
rs1883369
rs74278415
rs17449595
rs76422293
rs5758452
rs149755490
rs73161398
rs73161399
rs7291082
rs1807725
rs715498
rs1534932
rs143349336
rs61011022
rs2050031
rs2050032
rs17377643
rs139394475
rs5751150
rs117654164
rs151160832
rs73163307
rs5758457
rs5758458
rs376298257
rs4401299
rs5751153
rs9611659
rs5758459
rs2899347
rs713988
rs2050033
rs5758460
rs559960958
rs2064188
rs148954364
rs5758461
rs73163314
rs144759068
rs138611012
rs2899348
rs2899349
rs73163316
rs2413659
rs8139203
rs1983576
rs5996062
rs6002474
rs5996063
rs6002476
rs6519287
rs6519288
rs10854744
rs143101889
rs5751156
rs6519289
rs73163320
rs5758464
rs76636806
rs5996064
rs73163324
rs9623450
rs5758465
rs5751159
rs5751160
rs5758466
rs80333497
rs6002480
rs73163330
rs4822050
rs6002481
rs45500192
rs139540
rs73163332
rs126092
rs11090059
rs6002482
rs139545
rs73163336
rs73163337
rs8136343
rs150579180
rs8136873
rs8137029
rs7292780
rs9607841
rs9611667
rs139553
rs5758474
rs12168543
rs112915650
rs11090060
rs139556
rs12628731
rs139557
rs139558
rs738247
rs6002488
rs139559
rs117635884
rs187660776
rs73163343
rs9607842
rs116988798
rs4822052
rs4820443
rs142139954
rs1983554
rs4581989
rs148205431
rs146134497
rs139560
rs139561
rs738248
rs139562
rs58505525
rs73163349
rs2076018
rs12166503
rs188937206
rs4239895
rs5996067
rs139564
rs139566
rs6002494
rs186096677
rs7292782
rs73163354
rs9619997
rs5758479
rs5996069
rs4820444
rs4820445
rs112524762
rs9611671
rs4512
rs5751167
rs11704230
rs139978327
rs6002503
rs117825868
rs9611672
rs73163358
rs139568
rs139569
rs5758482
rs4822053
rs117446546
rs116948521
rs139571
rs139572
rs7292894
rs139573
rs4820446
rs7364123
rs56229399
rs7364180
rs4822055
rs4822056
rs117449393
rs8137791
rs8138849
rs41281295
rs41277466
rs41277467
rs77889640
rs7285782
rs143291707
rs181921895
rs5758487
rs55760438
rs57380124
rs9611674
rs4822057
rs4822058
rs11703214
rs76212474
rs11704061
rs13057991
rs149292655
rs144565008
rs1569451
rs2006638
rs73163373
rs76902725
rs4822060
rs148982064
rs7287010
rs8141218
rs9607850
rs7293096
rs8137847
rs6519292
rs5996074
rs2267438
rs2267439
rs7287886
rs75155466
rs1009544
rs1124998
rs4269017
rs117634052
rs2284082
rs2255957
rs1883205
rs7288536
rs7288838
rs7292219
rs76302306
rs542086057
rs59493447
rs4501042
rs6519293
rs34587252
rs6519294
rs143651774
rs2413660
rs12170228
rs2267440
rs146809299
rs8141414
rs67057013
rs74278423
rs719440
rs73163382
rs59859018
rs75588372
rs2284083
rs55834311
rs7292386
rs186713955
rs2839713
rs2839714
rs133280
rs74823524
rs60386215
rs9611679
rs133281
rs9607852
rs17002706
rs714015
rs6002514
rs9623461
rs2413662
rs133286
rs2269657
rs744011
rs78815780
rs133287
rs9607853
rs133290
rs7292752
rs4820447
rs9611683
rs133291
rs4822061
rs56746717
rs149192849
rs147961321
rs17848346
rs57362759
rs4822062
rs9611686
rs2228314
rs73163396
rs12165579
rs2267441
rs4822064
rs13055841
rs5751174
rs2267442
rs2269658
rs9623466
rs9623467
rs9623468
rs1052717
rs9623469
rs17002737
rs2284084
rs2284085
rs2284086
rs6002521
rs2839715
rs6002522
rs5996077
rs5996078
rs2267443
rs147970142
rs73165105
rs6002524
rs5996080
rs4822066
rs73165107
rs12157312
rs17848348
rs138717964
rs2269660
rs2228313
rs12166430
rs713881
rs73165113
rs9620000
rs137994572
rs80230005
rs6002527
rs73165115
rs73165116
rs12628192
rs17379759
rs74989989
rs73165117
rs17848337
rs2269662
rs1894710
rs2269663
rs2157590
rs2229442
rs2269664
rs4822067
rs17848343
rs73165119
rs79498857
rs73165121
rs76140449
rs117492772
rs6002536
rs146928770
rs79681549
rs6002537
rs78328564
rs73165124
rs5758504
rs146701534
rs12160926
rs61603876
rs6002539
rs117237923
rs140649172
rs141342807
rs73165125
rs73165126
rs73165127
rs73165129
rs60306772
rs763263
rs73165130
rs78881710
rs116904348
rs182240980
rs80243871
rs6002543
rs7290134
rs5996087
rs55898132
rs73165134
rs77874543
rs5996088
rs77657071
rs41277473
rs12158335
rs117193272
rs34293106
rs144886236
rs8139212
rs117215978
rs143290435
rs73165137
rs117264993
rs73165139
rs145531454
rs116914238
rs112045239
rs74348413
rs117907197
rs9620001
rs73165141
rs117454669
rs10154646
rs5996089
rs148183470
rs6002545
rs6002546
rs9611693
rs139454492
rs73432628
rs117962560
rs8135804
rs1047997
rs55917324
rs1894713
rs67516067
rs5758511
rs73165147
rs12483944
rs6002548
rs6002551
rs6002552
rs6002554
rs3752591
rs73165152
rs1023498
rs1023499
rs1023500
rs7293091
rs73165153
rs35542507
rs3752592
rs41277477
rs6002555
rs6002556
rs5996091
rs5996092
rs8141722
rs5996093
rs5751182
rs5996094
rs2187959
rs28722907
rs2157591
rs6519296
rs7285557
rs77451568
rs6519297
rs5751187
rs4822069
rs4822070
rs4822071
rs142752661
rs73417007
rs62240996
rs73165163
rs62240998
rs67222508
rs78863773
rs5758520
rs6002560
rs57986573
rs5751188
rs8140164
rs6002561
rs60751895
rs1984419
rs8137409
rs67797654
rs4822072
rs5751189
rs5996096
rs4822074
rs4822075
rs2899350
rs79005996
rs4822076
rs6519298
rs916440
rs739292
rs5758525
rs66487809
rs141029606
rs5751191
rs4820451
rs739293
rs763260
rs5758527
rs4822077
rs2269665
rs11914200
rs62241000
rs5751194
rs5751195
rs739294
rs117736895
rs133292
rs133293
rs133294
rs133295
rs11090065
rs4820454
rs6519301
rs133297
rs58874647
rs146951100
rs133298
rs146328892
rs56234624
rs133299
rs150116643
rs2097561
rs2097562
rs739295
rs133300
rs739296
rs133301
rs7290907
rs7290655
rs133302
rs78845485
rs710194
rs1062753
rs4822079
rs133303
rs133304
rs133305
rs133306
rs8138080
rs133307
rs9623489
rs5758537
rs133308
rs11090066
rs9623490
rs129853
rs5751196
rs129855
rs129856
rs9620006
rs129857
rs5751197
rs6002571
rs9611700
rs133313
rs133314
rs133315
rs133317
rs2413663
rs133318
rs133319
rs145976773
rs59993856
rs133321
rs9620007
rs133322
rs76886334
rs133323
rs133324
rs4822081
rs133325
rs142384783
rs133326
rs133327
rs133328
rs133329
rs133330
rs9611710
rs12166549
rs9611711
rs5751201
rs9611712
rs133331
rs133332
rs144506763
rs133333
rs148345118
rs5758550
rs9607868
rs4822082
rs188919751
rs133335
rs133336
rs133337
rs133338
rs133339
rs140121343
rs133340
rs9607869
rs133341
rs133342
rs80308193
rs133344
rs74538360
rs9611714
rs133346
rs117239938
rs2301521
rs133347
rs189499696
rs133348
rs117242066
rs133349
rs133350
rs133351
rs5758553
rs5751204
rs147771475
rs133352
rs5758554
rs5751206
rs4822084
rs133353
rs133355
rs186348033
rs10428005
rs133356
rs6002586
rs5751207
rs79545511
rs133357
rs133358
rs34277770
rs5758559
rs5751208
rs10854749
rs5758562
rs5758563
rs5751209
rs146215534
rs5758566
rs11703233
rs1063392
rs140235304
rs2013960
rs2854837
rs150693978
rs2413666
rs133367
rs133368
rs133369
rs133370
rs133371
rs133373
rs133374
rs133375
rs133376
rs133377
rs2859438
rs133378
rs28605764
rs5758573
rs133379
rs133380
rs5751210
rs76392259
rs13057094
rs4822088
rs133381
rs78725400
rs133382
rs133383
rs1807493
rs1807494
rs8135801
rs2269524
rs6002592
rs2071711
rs117421064
rs5758574
rs7245
rs4147641
rs6002596
rs4147640
rs2284087
rs5751211
rs1801311
rs4147638
rs6002597
rs5758576
rs6002598
rs6002600
rs6002601
rs5758577
rs180822461
rs117567414
rs5758578
rs61527837
rs5996108
rs5758579
rs8138500
rs7292241
rs7291996
rs6002602
rs6002603
rs73421049
rs57117731
rs6002604
rs5996109
rs5996110
rs5758580
rs5996111
rs9917542
rs6002605
rs6002606
rs6002607
rs6002608
rs6002609
rs6002610
rs12157818
rs9620026
rs28817600
rs112400358
rs74959375
rs28791586
rs2839708
rs6519306
rs73167135
rs6002614
rs9611734
rs6002615
rs6002616
rs8141702
rs2413668
rs5996113
rs7364289
rs7364293
rs140235320
rs117108170
rs2413669
rs6002618
rs5751216
rs78548180
rs5996115
rs6002621
rs2839709
rs2839710
rs3985938
rs2413670
rs2413671
rs7286375
rs61665536
rs2413672
rs6002623
rs6002624
rs11090076
rs8143153
rs5751220
rs8138678
rs5751221
rs5758586
rs5996116
rs5758587
rs6002625
rs5751222
rs6002626
rs5758589
rs764481
rs201551607
rs374153932
rs34385013
rs4078247
rs4078248
rs35028622
rs116390392
rs28371738
rs1135840
rs28371725
rs16947
rs28371722
rs58440431
rs3892097
rs1081003
rs1065852
rs769258
rs74966855
rs28624811
rs1080989
rs28588594
rs1080985
rs1080983
rs28680494
rs28439297
rs28360521
rs28568508
rs28566059
rs28542726
rs28369142
rs188016342
rs28842514
rs28579115
rs28670611
rs4993393
rs28515621
rs2743449
rs28570317
rs6002633
rs2743450
rs2743451
rs57855056
rs2743453
rs2743454
rs2743456
rs56404506
rs373304350
rs2854741
rs1800754
rs4994469
rs1058167
rs2267444
rs2267446
rs28514673
rs5758600
rs2743459
rs191494653
rs184023369
rs2743460
rs2854740
rs71329131
rs2272812
rs2743461
rs139557568
rs2856957
rs4467371
rs5758605
rs5751226
rs5758606
rs5751227
rs2142694
rs2743462
rs138019951
rs5996120
rs2743464
rs117978282
rs5751228
rs5751229
rs12167368
rs2070904
rs2070903
rs59390354
rs5758608
rs5758609
rs5758610
rs2743465
rs8137366
rs61736524
rs5758612
rs2743467
rs61736522
rs5758613
rs1997659
rs2236779
rs742086
rs6519313
rs5751230
rs28507165
rs2899354
rs185606382
rs5758618
rs5751231
rs5758619
rs9611746
rs11703217
rs4453786
rs62240863
rs5758622
rs5751232
rs146250424
rs9623534
rs117428927
rs5751233
rs73167200
rs9306356
rs141702538
rs9607882
rs117808926
rs714002
rs79504780
rs713811
rs2011944
rs742089
rs5751235
rs142437509
rs760648
rs5758625
rs7287503
rs5758626
rs5758627
rs1989375
rs5758628
rs148249186
rs5758629
rs2413684
rs5758632
rs9607885
rs75993207
rs5751237
rs2899355
rs5758635
rs5758637
rs5758638
rs141691610
rs5751238
rs8141134
rs17002868
rs12484402
rs5758642
rs5751239
rs142652891
rs117758920
rs5751240
rs17002872
rs73169118
rs5758645
rs118160511
rs2223273
rs17002876
rs17002878
rs5751241
rs16986035
rs5758646
rs5758647
rs6002655
rs5751242
rs76019742
rs5758649
rs2070116
rs5758651
rs34030679
rs143525991
rs73169123
rs5996130
rs5758652
rs5758653
rs932376
rs2143139
rs17002897
rs74223203
rs118040307
rs116995679
rs5751243
rs5751244
rs2143138
rs5758657
rs1033459
rs1033460
rs7292034
rs5751245
rs5758659
rs117484537
rs55867855
rs5758660
rs5758661
rs28854583
rs5758662
rs56906457
rs5758663
rs370377794
rs5758666
rs5751247
rs5758667
rs5758670
rs138985384
rs150398197
rs28805093
rs5751250
rs5751251
rs5996135
rs58654759
rs5758677
rs5758681
rs5758682
rs34107327
rs5751255
rs5758684
rs138926378
rs134866
rs134867
rs134868
rs134869
rs134870
rs134871
rs60198933
rs134872
rs9623546
rs5758686
rs5758687
rs73169135
rs134873
rs739146
rs134874
rs61658637
rs134877
rs5758688
rs5751258
rs134878
rs151239871
rs134879
rs56111723
rs5758689
rs12168969
rs55644935
rs1107553
rs117168709
rs1107554
rs5758690
rs5758691
rs5758692
rs142174483
rs134880
rs1001587
rs1001586
rs134881
rs134882
rs739147
rs134883
rs134884
rs80504
rs762995
rs372884390
rs134885
rs134886
rs134887
rs134888
rs134889
rs134891
rs134893
rs143432784
rs5758696
rs134894
rs129472
rs762997
rs86668
rs76462269
rs86669
rs117058896
rs86670
rs17002938
rs134897
rs77238205
rs134898
rs134899
rs134900
rs134901
rs134902
rs5758698
rs134903
rs134904
rs5758699
rs112603
rs17002947
rs9611766
rs17002948
rs80506
rs134906
rs5758700
rs5758701
rs6002672
rs1548304
rs8135529
rs6002673
rs5996139
rs146172714
rs9623554
rs17002957
rs6002674
rs11704558
rs73886026
rs8137939
rs5758703
rs6002676
rs11090082
rs73886027
rs4822101
rs4822102
rs4822103
rs4822104
rs4820459
rs4822105
rs76585242
rs9623555
rs8140842
rs8135132
rs5758705
rs9623557
rs6002677
rs2157295
rs4822106
rs2157296
rs117724989
rs117957493
rs762998
rs762999
rs145081326
rs6002678
rs763000
rs4822107
rs147500386
rs8142378
rs187574921
rs1041878
rs111480017
rs4822108
rs117995778
rs8139941
rs75784404
rs144107192
rs6002679
rs140827020
rs13055057
rs6002681
rs6002682
rs6002683
rs17002975
rs5758706
rs4820460
rs6002684
rs6002685
rs6002686
rs6002687
rs11090083
rs117247962
rs78602968
rs12628932
rs7287195
rs35248349
rs5751261
rs1008194
rs184816706
rs374635667
rs11704435
rs7285810
rs57163740
rs116589976
rs5751262
rs5758707
rs4822109
rs7286414
rs1107526
rs2413685
rs2157297
rs2157298
rs1894538
rs6002688
rs73169171
rs36141542
rs5758708
rs5758709
rs2227113
rs80265196
rs5751263
rs5751264
rs5758710
rs117496644
rs5758711
rs5758712
rs57684853
rs8142108
rs4822111
rs8138069
rs739149
rs739150
rs713804
rs60201604
rs58655134
rs6002691
rs6002692
rs79527556
rs9623566
rs59087868
rs4822112
rs79463777
rs57892117
rs117604330
rs73886046
rs66534409
rs7285654
rs193232497
rs9620039
rs141546806
rs1041879
rs1041880
rs739151
rs73433593
rs6002693
rs2071773
rs7288008
rs6002695
rs4820461
rs4820462
rs118078552
rs9611773
rs6002697
rs184229321
rs2071774
rs4822114
rs28720861
rs4822115
rs6002698
rs1023468
rs13056080
rs113534075
rs4822116
rs4820463
rs4822117
rs4822118
rs6002701
rs6002702
rs5996143
rs5996144
rs8141021
rs8141151
rs8141373
rs59086919
rs5751267
rs144018829
rs59781921
rs9611774
rs8142218
rs116904553
rs2157294
rs61458314
rs10154460
rs150388166
rs12168548
rs73169193
rs113116042
rs8135582
rs77780735
rs1011224
rs151016550
rs11090085
rs11090086
rs11090087
rs61287432
rs61163795
rs80185137
rs5996145
rs112876006
rs5996146
rs189553558
rs1023469
rs116156318
rs4422240
rs2071775
rs117925851
rs146860263
rs9607891
rs58295490
rs6002708
rs139086691
rs4822119
rs141541332
rs2413686
rs8141398
rs8141792
rs4822120
rs139126343
rs9607893
rs9611782
rs9607894
rs9611783
rs9607895
rs9623571
rs57028529
rs9620041
rs58111554
rs73886063
rs9611784
rs61018143
rs4822121
rs9623573
rs2294361
rs2294362
rs117417957
rs41277487
rs12484310
rs11090090
rs11090091
rs11090092
rs11090093
rs10854752
rs11090094
rs11090095
rs6002712
rs6002713
rs6002714
rs6002715
rs1057157
rs2092175
rs5758721
rs731026
rs731025
rs1077870
rs11912524
rs12484229
rs12484478
rs12484885
rs117820687
rs117121858
rs74329479
rs732406
rs4822123
rs111278641
rs74745081
rs79684139
rs113588857
rs150299022
rs117624933
rs4822125
rs118021275
rs146095933
rs9607897
rs4822126
rs117068321
rs17003024
rs2076089
rs150321282
rs145913496
rs12484417
rs11090096
rs144211850
rs11090097
rs5996156
rs7289512
rs117074908
rs117987718
rs75275430
rs1005286
rs9623580
rs9623581
rs9623583
rs75939245
rs142946631
rs2142831
rs75888475
rs5996159
rs11705417
rs2179232
rs9623585
rs2413689
rs7291924
rs2247576
rs2072863
rs2016721
rs6002725
rs879557
rs150069778
rs6002727
rs9607898
rs11090099
rs12484975
rs9611788
rs9607899
rs62239661
rs17003056
rs17003058
rs8137110
rs11090100
rs9623586
rs733278
rs742158
rs735537
rs760723
rs17003066
rs11912314
rs8139063
rs6519319
rs7288411
rs4822127
rs117550215
rs73173015
rs151068787
rs6002731
rs11912260
rs11912584
rs9623588
rs9623589
rs6002733
rs111276805
rs10854754
rs2092177
rs2413690
rs10048888
rs8141510
rs8141826
rs8139123
rs4822129
rs11705036
rs117621065
rs9620047
rs1807557
rs142899553
rs6002737
rs182542209
rs35107744
rs62239664
rs149387875
rs147056753
rs1016110
rs11704797
rs144590828
rs145975576
rs7291065
rs111272670
rs148254718
rs76309744
rs61352523
rs5758724
rs138523041
rs141689127
rs5758727
rs141494931
rs5751273
rs5751275
rs55692813
rs2899356
rs6002740
rs112564946
rs5758730
rs5751276
rs5758731
rs5996166
rs5758732
rs146257085
rs8142177
rs2899357
rs5751277
rs6002742
rs721296
rs9611801
rs5758733
rs147783349
rs113054100
rs7289072
rs5758734
rs6002743
rs5758735
rs5758736
rs5996168
rs5758737
rs28656779
rs11090102
rs11912315
rs11912357
rs11912326
rs5751279
rs5758739
rs5758740
rs4822133
rs2839705
rs73419054
rs4822134
rs73419055
rs5751280
rs5758742
rs5758743
rs9653845
rs12166756
rs73419062
rs6002744
rs73419064
rs117190988
rs5751281
rs143750840
rs142974852
rs6002745
rs8136771
rs9611804
rs11703237
rs5996171
rs5996172
rs57271318
rs72619523
rs5758744
rs13057831
rs35998301
rs5758745
rs139672887
rs5758746
rs8141743
rs5758747
rs6002747
rs2142826
rs2142827
rs2142828
rs5751282
rs11705074
rs4822135
rs5758750
rs9623603
rs11703700
rs9611806
rs5751283
rs5758751
rs12159371
rs5758752
rs370511811
rs5758754
rs117625160
rs5751284
rs5758756
rs6002756
rs5751285
rs149343500
rs5758758
rs76628112
rs141420418
rs715499
rs4429562
rs5758762
rs5758763
rs73173058
rs2413692
rs28432165
rs5758764
rs73888326
rs5758768
rs550479474
rs5758770
rs5751289
rs28464369
rs2413693
rs56240930
rs5751290
rs5758772
rs5758773
rs114162817
rs1056566
rs7291176
rs2003672
rs2281103
rs1064877
rs2281104
rs117727340
rs5758775
rs12628879
rs189416876
rs13504
rs55762648
rs3201001
rs1812240
rs5751292
rs5751293
rs8140087
rs5758780
rs78433467
rs3985936
rs8137466
rs5758781
rs5751295
rs7287384
rs117701988
rs5751296
rs145458554
rs7290093
rs5758784
rs2413698
rs9623617
rs5758785
rs5758786
rs5751299
rs144482330
rs116938064
rs5758789
rs4822159
rs2038186
rs2038187
rs4822161
rs6002791
rs147681501
rs743885
rs183449354
rs136966
rs138618769
rs136974
rs136975
rs11090109
rs5758794
rs5758796
rs71329143
rs5751301
rs5751302
rs5758798
rs5758799
rs136976
rs4822167
rs136978
rs136979
rs73173077
rs136980
rs57266079
rs136983
rs74188227
rs118004820
rs73173079
rs136986
rs136987
rs136988
rs116965504
rs136989
rs3939039
rs136991
rs136992
rs13433651
rs149015834
rs41277497
rs56294912
rs374790543
rs3213548
rs145060540
rs5751306
rs2859031
rs145027073
rs13058560
rs137025
rs137026
rs150170009
rs8135177
rs3788593
rs55821000
rs137027
rs137028
rs137029
rs137030
rs6002795
rs60565735
rs12628267
rs151030156
rs137033
rs137034
rs137036
rs137037
rs77221604
rs9623626
rs137040
rs2859034
rs117089799
rs13058683
rs60809407
rs916323
rs76198090
rs12484552
rs2018875
rs137046
rs9623629
rs137050
rs137051
rs2007185
rs137053
rs183456205
rs137055
rs9590
rs60999122
rs137058
rs118147341
rs137059
rs150347890
rs377696219
rs72487664
rs76140054
rs137064
rs3752504
rs3752507
rs137065
rs137066
rs137067
rs373165265
rs145059817
rs137073
rs190137295
rs137074
rs137075
rs143639874
rs151242786
rs200803851
rs137079
rs137080
rs137083
rs79852074
rs142707922
rs2285137
rs137085
rs137086
rs137087
rs2239811
rs1043606
rs150617911
rs2071842
rs137092
rs137094
rs79640672
rs78715709
rs4822170
rs4822171
rs111630403
rs137095
rs5996194
rs146261543
rs137097
rs144015413
rs137098
rs137099
rs77542381
rs137100
rs148844756
rs112967681
rs4822173
rs73888342
rs28417761
rs137107
rs58566950
rs12628877
rs146060738
rs74198015
rs60530807
rs1540311
rs137111
rs5751310
rs137112
rs6002815
rs148484665
rs137116
rs68420
rs137117
rs74279210
rs137118
rs137119
rs12483767
rs137122
rs5758810
rs138986663
rs137123
rs137124
rs2018557
rs743887
rs743888
rs137126
rs2071843
rs2071844
rs8190459
rs137128
rs137129
rs137130
rs137131
rs137132
rs137134
rs118041142
rs137136
rs137137
rs2071846
rs137138
rs137139
rs2267452
rs2267453
rs2267454
rs737733
rs2285138
rs2285139
rs5758820
rs743889
rs2071847
rs6002829
rs2299832
rs2267455
rs2267456
rs146933294
rs5996199
rs5758822
rs5751314
rs8190423
rs8190422
rs8140318
rs5758823
rs5758824
rs2285141
rs5751315
rs5751316
rs6002838
rs6002839
rs78852336
rs148746072
rs7287830
rs5751318
rs12628044
rs6519327
rs6519328
rs7284660
rs149380549
rs5758830
rs8190413
rs2267457
rs734637
rs763063
rs5751319
rs2284088
rs1109585
rs6002848
rs8190402
rs916321
rs2413707
rs6002850
rs2413708
rs6002853
rs8190393
rs8190391
rs2284090
rs2267458
rs8190385
rs2267459
rs8190377
rs60631826
rs28365958
rs28365957
rs5996205
rs11705171
rs74761310
rs5758833
rs60685278
rs11705269
rs6002862
rs188535737
rs3761461
rs3827361
rs28699161
rs28404399
rs75096326
rs79153620
rs5758837
rs77394173
rs145530611
rs117383181
rs73888349
rs5758840
rs5758842
rs78089762
rs117438035
rs145601801
rs1009433
rs5758843
rs73174905
rs11090113
rs11090114
rs5751322
rs12627948
rs112490964
rs34945863
rs79173401
rs5751323
rs148760589
rs2858470
rs11705003
rs130320
rs2858471
rs130321
rs78856866
rs130322
rs12628966
rs130324
rs191013245
rs8135701
rs130326
rs130328
rs2413709
rs130329
rs130330
rs130331
rs130332
rs7286140
rs5758846
rs144657043
rs135093
rs73174907
rs148535601
rs135094
rs58319500
rs130333
rs130334
rs130335
rs5751329
rs8138985
rs10427938
rs130336
rs7286131
rs5758854
rs149011927
rs5758856
rs12628255
rs5758857
rs5758858
rs130338
rs5758859
rs145427997
rs5758860
rs117944674
rs73425294
rs17003208
rs61374197
rs12627752
rs130342
rs130343
rs130344
rs130345
rs130346
rs149152799
rs5758863
rs73888351
rs130347
rs130348
rs130349
rs130350
rs9611839
rs130364
rs130365
rs150228796
rs130367
rs130368
rs135097
rs739024
rs17003212
rs192871434
rs135098
rs130370
rs130371
rs130372
rs130374
rs130377
rs130379
rs5758865
rs130380
rs130382
rs130383
rs135100
rs130384
rs130385
rs130386
rs130387
rs130388
rs12628410
rs130389
rs130390
rs59408849
rs77371551
rs59356108
rs732336
rs736014
rs736013
rs736015
rs2006304
rs135105
rs2006303
rs4334578
rs5996223
rs739025
rs2899361
rs4822184
rs8142445
rs8142375
rs28915391
rs1053026
rs3747193
rs3747194
rs56308900
rs9623659
rs6002904
rs11541159
rs3788594
rs3788595
rs148907220
rs9611843
rs130394
rs145759487
rs78018648
rs3761462
rs130396
rs3761464
rs79365412
rs41277501
rs3761465
rs9623661
rs59585684
rs12628541
rs130399
rs3761467
rs2024643
rs8141906
rs12628919
rs11090115
rs4822185
rs28916570
rs77076498
rs60422751
rs5758870
rs5758871
rs117278642
rs910301
rs5758872
rs910302
rs910303
rs17003252
rs13057708
rs17485489
rs5996224
rs6002910
rs7284681
rs58866508
rs5758873
rs5751341
rs5758875
rs5751342
rs5751343
rs116846269
rs5758876
rs4822187
rs5758879
rs5758880
rs5758881
rs8141448
rs8141461
rs9620083
rs6002920
rs73174931
rs13055547
rs7286195
rs7286214
rs7285550
rs55878035
rs9620084
rs13055227
rs13056472
rs13055886
rs5758884
rs112899616
rs67194282
rs67418653
rs73174947
rs5751347
rs11704052
rs11704081
rs11704086
rs5758886
rs73174950
rs5758888
rs9620086
rs34470970
rs1989502
rs80071687
rs117083453
rs5758889
rs8139858
rs75950186
rs5758890
rs5758891
rs6002924
rs5758893
rs5758894
rs147989636
rs28992183
rs8141536
rs73174952
rs9607928
rs181424268
rs738526
rs1883990
rs8136914
rs1883991
rs738527
rs11703455
rs9620087
rs9623671
rs9620088
rs5751348
rs2143918
rs2143919
rs28992176
rs5751349
rs7287297
rs13056962
rs8138197
rs8138149
rs2143920
rs9623672
rs5758896
rs5758897
rs9611844
rs9611845
rs9620089
rs28910285
rs28910284
rs9607929
rs5758898
rs5751350
rs5751351
rs8184980
rs62238326
rs9611850
rs9611851
rs9623676
rs34091628
rs9611852
rs36060915
rs9611853
rs12166331
rs9623677
```
