## Supplementary material for "Characterization of shared and ancestry-specific signals driving complex traits using multi-ancestry fine-mapping": susiex_nc3.cs80.cs

```
CS_ID	SNP	BP	REF_ALLELE	ALT_ALLELE	REF_FRQ	BETA	SE	-LOG10P	CS_PIP	OVRL_PIP
1	rs9620001	42330229	C,C	T,T	0.798211,0.875992	-0.0337615,-0.00753012	0.00492643,0.0129696	11.1412,0.25064	0.133497	0.133497
1	rs10154646	42331409	C,C	G,G	0.799205,0.875992	-0.0339163,-0.00748098	0.00493553,0.0129696	11.1981,0.248667	0.121588	0.121588
1	rs1894713	42335621	A,A	G,G	0.799205,0.876984	-0.0338239,-0.0073873	0.00493553,0.0130145	11.1412,0.243903	0.104975	0.104976
1	rs1047997	42334953	G,G	C,C	0.799205,0.875992	-0.0338239,-0.0071595	0.00493553,0.0129696	11.1412,0.235872	0.103589	0.103589
1	rs6002552	42338351	A,A	G,G	0.799205,0.876984	-0.0336894,-0.00690866	0.00493553,0.0130145	11.0586,0.225099	0.0831918	0.0831922
1	rs6002548	42337040	G,G	T,T	0.799205,0.876984	-0.0336432,-0.00721209	0.00493553,0.0130145	11.0303,0.236969	0.078955	0.0789554
1	rs1023500	42340844	C,C	T,T	0.799205,0.876984	-0.0335507,-0.0068589	0.00493553,0.0130145	10.9737,0.223169	0.0672432	0.0672436
1	rs1023498	42340569	T,T	C,C	0.799205,0.876984	-0.0335507,-0.00661002	0.00493553,0.0130145	10.9737,0.213586	0.0662976	0.0662981
1	rs6002554	42339095	C,C	T,T	0.799205,0.876984	-0.0334161,-0.00696339	0.00493553,0.0130145	10.8917,0.227227	0.0552265	0.055227
2	rs12483853	40539525	C,C	G,G	0.864811,0.749008	-0.015855,0.0164329	0.0057824,0.00985893	2.21412,1.01975	0.0790798	0.0790798
2	rs4821942	40718100	A,A	G,G	0.808151,0.750992	-0.0123188,0.0308647	0.00502127,0.00988505	1.84911,2.74616	0.0475288	0.0475288
2	rs55844816	40803112	T,T	C,C	0.880716,0.786706	-0.0187643,0.0147616	0.00610001,0.0104354	2.67836,0.803569	0.0401529	0.0401529
2	rs8136269	40532444	C,C	G,G	0.804175,0.724206	-0.0160084,0.0170599	0.0049823,0.00956488	2.88162,1.12791	0.0371724	0.0371724
2	rs17323591	40534211	A,A	T,T	0.804175,0.727183	-0.0158702,0.0175192	0.0049823,0.00959722	2.83985,1.16791	0.0348891	0.0348891
2	rs8136149	40532484	T,T	C,C	0.804175,0.724206	-0.0159148,0.0171569	0.0049823,0.00956488	2.85329,1.13754	0.0348723	0.0348723
2	rs12484358	40774660	A,A	G,G	0.88171,0.785714	-0.0188324,0.015432	0.00612213,0.0104178	2.67836,0.858482	0.0348676	0.0348676
2	rs117667045	40736961	T,T	C,C	0.88171,0.78373	-0.0190208,0.0144409	0.00612213,0.010383	2.7234,0.784416	0.0346175	0.0346175
2	rs73165039	40535152	G,G	A,A	0.804175,0.72123	-0.0150851,0.0178434	0.0049823,0.0095333	2.60836,1.2129	0.0344004	0.0344004
2	rs73167022	40797256	T,T	A,A	0.880716,0.784722	-0.0185809,0.0146858	0.00610001,0.0104003	2.63475,0.801527	0.0342272	0.0342272
2	rs1807579	40528220	C,C	T,T	0.805169,0.723214	-0.0160839,0.0169441	0.00499191,0.00955427	2.89516,1.11832	0.0322833	0.0322833
2	rs67465697	40531645	G,G	A,A	0.803181,0.719246	-0.0160222,0.0159374	0.00497278,0.00951265	2.89516,1.02753	0.0316444	0.0316444
2	rs6001794	40529415	T,T	G,G	0.805169,0.725198	-0.0161776,0.0161907	0.00499191,0.00957558	2.92369,1.04159	0.0297456	0.0297456
2	rs8140695	40531506	A,A	T,T	0.803181,0.722222	-0.0159778,0.0155932	0.00497278,0.00954375	2.88162,0.990184	0.0282705	0.0282705
2	rs6001795	40530922	A,A	G,G	0.803181,0.72123	-0.0159333,0.015774	0.00497278,0.0095333	2.86811,1.00877	0.0281112	0.0281112
2	rs73167023	40799954	C,C	T,T	0.877734,0.782738	-0.0182934,0.0145611	0.00603539,0.0103658	2.61311,0.795597	0.0270111	0.0270111
2	rs17001868	40778231	C,C	A,A	0.880716,0.790675	-0.0182049,0.0135073	0.00610001,0.0105074	2.54648,0.701987	0.0266763	0.0266763
2	rs8140112	40533130	G,G	A,A	0.805169,0.72619	-0.0152081,0.0176471	0.00499191,0.00958635	2.63548,1.18281	0.0250875	0.0250875
2	rs8142177	42858260	A,A	T,T	0.792247,0.945437	0.0225094,0.0152011	0.00487344,0.0188207	5.41341,0.377501	0.0248669	0.0248669
2	rs73165040	40538602	T,T	C,C	0.805169,0.725198	-0.0155747,0.0176781	0.00499191,0.00957558	2.74266,1.18797	0.0233793	0.0233793
2	rs17323619	40538717	C,C	G,G	0.805169,0.725198	-0.0155747,0.0176781	0.00499191,0.00957558	2.74266,1.18797	0.0233793	0.0233793
2	rs73167027	40808676	T,T	A,A	0.874751,0.767857	-0.0185642,0.0191528	0.00597324,0.0101248	2.72487,1.23259	0.0216984	0.0216984
2	rs8136580	40530923	C,C	T,T	0.804175,0.72123	-0.0151788,0.0161649	0.0049823,0.0095333	2.63548,1.04597	0.0192449	0.0192449
2	rs11089973	40535657	G,G	A,A	0.806163,0.72123	-0.0150987,0.0175038	0.00500161,0.0095333	2.5955,1.17818	0.0187511	0.0187511
2	rs11089974	40543608	T,T	C,C	0.800199,0.723214	-0.0135387,0.0189151	0.00494472,0.00955427	2.20892,1.3212	0.0133641	0.0133641
2	rs721296	42859300	A,A	C,C	0.791252,0.945437	0.0219157,0.0160067	0.00486487,0.0188207	5.17777,0.40334	0.0128444	0.0128444
2	rs732383	40542121	C,C	T,T	0.801193,0.715278	-0.0130107,0.0196228	0.00495399,0.00947229	2.0639,1.41676	0.0127615	0.0127615
3	rs9607782	41587556	A,A	T,T	0.734592,0.944444	0.0338503,0.0152082	0.00447775,0.0186617	13.3935,0.381842	0.954017	0.954017
```
