## Supplementary material for "Characterization of shared and ancestry-specific signals driving complex traits using multi-ancestry fine-mapping": susiex_nc3.cs80.snp

```
BP	SNP	PIP(CS1)	LogBF(CS1,Pop1)	LogBF(CS1,Pop2)	PIP(CS2)	LogBF(CS2,Pop1)	LogBF(CS2,Pop2)	PIP(CS3)	LogBF(CS3,Pop1)	LogBF(CS3,Pop2)
40527858	rs2413611	8.85928e-13	1.45186	-1.17991	6.60449e-05	2.10309	-0.382548	2.47715e-17	-1.51646	-1.1793
40528220	rs1807579	1.2714e-13	-0.697997	-0.971391	0.0322833	7.44495	0.467564	1.85031e-17	-2.00422	-0.983295
40528393	rs117093907	9.06729e-14	-2.00742	-1.78145e-10	1.58364e-06	-2.01006	-1.78145e-10	1.13842e-16	-1.17065	-1.78145e-10
40529415	rs6001794	1.24895e-13	-0.667297	-1.01991	0.0297456	7.52626	0.304388	1.74637e-17	-2.00909	-1.03625
40530052	rs7284587	1.52122e-13	-1.59537	0.105368	1.80601e-06	-2.02999	0.151318	4.30922e-16	0.194544	-0.0340731
40530922	rs6001795	1.24967e-13	-0.645065	-1.04157	0.0281112	7.51383	0.260306	1.7461e-17	-1.99922	-1.04626
40530923	rs8136580	1.04583e-13	-0.844979	-1.01971	0.0192449	7.0677	0.327514	1.86343e-17	-1.9557	-1.02475
40531299	rs141746717	9.32468e-14	-1.97943	-1.78145e-10	1.69753e-06	-1.94062	-1.78145e-10	1.24199e-15	1.21901	-1.78145e-10
40531506	rs8140695	1.25496e-13	-0.630202	-1.0522	0.0282705	7.55265	0.227131	1.72557e-17	-2.00174	-1.05557
40531645	rs67465697	1.30122e-13	-0.615261	-1.03094	0.0316444	7.59155	0.300975	1.75624e-17	-2.00418	-1.03552
40532444	rs8136269	1.3026e-13	-0.672677	-0.972468	0.0371724	7.5757	0.477828	1.86131e-17	-2.00775	-0.97384
40532484	rs8136149	1.27137e-13	-0.703325	-0.966089	0.0348723	7.49416	0.495498	1.88249e-17	-2.00279	-0.967481
40533130	rs8140112	1.09997e-13	-0.884084	-0.930139	0.0250875	7.09039	0.569942	1.99921e-17	-1.96469	-0.945427
40534211	rs17323591	1.28499e-13	-0.717799	-0.940959	0.0348891	7.45544	0.534693	1.90549e-17	-2.00031	-0.957823
40534466	rs9611273	2.11986e-13	-1.50438	0.346225	2.27724e-06	-1.98591	0.339078	9.00747e-16	0.738154	0.159615
40534964	rs2064258	3.89095e-13	0.618222	-1.16908	0.000418581	3.84831	-0.281235	4.13685e-17	-1.01673	-1.16621
40535152	rs73165039	1.22025e-13	-0.797029	-0.913423	0.0344004	7.35199	0.624042	2.03017e-17	-1.97128	-0.923469
40535399	rs5995819	1.62224e-13	-1.59521	0.169512	1.81348e-06	-2.03733	0.16279	2.97246e-16	-0.205236	-0.00565863
40535657	rs11089973	1.01004e-13	-0.96156	-0.937963	0.0187511	6.80917	0.560041	2.03667e-17	-1.94401	-0.947544
40535731	rs2143177	3.32772e-13	0.467612	-1.17483	0.000634059	4.31049	-0.328143	5.06535e-17	-0.808084	-1.17236
40535963	rs2179422	9.03737e-14	-1.55654	-0.454188	1.07274e-06	-2.01457	-0.385013	3.06138e-16	0.367835	-0.549254
40537011	rs34301841	8.89299e-14	-2.02683	-1.78145e-10	1.95385e-06	-1.79999	-1.78145e-10	6.77413e-17	-1.68976	-1.78145e-10
40538602	rs73165040	1.12614e-13	-0.858699	-0.932016	0.0233793	7.00933	0.580482	2.00507e-17	-1.97176	-0.935435
40538717	rs17323619	1.12614e-13	-0.858699	-0.932016	0.0233793	7.00933	0.580482	2.00507e-17	-1.97176	-0.935435
40538762	rs117941537	1.49892e-12	-2.27418e-10	0.797822	0.000117102	-2.27418e-10	2.29325	7.89614e-16	-2.27418e-10	0.766088
40539200	rs6001799	7.47621e-14	-1.26122	-0.939144	0.00611559	5.7216	0.5272	2.33801e-17	-1.78784	-0.965733
40539379	rs2103648	2.15432e-13	-1.50678	0.36474	2.19945e-06	-2.03914	0.35755	4.52519e-16	0.0324037	0.176971
40539508	rs75918954	1.1145e-13	-1.8011	-1.78145e-10	1.95518e-06	-1.79931	-1.78145e-10	1.82906e-16	-0.696481	-1.78145e-10
40539525	rs12483853	7.55805e-14	-1.18822	-1.00126	0.0790798	8.55224	0.256185	1.73102e-17	-2.01652	-1.03763
40539707	rs183668362	4.85624e-12	1.97334	-1.78145e-10	7.07265e-05	1.78903	-1.78145e-10	4.67224e-16	0.241352	-1.78145e-10
40540185	rs6001800	1.44735e-13	-1.78955	0.249774	2.06456e-06	-1.95594	0.211068	1.56631e-16	-0.910078	0.058514
40540762	rs4586740	1.15096e-13	-0.581515	-1.1874	6.64709e-05	2.28405	-0.557083	1.93323e-17	-1.75629	-1.18739
40540766	rs6001801	1.04044e-13	-1.87092	0.00105153	1.84255e-06	-1.88333	0.0246818	1.11135e-16	-1.05121	-0.143495
40541173	rs4588292	1.02474e-13	-1.87092	-0.014158	1.81446e-06	-1.88333	0.00932131	1.09563e-16	-1.05121	-0.157746
40541700	rs2413617	1.0784e-13	-1.81212	-0.0219051	1.67928e-06	-1.95292	0.00149695	1.26484e-16	-0.900338	-0.165003
40541775	rs113197291	6.95712e-14	-2.03762	-0.234706	1.33356e-06	-1.98965	-0.192296	3.78287e-17	-1.90711	-0.365279
40541838	rs2005999	1.29437e-13	-0.513131	-1.13836	0.000112114	2.41841	-0.168688	2.07849e-17	-1.72751	-1.14372
40541981	rs732384	9.33364e-14	-1.24127	-0.737197	0.0114117	5.9033	0.969301	3.10174e-17	-1.69524	-0.775669
40542101	rs146788634	5.3552e-13	-2.27418e-10	-0.23144	1.02546e-05	-2.27418e-10	-0.142062	3.02078e-16	-2.27418e-10	-0.194771
40542121	rs732383	9.67317e-14	-1.20554	-0.737197	0.0127615	6.01509	0.969301	3.03169e-17	-1.71808	-0.775669
40542688	rs4820397	1.2651e-13	-0.527126	-1.14723	0.000102175	2.36759	-0.210695	1.99599e-17	-1.75966	-1.15207
40542864	rs78557897	8.96086e-14	-2.01923	-1.78145e-10	1.53757e-06	-2.03959	-1.78145e-10	4.98285e-17	-1.99687	-1.78145e-10
40542915	rs4586733	1.02148e-13	-1.81676	-0.071494	1.61996e-06	-1.9388	-0.0485927	1.18498e-16	-0.919146	-0.211414
40543215	rs6001802	9.81509e-14	-1.8233	-0.104871	1.5733e-06	-1.9343	-0.0823132	1.13183e-16	-0.933841	-0.242612
40543608	rs11089974	9.98613e-14	-1.10047	-0.810423	0.0133641	6.25025	0.780281	2.64416e-17	-1.77831	-0.852204
40544031	rs57774511	8.6282e-14	-1.26504	-0.792019	0.009199	5.82799	0.829063	3.00016e-17	-1.67932	-0.824886
40544337	rs5995825	5.91163e-14	-1.39552	-1.03965	2.15623e-05	0.82255	-0.221396	2.88527e-17	-1.47579	-1.06746
40545275	rs135630	7.01819e-13	0.0389975	-1.78145e-10	1.0229e-05	-0.144566	-1.78145e-10	1.11363e-16	-1.19266	-1.78145e-10
40545595	rs6001804	2.83366e-14	-2.00803	-1.16249	6.94517e-07	-1.74117	-1.09316	4.05179e-17	-1.04594	-1.15777
40546153	rs5995826	5.35659e-14	-1.48962	-1.04414	1.96899e-05	0.757091	-0.246778	2.13106e-17	-1.76517	-1.08108
40546525	rs79499264	1.00306e-13	-1.90645	-1.78145e-10	1.71323e-06	-1.93141	-1.78145e-10	8.38603e-16	0.826282	-1.78145e-10
40546633	rs4820399	5.44596e-14	-1.47796	-1.03926	2.05041e-05	0.783297	-0.232463	2.1599e-17	-1.75691	-1.0759
40547435	rs117244557	6.27011e-13	-2.27418e-10	-0.0737152	3.32535e-05	-2.27418e-10	1.03437	3.33616e-16	-2.27418e-10	-0.095464
40547688	rs80148882	9.67911e-14	-1.94212	-1.78145e-10	1.56235e-06	-2.0236	-1.78145e-10	1.07541e-16	-1.22758	-1.78145e-10
40547986	rs145908710	2.08057e-13	-2.27418e-10	-1.17687	3.73849e-06	-2.27418e-10	-1.15111	1.12457e-16	-2.27418e-10	-1.18288
40548084	rs4820400	5.53355e-14	-1.48962	-1.01164	2.14303e-05	0.757091	-0.162079	2.20398e-17	-1.76517	-1.04743
40548492	rs4585125	5.17134e-14	-1.56355	-1.00541	1.1208e-05	0.0939452	-0.147109	1.88773e-17	-1.92563	-1.04187
40548703	rs8137853	5.39138e-14	-1.52334	-1.00395	1.24947e-05	0.199142	-0.143627	1.96391e-17	-1.88737	-1.04056
40549383	rs62236803	1.11176e-13	-1.80356	-1.78145e-10	1.84395e-06	-1.85788	-1.78145e-10	8.66265e-17	-1.44385	-1.78145e-10
40549441	rs62236804	1.03296e-13	-1.87708	-1.78145e-10	1.72048e-06	-1.92719	-1.78145e-10	9.31174e-17	-1.37159	-1.78145e-10
40550105	rs9611279	5.44627e-14	-1.48923	-1.02793	1.24546e-05	0.250166	-0.197872	1.95057e-17	-1.87385	-1.0609
40550107	rs3950173	5.40057e-14	-1.50078	-1.02481	1.22588e-05	0.226557	-0.190106	1.94368e-17	-1.88017	-1.05812
40550982	rs4820403	5.43161e-14	-1.46838	-1.05148	1.28003e-05	0.339559	-0.259883	1.93061e-17	-1.85949	-1.08555
40551767	rs1012241	5.40237e-14	-1.46838	-1.05688	1.262e-05	0.339559	-0.274071	1.92163e-17	-1.85949	-1.09021
40551850	rs2899334	5.32126e-14	-1.49179	-1.04859	1.22924e-05	0.291561	-0.252371	1.91032e-17	-1.87256	-1.08305
40552119	rs9611280	9.2515e-14	-1.98731	-1.78145e-10	1.53934e-06	-2.03844	-1.78145e-10	9.32495e-17	-1.37018	-1.78145e-10
40554008	rs6001807	5.36543e-14	-1.49179	-1.04033	1.25058e-05	0.291561	-0.235162	1.92223e-17	-1.87256	-1.07683
40554300	rs5995827	5.35686e-14	-1.49179	-1.04192	1.25054e-05	0.291561	-0.235191	1.92141e-17	-1.87256	-1.07725
40554325	rs5015397	5.27977e-14	-1.50332	-1.0449	1.21183e-05	0.267742	-0.242815	1.90432e-17	-1.87891	-1.07984
40554445	rs4402860	5.43831e-14	-1.66262	-0.856009	0.00277867	4.79611	0.663823	2.94568e-17	-1.61949	-0.903041
40554527	rs6001808	5.40353e-14	-1.48015	-1.0449	1.27111e-05	0.3155	-0.242815	1.9289e-17	-1.86608	-1.07984
40554582	rs4642036	5.41961e-14	-1.48015	-1.04192	1.28084e-05	0.3155	-0.235191	1.93389e-17	-1.86608	-1.07725
40555139	rs140695498	1.09212e-13	-1.66884	-0.152541	1.30391e-06	-2.03947	-0.164953	1.51925e-16	-0.585455	-0.296611
40555161	rs201838866	2.07809e-13	-2.27418e-10	-1.17806	3.81277e-06	-2.27418e-10	-1.13144	1.15747e-16	-2.27418e-10	-1.15405
40555168	rs185936105	2.07767e-13	-2.27418e-10	-1.17826	3.81084e-06	-2.27418e-10	-1.13194	1.15702e-16	-2.27418e-10	-1.15444
40555638	rs12484633	5.27977e-14	-1.50332	-1.0449	1.21183e-05	0.267742	-0.242815	1.90432e-17	-1.87891	-1.07984
40555879	rs5995829	5.26427e-14	-1.50332	-1.04784	1.20267e-05	0.267742	-0.250409	1.89947e-17	-1.87891	-1.08239
40555993	rs11705370	4.98586e-14	-1.5493	-1.05619	1.06854e-05	0.171337	-0.272252	1.83965e-17	-1.90368	-1.08962
40556101	rs11705389	5.23538e-14	-1.50332	-1.05334	1.18554e-05	0.267742	-0.26475	1.89044e-17	-1.87891	-1.08715
40556116	rs11705281	9.30789e-14	-1.98123	-1.78145e-10	1.53724e-06	-2.0398	-1.78145e-10	1.32067e-16	-1.02214	-1.78145e-10
40557812	rs8137693	5.26567e-14	-1.50332	-1.04757	1.20261e-05	0.267742	-0.250458	1.90171e-17	-1.87891	-1.08121
40558016	rs8141549	5.21573e-14	-1.51022	-1.05019	1.20735e-05	0.278487	-0.257265	1.92774e-17	-1.86303	-1.08349
40558064	rs12484438	4.47413e-14	-2.03825	-0.675535	3.93774e-05	0.680492	0.522907	3.7479e-17	-1.51614	-0.765537
40558164	rs4820406	5.17737e-14	-1.51472	-1.05308	1.15772e-05	0.244042	-0.264799	1.88087e-17	-1.88514	-1.086
40558452	rs4821929	5.17737e-14	-1.51472	-1.05308	1.15772e-05	0.244042	-0.264799	1.88087e-17	-1.88514	-1.086
40558595	rs4820407	5.18539e-14	-1.51472	-1.05153	1.15777e-05	0.244042	-0.26475	1.88164e-17	-1.88514	-1.08559
40559156	rs1474667	4.38135e-14	-2.03828	-0.696457	3.77613e-05	0.677829	0.483665	3.84548e-17	-1.47334	-0.782634
40560600	rs13053550	5.13515e-14	-1.51472	-1.06127	1.1329e-05	0.244042	-0.286468	1.86756e-17	-1.88514	-1.0931
40561283	rs8139315	9.55682e-14	-1.57757	-0.37727	1.0591e-06	-2.02412	-0.388247	1.19913e-16	-0.61457	-0.504119
40561759	rs6001817	4.78501e-14	-1.58747	-1.05914	9.24065e-06	0.0330702	-0.279251	1.80774e-17	-1.92216	-1.08863
40562227	rs11089975	9.71284e-14	-1.54012	-0.398523	1.04592e-06	-2.02882	-0.396075	1.18686e-16	-0.619021	-0.509956
40562242	rs7285909	5.07377e-14	-1.52712	-1.06089	1.10544e-05	0.218112	-0.285079	1.85694e-17	-1.89185	-1.09209
40562877	rs6001819	5.04715e-14	-1.52712	-1.06615	1.08914e-05	0.218112	-0.299929	1.85013e-17	-1.89185	-1.09576
40563020	rs7289946	5.11014e-14	-1.51472	-1.06615	1.11775e-05	0.244042	-0.299929	1.86259e-17	-1.88514	-1.09576
40563685	rs9611281	9.38036e-14	-1.97348	-1.78145e-10	1.54475e-06	-2.03493	-1.78145e-10	9.77349e-17	-1.3232	-1.78145e-10
40563804	rs6001820	5.08269e-14	-1.51472	-1.07153	1.10147e-05	0.244042	-0.314606	1.85391e-17	-1.88514	-1.10044
40563815	rs60553412	4.77631e-14	-1.53503	-1.1134	1.01367e-06	-1.28256	-1.17365	1.69023e-17	-1.94255	-1.13546
40565542	rs34323392	4.80011e-14	-1.52713	-1.11632	1.02224e-06	-1.2729	-1.1749	1.692e-17	-1.93906	-1.1379
40566118	rs5995832	4.97062e-14	-1.52712	-1.08143	1.04485e-05	0.218112	-0.341444	1.82435e-17	-1.89185	-1.1098
40566675	rs62638153	4.99644e-14	-1.52712	-1.07624	1.06014e-05	0.218112	-0.326918	1.83247e-17	-1.89185	-1.10535
40566936	rs62236835	5.03524e-14	-1.52712	-1.06851	1.08295e-05	0.218112	-0.305631	1.84473e-17	-1.89185	-1.09869
40567251	rs57259665	1.5071e-13	-1.59709	0.0977713	1.7373e-06	-2.04033	0.122869	2.31721e-16	-0.446611	-0.0133095
40567581	rs6001821	4.9541e-14	-1.53827	-1.07361	1.04317e-05	0.194664	-0.319608	1.82569e-17	-1.89782	-1.10309
40567673	rs57770630	4.81272e-14	-1.51918	-1.12165	1.02818e-06	-1.26318	-1.17882	1.68115e-17	-1.9355	-1.14789
40567889	rs117003628	1.33449e-13	-1.62096	-1.78145e-10	2.27484e-06	-1.64788	-1.78145e-10	1.38429e-16	-0.975098	-1.78145e-10
40567894	rs713658	4.96734e-14	-1.53827	-1.07094	1.05086e-05	0.194664	-0.312266	1.8299e-17	-1.89782	-1.10079
40568512	rs738449	5.00964e-14	-1.52712	-1.07361	1.06792e-05	0.218112	-0.319608	1.83663e-17	-1.89185	-1.10309
40569157	rs6001823	4.99644e-14	-1.52712	-1.07624	1.06014e-05	0.218112	-0.326918	1.83247e-17	-1.89185	-1.10535
40569326	rs9611282	1.0746e-13	-1.61574	-0.221818	1.20356e-06	-2.04071	-0.243801	1.60439e-16	-0.482145	-0.345398
40571499	rs6001826	4.9249e-14	-1.53894	-1.07885	9.03791e-06	0.0658323	-0.334197	1.74908e-17	-1.93619	-1.10759
40572423	rs5995833	4.96571e-14	-1.52779	-1.08174	9.12589e-06	0.0886002	-0.347277	1.75497e-17	-1.93107	-1.10935
40576872	rs62236839	4.41587e-14	-1.59447	-1.13242	9.3497e-07	-1.35576	-1.18127	1.62343e-17	-1.96771	-1.15062
40578343	rs17421384	1.07511e-13	-1.83709	-1.78145e-10	1.81487e-06	-1.87378	-1.78145e-10	2.19983e-16	-0.511905	-1.78145e-10
40578764	rs10222225	4.93304e-14	-1.52712	-1.08901	1.0096e-05	0.218112	-0.375769	1.81258e-17	-1.89185	-1.11627
40578875	rs138729509	8.91958e-14	-2.02384	-1.78145e-10	1.53649e-06	-2.04029	-1.78145e-10	9.11145e-17	-1.39334	-1.78145e-10
40578900	rs141986157	9.19092e-14	-1.99388	-1.78145e-10	1.56268e-06	-2.02339	-1.78145e-10	6.2061e-17	-1.77734	-1.78145e-10
40579423	rs7290804	4.99351e-14	-1.52712	-1.07683	1.05315e-05	0.218112	-0.333529	1.8329e-17	-1.89185	-1.10512
40579805	rs6001828	6.0601e-14	-1.27081	-1.13956	9.06774e-06	0.272603	-0.537673	1.67837e-17	-1.92857	-1.15648
40581225	rs147588181	9.0307e-14	-2.01146	-1.78145e-10	5.41591e-06	-0.780452	-1.78145e-10	5.98408e-17	-1.81377	-1.78145e-10
40581822	rs8142495	4.782e-14	-1.57099	-1.07624	9.65926e-06	0.125043	-0.326918	1.79051e-17	-1.91502	-1.10535
40582484	rs7288257	2.88433e-14	-2.0147	-1.1381	7.0691e-07	-1.76518	-1.05146	3.17483e-17	-1.31744	-1.13017
40582968	rs9611283	1.71137e-13	-1.37221	-1.78145e-10	1.86676e-06	-1.84559	-1.78145e-10	6.73407e-16	0.606895	-1.78145e-10
40584151	rs143409663	1.00369e-12	-2.27418e-10	0.396761	3.70213e-05	-2.27418e-10	1.1417	4.65819e-16	-2.27418e-10	0.238341
40584391	rs6001829	4.87131e-14	-1.5493	-1.07943	9.97768e-06	0.171337	-0.340779	1.8073e-17	-1.90368	-1.10736
40584962	rs9611286	1.47827e-13	-1.56868	0.0500513	1.62377e-06	-2.02152	0.0364755	1.6768e-16	-0.675402	-0.107994
40585744	rs738450	4.77928e-14	-1.57147	-1.07633	9.36833e-06	0.0938112	-0.326269	1.827e-17	-1.89551	-1.10468
40585882	rs117771237	9.19054e-14	-1.99392	-1.78145e-10	1.63473e-06	-1.97832	-1.78145e-10	4.79893e-17	-2.03448	-1.78145e-10
40586069	rs12628783	4.49219e-14	-1.60429	-1.10547	6.58548e-07	-1.71942	-1.16809	1.66062e-17	-1.96913	-1.12655
40587100	rs9611288	1.60097e-13	-1.69552	0.256614	1.97556e-06	-2.03089	0.241946	2.09387e-16	-0.646725	0.0854531
40587118	rs117836873	2.80375e-13	-0.878551	-1.78145e-10	6.59894e-06	-0.582884	-1.78145e-10	8.58983e-17	-1.45229	-1.78145e-10
40587244	rs3985940	4.94105e-14	-1.53827	-1.07624	1.03557e-05	0.194664	-0.326918	1.82156e-17	-1.89782	-1.10535
40587717	rs140293330	1.35278e-12	0.695239	-1.78145e-10	0.000178799	2.71647	-1.78145e-10	8.91482e-16	0.88743	-1.78145e-10
40591258	rs6001831	4.89416e-14	-1.53827	-1.08578	1.00808e-05	0.194664	-0.353823	1.80675e-17	-1.89782	-1.11352
40591312	rs17421586	4.18744e-14	-2.02996	-0.750047	4.42729e-05	0.936477	0.384103	3.3731e-17	-1.55708	-0.829955
40591755	rs4550767	5.04165e-14	-1.50329	-1.09107	1.13269e-05	0.331358	-0.373967	1.83612e-17	-1.87788	-1.11734
40592214	rs6001832	4.18744e-14	-2.02996	-0.750047	4.42729e-05	0.936477	0.384103	3.3731e-17	-1.55708	-0.829955
40592458	rs62236841	9.51797e-14	-1.95891	-1.78145e-10	1.68943e-06	-1.9454	-1.78145e-10	1.25747e-16	-1.07118	-1.78145e-10
40593320	rs62236842	4.26915e-14	-1.64728	-1.1134	6.4786e-07	-1.73156	-1.17231	1.62183e-17	-1.98504	-1.13428
40594702	rs7288451	1.17575e-13	-1.70476	-0.0428443	1.54613e-06	-1.97814	-0.0558991	1.21365e-16	-0.912021	-0.194636
40595562	rs117975725	3.59448e-13	-2.27418e-10	-0.630111	4.54078e-06	-2.27418e-10	-0.956693	1.90587e-16	-2.27418e-10	-0.655344
40596384	rs142949835	1.22499e-13	-1.70658	-1.78145e-10	2.58577e-06	-1.51977	-1.78145e-10	8.52024e-17	-1.46043	-1.78145e-10
40596624	rs62236844	3.87421e-14	-1.70931	-1.14844	8.05962e-07	-1.50007	-1.18544	1.53799e-17	-2.00909	-1.1633
40596888	rs7291171	1.18683e-13	-1.74536	0.00714093	1.65674e-06	-1.95874	-0.00619677	1.17904e-16	-0.987536	-0.148046
40597667	rs6001833	9.82387e-14	-1.86328	-0.0639975	1.65049e-06	-1.89179	-0.0769308	9.14309e-17	-1.17554	-0.21433
40599631	rs8137636	5.42298e-14	-1.43762	-1.08383	1.22545e-05	0.389263	-0.353163	1.88722e-17	-1.85663	-1.11114
40599879	rs8137796	5.01508e-14	-1.51329	-1.08635	1.05534e-05	0.247018	-0.360367	1.83163e-17	-1.88436	-1.1133
40600487	rs6001834	5.22255e-14	-1.47528	-1.08383	1.16791e-05	0.341174	-0.353163	1.87159e-17	-1.86494	-1.11114
40601639	rs4821932	5.07335e-14	-1.50174	-1.08635	1.08096e-05	0.271011	-0.360367	1.84324e-17	-1.87804	-1.1133
40602072	rs4821933	4.94032e-14	-1.52472	-1.08994	1.02376e-05	0.223148	-0.36687	1.81616e-17	-1.89056	-1.11559
40602620	rs5995835	1.14725e-13	-1.64391	-0.128229	1.3885e-06	-2.00078	-0.140786	1.25061e-16	-0.802608	-0.274044
40602815	rs5995836	4.84145e-14	-1.5416	-1.09328	1.00766e-05	0.210268	-0.369843	1.84292e-17	-1.88099	-1.11052
40602948	rs6001835	1.15298e-13	-1.64391	-0.123245	1.39539e-06	-2.00078	-0.135832	1.25641e-16	-0.802608	-0.269415
40603580	rs6001837	4.89061e-14	-1.53603	-1.08875	1.0099e-05	0.199401	-0.356753	1.81906e-17	-1.89663	-1.10792
40603732	rs2143175	4.11477e-14	-2.02989	-0.767624	3.30288e-05	0.669598	0.357989	3.66394e-17	-1.47602	-0.828309
40604716	rs4239893	4.93402e-14	-1.52472	-1.09122	1.02677e-05	0.223148	-0.363942	1.82609e-17	-1.89056	-1.11014
40604945	rs4820408	4.7939e-14	-1.5585	-1.08625	9.40876e-06	0.12138	-0.349531	1.83847e-17	-1.88826	-1.10568
40605163	rs6001841	4.90285e-14	-1.53603	-1.08625	1.01722e-05	0.199401	-0.349531	1.82315e-17	-1.89663	-1.10568
40605681	rs738447	4.90285e-14	-1.53603	-1.08625	1.01722e-05	0.199401	-0.349531	1.82315e-17	-1.89663	-1.10568
40605700	rs117443003	1.29202e-13	-1.6533	-1.78145e-10	1.55109e-06	-2.03083	-1.78145e-10	4.78318e-17	-2.03776	-1.78145e-10
40606001	rs5995838	4.99074e-14	-1.51329	-1.09122	1.05157e-05	0.247018	-0.363942	1.83744e-17	-1.88436	-1.11014
40606293	rs5995839	4.91137e-14	-1.52472	-1.09582	1.01292e-05	0.223148	-0.377514	1.81859e-17	-1.89056	-1.11426
40607629	rs62237976	4.20777e-14	-1.62096	-1.1542	9.25355e-07	-1.3605	-1.18687	1.57966e-17	-1.97717	-1.16849
40607833	rs78401207	1.05528e-13	-1.8557	-1.78145e-10	1.62923e-06	-1.98168	-1.78145e-10	1.27291e-16	-1.05898	-1.78145e-10
40608486	rs150850674	2.31712e-13	-1.06918	-1.78145e-10	5.0673e-06	-0.846985	-1.78145e-10	7.2057e-17	-1.628	-1.78145e-10
40609151	rs6001842	4.53448e-14	-1.51329	-1.18709	7.45984e-06	0.247018	-0.707277	1.7008e-17	-1.88436	-1.18741
40610398	rs8138982	2.32408e-13	-1.3832	0.317018	1.24105e-06	-1.94946	-0.30437	1.06028e-16	-1.35116	0.109409
40610600	rs6001843	4.587e-14	-1.50174	-1.18713	7.67062e-06	0.271011	-0.703406	1.7116e-17	-1.87804	-1.1874
40611628	rs138019	2.25255e-13	-1.43026	0.332811	1.23501e-06	-1.96645	-0.292262	1.02531e-16	-1.39937	0.124075
40612131	rs138020	1.19669e-13	-1.59268	-0.137266	1.32152e-06	-2.02351	-0.167502	1.33783e-16	-0.709654	-0.299586
40612156	rs3091342	1.03879e-13	-1.87145	-1.78145e-10	1.55563e-06	-2.02791	-1.78145e-10	3.6159e-16	-0.0149447	-1.78145e-10
40612323	rs116914944	1.4006e-13	-1.57261	-1.78145e-10	2.32454e-06	-1.62627	-1.78145e-10	8.38727e-16	0.82643	-1.78145e-10
40612974	rs138021	1.20401e-13	-1.59268	-0.13117	1.32948e-06	-2.02351	-0.161495	1.34535e-16	-0.709654	-0.29398
40613036	rs138022	1.29433e-13	-1.58294	-0.0685755	1.41149e-06	-2.02536	-0.099792	1.44924e-16	-0.692909	-0.236339
40613073	rs138023	1.19566e-13	-1.59268	-0.138128	1.3204e-06	-2.02351	-0.168351	1.33677e-16	-0.709654	-0.300378
40613282	rs138024	4.75062e-14	-1.56258	-1.09124	8.80235e-06	0.0692351	-0.364009	1.86286e-17	-1.8706	-1.11016
40614512	rs12160931	4.03921e-14	-2.03349	-0.782557	3.31507e-05	0.702059	0.329213	3.40389e-17	-1.53584	-0.842111
40614627	rs138026	1.23583e-13	-1.58294	-0.114821	1.34858e-06	-2.02536	-0.145381	1.3888e-16	-0.692909	-0.278939
40614675	rs78666753	1.12604e-13	-1.7908	-1.78145e-10	3.01159e-06	-1.36733	-1.78145e-10	8.31673e-17	-1.4846	-1.78145e-10
40615276	rs739182	4.09998e-14	-2.03349	-0.767624	3.41185e-05	0.702059	0.357989	3.4512e-17	-1.53584	-0.828309
40616112	rs138027	1.35657e-13	-1.56315	-0.041395	1.47196e-06	-2.02874	-0.0544582	1.56502e-16	-0.659099	-0.193286
40616703	rs62237977	4.48491e-14	-1.57041	-1.14096	9.51433e-07	-1.3354	-1.18418	1.62725e-17	-1.95775	-1.15822
40616707	rs138028	1.32654e-13	-1.5731	-0.0538354	1.42966e-06	-2.0271	-0.0852583	1.49404e-16	-0.676057	-0.222745
40617100	rs138029	1.39077e-13	-1.5731	-0.0065497	1.4979e-06	-2.0271	-0.0386258	1.56071e-16	-0.676057	-0.179087
40618063	rs62237978	4.38987e-14	-1.57524	-1.15756	9.80528e-07	-1.30262	-1.18684	1.60715e-17	-1.95865	-1.16976
40618415	rs118077426	9.13787e-14	-1.99967	-1.78145e-10	8.61541e-06	-0.316241	-1.78145e-10	9.94884e-17	-1.30541	-1.78145e-10
40618811	rs5750905	4.75063e-14	-1.48903	-1.16479	8.08894e-06	0.297249	-0.676544	1.74186e-17	-1.87103	-1.17689
40619009	rs138031	5.06632e-14	-1.50117	-1.08831	1.08755e-05	0.272183	-0.355461	1.8545e-17	-1.87773	-1.10752
40619078	rs138032	5.14061e-14	-1.48903	-1.08589	1.12295e-05	0.297249	-0.348493	1.87103e-17	-1.87103	-1.10535
40619239	rs138033	7.39006e-13	0.0906277	-1.78145e-10	5.73891e-06	-0.722524	-1.78145e-10	7.90186e-17	-1.53577	-1.78145e-10
40619708	rs138035	5.18516e-14	-1.47799	-1.08831	1.14073e-05	0.319926	-0.355461	1.87849e-17	-1.86488	-1.10752
40619779	rs138036	5.12821e-14	-1.48903	-1.08831	1.11516e-05	0.297249	-0.355461	1.86698e-17	-1.87103	-1.10752
40620467	rs138037	5.18516e-14	-1.47799	-1.08831	1.14073e-05	0.319926	-0.355461	1.87849e-17	-1.86488	-1.10752
40620565	rs138038	5.1977e-14	-1.47799	-1.08589	1.14871e-05	0.319926	-0.348493	1.88257e-17	-1.86488	-1.10535
40621288	rs138039	5.06632e-14	-1.50117	-1.08831	1.08755e-05	0.272183	-0.355461	1.8545e-17	-1.87773	-1.10752
40621404	rs138040	5.15445e-14	-1.48903	-1.0832	1.13163e-05	0.297249	-0.340796	1.87556e-17	-1.87103	-1.10294
40621645	rs138041	5.293e-14	-1.45982	-1.08589	1.13772e-05	0.310309	-0.348493	1.86421e-17	-1.87468	-1.10535
40621877	rs62237980	4.45429e-14	-1.57802	-1.14021	9.44007e-07	-1.34472	-1.1827	1.62578e-17	-1.96093	-1.15595
40623249	rs138042	4.23555e-14	-1.69036	-1.07822	6.97811e-06	-0.200301	-0.326713	1.68917e-17	-1.98019	-1.09845
40623430	rs138043	5.14206e-14	-1.50126	-1.07338	1.10629e-05	0.251453	-0.317648	1.88296e-17	-1.87488	-1.09514
40624547	rs1962769	1.68973e-13	-1.622	0.237063	1.91959e-06	-2.04017	0.222494	2.57524e-16	-0.421444	0.0671014
40624808	rs138045	1.78948e-13	-1.32758	-1.78145e-10	6.38212e-06	-0.616292	-1.78145e-10	8.02482e-17	-1.52033	-1.78145e-10
40625909	rs138047	5.18142e-14	-1.51318	-1.05384	1.16648e-05	0.247254	-0.260471	1.90077e-17	-1.8843	-1.07631
40625951	rs138048	5.12028e-14	-1.52505	-1.05384	1.13792e-05	0.222463	-0.260471	1.88858e-17	-1.89073	-1.07631
40627059	rs138049	1.20131e-13	-0.664241	-1.06185	0.0001164	2.22754	0.0597044	2.29996e-17	-1.70501	-1.06497
40627061	rs138050	8.09027e-14	-0.993382	-1.12805	1.31782e-05	0.657703	-0.548935	1.7227e-17	-1.92073	-1.13825
40627319	rs138051	5.24911e-14	-1.48903	-1.065	1.19026e-05	0.297249	-0.290288	1.90669e-17	-1.87103	-1.08648
40627876	rs118070654	2.50243e-13	-2.27418e-10	-0.992245	5.14493e-06	-2.27418e-10	-0.831781	1.44779e-16	-2.27418e-10	-0.930246
40628754	rs5750907	5.30546e-14	-1.50117	-1.04219	1.2327e-05	0.272183	-0.23018	1.93377e-17	-1.87773	-1.06567
40629138	rs5750908	5.29335e-14	-1.47799	-1.06766	1.20882e-05	0.319926	-0.297488	1.91384e-17	-1.86488	-1.08888
40629445	rs57124092	4.49698e-14	-1.58415	-1.12454	9.77033e-07	-1.31385	-1.17918	1.64114e-17	-1.96237	-1.14511
40629805	rs1018807	5.18142e-14	-1.51318	-1.05384	1.16648e-05	0.247254	-0.260471	1.90077e-17	-1.8843	-1.07631
40629980	rs1894588	1.61954e-13	-1.42736	-1.78145e-10	6.7315e-05	1.73959	-1.78145e-10	4.76894e-17	-2.04075	-1.78145e-10
40630949	rs77943556	1.17585e-12	-2.27418e-10	0.555071	1.43161e-05	-2.27418e-10	0.191595	5.76313e-16	-2.27418e-10	0.451196
40631033	rs5757882	5.30797e-14	-1.50117	-1.04171	1.22437e-05	0.272183	-0.236961	1.93642e-17	-1.87773	-1.0643
40631110	rs5750909	5.37281e-14	-1.48903	-1.04171	1.25545e-05	0.297249	-0.236961	1.94945e-17	-1.87103	-1.0643
40631339	rs5757883	5.29265e-14	-1.50117	-1.0446	1.21534e-05	0.272183	-0.244368	1.93128e-17	-1.87773	-1.06696
40631437	rs5757884	5.3573e-14	-1.48903	-1.0446	1.24619e-05	0.297249	-0.244368	1.94428e-17	-1.87103	-1.06696
40631617	rs5757885	5.32537e-14	-1.48903	-1.05058	1.22707e-05	0.297249	-0.259829	1.93364e-17	-1.87103	-1.07244
40631739	rs9611299	5.29265e-14	-1.50117	-1.0446	1.21534e-05	0.272183	-0.244368	1.93128e-17	-1.87773	-1.06696
40631921	rs118038547	2.09323e-13	-2.27418e-10	-1.1708	3.60738e-06	-2.27418e-10	-1.18681	1.13493e-16	-2.27418e-10	-1.17372
40632047	rs4821935	1.47124e-13	-1.60966	0.0862506	1.61935e-06	-2.0407	0.0529294	1.83763e-16	-0.598606	-0.0932004
40632083	rs7292310	5.27602e-14	-1.50117	-1.04775	1.20552e-05	0.272183	-0.252482	1.92571e-17	-1.87773	-1.06984
40632510	rs4821936	5.09325e-14	-1.70256	-0.881621	0.0022368	4.63188	0.611133	2.70326e-17	-1.7037	-0.90471
40632772	rs5750910	5.37281e-14	-1.48903	-1.04171	1.25545e-05	0.297249	-0.236961	1.94945e-17	-1.87103	-1.0643
40633218	rs147005136	1.06532e-12	-2.27418e-10	0.456351	4.0841e-05	-2.27418e-10	1.23989	4.99384e-16	-2.27418e-10	0.307921
40634507	rs5750911	5.38852e-14	-1.48903	-1.03879	1.26482e-05	0.297249	-0.229527	1.95469e-17	-1.87103	-1.06161
40635067	rs146390639	1.0422e-13	-1.86818	-1.78145e-10	7.03014e-06	-0.519585	-1.78145e-10	5.96796e-17	-1.81647	-1.78145e-10
40635276	rs12485003	2.85367e-14	-2.01796	-1.14553	1.37774e-05	1.31096	-1.15773	1.70059e-17	-1.91719	-1.15471
40635721	rs8141661	5.4312e-14	-1.48903	-1.0309	1.27452e-05	0.297249	-0.221884	1.96644e-17	-1.87103	-1.05562
40636076	rs5757886	2.14022e-13	-1.55654	0.407937	2.23279e-06	-2.03716	0.370618	3.35036e-16	-0.297504	0.206287
40636615	rs5757887	5.43851e-14	-1.48903	-1.02956	1.29454e-05	0.297249	-0.2063	1.97139e-17	-1.87103	-1.05311
40636799	rs6001848	4.21807e-14	-2.0289	-0.743814	3.83339e-05	0.780874	0.395668	3.42602e-17	-1.56886	-0.802613
40637804	rs5757888	5.53417e-14	-1.48903	-1.01212	1.33433e-05	0.297249	-0.176023	2.00072e-17	-1.87103	-1.03834
40638116	rs148188842	4.84029e-13	-0.332534	-1.78145e-10	5.46457e-05	1.53108	-1.78145e-10	4.51894e-16	0.207993	-1.78145e-10
40638223	rs9611300	5.38922e-14	-1.50117	-1.02652	1.27206e-05	0.272183	-0.19875	1.96371e-17	-1.87773	-1.0503
40638934	rs5757889	5.51563e-14	-1.47799	-1.02652	1.33427e-05	0.319926	-0.19875	1.98912e-17	-1.86488	-1.0503
40639295	rs739180	1.51906e-13	-1.56315	0.0717346	1.64723e-06	-2.02874	0.0580401	1.73924e-16	-0.659099	-0.0877369
40639423	rs5750912	5.54914e-14	-1.46559	-1.03287	1.34701e-05	0.345254	-0.214573	1.99132e-17	-1.85791	-1.05616
40639706	rs143521471	3.61209e-14	-2.0282	-0.89961	0.000135129	1.88799	0.548451	1.0203e-16	-0.361245	-0.91894
40640280	rs148712173	2.26562e-12	-2.27418e-10	1.21092	8.23453e-05	-2.27418e-10	1.94113	1.08147e-15	-2.27418e-10	1.08062
40640285	rs5750913	1.6477e-13	-1.65823	0.248106	1.93972e-06	-2.04073	0.233481	2.42122e-16	-0.49348	0.0774659
40640485	rs117441168	1.11661e-13	-1.79921	-1.78145e-10	1.38545e-05	0.158815	-1.78145e-10	8.79106e-17	-1.42914	-1.78145e-10
40640516	rs12628042	4.20984e-14	-1.97466	-0.80001	0.000303748	2.45529	0.791116	5.18853e-17	-1.12807	-0.828353
40641164	rs5750914	5.53257e-14	-1.47799	-1.02345	1.34442e-05	0.319926	-0.191172	1.99476e-17	-1.86488	-1.04747
40641892	rs118179936	9.23365e-14	-1.98924	-1.78145e-10	9.18784e-06	-0.251912	-1.78145e-10	1.03778e-16	-1.2632	-1.78145e-10
40641980	rs3752513	5.53257e-14	-1.47799	-1.02345	1.34442e-05	0.319926	-0.191172	1.99476e-17	-1.86488	-1.04747
40642368	rs5750915	5.53257e-14	-1.47799	-1.02345	1.34442e-05	0.319926	-0.191172	1.99476e-17	-1.86488	-1.04747
40642452	rs5757892	5.53257e-14	-1.47799	-1.02345	1.34442e-05	0.319926	-0.191172	1.99476e-17	-1.86488	-1.04747
40642652	rs2157369	5.58446e-14	-1.46559	-1.02652	1.36849e-05	0.345254	-0.19875	2.00301e-17	-1.85791	-1.0503
40643466	rs62238014	4.36881e-14	-1.59042	-1.14719	9.62644e-07	-1.32176	-1.1861	1.60218e-17	-1.96495	-1.16655
40643839	rs9941957	5.65613e-14	-1.46559	-1.01377	1.41194e-05	0.345254	-0.167499	2.02677e-17	-1.85791	-1.03851
40643872	rs5750918	9.38728e-14	-0.881481	-1.09126	1.98572e-05	0.894058	-0.375283	1.974e-17	-1.81578	-1.10703
40644246	rs62238015	9.56433e-14	-1.95405	-1.78145e-10	1.69831e-06	-1.94016	-1.78145e-10	1.27846e-16	-1.05463	-1.78145e-10
40644717	rs28360629	1.09762e-13	-1.81637	-1.78145e-10	1.53977e-06	-2.03816	-1.78145e-10	4.90468e-17	-2.01268	-1.78145e-10
40646072	rs13056733	1.08792e-13	-1.82524	-1.78145e-10	1.54139e-06	-2.03711	-1.78145e-10	4.9207e-17	-2.00942	-1.78145e-10
40648198	rs17001761	4.4334e-14	-1.56101	-1.16191	9.59385e-07	-1.3239	-1.18736	1.60869e-17	-1.95378	-1.17367
40648972	rs78239359	1.02054e-13	-1.88918	-1.78145e-10	1.9056e-06	-1.82499	-1.78145e-10	1.17559e-16	-1.13851	-1.78145e-10
40649340	rs5750920	2.37366e-13	-1.52718	0.482104	2.40964e-06	-2.03424	0.443922	3.79527e-16	-0.242193	0.275664
40650284	rs9611302	9.23623e-14	-1.98896	-1.78145e-10	1.54738e-06	-2.03323	-1.78145e-10	9.37397e-17	-1.36493	-1.78145e-10
40650617	rs62238017	2.33383e-13	-1.062	-1.78145e-10	2.5847e-06	-1.52018	-1.78145e-10	5.17589e-17	-1.95886	-1.78145e-10
40652801	rs763071	2.62496e-13	-1.49589	0.55145	2.5908e-06	-2.0303	0.512479	4.29247e-16	-0.184048	0.340626
40652873	rs12484776	4.59205e-14	-1.99115	-0.696619	0.000154904	1.53131	1.0417	8.15676e-17	-0.7743	-0.729724
40652924	rs75973835	9.23976e-14	-1.98858	-1.78145e-10	1.5412e-06	-2.03723	-1.78145e-10	1.30086e-16	-1.03726	-1.78145e-10
40653882	rs4821938	2.502e-13	-1.53638	0.543964	2.55904e-06	-2.03524	0.505078	3.95287e-16	-0.259453	0.333609
40654276	rs12628051	4.84068e-14	-2.03473	-0.600304	2.70602e-05	0.168786	0.659485	4.87546e-17	-1.34227	-0.676389
40655308	rs143791983	1.32892e-13	-1.62514	-1.78145e-10	2.50278e-06	-1.55239	-1.78145e-10	2.56276e-16	-0.359202	-1.78145e-10
40656888	rs739181	1.77845e-13	-1.33377	-1.78145e-10	9.40938e-06	-0.228085	-1.78145e-10	1.2329e-16	-1.09092	-1.78145e-10
40659251	rs4821939	6.63169e-14	-1.6812	-0.639038	0.00154873	3.72809	1.1473	4.63015e-17	-1.40334	-0.666943
40659573	rs4821940	9.78235e-14	-1.10327	-0.828241	9.76958e-05	1.88019	0.231876	3.31312e-17	-1.53515	-0.869835
40659781	rs5757899	5.63755e-14	-1.45391	-1.02874	1.34905e-05	0.33295	-0.20076	1.96403e-17	-1.87263	-1.05525
40660813	rs117010246	2.30611e-13	-2.27418e-10	-1.07395	3.76463e-06	-2.27418e-10	-1.14414	1.21651e-16	-2.27418e-10	-1.1043
40663403	rs1074663	6.04683e-14	-1.39649	-1.01607	1.66166e-05	0.510151	-0.169541	2.14749e-17	-1.7949	-1.04367
40664083	rs34120785	1.01504e-13	-1.89458	-1.78145e-10	1.62847e-06	-1.98215	-1.78145e-10	4.80827e-17	-2.03253	-1.78145e-10
40664165	rs5750926	5.64134e-14	-1.4549	-1.02708	1.36144e-05	0.342062	-0.200725	2.04916e-17	-1.83066	-1.05478
40664678	rs9611304	5.59403e-14	-1.46778	-1.02262	1.35973e-05	0.325672	-0.185591	2.00541e-17	-1.85737	-1.04966
40665067	rs9611305	5.89453e-14	-1.45305	-0.98502	1.54516e-05	0.370719	-0.102798	2.0888e-17	-1.85082	-1.01547
40665225	rs112251865	7.024e-14	-1.64876	-0.614002	0.00183869	3.85592	1.1911	4.49262e-17	-1.4449	-0.655539
40666922	rs62238019	4.52195e-14	-1.56058	-1.14257	1.00036e-06	-1.28419	-1.18524	1.62611e-17	-1.95243	-1.16424
40668074	rs763072	2.49906e-13	-1.57627	0.582678	2.71164e-06	-2.03867	0.566434	3.88742e-16	-0.335137	0.392598
40668635	rs57960171	4.52873e-14	-1.55579	-1.14586	9.67737e-07	-1.31751	-1.18507	1.63007e-17	-1.95155	-1.1627
40668951	rs118152422	9.55875e-14	-1.95464	-1.78145e-10	1.75504e-06	-1.9073	-1.78145e-10	6.93974e-17	-1.66561	-1.78145e-10
40668988	rs2413620	7.20758e-14	-1.64876	-0.588202	0.00195744	3.85592	1.25368	4.62975e-17	-1.4449	-0.625472
40669648	rs733381	7.24499e-14	-1.64236	-0.589422	0.0020919	3.93388	1.24215	4.37829e-17	-1.49735	-0.628865
40670894	rs17001776	2.57791e-13	-0.962529	-1.78145e-10	2.84115e-06	-1.42558	-1.78145e-10	5.28116e-17	-1.93872	-1.78145e-10
40670975	rs75863537	2.56228e-13	-0.968609	-1.78145e-10	5.9645e-06	-0.683967	-1.78145e-10	8.06086e-17	-1.51585	-1.78145e-10
40671490	rs743897	3.34794e-13	-2.27418e-10	-0.701164	5.11921e-06	-2.27418e-10	-0.836792	2.01013e-16	-2.27418e-10	-0.602087
40671498	rs62238021	4.28472e-14	-1.60893	-1.14811	9.88224e-07	-1.29605	-1.18558	1.63335e-17	-1.94781	-1.16443
40671588	rs74881288	2.73812e-13	-0.902238	-1.78145e-10	6.42608e-06	-0.609428	-1.78145e-10	8.44656e-17	-1.46911	-1.78145e-10
40672078	rs6001858	2.34817e-13	-1.59908	0.543206	2.60244e-06	-2.04049	0.527145	3.35037e-16	-0.446532	0.355318
40673525	rs73165088	1.51659e-12	0.809539	-1.78145e-10	6.02506e-05	1.62872	-1.78145e-10	1.52196e-16	-0.880287	-1.78145e-10
40673685	rs739183	2.72408e-13	-1.57627	0.668895	2.88563e-06	-2.03867	0.628623	4.12057e-16	-0.335137	0.450842
40673999	rs2413621	1.70017e-13	-1.5731	0.19432	1.82631e-06	-2.0271	0.159605	1.88016e-16	-0.676057	0.00712812
40674593	rs5750927	5.77721e-14	-1.46559	-0.992587	1.49125e-05	0.345254	-0.112844	2.06012e-17	-1.85791	-1.02219
40674621	rs150350432	6.68105e-13	-2.27418e-10	-0.0102329	1.6961e-05	-2.27418e-10	0.361127	4.25069e-16	-2.27418e-10	0.146797
40674815	rs117863233	1.0065e-13	-1.90303	-1.78145e-10	1.72877e-06	-1.92238	-1.78145e-10	1.86662e-16	-0.676154	-1.78145e-10
40675091	rs4821941	5.47347e-14	-2.03288	-0.4793	3.51425e-05	0.222105	0.867515	5.12171e-17	-1.40395	-0.565435
40675561	rs11089985	5.44773e-14	-2.03147	-0.485425	3.55864e-05	0.2451	0.857071	5.0311e-17	-1.41606	-0.571174
40676672	rs28360630	1.10798e-13	-1.80697	-1.78145e-10	1.54323e-06	-2.03592	-1.78145e-10	4.88814e-17	-2.01606	-1.78145e-10
40676986	rs5750929	6.34187e-14	-1.36207	-1.00285	1.15762e-05	0.116284	-0.137129	1.91973e-17	-1.91905	-1.03163
40677001	rs929070	1.86298e-13	-1.62386	0.336528	1.99798e-06	-2.01278	0.235128	1.76915e-16	-0.822027	0.0922435
40677515	rs9623162	1.71051e-13	-1.6155	0.24278	1.93935e-06	-2.0149	0.207457	1.72417e-16	-0.807756	0.0522149
40679199	rs6001861	6.27868e-14	-1.38725	-0.987686	1.06852e-05	0.0386918	-0.139629	1.88675e-17	-1.94366	-1.02435
40679233	rs9611306	6.41714e-14	-1.36207	-0.991049	1.14584e-05	0.116284	-0.147349	1.92789e-17	-1.91905	-1.02739
40679312	rs12167006	8.77953e-14	-2.03967	-1.78145e-10	1.5358e-06	-2.04074	-1.78145e-10	1.25243e-16	-1.0752	-1.78145e-10
40679362	rs5995842	5.35967e-14	-2.02013	-0.513062	2.37379e-05	-0.106417	0.803696	6.0975e-17	-1.20497	-0.590017
40680545	rs5757902	2.76543e-13	-2.27418e-10	-0.892313	4.33689e-06	-2.27418e-10	-1.00264	1.38374e-16	-2.27418e-10	-0.975492
40680650	rs140845314	2.30896e-13	-2.27418e-10	-1.07271	4.45035e-06	-2.27418e-10	-0.976809	1.24493e-16	-2.27418e-10	-1.0812
40680700	rs5757903	2.42499e-13	-1.598	0.574322	2.68711e-06	-2.03944	0.558117	3.4404e-16	-0.449402	0.384704
40681788	rs6001862	4.28808e-14	-2.00241	-0.753847	3.1013e-05	0.615732	0.348881	3.70995e-17	-1.4829	-0.808948
40683500	rs12330123	8.77352e-14	-2.04036	-1.78145e-10	1.54384e-06	-2.03552	-1.78145e-10	1.42411e-16	-0.946736	-1.78145e-10
40683501	rs62238023	3.75426e-14	-1.74941	-1.1398	1.10682e-06	-1.18448	-1.18382	1.71008e-17	-1.9054	-1.16093
40683840	rs713898	3.78486e-14	-1.7371	-1.14398	1.12848e-06	-1.16348	-1.18544	1.71784e-17	-1.89698	-1.16482
40684060	rs6001864	7.21936e-14	-2.01252	-0.222804	3.5592e-05	-0.124832	1.22716	8.1466e-17	-1.15685	-0.348418
40684283	rs5757905	5.29627e-13	-1.20086	0.958358	4.35916e-06	-1.94842	0.950909	1.00285e-15	0.256827	0.748314
40684967	rs73420548	4.40703e-14	-1.59906	-1.12983	9.56926e-07	-1.3327	-1.18112	1.62288e-17	-1.96848	-1.15019
40686126	rs739184	1.81028e-13	-1.31603	-1.78145e-10	3.74142e-06	-1.15033	-1.78145e-10	8.24693e-17	-1.49303	-1.78145e-10
40686386	rs4820409	5.20623e-14	-2.03609	-0.526143	2.52359e-05	-0.0137946	0.772271	5.75135e-17	-1.24333	-0.610103
40687757	rs5757906	1.0962e-13	-1.67062	-0.14704	1.32314e-06	-2.03756	-0.152224	2.29725e-16	-0.176919	-0.291654
40688171	rs743899	6.82681e-14	-2.03181	-0.259429	7.10802e-05	0.629468	1.16455	5.70119e-17	-1.47436	-0.387831
40688409	rs2008569	6.86898e-14	-2.03031	-0.254772	7.44157e-05	0.654446	1.18543	5.67925e-17	-1.48578	-0.380269
40688917	rs5757907	8.17833e-14	-1.41404	-0.696562	3.05518e-05	0.51685	0.432783	2.91704e-17	-1.7645	-0.767803
40689260	rs67710801	4.4566e-14	-1.58415	-1.13356	9.74314e-07	-1.31385	-1.18197	1.62299e-17	-1.96237	-1.15623
40689379	rs5750930	8.4185e-14	-1.38905	-0.692616	3.24364e-05	0.567098	0.442391	2.98258e-17	-1.74782	-0.762261
40690385	rs4820410	7.76628e-14	-2.03446	-0.127838	5.07165e-05	0.0817373	1.37472	8.02838e-17	-1.25734	-0.26255
40690624	rs117652291	5.9387e-13	-2.27418e-10	-0.128018	1.09711e-05	-2.27418e-10	-0.0745247	3.13861e-16	-2.27418e-10	-0.156507
40690834	rs62238026	4.43988e-14	-1.59164	-1.12983	9.65957e-07	-1.3233	-1.18112	1.62779e-17	-1.96546	-1.15019
40691150	rs78767864	1.01506e-13	-1.89456	-1.78145e-10	1.54111e-06	-2.03729	-1.78145e-10	4.80152e-17	-2.03394	-1.78145e-10
40691706	rs67692712	4.40559e-14	-1.59164	-1.13758	9.65169e-07	-1.3233	-1.18194	1.62075e-17	-1.96546	-1.15453
40692606	rs13057224	1.00794e-13	-1.9016	-1.78145e-10	2.51174e-06	-1.54882	-1.78145e-10	6.9697e-16	0.641287	-1.78145e-10
40694315	rs139907	4.00002e-13	-0.523208	-1.78145e-10	7.31592e-06	-0.47974	-1.78145e-10	6.35758e-17	-1.75322	-1.78145e-10
40694719	rs5750931	1.9937e-13	-1.46367	0.24416	1.97867e-06	-2.02544	0.238076	3.48654e-16	-0.124961	0.0735861
40694727	rs12160369	6.22063e-14	-2.0199	-0.364318	2.79719e-05	-0.189685	1.05109	7.61998e-17	-1.11186	-0.460232
40695364	rs1807554	5.66359e-14	-2.02408	-0.453961	2.31139e-05	-0.230944	0.901585	7.21595e-17	-1.08224	-0.544335
40695755	rs62239064	4.08417e-14	-1.6725	-1.13248	1.20833e-06	-1.09858	-1.18198	1.81819e-17	-1.85272	-1.15231
40697377	rs5995843	5.9406e-14	-2.03765	-0.392629	3.27016e-05	0.0133867	1.00424	6.69345e-17	-1.21491	-0.486828
40697581	rs139909	1.09696e-13	-0.845207	-0.971755	2.45973e-05	0.812043	-0.0792005	2.14266e-17	-1.83895	-1.00187
40697589	rs34382227	6.5337e-14	-2.0398	-0.295323	3.5354e-05	-0.0617983	1.15742	7.73618e-17	-1.15906	-0.397904
40698362	rs117747299	2.24899e-13	-1.09903	-1.78145e-10	5.14788e-06	-0.831207	-1.78145e-10	7.36719e-17	-1.60583	-1.78145e-10
40698435	rs139016403	2.38388e-13	-1.04078	-1.78145e-10	5.49855e-06	-0.765308	-1.78145e-10	7.66682e-17	-1.56597	-1.78145e-10
40699093	rs62239065	4.6276e-14	-1.56975	-1.11031	1.00236e-06	-1.29571	-1.17173	1.6647e-17	-1.95634	-1.13689
40701837	rs57574157	4.06975e-14	-1.67932	-1.12919	1.19762e-06	-1.10951	-1.17994	1.81596e-17	-1.85759	-1.14867
40702123	rs201999087	3.59385e-13	-2.27418e-10	-0.630284	4.92694e-06	-2.27418e-10	-0.875074	1.89021e-16	-2.27418e-10	-0.663596
40703075	rs12484951	9.67854e-14	-1.71584	-0.226339	0.00235935	3.4336	1.86275	7.88869e-17	-1.24614	-0.291298
40703245	rs6001872	8.10452e-14	-2.01252	-0.107148	4.30615e-05	-0.124832	1.41767	9.05629e-17	-1.15685	-0.242558
40703888	rs139910	1.71025e-13	-1.56998	0.197113	1.86527e-06	-2.03752	0.191131	2.54232e-16	-0.396664	0.0294556
40704052	rs139911	4.97077e-14	-1.72649	-0.882028	1.05699e-05	-0.220844	0.109063	1.90156e-17	-2.03588	-0.924316
40706636	rs2294347	4.63412e-13	-2.27418e-10	-0.376063	5.44201e-06	-2.27418e-10	-0.775643	2.44572e-16	-2.27418e-10	-0.405948
40707828	rs62239068	4.03557e-14	-1.70588	-1.11107	1.20632e-06	-1.11093	-1.17128	1.81335e-17	-1.87525	-1.13245
40708679	rs2072858	6.19812e-14	-1.98285	-0.404996	2.99594e-05	-0.0506275	0.98068	7.03665e-17	-1.15118	-0.500554
40711248	rs141790659	2.58488e-13	-2.27418e-10	-0.959831	4.49188e-06	-2.27418e-10	-0.967521	1.39633e-16	-2.27418e-10	-0.966438
40711620	rs17332320	1.08622e-13	-1.58224	-0.244565	0.00891123	4.81955	1.80573	5.54533e-17	-1.57671	-0.313205
40712439	rs73165097	9.69611e-14	-1.94037	-1.78145e-10	6.04246e-06	-0.670981	-1.78145e-10	4.77442e-17	-2.0396	-1.78145e-10
40712637	rs6001877	8.38758e-14	-2.02758	-0.0577635	9.37861e-05	0.57717	1.49405	7.24667e-17	-1.42599	-0.196336
40713805	rs62239069	4.91361e-14	-1.53224	-1.08784	1.01604e-06	-1.28882	-1.16506	1.71855e-17	-1.94129	-1.1201
40713861	rs139913	8.67664e-14	-1.43826	-0.613194	2.7684e-05	0.257658	0.593404	2.75772e-17	-1.90048	-0.687981
40714356	rs139055942	1.70738e-13	-1.37455	-1.78145e-10	2.13475e-06	-1.71144	-1.78145e-10	6.57546e-17	-1.71953	-1.78145e-10
40715028	rs66480249	4.88279e-14	-1.54655	-1.07983	1.04098e-06	-1.2666	-1.16303	1.70933e-17	-1.94636	-1.12041
40715261	rs116987504	8.98496e-14	-2.01654	-1.78145e-10	1.56236e-06	-2.0236	-1.78145e-10	1.8718e-16	-0.673387	-1.78145e-10
40715303	rs139914	1.82212e-13	-1.35432	0.0448092	6.69288e-05	0.331465	1.40237	5.04169e-17	-1.88361	-0.10152
40715665	rs145384968	1.04484e-12	-2.27418e-10	0.436937	3.72909e-05	-2.27418e-10	1.14896	4.55505e-16	-2.27418e-10	0.215951
40715903	rs71321192	9.53643e-14	-1.95697	-1.78145e-10	1.57838e-06	-2.01339	-1.78145e-10	5.12827e-17	-1.9681	-1.78145e-10
40716488	rs4470425	1.8201e-13	-2.03905	0.728435	0.000157716	0.208281	2.38272	2.5406e-16	-0.862952	0.495067
40718100	rs4821942	4.04572e-13	-1.42239	0.910545	0.0475288	4.88654	3.41276	1.60798e-16	-1.59408	0.768775
40720704	rs41281265	2.31137e-13	-1.99728	0.925609	0.000143854	-0.142327	2.64134	2.38654e-16	-1.12535	0.694912
40720963	rs139915	1.63515e-13	-1.52945	0.111674	4.20615e-05	-0.239443	1.50878	4.62933e-17	-2.03784	-0.0326139
40721062	rs139916	1.27062e-13	-1.71172	0.0417196	1.62427e-06	-2.03864	0.0539098	2.15352e-16	-0.434613	-0.098568
40722745	rs4821943	2.41049e-13	-2.01811	0.988432	0.000123731	-0.349929	2.69824	2.81417e-16	-1.00778	0.742158
40723354	rs117233552	2.43928e-13	-2.27418e-10	-1.01781	4.79223e-06	-2.27418e-10	-0.902796	1.34915e-16	-2.27418e-10	-1.00081
40723709	rs139918	2.22687e-13	-1.10891	-1.78145e-10	5.6237e-06	-0.742803	-1.78145e-10	6.40448e-17	-1.74587	-1.78145e-10
40723779	rs3804095	4.30919e-14	-1.61815	-1.13319	1.3757e-06	-0.968149	-1.18268	1.87838e-17	-1.81206	-1.1604
40725047	rs139761696	7.75173e-13	-2.27418e-10	0.138408	1.42976e-05	-2.27418e-10	0.1903	4.45624e-16	-2.27418e-10	0.194021
40725149	rs13057958	1.28402e-13	-1.65951	-1.78145e-10	2.02377e-06	-1.76483	-1.78145e-10	5.08808e-16	0.326615	-1.78145e-10
40725853	rs41281269	9.13672e-14	-1.99979	-1.78145e-10	1.65645e-06	-1.96511	-1.78145e-10	1.3157e-16	-1.02592	-1.78145e-10
40726183	rs139919	8.50069e-14	-1.89229	-0.179651	2.47442e-05	-0.465538	1.20434	6.16433e-17	-1.53067	-0.253426
40726749	rs139920	8.47688e-14	-1.38047	-0.694278	8.04374e-06	-0.607026	0.222127	3.25478e-17	-1.66813	-0.754619
40726762	rs139921	1.02879e-13	-1.37459	-0.50653	1.05618e-05	-0.625178	0.51263	4.00692e-17	-1.66827	-0.546576
40727723	rs118137006	1.16854e-13	-1.75376	-1.78145e-10	1.72543e-06	-1.92432	-1.78145e-10	8.23977e-17	-1.4939	-1.78145e-10
40728835	rs117417000	4.24652e-13	-2.27418e-10	-0.46341	1.10803e-05	-2.27418e-10	-0.0646262	2.54842e-16	-2.27418e-10	-0.364811
40729614	rs470113	1.05947e-13	-1.99072	0.138985	7.60641e-05	0.23956	1.62222	6.81124e-17	-1.72854	0.0442405
40731134	rs11703324	1.08894e-13	-1.8243	-1.78145e-10	1.55378e-06	-2.0291	-1.78145e-10	9.78236e-17	-1.32229	-1.78145e-10
40732953	rs73167004	3.81246e-14	-1.95088	-0.922944	9.48862e-06	-0.0799116	-0.139788	2.45297e-17	-1.77292	-0.932656
40733777	rs9611310	4.95527e-14	-1.99334	-0.618303	2.2577e-05	0.312156	0.334984	3.08206e-17	-1.81002	-0.667254
40733951	rs9611311	4.95527e-14	-1.99334	-0.618303	2.2577e-05	0.312156	0.334984	3.08206e-17	-1.81002	-0.667254
40734241	rs73167007	4.99455e-14	-1.98782	-0.615925	2.17451e-05	0.274497	0.335097	3.13331e-17	-1.79803	-0.662756
40734249	rs73167009	4.95554e-14	-1.99062	-0.620969	2.19757e-05	0.293289	0.326856	3.09944e-17	-1.80406	-0.667589
40734718	rs147283295	1.65018e-13	-1.40862	-1.78145e-10	2.84004e-06	-1.42598	-1.78145e-10	6.0035e-17	-1.81053	-1.78145e-10
40734790	rs9611312	3.79175e-14	-1.97897	-0.900296	1.30968e-05	0.218565	-0.115991	2.46193e-17	-1.77946	-0.922461
40734860	rs77895566	1.2626e-13	-1.67634	-1.78145e-10	2.21426e-06	-1.67487	-1.78145e-10	1.13096e-16	-1.17722	-1.78145e-10
40735586	rs117190502	2.96963e-13	-0.82107	-1.78145e-10	9.51676e-06	-0.216738	-1.78145e-10	4.77829e-17	-2.03879	-1.78145e-10
40735798	rs9611314	3.94614e-14	-1.97897	-0.860385	1.43076e-05	0.218565	-0.027564	2.56778e-17	-1.77946	-0.880367
40735821	rs146696734	2.81665e-13	-0.873961	-1.78145e-10	8.91952e-06	-0.28155	-1.78145e-10	4.77085e-17	-2.04035	-1.78145e-10
40736457	rs117613547	2.06122e-13	-2.27418e-10	-1.18621	3.61466e-06	-2.27418e-10	-1.18479	1.12048e-16	-2.27418e-10	-1.18653
40736472	rs12484697	3.80708e-14	-1.98	-0.895235	1.359e-05	0.224806	-0.0852662	2.5128e-17	-1.78158	-0.899893
40736679	rs138140314	2.32651e-13	-2.27418e-10	-1.06514	3.8742e-06	-2.27418e-10	-1.11545	1.27137e-16	-2.27418e-10	-1.06019
40736713	rs61467436	3.84833e-14	-1.98332	-0.881131	1.40194e-05	0.245452	-0.0748019	2.49878e-17	-1.7885	-0.898567
40736900	rs9611315	3.90501e-14	-1.9691	-0.88073	1.29895e-05	0.16147	-0.0671229	2.58276e-17	-1.75956	-0.894456
40736938	rs74424549	3.83449e-14	-1.98332	-0.884734	1.39533e-05	0.245452	-0.0795266	2.50863e-17	-1.7885	-0.894635
40736961	rs117667045	8.11326e-14	-1.15175	-0.966845	0.0346175	8.2173	-0.23498	2.66413e-17	-1.6493	-0.973692
40736988	rs9607698	3.85122e-14	-1.97897	-0.884734	1.35832e-05	0.218565	-0.0795266	2.5314e-17	-1.77946	-0.894635
40737027	rs9611316	3.89229e-14	-1.97237	-0.88073	1.32299e-05	0.17981	-0.0671229	2.56602e-17	-1.76606	-0.894456
40737036	rs9607699	3.84105e-14	-1.982	-0.884352	1.39137e-05	0.237135	-0.0740556	2.50715e-17	-1.78573	-0.897996
40738280	rs192703567	1.25111e-13	-1.68548	-1.78145e-10	1.81947e-06	-1.87125	-1.78145e-10	7.67895e-17	-1.56439	-1.78145e-10
40738486	rs117820381	2.82019e-13	-0.467486	-0.405217	0.000275667	2.49755	0.65185	6.58032e-17	-1.21777	-0.50102
40739116	rs9607701	3.82243e-14	-1.97897	-0.892238	1.36784e-05	0.218565	-0.0725376	2.50912e-17	-1.77946	-0.903477
40739177	rs9607702	3.83474e-14	-1.97897	-0.889022	1.37641e-05	0.218565	-0.0662955	2.51704e-17	-1.77946	-0.900323
40739414	rs9611318	4.2213e-14	-1.97555	-0.796397	1.59508e-05	0.198224	0.101493	2.69425e-17	-1.77248	-0.839268
40739786	rs9607704	4.21632e-14	-1.982	-0.791134	1.64261e-05	0.237135	0.0919424	2.66045e-17	-1.78573	-0.838648
40740464	rs77084079	3.36885e-13	-2.27418e-10	-0.694938	5.87366e-06	-2.27418e-10	-0.699314	2.54233e-16	-2.27418e-10	-0.367205
40741300	rs113206725	8.9132e-13	0.278025	-1.78145e-10	3.55097e-05	1.10001	-1.78145e-10	1.08674e-16	-1.2171	-1.78145e-10
40741344	rs12484610	4.24111e-14	-1.97897	-0.788298	1.65041e-05	0.218565	0.115251	2.6911e-17	-1.77946	-0.833458
40741520	rs751367	9.74376e-14	-1.93547	-1.78145e-10	1.56655e-06	-2.02092	-1.78145e-10	1.87023e-16	-0.674222	-1.78145e-10
40741821	rs9611320	2.60176e-12	1.34927	-1.78145e-10	0.000500267	3.74535	-1.78145e-10	1.18802e-15	1.17459	-1.78145e-10
40742417	rs909669	4.4947e-14	-1.97896	-0.73023	1.79856e-05	0.218591	0.201188	2.82862e-17	-1.77947	-0.783611
40742686	rs2228415	2.08256e-13	-1.17591	-1.78145e-10	2.80002e-06	-1.44017	-1.78145e-10	5.29248e-17	-1.93658	-1.78145e-10
40742831	rs3788577	4.46949e-14	-1.98459	-0.73023	1.83584e-05	0.239106	0.201188	2.90109e-17	-1.75417	-0.783611
40742921	rs3788578	4.45661e-14	-1.98747	-0.73023	1.87041e-05	0.25776	0.201188	2.88212e-17	-1.76073	-0.783611
40742989	rs3788579	4.47645e-14	-1.98747	-0.725788	1.88493e-05	0.25776	0.208921	2.89418e-17	-1.76073	-0.779436
40743174	rs8192452	2.36077e-12	1.25206	-1.78145e-10	0.000486205	3.71684	-1.78145e-10	1.36966e-15	1.31686	-1.78145e-10
40743215	rs117867528	2.14779e-12	-2.27418e-10	1.15752	6.51198e-05	-2.27418e-10	1.70644	9.42972e-16	-2.27418e-10	0.943581
40743793	rs5757922	5.92771e-13	-2.27418e-10	-0.129871	1.77847e-05	-2.27418e-10	0.408544	2.81734e-16	-2.27418e-10	-0.264491
40743813	rs117024557	2.56932e-12	1.33672	-1.78145e-10	0.0029978	5.53584	-1.78145e-10	5.73678e-16	0.446613	-1.78145e-10
40744053	rs17001846	4.42849e-14	-1.99825	-0.725788	2.03246e-05	0.333117	0.208921	2.82136e-17	-1.78622	-0.779436
40744540	rs78281341	2.26983e-12	1.21278	-1.78145e-10	0.000461578	3.66486	-1.78145e-10	1.31639e-15	1.27719	-1.78145e-10
40745181	rs2280790	4.48938e-14	-1.98459	-0.725788	1.85009e-05	0.239106	0.208921	2.91323e-17	-1.75417	-0.779436
40746150	rs186758682	2.26983e-12	1.21278	-1.78145e-10	0.000461578	3.66486	-1.78145e-10	1.31639e-15	1.27719	-1.78145e-10
40747317	rs182351309	6.37465e-13	-0.0571794	-1.78145e-10	3.39461e-06	-1.2476	-1.78145e-10	2.77108e-16	-0.281048	-1.78145e-10
40747485	rs9611321	1.77632e-13	-1.33497	-1.78145e-10	4.89924e-06	-0.880713	-1.78145e-10	6.41083e-17	-1.74488	-1.78145e-10
40749519	rs118127065	2.18316e-13	-2.27418e-10	-1.12874	3.81138e-06	-2.27418e-10	-1.1318	1.18777e-16	-2.27418e-10	-1.1282
40750612	rs10854729	4.79096e-14	-1.86939	-0.775968	5.71733e-06	-0.846874	0.120583	5.044e-17	-1.15815	-0.826523
40750827	rs141718792	4.19599e-13	-2.27418e-10	-0.47538	1.09683e-05	-2.27418e-10	-0.0747804	2.52757e-16	-2.27418e-10	-0.373025
40752263	rs139090564	1.03834e-13	-1.87189	-1.78145e-10	1.62854e-06	-1.98211	-1.78145e-10	8.871e-17	-1.42008	-1.78145e-10
40752267	rs117105495	2.12176e-13	-1.15726	-1.78145e-10	1.55368e-06	-2.02917	-1.78145e-10	4.83144e-17	-2.02773	-1.78145e-10
40752495	rs190759230	9.32799e-14	-1.97907	-1.78145e-10	1.61017e-06	-1.99345	-1.78145e-10	4.80885e-17	-2.03241	-1.78145e-10
40752498	rs149878801	1.14783e-13	-1.77164	-1.78145e-10	2.99527e-06	-1.37276	-1.78145e-10	8.51134e-17	-1.46147	-1.78145e-10
40753383	rs9611323	2.23835e-12	1.19881	-1.78145e-10	0.000453116	3.64636	-1.78145e-10	1.29795e-15	1.26309	-1.78145e-10
40753730	rs62239072	1.16137e-13	-1.75991	-1.78145e-10	1.85831e-06	-1.85013	-1.78145e-10	5.30172e-16	0.367745	-1.78145e-10
40753809	rs117941811	1.05951e-12	0.450881	-1.78145e-10	2.77807e-06	-1.44803	-1.78145e-10	1.21998e-16	-1.10145	-1.78145e-10
40753923	rs28642715	2.26983e-12	1.21278	-1.78145e-10	0.000461578	3.66486	-1.78145e-10	1.31639e-15	1.27719	-1.78145e-10
40756112	rs117326843	2.99467e-13	-2.27418e-10	-0.812675	5.22415e-06	-2.27418e-10	-0.816501	1.56021e-16	-2.27418e-10	-0.855464
40756280	rs140873896	2.07598e-13	-2.27418e-10	-1.17908	3.76543e-06	-2.27418e-10	-1.14393	1.12554e-16	-2.27418e-10	-1.18202
40756833	rs62239073	9.67409e-14	-1.94264	-1.78145e-10	1.57083e-06	-2.01819	-1.78145e-10	7.8772e-17	-1.5389	-1.78145e-10
40757228	rs8135371	3.26285e-14	-1.97136	-1.05813	6.02695e-07	-1.9294	-1.04674	1.6633e-17	-2.01709	-1.07697
40758287	rs117564831	8.92312e-14	-2.02345	-1.78145e-10	1.79537e-06	-1.88458	-1.78145e-10	2.64479e-16	-0.327694	-1.78145e-10
40758581	rs2075764	4.37162e-14	-1.96834	-0.768617	1.49384e-05	0.0889778	0.145168	2.89223e-17	-1.7188	-0.822039
40759233	rs2068470	4.49921e-13	-0.405607	-1.78145e-10	5.50341e-05	1.53816	-1.78145e-10	2.01973e-16	-0.597319	-1.78145e-10
40759308	rs17001863	2.7914e-14	-2.03103	-1.15452	5.5117e-07	-1.91115	-1.15436	1.51505e-17	-2.02596	-1.16147
40759522	rs187587606	1.50989e-13	-1.49747	-1.78145e-10	7.32402e-06	-0.478632	-1.78145e-10	7.32922e-17	-1.611	-1.78145e-10
40759670	rs150059586	4.29468e-14	-1.97523	-0.779484	1.48763e-05	0.108986	0.120989	2.95258e-17	-1.69246	-0.827731
40759825	rs118165986	3.25944e-13	-2.27418e-10	-0.727953	4.99999e-06	-2.27418e-10	-0.860356	1.80646e-16	-2.27418e-10	-0.708918
40760050	rs56408831	1.58653e-13	-1.44796	-1.78145e-10	3.79179e-06	-1.13695	-1.78145e-10	6.0695e-17	-1.79959	-1.78145e-10
40764941	rs75437643	1.47825e-13	-1.51865	-1.78145e-10	2.31432e-06	-1.63068	-1.78145e-10	1.361e-16	-0.992069	-1.78145e-10
40770353	rs76075068	2.34264e-13	-1.05823	-1.78145e-10	5.20158e-06	-0.82083	-1.78145e-10	1.12972e-14	3.42685	-1.78145e-10
40771830	rs117209489	1.66845e-13	-1.39761	-1.78145e-10	2.83738e-06	-1.42691	-1.78145e-10	1.66579e-16	-0.789985	-1.78145e-10
40773310	rs144203347	2.55474e-12	1.33103	-1.78145e-10	0.00297235	5.52732	-1.78145e-10	5.70883e-16	0.441728	-1.78145e-10
40774205	rs149806587	9.00241e-14	-2.0146	-1.78145e-10	1.64409e-06	-1.9726	-1.78145e-10	4.79279e-17	-2.03576	-1.78145e-10
40774660	rs12484358	8.35339e-14	-1.19201	-0.897416	0.0348676	8.07943	-0.0899075	2.69363e-17	-1.67586	-0.936122
40774662	rs145295685	2.99591e-13	-2.27418e-10	-0.812261	5.22631e-06	-2.27418e-10	-0.816088	1.56082e-16	-2.27418e-10	-0.855074
40775268	rs5757933	3.0775e-13	-2.27418e-10	-0.785391	4.61983e-06	-2.27418e-10	-0.939434	1.50918e-16	-2.27418e-10	-0.888722
40775481	rs28676471	2.53906e-12	1.32487	-1.78145e-10	0.000535274	3.81299	-1.78145e-10	1.47415e-15	1.39038	-1.78145e-10
40777072	rs5995849	4.31092e-14	-1.88033	-0.870613	4.98121e-06	-0.817356	-0.0467632	4.51194e-17	-1.18319	-0.912951
40778033	rs80165341	3.36689e-13	-2.27418e-10	-0.695518	5.92813e-06	-2.27418e-10	-0.690084	2.82232e-16	-2.27418e-10	-0.262727
40778231	rs17001868	7.38058e-14	-1.18668	-1.02656	0.0266763	8.08876	-0.367022	2.28052e-17	-1.7208	-1.05767
40778778	rs11913132	3.75887e-14	-1.8986	-0.989376	4.03937e-06	-0.792541	-0.281162	4.13129e-17	-1.16143	-1.02285
40779197	rs6001894	3.40693e-14	-1.99149	-0.994791	1.05221e-05	0.176473	-0.292788	2.32759e-17	-1.73025	-1.02778
40779410	rs150863873	2.07766e-13	-2.27418e-10	-1.17826	3.60946e-06	-2.27418e-10	-1.18623	1.12151e-16	-2.27418e-10	-1.18561
40779964	rs73167017	8.77064e-14	-2.04068	-1.78145e-10	2.29715e-05	0.664462	-1.78145e-10	5.85229e-17	-1.83604	-1.78145e-10
40780653	rs2003667	2.50661e-12	1.31201	-1.78145e-10	0.000526268	3.79602	-1.78145e-10	1.45512e-15	1.37739	-1.78145e-10
40781162	rs9611324	3.93818e-14	-1.8986	-0.942775	4.40855e-06	-0.792541	-0.193705	4.30621e-17	-1.16143	-0.98138
40781586	rs742140	3.52992e-14	-1.96691	-0.98391	9.7811e-06	0.08602	-0.27536	2.49324e-17	-1.66996	-1.01933
40782338	rs5757936	5.89635e-13	-2.27418e-10	-0.135176	1.78438e-05	-2.27418e-10	0.411863	2.76877e-16	-2.27418e-10	-0.281882
40782490	rs9611325	3.53787e-14	-1.97022	-0.978343	1.00768e-05	0.10406	-0.263618	2.48723e-17	-1.67743	-1.01427
40783780	rs2294348	4.451e-14	-1.77982	-0.939141	2.77899e-06	-1.27077	-0.176934	5.41538e-17	-0.936823	-0.976804
40783811	rs78488542	1.10712e-12	0.494835	-1.78145e-10	3.22966e-05	1.00517	-1.78145e-10	2.46272e-16	-0.399018	-1.78145e-10
40784278	rs2294350	3.65075e-14	-1.95081	-0.966346	9.87741e-06	0.0530766	-0.232619	2.50482e-17	-1.68286	-1.0018
40784871	rs28613408	2.57569e-12	1.3392	-1.78145e-10	0.000545479	3.83187	-1.78145e-10	1.49562e-15	1.40484	-1.78145e-10
40785137	rs28561602	2.57569e-12	1.3392	-1.78145e-10	0.000545479	3.83187	-1.78145e-10	1.49562e-15	1.40484	-1.78145e-10
40785781	rs146605000	4.57894e-13	-2.27418e-10	-0.388041	7.03703e-06	-2.27418e-10	-0.518606	2.28541e-16	-2.27418e-10	-0.473739
40787057	rs118036091	2.75114e-13	-2.27418e-10	-0.897491	4.55214e-06	-2.27418e-10	-0.954195	1.56639e-16	-2.27418e-10	-0.85151
40788121	rs144165324	2.08295e-13	-2.27418e-10	-1.17572	3.63561e-06	-2.27418e-10	-1.17902	1.12618e-16	-2.27418e-10	-1.18146
40789216	rs6001898	4.10179e-14	-1.96286	-0.837813	1.34403e-05	0.113713	0.0147492	2.75438e-17	-1.70731	-0.882365
40789606	rs9611327	2.5629e-12	1.33421	-1.78145e-10	0.000541909	3.82531	-1.78145e-10	1.48812e-15	1.39981	-1.78145e-10
40790060	rs75748221	5.70436e-14	-1.42739	-1.04348	2.93206e-05	2.03988	-1.13138	1.52091e-17	-2.03143	-1.15213
40790101	rs55769635	4.22345e-14	-1.94101	-0.830431	1.09721e-05	-0.102845	0.0284053	3.03734e-17	-1.61642	-0.875467
40790215	rs56153185	2.5629e-12	1.33421	-1.78145e-10	0.000541909	3.82531	-1.78145e-10	1.48812e-15	1.39981	-1.78145e-10
40790565	rs147122512	4.0979e-14	-1.94707	-0.854545	1.20443e-05	0.0352547	-0.0164524	2.79954e-17	-1.67543	-0.897981
40791002	rs6001900	4.63561e-14	-1.81846	-0.859863	4.45067e-06	-0.950292	-0.0264446	5.21106e-17	-1.04915	-0.902938
40791159	rs117173890	2.14386e-13	-2.27418e-10	-1.1469	3.63392e-06	-2.27418e-10	-1.17948	1.18042e-16	-2.27418e-10	-1.13441
40791324	rs117636195	2.6406e-12	-2.27418e-10	1.36408	7.20392e-05	-2.27418e-10	1.80742	1.47257e-15	-2.27418e-10	1.38931
40791972	rs9611328	4.11687e-14	-1.935	-0.862006	1.12435e-05	-0.01952	-0.030484	2.84624e-17	-1.65194	-0.904936
40792038	rs9611329	4.33415e-14	-1.92656	-0.819012	1.07457e-05	-0.144693	0.0494029	3.16244e-17	-1.58674	-0.864786
40792569	rs150777046	4.12645e-14	-1.93267	-0.862006	1.13338e-05	-0.0115207	-0.030484	2.86097e-17	-1.64678	-0.904936
40793167	rs9611330	2.24615e-13	-1.10029	-1.78145e-10	7.69055e-06	-0.4298	-1.78145e-10	7.33324e-17	-1.61045	-1.78145e-10
40794243	rs189364446	2.16152e-12	-2.27418e-10	1.16389	5.79731e-05	-2.27418e-10	1.59019	1.20419e-15	-2.27418e-10	1.18811
40794956	rs145655121	2.69276e-13	-2.27418e-10	-0.918941	4.39009e-06	-2.27418e-10	-0.990442	1.47463e-16	-2.27418e-10	-0.911878
40795794	rs9607715	2.52666e-12	1.31997	-1.78145e-10	0.000531828	3.80653	-1.78145e-10	1.46687e-15	1.38543	-1.78145e-10
40795940	rs116865378	2.61819e-13	-2.27418e-10	-0.947026	4.16382e-06	-2.27418e-10	-1.04336	1.45755e-16	-2.27418e-10	-0.92353
40797256	rs73167022	7.9202e-14	-1.19992	-0.94276	0.0342272	8.1568	-0.185816	2.55616e-17	-1.68458	-0.979789
40797447	rs9611337	4.83761e-14	-1.75392	-0.881754	2.98969e-06	-1.30045	-0.0741707	5.99583e-17	-0.886707	-0.9251
40797647	rs9611338	1.66999e-13	-1.39669	-1.78145e-10	2.83993e-06	-1.42601	-1.78145e-10	1.66793e-16	-0.788699	-1.78145e-10
40797933	rs11704314	1.05212e-13	-0.832624	-1.02607	1.04544e-06	-1.38822	-1.03714	1.46616e-16	0.168504	-1.08614
40798227	rs55740286	8.77021e-14	-2.04073	-1.78145e-10	1.86135e-05	0.454093	-1.78145e-10	5.83471e-17	-1.83905	-1.78145e-10
40799254	rs35607262	9.51271e-14	-1.95946	-1.78145e-10	1.56256e-06	-2.02347	-1.78145e-10	1.99514e-16	-0.609572	-1.78145e-10
40799954	rs73167023	7.71985e-14	-1.22933	-0.938968	0.0270111	7.93124	-0.197031	2.6204e-17	-1.66032	-0.979224
40800071	rs760700	5.53597e-14	-1.93116	-0.569664	1.48771e-05	-0.158164	0.388194	4.62451e-17	-1.63686	-0.434639
40800518	rs760701	3.91523e-14	-1.95012	-0.897094	1.07891e-05	0.0237878	-0.115045	2.63431e-17	-1.68081	-0.953442
40801312	rs12483888	6.22912e-14	-1.22559	-1.15727	0.0118153	7.73349	-0.826129	2.17582e-17	-1.7075	-1.11796
40801855	rs188579679	3.21729e-13	-2.27418e-10	-0.740969	5.07156e-06	-2.27418e-10	-0.846143	1.80817e-16	-2.27418e-10	-0.70797
40801986	rs9607716	2.74541e-12	1.40301	-1.78145e-10	0.000593289	3.91589	-1.78145e-10	1.59515e-15	1.46927	-1.78145e-10
40802739	rs143734853	2.49455e-12	1.30719	-1.78145e-10	0.000522929	3.78965	-1.78145e-10	1.44805e-15	1.37252	-1.78145e-10
40803112	rs55844816	8.60752e-14	-1.13449	-0.924972	0.0401529	8.29195	-0.161289	2.67656e-17	-1.64152	-0.976814
40803186	rs2018393	5.09917e-14	-1.61648	-0.966531	3.73857e-06	-0.789132	-0.361956	2.30359e-17	-1.76109	-1.00731
40803367	rs77222252	2.45943e-12	1.29301	-1.78145e-10	0.000513233	3.77094	-1.78145e-10	1.42747e-15	1.3582	-1.78145e-10
40804178	rs149024067	9.10739e-14	-2.00301	-1.78145e-10	2.0508e-06	-1.75156	-1.78145e-10	2.876e-16	-0.243885	-1.78145e-10
40805569	rs74371979	1.28097e-13	-1.66189	-1.78145e-10	1.56793e-06	-2.02004	-1.78145e-10	4.76915e-17	-2.0407	-1.78145e-10
40805868	rs115424569	8.93124e-14	-2.02254	-1.78145e-10	2.01878e-06	-1.7673	-1.78145e-10	4.78502e-17	-2.03738	-1.78145e-10
40806270	rs9611341	2.21261e-12	1.18725	-1.78145e-10	0.000360365	3.41733	-1.78145e-10	1.27519e-15	1.2454	-1.78145e-10
40806752	rs56066924	1.79935e-12	0.980504	-1.78145e-10	0.000384121	3.48117	-1.78145e-10	1.35539e-15	1.30639	-1.78145e-10
40806895	rs17001883	1.35435e-12	-2.27418e-10	0.696398	4.66536e-05	-2.27418e-10	1.37296	7.84433e-16	-2.27418e-10	0.759505
40807171	rs41276309	1.10472e-13	-1.80992	-1.78145e-10	1.53283e-05	0.259908	-1.78145e-10	9.86936e-17	-1.31344	-1.78145e-10
40808676	rs73167027	1.58397e-13	-0.905629	-0.543942	0.0216984	7.12962	0.385584	4.25753e-17	-1.78728	-0.366902
40808938	rs55812888	2.54309e-12	1.32646	-1.78145e-10	0.000431683	3.5979	-1.78145e-10	1.46747e-15	1.38584	-1.78145e-10
40809034	rs5757946	3.86797e-14	-2.04013	-0.819235	1.3211e-06	-1.22062	-0.970707	2.22178e-17	-1.93349	-0.871071
40809638	rs111985546	2.81461e-12	1.4279	-1.78145e-10	0.000466168	3.67475	-1.78145e-10	2.21255e-15	1.79644	-1.78145e-10
40810231	rs2092163	9.54895e-14	-0.769807	-1.18585	0.00830303	7.53326	-0.978682	2.09712e-17	-1.67543	-1.18687
40810303	rs8138288	1.83345e-12	0.999278	-1.78145e-10	0.000240697	3.01375	-1.78145e-10	1.39047e-15	1.33194	-1.78145e-10
40810352	rs2092164	1.83345e-12	0.999278	-1.78145e-10	0.000240697	3.01375	-1.78145e-10	1.39047e-15	1.33194	-1.78145e-10
40810392	rs8137675	1.75568e-12	0.955932	-1.78145e-10	0.000227603	2.95781	-1.78145e-10	1.3284e-15	1.28628	-1.78145e-10
40810437	rs9611342	4.75328e-12	1.95191	-1.78145e-10	0.00213102	5.19456	-1.78145e-10	1.31937e-14	3.58204	-1.78145e-10
40810442	rs9611343	4.90368e-12	1.98306	-1.78145e-10	0.00222224	5.23648	-1.78145e-10	1.36904e-14	3.619	-1.78145e-10
40810851	rs73887805	1.93155e-12	1.0514	-1.78145e-10	0.000257414	3.08089	-1.78145e-10	1.46893e-15	1.38683	-1.78145e-10
40810946	rs729982	3.00481e-14	-2.02117	-1.09071	4.25728e-05	2.45853	-1.17711	1.81607e-17	-1.92058	-1.08561
40810951	rs6001904	2.45975e-12	1.29314	-1.78145e-10	0.000350896	3.3907	-1.78145e-10	1.89421e-15	1.6411	-1.78145e-10
40811146	rs78445741	3.01103e-13	-0.807225	-1.78145e-10	4.06881e-06	-1.06644	-1.78145e-10	1.70498e-15	1.53585	-1.78145e-10
40811227	rs6001905	2.16601e-12	1.16596	-1.78145e-10	0.000298218	3.22803	-1.78145e-10	1.65714e-15	1.50739	-1.78145e-10
40811501	rs191016613	8.90235e-14	-2.02578	-1.78145e-10	1.64989e-06	-1.96908	-1.78145e-10	4.87056e-17	-2.01966	-1.78145e-10
40811723	rs9611344	1.68987e-12	0.917729	-1.78145e-10	0.000227427	2.95704	-1.78145e-10	9.56096e-16	0.957403	-1.78145e-10
40811762	rs146936810	8.78796e-14	-2.03871	-1.78145e-10	1.7018e-06	-1.9381	-1.78145e-10	2.44851e-16	-0.404807	-1.78145e-10
40811883	rs9611345	1.82594e-12	0.99517	-1.78145e-10	0.000239425	3.00845	-1.78145e-10	1.38447e-15	1.32762	-1.78145e-10
40812499	rs6001906	2.36161e-12	1.25242	-1.78145e-10	0.000300503	3.23567	-1.78145e-10	1.4171e-15	1.35091	-1.78145e-10
40813676	rs2413622	2.11987e-12	1.14443	-1.78145e-10	0.000290097	3.20042	-1.78145e-10	1.62003e-15	1.48474	-1.78145e-10
40813931	rs78875171	3.98701e-13	-0.526468	-1.78145e-10	1.18508e-05	0.00260132	-1.78145e-10	4.4856e-13	7.10834	-1.78145e-10
40814500	rs878756	3.421e-14	-2.02291	-0.959245	3.15624e-06	-0.370986	-0.949425	1.86056e-17	-2.03146	-0.950535
40814594	rs56211152	2.7468e-14	-2.01922	-1.18244	1.59976e-06	-0.816486	-1.18345	1.58039e-17	-1.95855	-1.18665
40814636	rs4821944	4.68205e-14	-1.48132	-1.18703	3.99542e-06	0.102675	-1.18732	4.94686e-17	-0.833797	-1.17032
40815872	rs17425081	5.72577e-14	-1.2939	-1.17322	2.81479e-05	1.98653	-1.11885	1.60351e-17	-2.03982	-1.09086
40816141	rs117518948	1.06703e-12	-2.27418e-10	0.457952	2.08799e-05	-2.27418e-10	0.568996	6.01074e-16	-2.27418e-10	0.493262
40816749	rs2072856	8.65359e-14	-1.27514	-0.778982	7.15074e-07	-2.00746	-0.797701	2.42727e-17	-1.83013	-0.88597
40816822	rs75265520	7.66798e-13	-2.27418e-10	0.127545	1.87472e-05	-2.27418e-10	0.461251	3.58164e-16	-2.27418e-10	-0.0244633
40816841	rs2072857	4.32218e-14	-1.64236	-1.10597	6.33128e-05	2.86334	-1.18505	2.67726e-17	-1.52869	-1.08939
40817665	rs5757948	3.15456e-13	-0.760658	-1.78145e-10	4.23771e-06	-1.02577	-1.78145e-10	5.57812e-17	-1.88402	-1.78145e-10
40818166	rs9619869	5.73953e-14	-1.37477	-1.08995	6.03454e-07	-1.91918	-1.05569	2.43565e-16	0.515872	-0.925945
40819013	rs73167030	4.5748e-14	-1.59567	-1.09586	4.07578e-05	2.4245	-1.18665	2.4783e-17	-1.61801	-1.07729
40819154	rs12159970	5.35292e-14	-1.45101	-1.08345	5.87519e-05	2.79083	-1.1873	2.71783e-17	-1.53813	-1.0649
40820151	rs5757949	6.05294e-14	-1.52758	-0.883964	2.28563e-06	-1.00742	-0.63573	1.99212e-17	-1.9856	-0.928067
40820516	rs9611346	2.62355e-13	-0.944978	-1.78145e-10	9.86733e-05	2.12202	-1.78145e-10	9.37435e-16	0.937692	-1.78145e-10
40821818	rs73167031	3.70402e-14	-1.77498	-1.12769	3.7082e-05	2.32429	-1.18095	2.37131e-17	-1.62874	-1.11069
40822149	rs80207320	2.14706e-13	-1.14541	-1.78145e-10	7.61565e-05	1.863	-1.78145e-10	9.83712e-16	0.985878	-1.78145e-10
40822646	rs150187597	2.93466e-13	-2.27418e-10	-0.832917	4.95985e-06	-2.27418e-10	-0.868416	1.67426e-16	-2.27418e-10	-0.784913
40823284	rs116971651	1.23259e-13	-1.70039	-1.78145e-10	1.89574e-06	-1.83018	-1.78145e-10	9.36321e-17	-1.36608	-1.78145e-10
40824009	rs6001910	3.87917e-14	-1.7355	-1.12097	2.29798e-05	1.84775	-1.18293	2.23418e-17	-1.6959	-1.10309
40824087	rs56150793	4.32468e-14	-1.63943	-1.10832	3.6083e-05	2.30124	-1.1852	2.47647e-17	-1.60607	-1.08997
40825193	rs6001911	4.2988e-14	-1.64171	-1.11205	3.52062e-05	2.27596	-1.18453	2.33012e-17	-1.66284	-1.09411
40825814	rs1106673	4.03657e-14	-1.68901	-1.12769	4.74716e-05	2.57071	-1.18037	2.45466e-17	-1.59326	-1.11162
40826534	rs73167034	3.51321e-14	-1.8112	-1.14437	3.35978e-05	2.21832	-1.17365	2.4859e-17	-1.56247	-1.12977
40826733	rs74767555	3.91193e-14	-1.72201	-1.12605	4.20116e-05	2.44907	-1.18092	2.36909e-17	-1.6306	-1.10977
40827319	rs2294352	4.01702e-14	-1.68901	-1.13255	4.75575e-05	2.57071	-1.17856	2.44125e-17	-1.59326	-1.1171
40828361	rs6001912	4.43268e-14	-1.57864	-1.14445	4.35675e-05	2.47812	-1.1736	2.39075e-17	-1.6014	-1.12986
40828375	rs8139974	3.54193e-14	-2.01913	-0.928296	1.34518e-06	-1.22741	-0.945853	2.19575e-17	-1.80241	-1.01394
40828932	rs17001895	3.47772e-13	-2.27418e-10	-0.663132	8.30909e-06	-2.27418e-10	-0.352443	1.76752e-16	-2.27418e-10	-0.73071
40829953	rs10483203	3.8848e-14	-1.71198	-1.14304	4.70019e-05	2.55396	-1.17356	2.3718e-17	-1.61017	-1.12905
40831256	rs75075962	2.34783e-13	-1.05602	-1.78145e-10	2.28956e-06	-1.64143	-1.78145e-10	2.54434e-16	-0.366414	-1.78145e-10
40831888	rs56283550	4.10523e-14	-1.65538	-1.14445	5.77215e-05	2.75859	-1.17275	2.48292e-17	-1.56277	-1.13067
40832230	rs62239076	8.5391e-13	0.235147	-1.78145e-10	3.86161e-05	1.18388	-1.78145e-10	3.67193e-12	9.21077	-1.78145e-10
40832375	rs9306345	2.87432e-14	-2.02475	-1.13152	6.66979e-07	-1.69439	-1.1804	2.09102e-17	-1.7509	-1.11432
40832501	rs12158872	4.33723e-14	-1.61074	-1.13411	3.91877e-05	2.37649	-1.17791	2.34271e-17	-1.63269	-1.11887
40833146	rs73167039	4.30444e-14	-1.61679	-1.13566	3.84598e-05	2.35707	-1.17725	2.32487e-17	-1.63858	-1.12063
40833842	rs76747430	1.00902e-13	-1.90052	-1.78145e-10	1.53593e-06	-2.04066	-1.78145e-10	3.60865e-16	-0.0169516	-1.78145e-10
40834346	rs17001907	4.47858e-14	-1.55549	-1.1573	4.19497e-05	2.43121	-1.16453	2.27613e-17	-1.63548	-1.14491
40835194	rs17001909	9.7198e-14	-1.93793	-1.78145e-10	2.01669e-06	-1.76834	-1.78145e-10	4.90671e-17	-2.01227	-1.78145e-10
40835898	rs35763336	1.07245e-13	-1.83956	-1.78145e-10	2.34278e-06	-1.61846	-1.78145e-10	6.47128e-17	-1.7355	-1.78145e-10
40836024	rs35592496	5.70914e-14	-1.55702	-0.913007	5.9944e-07	-2.0392	-0.942347	1.92323e-17	-1.94295	-1.00592
40836753	rs6001913	4.03158e-14	-1.67073	-1.1472	2.59358e-05	1.95691	-1.17108	2.19828e-17	-1.68136	-1.13384
40837253	rs56215843	3.59554e-14	-1.7751	-1.1573	2.99099e-05	2.09184	-1.16344	2.19691e-17	-1.67021	-1.14561
40837964	rs73167041	3.3991e-14	-1.83012	-1.15846	2.67219e-05	1.97808	-1.16239	2.16216e-17	-1.68479	-1.14698
40839696	rs61675795	3.83988e-14	-1.70273	-1.16392	3.70134e-05	2.29824	-1.15676	2.34905e-17	-1.59538	-1.15348
40840610	rs73167042	3.38659e-14	-1.82548	-1.16679	2.74679e-05	1.99827	-1.15504	2.15694e-17	-1.67876	-1.15542
40840614	rs6001915	3.90369e-14	-1.69405	-1.15612	2.70476e-05	1.99228	-1.16448	2.24055e-17	-1.65193	-1.14421
40842162	rs58476910	2.15719e-13	-2.27418e-10	-1.1407	3.73063e-06	-2.27418e-10	-1.15322	1.17363e-16	-2.27418e-10	-1.14019
40842405	rs73167044	3.96273e-14	-1.67335	-1.16181	2.81064e-05	2.02528	-1.15908	2.15539e-17	-1.68395	-1.15095
40842466	rs17001915	3.89556e-14	-1.68833	-1.16392	2.72605e-05	1.9924	-1.15676	2.23345e-17	-1.64584	-1.15348
40842923	rs73167045	3.11587e-14	-1.92068	-1.15491	4.39478e-06	0.17715	-1.16653	1.53569e-17	-2.03181	-1.14208
40844209	rs151255674	2.64199e-13	-0.937974	-1.78145e-10	2.63728e-06	-1.50005	-1.78145e-10	4.82731e-17	-2.02858	-1.78145e-10
40844896	rs17001916	4.65103e-13	-2.27418e-10	-0.37242	1.24737e-05	-2.27418e-10	0.0538306	2.89115e-16	-2.27418e-10	-0.23863
40845035	rs144843102	9.07734e-14	-2.00631	-1.78145e-10	3.69933e-06	-1.16164	-1.78145e-10	4.78926e-17	-2.03649	-1.78145e-10
40845131	rs7284704	9.05098e-14	-2.00922	-1.78145e-10	1.61105e-06	-1.9929	-1.78145e-10	1.90357e-16	-0.656554	-1.78145e-10
40847102	rs77521957	1.06402e-13	-1.84745	-1.78145e-10	2.09563e-06	-1.72994	-1.78145e-10	7.04225e-17	-1.65094	-1.78145e-10
40847274	rs17001918	4.79675e-13	-2.27418e-10	-0.341571	1.30789e-05	-2.27418e-10	0.101209	2.92254e-16	-2.27418e-10	-0.227831
40847848	rs73167052	3.39604e-14	-1.81052	-1.17896	3.04216e-05	2.07689	-1.13153	2.2875e-17	-1.6031	-1.17231
40849062	rs5995856	3.11742e-14	-1.91765	-1.15744	4.67994e-06	0.236815	-1.16332	1.56788e-17	-2.00738	-1.14577
40849103	rs141961637	1.11123e-12	-2.27418e-10	0.498544	2.84343e-05	-2.27418e-10	0.877803	6.31693e-16	-2.27418e-10	0.542948
40849495	rs17001920	3.38856e-14	-1.80846	-1.18323	3.10493e-05	2.08558	-1.11979	2.28114e-17	-1.60026	-1.17793
40849704	rs4507196	4.55639e-14	-1.75463	-0.940932	5.00302e-07	-2.0129	-1.14944	1.95816e-17	-1.95968	-0.971181
40849853	rs118158251	2.14192e-13	-2.27418e-10	-1.14781	3.75814e-06	-2.27418e-10	-1.14587	1.15967e-16	-2.27418e-10	-1.15215
40850066	rs6001920	3.04065e-14	-1.93024	-1.16979	5.93109e-06	0.460947	-1.15053	1.55887e-17	-1.99885	-1.16006
40851254	rs150905963	5.64703e-12	-2.27418e-10	2.12421	0.000164397	-2.27418e-10	2.63249	3.2736e-15	-2.27418e-10	2.18819
40851728	rs73167053	3.62935e-14	-1.74346	-1.17958	3.87711e-05	2.31779	-1.12991	2.33677e-17	-1.58096	-1.17314
40852140	rs79949892	8.77006e-14	-2.04075	-1.78145e-10	1.54017e-06	-2.0379	-1.78145e-10	1.32492e-16	-1.01894	-1.78145e-10
40852671	rs5995860	3.28303e-14	-1.86247	-1.16086	5.73766e-06	0.437317	-1.16006	1.57775e-17	-1.99705	-1.14982
40852929	rs117454168	1.61396e-12	0.871769	-1.78145e-10	5.94966e-06	-0.686459	-1.78145e-10	6.53132e-16	0.576323	-1.78145e-10
40854456	rs28419341	3.23953e-14	-1.87471	-1.16195	5.48466e-06	0.391086	-1.15892	1.56635e-17	-2.003	-1.15112
40854814	rs28552449	3.31568e-14	-1.85148	-1.16195	5.87806e-06	0.460359	-1.15892	1.55797e-17	-2.00836	-1.15112
40855011	rs112375848	3.32952e-14	-1.84731	-1.16195	5.96733e-06	0.475431	-1.15892	1.56068e-17	-2.00663	-1.15112
40855131	rs56253436	3.02127e-14	-2.04043	-1.06598	1.89681e-06	-0.836466	-0.993154	1.66676e-17	-1.99823	-1.09376
40855158	rs140187044	9.9681e-14	-1.9127	-1.78145e-10	6.76087e-06	-0.558641	-1.78145e-10	6.57443e-17	-1.71968	-1.78145e-10
40855293	rs55864500	3.67436e-14	-1.72943	-1.18128	4.04735e-05	2.35577	-1.12491	2.23594e-17	-1.62273	-1.17547
40855903	rs117262463	9.0707e-14	-2.00704	-1.78145e-10	1.65017e-06	-1.96892	-1.78145e-10	1.4553e-16	-0.925073	-1.78145e-10
40856837	rs73167058	3.5772e-14	-1.75919	-1.17832	3.63057e-05	2.25696	-1.13478	2.29621e-17	-1.60058	-1.17103
40857793	rs5995862	3.22013e-14	-1.87757	-1.1651	7.28215e-06	0.671016	-1.15538	1.58466e-17	-1.9876	-1.1549
40858110	rs117321164	3.73471e-13	-2.27418e-10	-0.591839	1.09657e-05	-2.27418e-10	-0.0750193	1.95602e-16	-2.27418e-10	-0.629376
40858693	rs57948569	2.10553e-13	-2.27418e-10	-1.16494	3.6802e-06	-2.27418e-10	-1.16682	1.1453e-16	-2.27418e-10	-1.16461
40859004	rs8135759	9.66904e-14	-1.11978	-0.823383	1.27618e-06	-1.34645	-0.879467	1.92434e-17	-1.98428	-0.964008
40860115	rs142542683	1.1483e-13	-1.77123	-1.78145e-10	1.75701e-06	-1.90618	-1.78145e-10	3.75774e-16	0.0235313	-1.78145e-10
40861045	rs117360065	1.95675e-13	-1.23822	-1.78145e-10	2.07804e-06	-1.73837	-1.78145e-10	9.09996e-17	-1.3946	-1.78145e-10
40861671	rs149352552	4.0167e-13	-2.27418e-10	-0.519048	6.61799e-06	-2.27418e-10	-0.580001	1.89946e-16	-2.27418e-10	-0.658716
40862120	rs9607721	3.07637e-14	-1.93281	-1.15553	4.94188e-07	-2.00629	-1.16834	3.22961e-17	-1.28897	-1.14154
40862568	rs17001941	3.83859e-13	-2.27418e-10	-0.564404	9.98801e-06	-2.27418e-10	-0.168407	2.36572e-16	-2.27418e-10	-0.439203
40862613	rs17001943	3.47426e-14	-1.78543	-1.18128	3.70885e-05	2.26843	-1.12491	2.34375e-17	-1.57564	-1.17547
40863004	rs144468267	2.13437e-12	1.15125	-1.78145e-10	0.0012998	4.70017	-1.78145e-10	4.95011e-16	0.299124	-1.78145e-10
40864848	rs73167062	3.46274e-14	-1.7917	-1.17833	3.22618e-05	2.14049	-1.1364	2.21873e-17	-1.63532	-1.17061
40865417	rs5995863	4.56731e-14	-1.80004	-0.893133	5.27958e-07	-1.98056	-1.12797	2.00104e-17	-1.98292	-0.926284
40865893	rs138168666	2.76153e-13	-0.893724	-1.78145e-10	2.72063e-06	-1.46893	-1.78145e-10	4.80723e-17	-2.03275	-1.78145e-10
40866656	rs73167063	3.60614e-14	-1.74766	-1.1818	3.45667e-05	2.1981	-1.125	2.20144e-17	-1.63792	-1.17584
40866763	rs5995864	3.35062e-14	-1.84433	-1.15862	5.59868e-06	0.417206	-1.16447	1.57287e-17	-2.00417	-1.1458
40868239	rs75523053	3.60305e-14	-1.7459	-1.18441	3.57703e-05	2.21995	-1.11262	2.329e-17	-1.57737	-1.18006
40868580	rs73167064	5.91962e-14	-1.93317	-0.500653	9.53299e-07	-2.02759	-0.490027	1.06563e-16	-0.73429	-0.502425
40869097	rs140110874	1.10111e-12	-2.27418e-10	0.489397	2.81478e-05	-2.27418e-10	0.867678	6.25866e-16	-2.27418e-10	0.533681
40869487	rs145827473	2.17944e-12	1.17214	-1.78145e-10	0.00133984	4.73052	-1.78145e-10	5.03948e-16	0.317017	-1.78145e-10
40870488	rs74486969	3.65777e-14	-1.73201	-1.18323	3.68558e-05	2.25701	-1.11979	2.23741e-17	-1.61962	-1.17793
40870615	rs151024242	1.14626e-13	-1.773	-1.78145e-10	1.56913e-06	-2.01927	-1.78145e-10	1.53521e-16	-0.87162	-1.78145e-10
40870699	rs12159787	3.30132e-14	-1.85267	-1.1651	5.48424e-06	0.387467	-1.15538	1.5531e-17	-2.00772	-1.1549
40870794	rs10483204	3.31174e-14	-1.84852	-1.1661	5.56593e-06	0.402315	-1.15544	1.55488e-17	-2.00597	-1.1555
40871251	rs4299422	3.71859e-14	-1.71597	-1.18278	3.91111e-05	2.31632	-1.1197	2.28041e-17	-1.60091	-1.1776
40871465	rs2899337	3.65635e-14	-1.73201	-1.18362	3.69149e-05	2.25701	-1.11819	2.2361e-17	-1.61962	-1.17852
40872654	rs75817276	1.20685e-13	-1.7215	-1.78145e-10	1.55445e-06	-2.02867	-1.78145e-10	3.72893e-16	0.0158365	-1.78145e-10
40873062	rs139360493	8.02685e-13	-2.27418e-10	0.173284	2.12857e-05	-2.27418e-10	0.588243	4.04873e-16	-2.27418e-10	0.0981181
40873718	rs73167066	3.65485e-14	-1.73201	-1.18402	3.69815e-05	2.25701	-1.11639	2.23469e-17	-1.61962	-1.17915
40874134	rs111897459	9.16935e-14	-1.99623	-1.78145e-10	2.41825e-06	-1.58675	-1.78145e-10	1.51278e-16	-0.886337	-1.78145e-10
40874860	rs150158462	3.2206e-13	-2.27418e-10	-0.739941	5.57812e-06	-2.27418e-10	-0.75094	1.6464e-16	-2.27418e-10	-0.801696
40875199	rs73167067	3.27084e-14	-1.85549	-1.17155	5.57347e-06	0.394669	-1.14644	1.56509e-17	-1.99212	-1.1628
40875270	rs75523970	1.1459e-13	-1.35076	-0.422556	1.27855e-06	-1.81272	-0.411345	2.81658e-16	0.159665	-0.424426
40875461	rs73167068	4.23219e-13	-0.466789	-1.78145e-10	9.7785e-06	-0.189606	-1.78145e-10	5.61498e-17	-1.87743	-1.78145e-10
40876234	rs6001930	3.44905e-14	-1.79996	-1.17404	7.26884e-06	0.657587	-1.14378	1.60676e-17	-1.96374	-1.16491
40876813	rs190124777	1.03178e-13	-1.87822	-1.78145e-10	1.84719e-06	-1.85613	-1.78145e-10	1.3815e-16	-0.977114	-1.78145e-10
40876822	rs185645965	9.88151e-14	-1.92143	-1.78145e-10	1.76367e-06	-1.9024	-1.78145e-10	1.23053e-16	-1.09284	-1.78145e-10
40876838	rs180869192	9.73131e-14	-1.93674	-1.78145e-10	1.81709e-06	-1.87256	-1.78145e-10	1.68794e-16	-0.776775	-1.78145e-10
40877004	rs59098711	5.79978e-14	-1.54964	-0.904634	3.1284e-06	-0.195232	-1.13404	6.59101e-17	-0.843637	-0.873527
40877384	rs17001974	3.30978e-14	-1.83967	-1.17555	5.83662e-06	0.433637	-1.13928	1.5417e-17	-2.00214	-1.16784
40877514	rs6001931	3.2976e-14	-1.83967	-1.17923	5.8725e-06	0.433637	-1.13315	1.53775e-17	-2.00214	-1.1704
40877635	rs6001932	3.28295e-14	-1.84852	-1.17483	5.64877e-06	0.402315	-1.14067	1.53632e-17	-2.00597	-1.16751
40877892	rs149078778	2.71143e-13	-2.27418e-10	-0.912032	4.43228e-06	-2.27418e-10	-0.980879	1.49968e-16	-2.27418e-10	-0.895031
40878253	rs73167069	3.6301e-14	-1.7371	-1.18573	3.6625e-05	2.23796	-1.10702	2.21517e-17	-1.62557	-1.18197
40879105	rs73167072	3.6301e-14	-1.7371	-1.18573	3.6625e-05	2.23796	-1.10702	2.21517e-17	-1.62557	-1.18197
40879408	rs73167073	3.34095e-14	-1.83105	-1.17479	6.00554e-06	0.463647	-1.14076	1.5491e-17	-1.99831	-1.16688
40879843	rs73167076	5.44952e-14	-1.32915	-1.18742	0.0003089	4.3455	-1.08228	3.82418e-17	-1.07533	-1.1862
40880213	rs17001977	3.70665e-14	-1.71597	-1.18599	3.97692e-05	2.31632	-1.10302	2.26883e-17	-1.60091	-1.18269
40880886	rs182297676	7.89118e-13	-2.27418e-10	0.156237	1.46588e-05	-2.27418e-10	0.215248	4.21928e-16	-2.27418e-10	0.139379
40880904	rs1807582	3.54031e-14	-1.81364	-1.13424	3.21597e-06	-0.218509	-1.08316	2.13365e-17	-1.69303	-1.15201
40881402	rs3827381	3.33595e-14	-1.83105	-1.17629	6.01398e-06	0.463647	-1.13935	1.54684e-17	-1.99831	-1.16834
40881403	rs3827382	3.68643e-14	-1.72119	-1.18625	3.90101e-05	2.29715	-1.10312	2.25454e-17	-1.60699	-1.18293
40881793	rs139062	4.89035e-14	-1.75752	-0.867307	5.25082e-07	-1.99962	-1.11438	2.25258e-17	-1.89011	-0.900687
40882975	rs57478028	4.95498e-14	-1.94279	-0.668913	8.04365e-07	-2.03081	-0.656686	8.67179e-17	-0.76837	-0.674424
40883088	rs73167079	3.63472e-14	-1.73532	-1.18624	3.76627e-05	2.2599	-1.10103	2.35276e-17	-1.56413	-1.18315
40883599	rs10483205	3.71287e-14	-1.71429	-1.18599	4.44481e-05	2.42755	-1.10302	2.39965e-17	-1.54486	-1.18269
40883651	rs141201045	3.52681e-13	-2.27418e-10	-0.649116	6.15523e-06	-2.27418e-10	-0.65249	1.80164e-16	-2.27418e-10	-0.711588
40883928	rs118031454	1.06396e-12	0.455078	-1.78145e-10	4.93716e-06	-0.873003	-1.78145e-10	7.21339e-16	0.675654	-1.78145e-10
40884662	rs112880707	3.64403e-14	-1.73459	-1.18441	2.63433e-05	1.91404	-1.11262	2.22007e-17	-1.62527	-1.18006
40885023	rs190403080	6.1272e-13	-2.27418e-10	-0.0967704	1.01337e-05	-2.27418e-10	-0.153927	2.79791e-16	-2.27418e-10	-0.271414
40885186	rs139063	4.77902e-14	-1.80742	-0.840435	5.24553e-07	-2.01564	-1.09936	2.35933e-17	-1.86911	-0.875389
40885600	rs113409089	3.62705e-14	-1.74088	-1.18279	3.61325e-05	2.23895	-1.12155	2.3502e-17	-1.57109	-1.17728
40885710	rs74278065	3.62705e-14	-1.74088	-1.18279	3.61325e-05	2.23895	-1.12155	2.3502e-17	-1.57109	-1.17728
40885955	rs5750946	4.85346e-14	-1.79648	-0.835921	5.26462e-07	-2.01429	-1.09708	2.40108e-17	-1.85584	-0.871108
40886557	rs139064	4.21146e-14	-2.00518	-0.769107	1.40243e-06	-1.35001	-0.781583	2.44084e-17	-1.83421	-0.876317
40886744	rs5750948	2.51791e-13	-1.55769	0.571614	3.94517e-05	0.883057	0.322228	6.91374e-17	-2.03866	0.369305
40886993	rs6001935	3.30228e-14	-1.8468	-1.17069	5.74267e-06	0.425939	-1.14781	1.57385e-17	-1.98762	-1.16172
40887074	rs56135013	3.62561e-14	-1.74088	-1.18319	3.62574e-05	2.23895	-1.1181	2.34804e-17	-1.57109	-1.1782
40887085	rs6001937	3.29148e-14	-1.85096	-1.16979	5.65007e-06	0.411025	-1.14915	1.57217e-17	-1.98979	-1.16062
40887648	rs73167089	3.62881e-14	-1.74088	-1.1823	3.61357e-05	2.23895	-1.12146	2.35105e-17	-1.57109	-1.17692
40888136	rs5995867	3.30522e-14	-1.8468	-1.16979	5.73497e-06	0.425939	-1.14915	1.57559e-17	-1.98762	-1.16062
40888363	rs73167090	3.62709e-14	-1.74088	-1.18278	3.61993e-05	2.23895	-1.1197	2.34944e-17	-1.57109	-1.1776
40888729	rs4821950	1.7456e-13	-1.35241	-1.78145e-10	7.5104e-05	1.84908	-1.78145e-10	4.769e-17	-2.04073	-1.78145e-10
40889908	rs77426923	3.62881e-14	-1.74088	-1.1823	3.61357e-05	2.23895	-1.12146	2.35105e-17	-1.57109	-1.17692
40891048	rs56182212	3.65178e-14	-1.74902	-1.16786	3.58241e-05	2.25948	-1.15065	2.67211e-17	-1.46353	-1.15648
40892127	rs73167092	3.70522e-14	-1.72005	-1.1823	4.27137e-05	2.40619	-1.12146	2.39648e-17	-1.55195	-1.17692
40893789	rs73167093	3.66896e-14	-1.73038	-1.1818	4.10206e-05	2.36748	-1.1232	2.36773e-17	-1.56473	-1.17621
40893866	rs6001942	3.35795e-14	-1.83669	-1.16407	6.30752e-06	0.531044	-1.15909	1.59052e-17	-1.98385	-1.15496
40893900	rs138175438	3.63002e-14	-1.74105	-1.1818	3.93937e-05	2.32701	-1.1232	2.3366e-17	-1.57797	-1.17621
40894463	rs73167096	3.67087e-14	-1.73038	-1.18128	4.09504e-05	2.36748	-1.12491	2.36947e-17	-1.56473	-1.17547
40895133	rs141487529	8.84427e-14	-2.03232	-1.78145e-10	1.54332e-06	-2.03585	-1.78145e-10	1.62782e-16	-0.813041	-1.78145e-10
40895706	rs73167097	3.33542e-14	-1.84139	-1.1661	6.23345e-06	0.514292	-1.15416	1.58477e-17	-1.98632	-1.15611
40895810	rs73167098	3.33542e-14	-1.84139	-1.1661	6.23345e-06	0.514292	-1.15416	1.58477e-17	-1.98632	-1.15611
40899020	rs117842361	2.19505e-13	-1.1233	-1.78145e-10	4.76756e-06	-0.907959	-1.78145e-10	5.09085e-17	-1.97543	-1.78145e-10
40899836	rs113966362	3.57795e-14	-1.7563	-1.18101	3.39011e-05	2.18016	-1.12651	2.30938e-17	-1.59043	-1.17546
40899954	rs73167101	3.55679e-14	-1.76118	-1.18205	3.33805e-05	2.16128	-1.12311	2.29191e-17	-1.59658	-1.1769
40900077	rs17001993	3.61157e-14	-1.7459	-1.18205	3.53972e-05	2.21995	-1.12311	2.33636e-17	-1.57737	-1.1769
40900818	rs17001994	3.5379e-14	-1.76651	-1.18205	3.26959e-05	2.14056	-1.12311	2.27656e-17	-1.6033	-1.1769
40900841	rs139066	9.68794e-14	-1.94121	-1.78145e-10	1.54418e-06	-2.0353	-1.78145e-10	4.93902e-17	-2.0057	-1.78145e-10
40900856	rs73169003	3.55679e-14	-1.76118	-1.18205	3.33805e-05	2.16128	-1.12311	2.29191e-17	-1.59658	-1.1769
40901345	rs10483206	3.22476e-14	-1.8719	-1.16933	5.22562e-06	0.334175	-1.15039	1.55569e-17	-2.00035	-1.16061
40903362	rs139067	8.69865e-14	-1.19861	-0.85032	1.03067e-06	-1.53538	-0.904201	1.82141e-17	-2.01826	-0.984998
40903421	rs6001946	3.15111e-14	-1.89501	-1.16933	4.88056e-06	0.265862	-1.15039	1.56503e-17	-1.99436	-1.16061
40904486	rs6001949	3.24234e-14	-1.86646	-1.16933	5.15653e-06	0.320866	-1.15039	1.53384e-17	-2.01449	-1.16061
40905072	rs17001997	3.43098e-14	-1.79719	-1.18205	3.11898e-05	2.0934	-1.12311	2.31306e-17	-1.5874	-1.1769
40906635	rs6001950	3.23823e-14	-1.86961	-1.16746	5.16765e-06	0.325587	-1.15296	1.53718e-17	-2.01458	-1.15834
40907633	rs62239087	8.56186e-13	0.237809	-1.78145e-10	3.87386e-05	1.18704	-1.78145e-10	3.69372e-12	9.21669	-1.78145e-10
40907675	rs17001999	4.05023e-13	-2.27418e-10	-0.510735	1.01775e-05	-2.27418e-10	-0.149615	2.51566e-16	-2.27418e-10	-0.377752
40907951	rs56124626	3.47134e-14	-1.78125	-1.18631	3.14727e-05	2.08243	-1.1031	2.22076e-17	-1.62197	-1.18305
40909156	rs3091393	8.38048e-14	-1.15573	-0.93046	9.64192e-07	-1.52927	-0.976983	1.82619e-17	-1.95279	-1.04785
40910106	rs139858516	4.16797e-13	-2.27418e-10	-0.48208	1.0674e-05	-2.27418e-10	-0.101982	2.55677e-16	-2.27418e-10	-0.36154
40910776	rs146122702	1.32788e-13	-1.62593	-1.78145e-10	1.27233e-05	0.073643	-1.78145e-10	9.62277e-17	-1.33874	-1.78145e-10
40912244	rs147677911	2.90427e-13	-0.843326	-1.78145e-10	6.8956e-05	1.76368	-1.78145e-10	6.39416e-17	-1.74749	-1.78145e-10
40914949	rs9611367	7.67563e-14	-1.29007	-0.883975	1.10169e-06	-1.24646	-1.12648	2.45846e-17	-1.76855	-0.93479
40915718	rs5757976	4.16491e-14	-1.97541	-0.809994	7.31754e-07	-1.93321	-0.848895	5.39452e-17	-0.970331	-0.947156
40916196	rs7289671	6.35625e-14	-1.93211	-0.43054	1.03307e-06	-2.01787	-0.419387	1.12896e-16	-0.746591	-0.4324
40916382	rs5757979	4.58252e-14	-1.95817	-0.731675	8.07979e-07	-1.92397	-0.759045	2.42798e-17	-1.86599	-0.849823
40916481	rs148961915	8.78511e-14	-2.03904	-1.78145e-10	1.66416e-06	-1.96047	-1.78145e-10	5.2907e-17	-1.93692	-1.78145e-10
40918712	rs112034576	5.44518e-14	-1.34323	-1.17414	5.94672e-05	2.76231	-1.14668	4.58605e-17	-0.913581	-1.16627
40919417	rs116974822	6.08101e-13	-2.27418e-10	-0.104338	1.135e-05	-2.27418e-10	-0.0405738	3.32423e-16	-2.27418e-10	-0.0990477
40919419	rs73169008	3.99274e-13	-0.52503	-1.78145e-10	1.25604e-05	0.0607598	-1.78145e-10	6.04149e-17	-1.80422	-1.78145e-10
40919559	rs55993771	5.237e-14	-1.38066	-1.17569	5.49706e-05	2.68252	-1.14551	4.78772e-17	-0.868999	-1.16782
40920144	rs185673504	8.71598e-12	-2.27418e-10	2.55823	0.000246367	-2.27418e-10	3.03703	4.79021e-15	-2.27418e-10	2.56887
40920236	rs5757983	5.02725e-14	-1.93578	-0.661442	8.47184e-07	-1.94024	-0.695395	2.60294e-17	-1.85398	-0.792244
40920291	rs117410690	2.0675e-13	-2.27418e-10	-1.18317	3.69593e-06	-2.27418e-10	-1.16256	1.1266e-16	-2.27418e-10	-1.18108
40921201	rs185018298	1.1746e-13	-1.74858	-1.78145e-10	1.55938e-06	-2.0255	-1.78145e-10	1.61465e-16	-0.821165	-1.78145e-10
40921680	rs6001954	4.32971e-14	-1.58451	-1.16208	7.51091e-06	0.71031	-1.16375	2.04443e-17	-1.73676	-1.15099
40921816	rs5995870	3.60022e-14	-1.76689	-1.16421	8.29093e-06	0.806971	-1.1616	2.28801e-17	-1.62164	-1.15355
40922332	rs5995871	4.30587e-14	-1.591	-1.16112	7.38514e-06	0.694341	-1.16466	2.036e-17	-1.74205	-1.14984
40924662	rs139903991	5.30315e-14	-1.36738	-1.17642	5.7323e-05	2.72301	-1.1441	4.86842e-17	-0.851339	-1.16876
40927135	rs4821957	6.38078e-14	-1.64121	-0.717592	1.26166e-06	-1.20211	-1.03526	5.37213e-16	1.07283	-0.691892
40930212	rs2413624	6.03122e-14	-1.68717	-0.727978	1.17254e-06	-1.26948	-1.04114	5.25857e-16	1.06213	-0.702559
40930572	rs140897093	1.33943e-13	-1.61726	-1.78145e-10	3.36314e-06	-1.25692	-1.78145e-10	7.9e-17	-1.53601	-1.78145e-10
40931477	rs375531474	2.47241e-13	-2.27418e-10	-1.00431	3.92829e-06	-2.27418e-10	-1.10159	1.2685e-16	-2.27418e-10	-1.06245
40932003	rs55849114	5.39682e-14	-1.34928	-1.17701	5.98186e-05	2.76586	-1.14433	4.98497e-17	-0.827307	-1.16914
40932041	rs55722862	5.52525e-14	-1.32507	-1.17769	6.38298e-05	2.82933	-1.1429	5.14235e-17	-0.795312	-1.17005
40932066	rs55960299	5.52904e-14	-1.32507	-1.17701	6.37386e-05	2.82933	-1.14433	5.14705e-17	-0.795312	-1.16914
40934571	rs551072823	8.93405e-13	-2.27418e-10	0.280361	1.78321e-05	-2.27418e-10	0.41121	5.144e-16	-2.27418e-10	0.337545
40935267	rs5757997	7.09346e-14	-1.40034	-0.852577	9.08708e-07	-1.45259	-1.11294	2.83282e-17	-1.64582	-0.915781
40935293	rs5750957	6.08667e-14	-1.6884	-0.717592	1.06358e-06	-1.37289	-1.03526	5.37276e-16	1.07295	-0.691892
40936126	rs117522791	7.2386e-13	0.0699198	-1.78145e-10	8.94581e-06	-0.278607	-1.78145e-10	9.14965e-17	-1.38915	-1.78145e-10
40936288	rs73169017	4.80313e-14	-1.46789	-1.17494	3.34944e-05	2.18849	-1.1469	4.85874e-17	-0.85524	-1.16685
40937725	rs1883473	3.03974e-14	-1.95526	-1.14506	5.06311e-07	-2.04055	-1.10984	1.74402e-14	4.85397	-0.992893
40938223	rs145653589	1.066e-12	0.456992	-1.78145e-10	8.70867e-06	-0.305474	-1.78145e-10	6.6559e-17	-1.70737	-1.78145e-10
40938599	rs190961681	1.39833e-13	-1.57423	-1.78145e-10	2.41252e-06	-1.58912	-1.78145e-10	5.45961e-17	-1.90549	-1.78145e-10
40938644	rs183409764	1.34546e-13	-1.61277	-1.78145e-10	2.32277e-06	-1.62703	-1.78145e-10	5.34952e-17	-1.92586	-1.78145e-10
40939551	rs142851268	5.95536e-13	-2.27418e-10	-0.125217	1.08591e-05	-2.27418e-10	-0.0847871	3.29517e-16	-2.27418e-10	-0.107827
40939706	rs7289389	4.56087e-14	-1.52752	-1.16706	1.02612e-06	-1.3163	-1.12771	1.1457e-15	2.14887	-1.01055
40939757	rs191306058	8.86474e-14	-2.03001	-1.78145e-10	1.56544e-06	-2.02162	-1.78145e-10	4.92104e-17	-2.00935	-1.78145e-10
40939910	rs5757998	5.63395e-14	-1.7078	-0.775481	1.09296e-06	-1.31542	-1.06548	5.29228e-16	1.11772	-0.751754
40941503	rs140735724	8.80233e-14	-2.03708	-1.78145e-10	1.53647e-06	-2.0403	-1.78145e-10	6.43064e-17	-1.7418	-1.78145e-10
40941903	rs138177469	1.34181e-12	-2.27418e-10	0.687098	2.89453e-05	-2.27418e-10	0.895615	6.72479e-16	-2.27418e-10	0.605515
40942021	rs116878828	1.07853e-13	-1.83391	-1.78145e-10	1.5874e-06	-2.0077	-1.78145e-10	1.24559e-16	-1.08067	-1.78145e-10
40942600	rs142817596	7.92764e-13	0.160847	-1.78145e-10	0.000121996	2.3342	-1.78145e-10	3.17786e-16	-0.144076	-1.78145e-10
40943032	rs6001960	5.2015e-14	-2.03167	-0.531477	9.42589e-07	-1.97965	-0.549271	2.18875e-16	0.0342522	-0.551207
40943292	rs143773115	8.77405e-14	-2.0403	-1.78145e-10	1.86628e-06	-1.84584	-1.78145e-10	9.6919e-17	-1.33158	-1.78145e-10
40944948	rs146858991	8.81202e-14	-2.03598	-1.78145e-10	1.77613e-06	-1.89536	-1.78145e-10	4.76923e-17	-2.04068	-1.78145e-10
40945070	rs5758000	5.90874e-14	-1.57788	-0.85778	1.6965e-06	-0.833059	-1.10817	1.65111e-15	2.34026	-0.83652
40945283	rs143819416	2.43904e-13	-2.27418e-10	-1.0179	4.69195e-06	-2.27418e-10	-0.923944	1.29063e-16	-2.27418e-10	-1.04515
40946105	rs117542783	1.66049e-13	-1.40239	-1.78145e-10	2.34218e-06	-1.61871	-1.78145e-10	5.10534e-17	-1.97258	-1.78145e-10
40946307	rs5758001	6.40022e-14	-1.51887	-0.83689	1.71081e-06	-0.838514	-1.09431	1.83339e-15	2.41336	-0.804893
40946908	rs190688823	8.96389e-14	-2.01889	-1.78145e-10	1.54944e-06	-2.0319	-1.78145e-10	4.85399e-17	-2.02307	-1.78145e-10
40946917	rs182244009	9.93426e-14	-1.9161	-1.78145e-10	2.42226e-06	-1.58509	-1.78145e-10	4.78743e-17	-2.03688	-1.78145e-10
40947458	rs9623184	4.03479e-14	-1.65047	-1.16667	9.3094e-07	-1.41432	-1.12703	1.26096e-15	2.24355	-1.00938
40948661	rs4257482	5.79175e-14	-1.69276	-0.762902	1.03012e-06	-1.37957	-1.06055	5.16227e-16	1.07955	-0.738455
40948875	rs55662398	4.72001e-14	-1.48445	-1.17583	2.28238e-05	1.80325	-1.14524	4.2892e-17	-0.978765	-1.16801
40949210	rs6001962	3.83909e-14	-1.70048	-1.16638	4.73127e-06	0.2436	-1.1592	2.04579e-17	-1.7309	-1.15619
40950781	rs5758004	6.2977e-14	-1.62458	-0.747325	8.15141e-07	-1.86098	-0.813211	2.29581e-17	-1.86536	-0.906424
40952051	rs118067986	8.77564e-14	-2.04011	-1.78145e-10	1.56974e-06	-2.01888	-1.78145e-10	2.13554e-16	-0.541568	-1.78145e-10
40952534	rs932379	5.77775e-14	-1.27462	-1.18346	7.40274e-05	2.95955	-1.1249	5.44869e-17	-0.729036	-1.17846
40952799	rs73169024	6.24709e-13	-0.077392	-1.78145e-10	8.43977e-06	-0.336838	-1.78145e-10	6.09547e-17	-1.79532	-1.78145e-10
40953197	rs117497702	3.30098e-12	1.5873	-1.78145e-10	0.000117309	2.29502	-1.78145e-10	6.27342e-16	0.536036	-1.78145e-10
40953763	rs73169026	5.65517e-14	-1.29339	-1.18614	7.00306e-05	2.8917	-1.11256	4.80432e-17	-0.850457	-1.1829
40954091	rs535593363	7.02843e-13	-2.27418e-10	0.0404551	1.22501e-05	-2.27418e-10	0.0357432	3.93283e-16	-2.27418e-10	0.0690749
40954094	rs73169028	5.79968e-14	-1.27041	-1.18388	5.06908e-05	2.57913	-1.12317	4.48827e-17	-0.922307	-1.1791
40955564	rs5758007	6.38893e-14	-1.57198	-0.785549	8.2492e-07	-1.81387	-0.848391	2.11723e-17	-1.91597	-0.936793
40956816	rs73169032	5.8626e-14	-1.26004	-1.18346	7.53148e-05	2.97679	-1.1249	5.03261e-17	-0.808474	-1.17846
40957013	rs55674424	5.94226e-14	-1.24472	-1.18529	5.41485e-05	2.64175	-1.11981	4.61976e-17	-0.891388	-1.18114
40957931	rs117038330	9.44861e-13	0.336359	-1.78145e-10	4.01212e-05	1.22211	-1.78145e-10	3.62783e-16	-0.0116497	-1.78145e-10
40959260	rs5758008	7.5687e-14	-1.26081	-0.927258	1.07051e-06	-1.25774	-1.14393	2.58182e-17	-1.67886	-0.975514
40959920	rs5750960	4.03874e-14	-1.96926	-0.846899	7.02155e-07	-1.93355	-0.889844	5.69498e-17	-0.89061	-0.972676
40960679	rs5015453	2.58844e-13	-2.27418e-10	-0.958452	5.46722e-06	-2.27418e-10	-0.771022	1.34122e-16	-2.27418e-10	-1.00671
40960692	rs5995875	4.66071e-14	-1.50024	-1.17269	9.31064e-06	0.912053	-1.15069	2.16315e-17	-1.66731	-1.16399
40960867	rs6001965	4.59239e-14	-1.515	-1.17269	8.99354e-06	0.877402	-1.15069	2.1368e-17	-1.67957	-1.16399
40961294	rs5750961	6.74549e-14	-1.41589	-0.887326	9.56285e-07	-1.38567	-1.12882	2.71334e-17	-1.6577	-0.946984
40962808	rs56092708	6.0102e-14	-1.23436	-1.18428	8.06369e-05	3.04158	-1.12142	5.19086e-17	-0.776258	-1.17971
40963402	rs16985899	5.8626e-14	-1.26004	-1.18346	7.53148e-05	2.97679	-1.1249	5.03261e-17	-0.808474	-1.17846
40963903	rs117518970	2.77266e-13	-2.27418e-10	-0.8897	4.50178e-06	-2.27418e-10	-0.965321	1.54289e-16	-2.27418e-10	-0.866627
40964012	rs9619878	4.03309e-14	-1.64231	-1.17525	8.5056e-07	-1.48431	-1.14734	1.43856e-15	2.41177	-1.04583
40964388	rs997684	6.46057e-14	-1.60962	-0.736758	8.42024e-07	-1.83828	-0.803462	2.33148e-17	-1.8584	-0.897967
40965336	rs17002019	5.78751e-14	-1.27655	-1.17985	5.03112e-05	2.58479	-1.13635	4.92102e-17	-0.836031	-1.17332
40965443	rs17002020	5.82033e-14	-1.26646	-1.18428	7.58486e-05	2.98037	-1.12142	5.50026e-17	-0.718362	-1.17971
40966569	rs12167993	1.25981e-13	-1.67855	-1.78145e-10	1.7537e-06	-1.90806	-1.78145e-10	3.74222e-16	0.0193938	-1.78145e-10
40967688	rs73169036	5.8663e-14	-1.25826	-1.18461	7.75715e-05	3.00123	-1.11982	5.55655e-17	-0.707646	-1.18025
40967695	rs12160047	4.44336e-14	-1.54799	-1.17269	8.48707e-06	0.819439	-1.15069	2.18685e-17	-1.65641	-1.16399
40968152	rs56047425	5.68286e-14	-1.29163	-1.18301	7.07492e-05	2.91596	-1.12661	5.33218e-17	-0.751315	-1.1778
40968616	rs56411183	5.97348e-14	-1.24089	-1.18388	8.07849e-05	3.04517	-1.12317	5.69033e-17	-0.685004	-1.1791
40969793	rs5750966	4.28275e-14	-1.94437	-0.813128	6.93121e-07	-1.97523	-0.861115	5.30812e-17	-0.980363	-0.95327
40969989	rs73169040	5.83631e-14	-1.26646	-1.18153	7.50813e-05	2.98037	-1.13159	5.52257e-17	-0.718362	-1.17567
40970711	rs117423948	5.88439e-14	-1.25826	-1.18153	7.6664e-05	3.00123	-1.13159	5.58207e-17	-0.707646	-1.17567
40971703	rs9607730	1.56609e-13	-1.46093	-1.78145e-10	3.42245e-05	1.06315	-1.78145e-10	4.22322e-16	0.140314	-1.78145e-10
40972056	rs5995876	4.46708e-14	-1.54799	-1.16736	8.42494e-06	0.819439	-1.15804	2.20135e-17	-1.65641	-1.15739
40972176	rs138476044	5.83631e-14	-1.26646	-1.18153	7.50813e-05	2.98037	-1.13159	5.52257e-17	-0.718362	-1.17567
40972547	rs1022533	6.59209e-14	-1.43469	-0.891534	1.01837e-06	-1.32091	-1.13067	2.57275e-17	-1.70714	-0.950749
40972591	rs76346318	1.03399e-12	0.426506	-1.78145e-10	4.11262e-06	-1.05573	-1.78145e-10	3.29244e-16	-0.108656	-1.78145e-10
40973354	rs144697676	1.90559e-13	-1.26471	-1.78145e-10	5.47061e-06	-0.770402	-1.78145e-10	4.9245e-17	-2.00865	-1.78145e-10
40973610	rs73169043	5.8663e-14	-1.25826	-1.18461	7.75715e-05	3.00123	-1.11982	5.55655e-17	-0.707646	-1.18025
40974252	rs28444678	4.46637e-14	-1.54121	-1.17431	8.6498e-06	0.835754	-1.14801	2.19549e-17	-1.65042	-1.16605
40974360	rs73169045	1.54038e-13	-1.47748	-1.78145e-10	2.82322e-05	0.870671	-1.78145e-10	1.52808e-16	-0.876271	-1.78145e-10
40975268	rs17002024	4.43281e-14	-1.54799	-1.17507	8.50935e-06	0.819439	-1.14807	2.18004e-17	-1.65641	-1.16711
40976025	rs143356434	2.11578e-13	-2.27418e-10	-1.16008	3.61479e-06	-2.27418e-10	-1.18476	1.16492e-16	-2.27418e-10	-1.14763
40976356	rs148372310	5.00541e-13	-2.27418e-10	-0.298989	1.29856e-05	-2.27418e-10	0.0940485	2.46474e-16	-2.27418e-10	-0.3982
40977121	rs57705902	5.66059e-14	-1.29163	-1.18694	7.2306e-05	2.91596	-1.10484	5.29622e-17	-0.751315	-1.18456
40977346	rs79799751	6.46251e-14	-1.15872	-1.18736	0.000101339	3.24575	-1.09708	5.60181e-17	-0.694087	-1.18569
40977556	rs6001973	4.48696e-14	-1.52888	-1.18204	8.8704e-06	0.844585	-1.13166	2.08624e-17	-1.69105	-1.17645
40977940	rs133030	9.9255e-14	-1.91699	-1.78145e-10	1.85733e-06	-1.85065	-1.78145e-10	8.81314e-17	-1.42663	-1.78145e-10
40978118	rs5750968	6.95854e-14	-1.34276	-0.929363	1.01443e-06	-1.30997	-1.14549	2.5804e-17	-1.67012	-0.984806
40979164	rs6001974	4.54444e-14	-1.51566	-1.18253	1.2583e-05	1.19258	-1.13002	2.22005e-17	-1.62818	-1.17716
40979648	rs73169051	4.73415e-14	-1.47807	-1.17922	9.91339e-06	0.963565	-1.13947	2.18467e-17	-1.64885	-1.17256
40982581	rs17002026	4.49351e-14	-1.53438	-1.17508	8.80456e-06	0.852113	-1.14664	2.2066e-17	-1.64438	-1.16704
40984322	rs145874315	1.56653e-13	-1.46064	-1.78145e-10	2.9329e-05	0.908784	-1.78145e-10	1.56543e-16	-0.852122	-1.78145e-10
40984571	rs17002027	5.84275e-14	-1.26646	-1.18043	7.48414e-05	2.98037	-1.13479	5.53107e-17	-0.718362	-1.17413
40984798	rs28567076	4.58196e-14	-1.51988	-1.17008	9.042e-06	0.886614	-1.15453	2.24924e-17	-1.63154	-1.16074
40984994	rs138722485	9.2715e-13	0.317437	-1.78145e-10	0.000376045	3.45992	-1.78145e-10	2.4463e-16	-0.405711	-1.78145e-10
40985958	rs542566479	1.18858e-13	-1.73675	-1.78145e-10	1.53754e-06	-2.03961	-1.78145e-10	1.76556e-16	-0.731818	-1.78145e-10
40986258	rs73169056	5.74373e-14	-1.28355	-1.18043	7.16431e-05	2.93669	-1.13479	5.40873e-17	-0.740729	-1.17413
40986372	rs35898643	1.19967e-13	-1.72747	-1.78145e-10	3.09578e-06	-1.33975	-1.78145e-10	8.48493e-17	-1.46458	-1.78145e-10
40987104	rs148646251	8.9474e-14	-2.02073	-1.78145e-10	1.58945e-06	-2.0064	-1.78145e-10	4.8328e-17	-2.02744	-1.78145e-10
40987113	rs55853923	6.04328e-14	-1.23455	-1.1786	8.07637e-05	3.06114	-1.13941	5.7804e-17	-0.676752	-1.17165
40987730	rs5758018	6.98094e-14	-1.36125	-0.907657	1.07312e-06	-1.26161	-1.13761	2.60647e-17	-1.67973	-0.965145
40989374	rs17002030	5.68605e-14	-1.29365	-1.18043	4.83073e-05	2.54258	-1.13479	4.8125e-17	-0.857525	-1.17413
40989641	rs9611375	1.57432e-13	-1.45569	-1.78145e-10	3.46417e-05	1.07526	-1.78145e-10	4.26634e-16	0.15047	-1.78145e-10
40990077	rs9607732	1.54011e-13	-1.47766	-1.78145e-10	3.29199e-05	1.02428	-1.78145e-10	4.08793e-16	0.107754	-1.78145e-10
40990136	rs139511888	2.06299e-13	-2.27418e-10	-1.18535	3.6186e-06	-2.27418e-10	-1.1837	1.1247e-16	-2.27418e-10	-1.18277
40990950	rs73169057	5.68553e-14	-1.29163	-1.18254	7.06302e-05	2.91596	-1.12829	5.33584e-17	-0.751315	-1.17711
40992235	rs73169058	4.53849e-14	-1.52681	-1.17269	8.92865e-06	0.870161	-1.15069	2.22821e-17	-1.63768	-1.16399
40992515	rs148375291	8.78816e-14	-2.03869	-1.78145e-10	1.53934e-06	-2.03844	-1.78145e-10	7.15276e-17	-1.63537	-1.78145e-10
40993893	rs5758019	4.34297e-13	-2.27418e-10	-0.440949	6.26433e-06	-2.27418e-10	-0.634921	2.01809e-16	-2.27418e-10	-0.598136
40994744	rs73169060	4.47361e-14	-1.54121	-1.17269	8.62667e-06	0.835754	-1.15069	2.2e-17	-1.65042	-1.16399
40994908	rs5758020	5.75234e-14	-1.53483	-0.927658	8.78661e-07	-1.45331	-1.14583	2.77899e-17	-1.59785	-0.982933
40995129	rs76345201	2.42922e-13	-2.27418e-10	-1.02194	4.30314e-06	-2.27418e-10	-1.01045	1.27417e-16	-2.27418e-10	-1.05799
40995290	rs142127948	5.91977e-14	-1.24918	-1.18462	7.91203e-05	3.02422	-1.12305	5.62483e-17	-0.695809	-1.17987
40996367	rs17002034	5.83837e-14	-1.2643	-1.18334	7.59676e-05	2.98587	-1.12535	5.52368e-17	-0.715539	-1.17829
40996947	rs192493667	1.74382e-13	-1.35343	-1.78145e-10	2.35158e-06	-1.6147	-1.78145e-10	6.89797e-17	-1.67164	-1.78145e-10
40997111	rs17002036	5.97599e-14	-1.24089	-1.18346	8.06452e-05	3.04517	-1.1249	5.69397e-17	-0.685004	-1.17846
40998449	rs2187832	3.92273e-14	-1.99677	-0.848534	6.9376e-07	-1.94131	-0.894116	5.10166e-17	-0.992213	-0.98109
40999221	rs80270068	9.40039e-14	-1.97134	-1.78145e-10	1.83483e-06	-1.86284	-1.78145e-10	4.82758e-17	-2.02852	-1.78145e-10
41000357	rs113811130	1.65923e-13	-1.40316	-1.78145e-10	3.90486e-05	1.19502	-1.78145e-10	4.71787e-16	0.251073	-1.78145e-10
41000964	rs17002038	5.85733e-14	-1.25826	-1.18614	7.82912e-05	3.00123	-1.11059	5.54202e-17	-0.707646	-1.18287
41002252	rs133033	8.80359e-14	-2.03693	-1.78145e-10	1.55937e-06	-2.02551	-1.78145e-10	5.14127e-17	-1.96557	-1.78145e-10
41003275	rs117849653	8.77842e-14	-2.0398	-1.78145e-10	1.53886e-06	-2.03875	-1.78145e-10	1.18904e-16	-1.12714	-1.78145e-10
41004384	rs6001980	4.41167e-14	-1.54799	-1.17985	8.60962e-06	0.819439	-1.13635	2.16654e-17	-1.65641	-1.17332
41005749	rs55719110	4.47215e-14	-1.53438	-1.17985	8.89558e-06	0.852113	-1.13635	2.19278e-17	-1.64438	-1.17332
41006612	rs55997921	4.63728e-14	-1.49812	-1.17985	9.69244e-06	0.937905	-1.13635	2.26442e-17	-1.61223	-1.17332
41007476	rs133034	5.22382e-14	-1.7655	-0.79336	7.43636e-07	-1.91175	-0.854247	2.28423e-17	-1.82874	-0.948103
41008358	rs76465636	2.78782e-13	-0.88425	-1.78145e-10	1.48815e-05	0.230327	-1.78145e-10	1.29907e-16	-1.03864	-1.78145e-10
41009015	rs117294683	1.02528e-13	-1.88455	-1.78145e-10	1.53867e-06	-2.03887	-1.78145e-10	7.62597e-17	-1.57131	-1.78145e-10
41009391	rs76204748	1.51909e-13	-1.4914	-1.78145e-10	2.02502e-06	-1.76421	-1.78145e-10	4.84997e-17	-2.0239	-1.78145e-10
41009706	rs112325639	2.06686e-13	-2.27418e-10	-1.18348	3.68649e-06	-2.27418e-10	-1.16512	1.12138e-16	-2.27418e-10	-1.18572
41010517	rs181650684	3.69e-13	-2.27418e-10	-0.603882	6.13195e-06	-2.27418e-10	-0.656279	1.78254e-16	-2.27418e-10	-0.722249
41011279	rs59047419	4.83443e-14	-1.45547	-1.18086	1.05036e-05	1.01551	-1.13358	2.22153e-17	-1.62995	-1.17473
41011679	rs117084745	8.79606e-14	-2.03779	-1.78145e-10	1.54296e-06	-2.03609	-1.78145e-10	1.13735e-16	-1.17159	-1.78145e-10
41012134	rs133035	6.83175e-14	-1.38695	-0.903566	1.03412e-06	-1.30037	-1.13587	2.66808e-17	-1.66001	-0.961498
41012438	rs133036	4.17029e-14	-2.0191	-0.765004	7.90791e-07	-1.88843	-0.816085	6.58799e-17	-0.80272	-0.914902
41012819	rs55669535	4.79908e-14	-1.46281	-1.18086	1.03286e-05	0.998705	-1.13358	2.20792e-17	-1.63609	-1.17473
41013489	rs133037	6.62136e-14	-1.42235	-0.899446	9.82517e-07	-1.35332	-1.13411	2.75214e-17	-1.63267	-0.95782
41013857	rs112057490	8.84058e-14	-2.03274	-1.78145e-10	1.53698e-06	-2.03998	-1.78145e-10	4.84154e-17	-2.02564	-1.78145e-10
41014074	rs148838617	3.82139e-13	-2.27418e-10	-0.568894	5.65829e-06	-2.27418e-10	-0.73667	1.8291e-16	-2.27418e-10	-0.69646
41014472	rs73169071	4.75569e-14	-1.47083	-1.18193	1.01727e-05	0.980274	-1.13036	2.18989e-17	-1.6428	-1.17622
41015190	rs189226020	4.74326e-13	-2.27418e-10	-0.352783	8.67033e-06	-2.27418e-10	-0.309885	2.59139e-16	-2.27418e-10	-0.348092
41015269	rs133038	4.27127e-14	-2.00919	-0.750994	7.76303e-07	-1.92006	-0.802942	5.89265e-17	-0.925539	-0.903627
41015813	rs133039	4.36481e-14	-1.9981	-0.740424	7.75321e-07	-1.93125	-0.793018	6.21106e-17	-0.881448	-0.895091
41016523	rs142004471	4.69407e-13	-2.27418e-10	-0.363209	8.57813e-06	-2.27418e-10	-0.320576	2.56443e-16	-2.27418e-10	-0.358548
41016681	rs73169072	4.75333e-14	-1.47083	-1.18242	1.01895e-05	0.980274	-1.12871	2.18833e-17	-1.6428	-1.17693
41017425	rs6001981	4.66068e-14	-1.49101	-1.18193	9.91428e-06	0.954542	-1.13036	2.2722e-17	-1.6059	-1.17622
41017787	rs139475327	1.42968e-12	-2.27418e-10	0.750528	3.51578e-05	-2.27418e-10	1.09005	8.58788e-16	-2.27418e-10	0.850066
41017868	rs145054383	2.10343e-13	-2.27418e-10	-1.16594	3.60905e-06	-2.27418e-10	-1.18635	1.15664e-16	-2.27418e-10	-1.15477
41018165	rs133040	6.63528e-14	-1.41795	-0.90174	1.03143e-06	-1.30183	-1.13702	2.59028e-17	-1.69548	-0.955619
41018236	rs111250091	7.60934e-13	0.119867	-1.78145e-10	1.68621e-05	0.355276	-1.78145e-10	6.99969e-17	-1.65701	-1.78145e-10
41018451	rs145351698	6.45001e-14	-1.16085	-1.18716	0.000100937	3.24409	-1.09939	6.27373e-17	-0.581377	-1.18512
41018507	rs73169077	6.61547e-14	-1.13552	-1.18716	0.000105194	3.28541	-1.09939	5.83889e-17	-0.653207	-1.18512
41018680	rs78463154	1.5795e-13	-1.4524	-1.78145e-10	3.49051e-05	1.08284	-1.78145e-10	4.29353e-16	0.156823	-1.78145e-10
41019767	rs73169078	6.43878e-14	-1.16271	-1.18704	9.82509e-05	3.21915	-1.10141	5.64722e-17	-0.686926	-1.18478
41019948	rs6001982	4.62047e-14	-1.4987	-1.18289	1.0371e-05	0.996268	-1.12704	2.26734e-17	-1.60664	-1.17762
41020809	rs117035378	7.99255e-13	0.169002	-1.78145e-10	0.000299387	3.23194	-1.78145e-10	2.16275e-16	-0.528905	-1.78145e-10
41021310	rs5758024	5.5529e-14	-1.73112	-0.766654	7.49862e-07	-1.92072	-0.836941	2.40515e-17	-1.81029	-0.914968
41021318	rs139799748	3.83255e-13	-2.27418e-10	-0.565978	5.775e-06	-2.27418e-10	-0.716254	2.11839e-16	-2.27418e-10	-0.54963
41021732	rs76208976	2.3033e-13	-2.27418e-10	-1.07517	4.61904e-06	-2.27418e-10	-0.939606	1.20844e-16	-2.27418e-10	-1.11095
41022169	rs187943336	1.19216e-12	-2.27418e-10	0.568842	3.07033e-05	-2.27418e-10	0.954579	7.29132e-16	-2.27418e-10	0.686399
41022281	rs151080591	3.79728e-13	-2.27418e-10	-0.575223	5.72873e-06	-2.27418e-10	-0.724299	2.09864e-16	-2.27418e-10	-0.558995
41022503	rs73169083	4.7872e-14	-1.46281	-1.18334	1.04139e-05	0.998705	-1.12535	2.20007e-17	-1.63609	-1.17829
41022587	rs77489454	1.43266e-13	-1.54998	-1.78145e-10	2.03694e-06	-1.75835	-1.78145e-10	5.84487e-17	-1.83731	-1.78145e-10
41022805	rs73169084	6.67279e-14	-1.12666	-1.1874	0.000108144	3.30687	-1.09319	5.89805e-17	-0.642244	-1.186
41022834	rs133044	9.0028e-13	0.288028	-1.78145e-10	1.78428e-05	0.411807	-1.78145e-10	8.64786e-17	-1.44556	-1.78145e-10
41023167	rs133045	7.84762e-14	-1.24604	-0.905844	1.0975e-06	-1.23802	-1.13873	2.64661e-17	-1.67028	-0.959314
41023304	rs6001983	4.85419e-14	-1.44808	-1.18417	1.08076e-05	1.03235	-1.1219	2.22457e-17	-1.62376	-1.17955
41023464	rs28360632	9.32957e-14	-1.9789	-1.78145e-10	1.78665e-06	-1.88945	-1.78145e-10	4.86926e-17	-2.01993	-1.78145e-10
41024064	rs718193	6.67261e-14	-1.12666	-1.18742	0.000108363	3.30687	-1.09117	5.89748e-17	-0.642244	-1.1861
41024650	rs56108505	6.67259e-14	-1.12666	-1.18743	0.000108373	3.30687	-1.09108	5.8966e-17	-0.642244	-1.18625
41024846	rs73169087	6.61374e-14	-1.13552	-1.18743	0.000106072	3.28541	-1.09108	5.8323e-17	-0.653207	-1.18625
41024854	rs73169089	6.67259e-14	-1.12666	-1.18743	0.000108373	3.30687	-1.09108	5.8966e-17	-0.642244	-1.18625
41025144	rs117664200	5.79203e-13	-2.27418e-10	-0.153026	1.32201e-05	-2.27418e-10	0.111945	2.73419e-16	-2.27418e-10	-0.29445
41025380	rs6001984	4.81683e-14	-1.45547	-1.18451	1.06439e-05	1.01551	-1.12031	2.20966e-17	-1.62995	-1.18009
41026018	rs73169091	6.56801e-14	-1.14246	-1.18743	0.000106458	3.28903	-1.09108	6.41668e-17	-0.557718	-1.18625
41026196	rs140692866	5.66465e-13	-2.27418e-10	-0.175263	1.40328e-05	-2.27418e-10	0.171606	3.6053e-16	-2.27418e-10	-0.0178801
41026388	rs133046	6.99883e-14	-1.34838	-0.917975	1.08141e-06	-1.24783	-1.1437	2.56931e-17	-1.68901	-0.97022
41026775	rs117669949	6.50484e-14	-1.15211	-1.18743	0.000104179	3.26547	-1.08915	6.33622e-17	-0.570134	-1.18645
41027083	rs138792459	2.18341e-13	-2.27418e-10	-1.12862	3.89485e-06	-2.27418e-10	-1.11014	1.19313e-16	-2.27418e-10	-1.12371
41027354	rs78694459	6.56806e-14	-1.14246	-1.18742	0.000106893	3.28903	-1.08699	6.41408e-17	-0.557718	-1.18666
41027716	rs73169096	6.56806e-14	-1.14246	-1.18742	0.000106893	3.28903	-1.08699	6.41408e-17	-0.557718	-1.18666
41027819	rs133047	5.01413e-12	2.00534	-1.78145e-10	0.000206478	2.8604	-1.78145e-10	9.18247e-10	14.7325	-1.78145e-10
41027870	rs73169097	4.52757e-14	-1.51584	-1.18607	1.30862e-05	1.21292	-1.11116	2.33567e-17	-1.57185	-1.18273
41028200	rs34487566	1.05029e-13	-1.86044	-1.78145e-10	2.20151e-06	-1.68065	-1.78145e-10	6.28652e-17	-1.76446	-1.78145e-10
41028892	rs146351083	4.95917e-13	-2.27418e-10	-0.308269	9.07511e-06	-2.27418e-10	-0.264256	2.70968e-16	-2.27418e-10	-0.303455
41028954	rs139715154	4.21577e-13	-2.27418e-10	-0.470675	6.90284e-06	-2.27418e-10	-0.53786	2.00037e-16	-2.27418e-10	-0.606951
41029504	rs188310394	8.93113e-14	-2.02255	-1.78145e-10	1.59862e-06	-2.00065	-1.78145e-10	6.71342e-17	-1.69876	-1.78145e-10
41030264	rs74920380	1.86552e-13	-1.28597	-1.78145e-10	2.85816e-06	-1.41961	-1.78145e-10	4.89414e-17	-2.01483	-1.78145e-10
41030648	rs181767609	8.85235e-14	-2.03141	-1.78145e-10	1.57661e-06	-2.01451	-1.78145e-10	6.42899e-17	-1.74205	-1.78145e-10
41031579	rs118190614	2.72477e-13	-0.907124	-1.78145e-10	0.0001243	2.3529	-1.78145e-10	9.23078e-13	7.83001	-1.78145e-10
41032863	rs4140512	1.70938e-13	-0.593381	-0.779999	1.06535e-05	0.95017	-1.05407	2.73444e-16	0.478046	-0.772404
41032874	rs72558180	2.32878e-13	-2.27418e-10	-1.06416	4.24737e-06	-2.27418e-10	-1.02349	1.32803e-16	-2.27418e-10	-1.01659
41033068	rs183905775	2.06679e-13	-2.27418e-10	-1.18351	3.70714e-06	-2.27418e-10	-1.15953	1.13136e-16	-2.27418e-10	-1.17687
41033801	rs5995886	1.71758e-13	-0.593381	-0.775208	1.06828e-05	0.95017	-1.05132	2.74769e-16	0.478046	-0.767569
41033961	rs133050	1.16389e-13	-1.09095	-0.666787	1.53821e-06	-1.03385	-1.00533	2.76075e-17	-1.81217	-0.775198
41034185	rs6001990	1.89546e-13	-0.514766	-0.755279	1.20944e-05	1.06273	-1.03977	3.10884e-16	0.581422	-0.747458
41035231	rs9611382	1.70901e-13	-1.37359	-1.78145e-10	4.17203e-05	1.26119	-1.78145e-10	4.98836e-16	0.306822	-1.78145e-10
41036509	rs133051	1.15394e-12	0.536263	-1.78145e-10	0.000108436	2.21637	-1.78145e-10	8.95137e-11	12.4044	-1.78145e-10
41037197	rs5750973	2.22691e-13	-2.27418e-10	-1.1089	3.65449e-06	-2.27418e-10	-1.17384	1.19816e-16	-2.27418e-10	-1.1195
41037363	rs181095988	1.05986e-13	-1.85137	-1.78145e-10	1.973e-06	-1.79024	-1.78145e-10	1.04381e-16	-1.25741	-1.78145e-10
41038054	rs76653253	1.05126e-13	-1.85952	-1.78145e-10	2.159e-06	-1.70015	-1.78145e-10	7.09788e-17	-1.64307	-1.78145e-10
41038192	rs73169099	1.31654e-13	-1.6345	-1.78145e-10	1.94368e-05	0.497378	-1.78145e-10	1.21244e-16	-1.10765	-1.78145e-10
41039493	rs73169102	2.04091e-13	-1.56204	0.365929	3.02798e-06	-1.88257	0.520671	4.50769e-16	-0.226898	0.432398
41039753	rs145344978	1.11324e-13	-1.80223	-1.78145e-10	1.5839e-06	-2.0099	-1.78145e-10	1.4429e-16	-0.933629	-1.78145e-10
41040652	rs117630508	1.10367e-13	-1.81087	-1.78145e-10	1.88821e-06	-1.83416	-1.78145e-10	5.20501e-17	-1.95325	-1.78145e-10
41042091	rs12159200	1.28994e-13	-0.93473	-0.720185	8.02895e-06	0.632235	-1.01897	2.11332e-16	0.160028	-0.712054
41042570	rs150328933	1.03293e-13	-1.97469	0.09759	1.25347e-06	-2.03932	-0.20456	4.96782e-17	-1.96994	-0.0299532
41042764	rs77961171	2.1394e-13	-1.50258	0.353595	3.0953e-06	-1.84764	0.507735	4.9893e-16	-0.112792	0.419802
41042873	rs74975348	2.40362e-13	-1.44646	0.413929	3.2078e-06	-1.84394	0.539728	4.97919e-16	-0.145056	0.450037
41044593	rs12627881	2.26961e-13	-0.319512	-0.77039	3.42968e-05	2.11381	-1.04855	1.02328e-15	1.78802	-0.762707
41045892	rs35010022	1.50877e-13	-1.49822	-1.78145e-10	1.78833e-06	-1.88851	-1.78145e-10	2.20067e-16	-0.511526	-1.78145e-10
41046355	rs147997002	1.02439e-13	-1.88541	-1.78145e-10	1.63986e-06	-1.97518	-1.78145e-10	1.34514e-16	-1.00379	-1.78145e-10
41046539	rs13057370	9.91777e-14	-1.91777	-1.78145e-10	1.87152e-06	-1.84304	-1.78145e-10	5.57862e-17	-1.88393	-1.78145e-10
41046757	rs12159974	1.6556e-13	-0.669955	-0.73539	9.79016e-06	0.839638	-1.02805	2.58466e-16	0.376699	-0.727392
41047556	rs7292804	2.37493e-13	-0.269332	-0.775208	3.69674e-05	2.19157	-1.05132	1.09726e-15	1.86268	-0.767569
41047751	rs7293100	2.21921e-13	-0.337148	-0.775208	3.32765e-05	2.08638	-1.05132	9.91857e-16	1.76169	-0.767569
41047764	rs7284768	1.62873e-13	-0.696429	-0.72528	9.68956e-06	0.823284	-1.02203	2.76992e-16	0.435728	-0.717194
41048941	rs12158399	1.64661e-13	-0.714632	-0.696158	9.37857e-06	0.774709	-1.00607	2.53941e-16	0.317246	-0.6856
41049101	rs73171007	2.23188e-13	-0.368985	-0.737679	3.23171e-05	2.03674	-1.03094	9.84303e-16	1.71405	-0.727575
41049151	rs150917957	7.86913e-13	0.153439	-1.78145e-10	4.46053e-06	-0.974525	-1.78145e-10	5.26272e-16	0.360364	-1.78145e-10
41049402	rs56051217	5.72096e-14	-1.33194	-1.13601	8.15338e-05	2.79184	-0.860619	4.8249e-17	-0.899251	-1.12983
41049460	rs55775429	2.23188e-13	-0.368985	-0.737679	3.23171e-05	2.03674	-1.03094	9.84303e-16	1.71405	-0.727575
41049514	rs55746155	2.26761e-13	-0.353103	-0.737679	3.3128e-05	2.06153	-1.03094	1.00799e-15	1.73784	-0.727575
41049685	rs56203629	2.26761e-13	-0.353103	-0.737679	3.3128e-05	2.06153	-1.03094	1.00799e-15	1.73784	-0.727575
41049928	rs1811119	1.53247e-13	-0.787942	-0.694683	8.43197e-06	0.667415	-1.00518	2.30555e-16	0.219143	-0.684109
41050306	rs17002067	1.67525e-13	-0.698862	-0.694683	9.60497e-06	0.797666	-1.00518	2.5972e-16	0.33826	-0.684109
41050335	rs733999	1.67525e-13	-0.698862	-0.694683	9.60497e-06	0.797666	-1.00518	2.5972e-16	0.33826	-0.684109
41050608	rs133054	3.08644e-14	-2.03108	-1.05399	6.4785e-07	-1.78336	-1.12053	4.87094e-16	1.46239	-1.17939
41050871	rs133055	9.2555e-14	-1.35854	-0.628336	1.21042e-06	-1.29478	-0.984041	3.18077e-17	-1.70674	-0.739007
41050986	rs17002069	2.31121e-13	-0.320838	-0.750901	3.91969e-05	2.23751	-1.0387	1.16196e-15	1.89335	-0.740945
41051109	rs6002000	1.61772e-13	-0.733806	-0.694683	8.63538e-06	0.691252	-1.00518	2.45322e-16	0.281225	-0.684109
41051302	rs5995890	1.59274e-13	-0.749368	-0.694683	8.44307e-06	0.668731	-1.00518	2.40282e-16	0.260465	-0.684109
41051324	rs133056	8.80899e-14	-1.39653	-0.639793	1.15527e-06	-1.33453	-0.990927	3.23612e-17	-1.67923	-0.749261
41051731	rs117476495	2.13785e-13	-2.27418e-10	-1.14971	4.05162e-06	-2.27418e-10	-1.07068	1.20325e-16	-2.27418e-10	-1.11526
41051935	rs73171013	1.61693e-13	-0.705275	-0.723702	8.85643e-06	0.732433	-1.02108	2.46918e-16	0.319202	-0.715602
41052756	rs8142396	1.59397e-13	-0.719578	-0.723702	8.67561e-06	0.711805	-1.02108	2.42264e-16	0.300176	-0.715602
41052794	rs8141330	1.59397e-13	-0.719578	-0.723702	8.67561e-06	0.711805	-1.02108	2.42264e-16	0.300176	-0.715602
41053033	rs5758032	2.8821e-13	-2.27418e-10	-0.850989	4.54807e-06	-2.27418e-10	-0.955089	1.48258e-16	-2.27418e-10	-0.906502
41053964	rs78438241	3.33303e-13	-0.705625	-1.78145e-10	2.45407e-06	-1.57204	-1.78145e-10	1.15761e-16	-1.15393	-1.78145e-10
41054459	rs56169543	2.12439e-13	-0.379579	-0.776447	3.1123e-05	2.02019	-1.05204	9.29647e-16	1.69817	-0.76882
41054954	rs117871311	1.3985e-13	-1.57411	-1.78145e-10	3.09087e-06	-1.34134	-1.78145e-10	2.89448e-16	-0.23748	-1.78145e-10
41055508	rs147788245	3.37007e-13	-2.27418e-10	-0.694574	7.05139e-06	-2.27418e-10	-0.516567	1.91691e-16	-2.27418e-10	-0.649573
41057670	rs113860965	2.1082e-13	-0.379579	-0.784096	3.09872e-05	2.02019	-1.05641	9.22498e-16	1.69817	-0.77654
41057977	rs7284506	2.1082e-13	-0.379579	-0.784096	3.09872e-05	2.02019	-1.05641	9.22498e-16	1.69817	-0.77654
41058155	rs76140747	9.81372e-14	-1.92831	-1.78145e-10	2.68262e-06	-1.483	-1.78145e-10	4.78979e-17	-2.03638	-1.78145e-10
41058837	rs143355097	9.15256e-14	-1.99806	-1.78145e-10	1.63017e-06	-1.98111	-1.78145e-10	1.11968e-16	-1.18724	-1.78145e-10
41059171	rs79898470	1.65954e-13	-0.675138	-0.727828	9.51228e-06	0.807901	-1.02511	3.28377e-16	0.606321	-0.717614
41059410	rs182418825	5.9907e-13	-0.1193	-1.78145e-10	2.30553e-05	0.668102	-1.78145e-10	8.69232e-17	-1.44043	-1.78145e-10
41060853	rs73171017	2.37544e-13	-0.277478	-0.766846	3.7611e-05	2.20545	-1.04795	1.23715e-15	1.97218	-0.757073
41061691	rs73171018	2.09528e-13	-1.16982	-1.78145e-10	3.71086e-05	1.14406	-1.78145e-10	5.67453e-16	0.435702	-1.78145e-10
41062014	rs5995893	1.66778e-13	-0.676885	-0.721131	9.42675e-06	0.795165	-1.02141	2.79788e-16	0.450829	-0.722253
41063177	rs133059	9.801e-14	-1.32839	-0.60122	1.41024e-06	-1.16458	-0.961457	2.95779e-17	-1.80633	-0.712099
41065931	rs117046851	9.39507e-13	-2.27418e-10	0.330676	1.38541e-05	-2.27418e-10	0.15879	4.85228e-16	-2.27418e-10	0.279164
41066598	rs56755140	1.00292e-13	-1.90659	-1.78145e-10	1.88451e-06	-1.83613	-1.78145e-10	8.73923e-17	-1.43505	-1.78145e-10
41066606	rs4276108	1.00728e-13	-1.90225	-1.78145e-10	1.8946e-06	-1.83078	-1.78145e-10	8.66006e-17	-1.44415	-1.78145e-10
41066640	rs181131851	1.04056e-12	-2.27418e-10	0.432836	2.36132e-05	-2.27418e-10	0.692014	6.35894e-16	-2.27418e-10	0.549576
41066887	rs12172281	3.21387e-14	-2.02702	-1.0176	5.15975e-07	-2.04066	-1.09083	2.17523e-16	0.648573	-1.17172
41067010	rs13055075	9.77493e-14	-1.23655	-0.695726	1.35053e-06	-1.15296	-1.01634	2.90966e-17	-1.73109	-0.803747
41069773	rs86708	4.20021e-14	-1.80576	-0.971196	8.41968e-07	-1.5961	-1.04571	1.67966e-15	2.67242	-1.15153
41070868	rs133062	3.10396e-14	-2.02583	-1.05358	5.02382e-07	-2.04074	-1.11745	2.14287e-16	0.64304	-1.18118
41071097	rs2032512	3.14053e-14	-2.0241	-1.0436	5.07064e-07	-2.03873	-1.11018	1.8614e-16	0.499922	-1.17888
41071556	rs5750975	3.60771e-14	-1.96033	-0.968688	5.91791e-07	-1.94121	-1.05318	7.08673e-16	1.81264	-1.1547
41071659	rs133063	3.09914e-14	-2.02937	-1.0516	5.03271e-07	-2.04041	-1.11601	2.03835e-16	0.592598	-1.18074
41071731	rs133064	3.57768e-14	-1.95583	-0.98155	5.79647e-07	-1.95191	-1.06322	6.76065e-16	1.77039	-1.15955
41072126	rs133065	3.64792e-14	-1.96465	-0.953287	5.96134e-07	-1.94602	-1.04106	6.91782e-16	1.78239	-1.14858
41072333	rs11575919	8.26146e-13	0.199691	0.00240109	4.27173e-06	-1.12046	0.102686	2.51937e-15	1.87833	0.0479751
41074168	rs133067	2.6797e-14	-2.04022	-1.18617	5.55263e-07	-1.87282	-1.18528	2.80962e-14	5.46627	-1.12834
41074407	rs133068	3.14884e-14	-2.00561	-1.05945	5.00749e-07	-2.03977	-1.12167	1.71718e-16	0.422794	-1.1824
41074773	rs133070	3.63261e-14	-1.92042	-1.00172	5.91897e-07	-1.91544	-1.07877	5.87776e-16	1.63754	-1.16665
41075543	rs133072	3.84447e-14	-1.95763	-0.907832	6.39138e-07	-1.925	-0.992424	2.19526e-16	0.620562	-1.13455
41075695	rs133073	3.59096e-14	-1.96039	-0.973281	5.85318e-07	-1.94862	-1.05678	5.73e-16	1.60189	-1.15646
41076597	rs5758036	4.46867e-14	-1.53449	-1.18052	5.62277e-07	-1.88354	-1.16201	4.56276e-17	-1.01865	-1.06629
41076671	rs11575922	9.11819e-14	-2.00182	-1.78145e-10	1.82942e-06	-1.86579	-1.78145e-10	6.89911e-17	-1.67148	-1.78145e-10
41077864	rs34214100	3.27597e-13	-2.27418e-10	-0.722894	5.79453e-06	-2.27418e-10	-0.712879	1.74353e-16	-2.27418e-10	-0.744372
41078473	rs133074	1.08871e-13	-0.909595	-0.914918	1.12776e-05	0.487346	-0.534318	3.13444e-14	5.23141	-0.784072
41078533	rs9611386	3.81707e-13	-0.614255	0.0442299	0.000244979	2.5104	0.52098	1.10024e-15	1.07466	0.0231641
41078665	rs3087592	8.83547e-14	-2.03332	-1.78145e-10	1.60726e-06	-1.99526	-1.78145e-10	1.01517e-16	-1.28523	-1.78145e-10
41079533	rs139784925	8.895e-14	-2.0266	-1.78145e-10	1.88492e-06	-1.83591	-1.78145e-10	6.42451e-17	-1.74275	-1.78145e-10
41079620	rs145589497	1.19144e-13	-1.73435	-1.78145e-10	2.06726e-06	-1.74357	-1.78145e-10	1.82132e-16	-0.700725	-1.78145e-10
41079720	rs111950677	2.03881e-12	1.35848	-0.253036	1.81039e-05	0.502547	-0.07621	5.36108e-15	2.88471	-0.203242
41081164	rs133075	4.47859e-14	-1.82345	-0.889334	1.34371e-06	-1.21457	-0.959791	1.68015e-13	7.2226	-1.09625
41081165	rs6002019	2.19373e-12	1.4457	-0.267017	1.98354e-05	0.613067	-0.0953926	7.35819e-15	3.21231	-0.2142
41081227	rs882111	4.8642e-14	-1.72812	-0.902067	8.14933e-06	0.225053	-0.59691	5.11839e-17	-1.04036	-0.929673
41081489	rs9611387	8.57884e-14	-1.56485	-0.497947	1.18874e-06	-1.77277	-0.52413	9.20884e-17	-0.939111	-0.443596
41081542	rs9607735	2.14593e-13	-2.27418e-10	-1.14594	3.76444e-06	-2.27418e-10	-1.14419	1.18308e-16	-2.27418e-10	-1.13216
41081561	rs133076	4.32648e-14	-1.81864	-0.928705	1.18568e-06	-1.30546	-0.994021	1.58745e-13	7.187	-1.1174
41082022	rs6002020	2.59432e-12	1.61633	-0.269929	2.29525e-05	0.762199	-0.0985645	9.04134e-15	3.4213	-0.217194
41082478	rs9611388	5.0023e-14	-1.70975	-0.892448	8.67775e-06	0.274078	-0.583108	5.33692e-17	-1.00769	-0.920527
41083133	rs76002658	2.4825e-12	1.59581	-0.293466	2.19729e-05	0.744237	-0.12422	8.60646e-15	3.39622	-0.241403
41083239	rs11090023	3.6243e-14	-1.74263	-1.1818	4.01216e-06	0.014393	-1.09485	3.87092e-17	-1.06407	-1.18531
41084124	rs9611389	4.97284e-14	-1.69541	-0.91269	8.68595e-06	0.311739	-0.619825	5.35566e-17	-0.982485	-0.942232
41084530	rs8142972	2.39503e-12	1.56295	-0.296478	2.20582e-05	0.751396	-0.127505	8.08315e-15	3.33658	-0.244502
41084635	rs133077	8.44886e-14	-1.64412	-0.433938	9.97766e-07	-1.89675	-0.575282	1.12359e-15	1.64321	-0.524384
41084852	rs192539655	1.04476e-13	-1.86572	-1.78145e-10	2.82066e-06	-1.43282	-1.78145e-10	1.12203e-16	-1.18515	-1.78145e-10
41084937	rs141716304	9.4163e-14	-1.96965	-1.78145e-10	1.54126e-06	-2.03719	-1.78145e-10	5.22887e-17	-1.94868	-1.78145e-10
41085481	rs144145667	2.38695e-12	1.26309	-1.78145e-10	5.60848e-06	-0.745512	-1.78145e-10	5.95703e-16	0.484287	-1.78145e-10
41085969	rs80533	3.52458e-14	-1.81379	-1.13854	4.81324e-07	-2.03784	-1.16317	1.02007e-11	11.4186	-1.18606
41086497	rs133078	4.36695e-14	-1.85926	-0.878766	1.27464e-06	-1.27658	-0.950545	1.38351e-13	7.02246	-1.09036
41087095	rs133079	4.34617e-14	-1.85256	-0.890235	1.2793e-06	-1.2629	-0.960579	1.44082e-13	7.06943	-1.09675
41087264	rs28415047	4.52094e-14	-1.78139	-0.921982	5.73736e-06	-0.0895772	-0.633216	4.55645e-17	-1.13532	-0.951005
41087266	rs133080	8.23806e-14	-1.63439	-0.468938	9.56611e-07	-1.90252	-0.611634	1.06375e-15	1.61379	-0.549694
41088137	rs78963407	2.81945e-13	-2.27418e-10	-0.872966	5.16848e-06	-2.27418e-10	-0.827214	1.61279e-16	-2.27418e-10	-0.822318
41088872	rs8136721	2.34523e-12	1.60594	-0.360477	2.11417e-05	0.78925	-0.207797	8.06598e-15	3.38907	-0.299111
41088979	rs58107938	2.74653e-13	-2.27418e-10	-0.899169	4.63223e-06	-2.27418e-10	-0.936753	1.48674e-16	-2.27418e-10	-0.903698
41089707	rs7291793	2.7229e-13	-0.0622558	-0.845554	9.79682e-07	-1.57134	-0.918975	2.13801e-16	0.247722	-0.788133
41089858	rs7292057	2.43567e-12	1.62649	-0.343196	2.19367e-05	0.807363	-0.188996	8.42026e-15	3.41414	-0.281204
41089899	rs7290861	2.49154e-12	1.64917	-0.343196	2.23796e-05	0.827352	-0.188996	8.65633e-15	3.44179	-0.281204
41090009	rs133081	8.91107e-14	-1.54059	-0.484213	8.92237e-07	-1.95532	-0.628498	9.91301e-16	1.5574	-0.563835
41090554	rs133082	4.31982e-14	-1.83712	-0.911757	1.19715e-06	-1.31051	-0.979331	2.24966e-13	7.5267	-1.10845
41091926	rs17343765	2.52188e-12	1.66985	-0.351766	2.27651e-05	0.845582	-0.190147	8.90039e-15	3.46699	-0.278593
41092091	rs7288796	2.48557e-12	1.64917	-0.345592	2.25051e-05	0.827352	-0.183404	8.73501e-15	3.44179	-0.272155
41092110	rs9611391	2.91892e-13	-0.838294	-1.78145e-10	6.1205e-05	1.64444	-1.78145e-10	3.3911e-16	-0.0791318	-1.78145e-10
41092269	rs7289470	2.59603e-12	1.69265	-0.345592	2.33849e-05	0.8657	-0.183404	9.21019e-15	3.49477	-0.272155
41093049	rs7284739	1.98994e-13	-1.2214	-1.78145e-10	3.55733e-05	1.1018	-1.78145e-10	2.41487e-16	-0.418639	-1.78145e-10
41093473	rs9789920	2.69924e-12	1.74898	-0.362934	2.3241e-05	0.878476	-0.202351	9.88096e-15	3.58315	-0.290242
41093746	rs73171034	2.75634e-12	1.76991	-0.362934	2.3672e-05	0.896852	-0.202351	1.01361e-14	3.60864	-0.290242
41093946	rs133083	8.35157e-14	-1.53357	-0.556072	8.22989e-07	-1.97726	-0.687343	6.83536e-16	1.24538	-0.623558
41094006	rs6002027	2.41179e-12	1.64194	-0.368491	2.01885e-05	0.743744	-0.208425	1.0118e-14	3.61266	-0.296039
41094192	rs73171036	8.82849e-14	-2.03411	-1.78145e-10	1.65735e-06	-1.96457	-1.78145e-10	4.7982e-17	-2.03463	-1.78145e-10
41094618	rs9611394	2.59919e-13	-0.954307	-1.78145e-10	6.30541e-05	1.6742	-1.78145e-10	6.53809e-16	0.57736	-1.78145e-10
41095213	rs150772831	2.70119e-12	-2.27418e-10	1.38677	6.47246e-05	-2.27418e-10	1.70035	1.79903e-15	-2.27418e-10	1.58955
41095599	rs111562447	2.8972e-13	-0.845764	-1.78145e-10	7.69005e-05	1.87272	-1.78145e-10	7.72696e-16	0.74443	-1.78145e-10
41095958	rs133084	4.53846e-14	-1.82339	-0.876112	1.29352e-06	-1.26421	-0.94822	2.5997e-13	7.65174	-1.08887
41096164	rs133085	8.48819e-14	-1.56563	-0.507785	9.18544e-07	-1.91021	-0.644547	1.75987e-15	2.14834	-0.580802
41096542	rs117381839	1.89247e-13	-1.27162	-1.78145e-10	4.19156e-06	-1.03672	-1.78145e-10	4.96414e-13	7.20971	-1.78145e-10
41096967	rs133086	8.86884e-14	-1.53226	-0.497291	9.12166e-07	-1.92684	-0.634884	1.61811e-15	2.05149	-0.567936
41097032	rs133087	8.57773e-14	-1.56563	-0.497291	9.27463e-07	-1.91021	-0.634884	1.78266e-15	2.14834	-0.567936
41097383	rs187402544	3.03993e-13	-2.27418e-10	-0.797675	5.16188e-06	-2.27418e-10	-0.828492	1.52286e-16	-2.27418e-10	-0.879693
41097432	rs6002031	2.73317e-12	1.76147	-0.362934	2.43834e-05	0.926459	-0.202351	9.83508e-15	3.5785	-0.290242
41097441	rs117316123	4.45426e-13	-2.27418e-10	-0.415647	8.35035e-06	-2.27418e-10	-0.347489	2.82612e-16	-2.27418e-10	-0.261379
41097445	rs5995898	2.79752e-12	1.78475	-0.362934	2.489e-05	0.947023	-0.202351	1.01172e-14	3.60678	-0.290242
41097490	rs5995899	2.79752e-12	1.78475	-0.362934	2.489e-05	0.947023	-0.202351	1.01172e-14	3.60678	-0.290242
41098001	rs143545316	3.0758e-13	-2.27418e-10	-0.785943	7.79182e-06	-2.27418e-10	-0.416717	1.63339e-16	-2.27418e-10	-0.809627
41098206	rs13058356	4.65012e-14	-1.85818	-0.817021	1.26458e-06	-1.3509	-0.884152	2.07948e-13	7.379	-1.03941
41098358	rs112519044	3.06935e-13	-2.27418e-10	-0.788042	7.76919e-06	-2.27418e-10	-0.419627	1.63007e-16	-2.27418e-10	-0.811663
41098469	rs80198933	3.06935e-13	-2.27418e-10	-0.788042	7.76919e-06	-2.27418e-10	-0.419627	1.63007e-16	-2.27418e-10	-0.811663
41099004	rs7288407	2.76513e-12	1.78475	-0.374582	2.4575e-05	0.947023	-0.215086	9.99503e-15	3.60678	-0.302394
41099705	rs117180311	8.68868e-13	-2.27418e-10	0.252512	2.37986e-05	-2.27418e-10	0.699835	4.24049e-16	-2.27418e-10	0.144393
41099827	rs6002033	2.76722e-12	1.82937	-0.418448	2.43492e-05	0.986472	-0.263765	1.01115e-14	3.66097	-0.344997
41100038	rs9611395	2.87414e-13	-0.853756	-1.78145e-10	7.57954e-05	1.85825	-1.78145e-10	7.6332e-16	0.732221	-1.78145e-10
41100568	rs6002034	2.68199e-12	1.78475	-0.405111	2.37519e-05	0.947023	-0.249154	9.71277e-15	3.60678	-0.331041
41101501	rs6002035	2.68199e-12	1.78475	-0.405111	2.37519e-05	0.947023	-0.249154	9.71277e-15	3.60678	-0.331041
41101659	rs113077652	8.52157e-13	0.233092	-1.78145e-10	1.64331e-05	0.329508	-1.78145e-10	5.99053e-17	-1.81269	-1.78145e-10
41101681	rs112823638	9.06971e-13	0.295432	-1.78145e-10	1.75129e-05	0.393147	-1.78145e-10	6.11174e-17	-1.79266	-1.78145e-10
41101907	rs4821971	5.79085e-14	-1.7917	-0.664117	1.68202e-06	-1.20526	-0.744541	3.71321e-13	7.85727	-0.937906
41102074	rs5995902	9.01067e-14	-1.58582	-0.427868	1.00444e-06	-1.89185	-0.573518	1.62484e-15	1.98484	-0.497125
41102525	rs112306198	3.14656e-13	-2.27418e-10	-0.7632	8.04029e-06	-2.27418e-10	-0.385328	1.66984e-16	-2.27418e-10	-0.787555
41102879	rs9611396	9.14997e-14	-1.57585	-0.422491	9.96811e-07	-1.90477	-0.568217	1.97811e-15	2.17891	-0.494466
41103162	rs6002036	1.55707e-12	1.27977	-0.443887	1.81181e-05	0.718783	-0.291666	5.35961e-15	3.05283	-0.371634
41103515	rs5995903	1.54882e-12	1.27977	-0.449197	1.80128e-05	0.718783	-0.297495	5.32988e-15	3.05283	-0.377196
41103613	rs6002037	1.53983e-12	1.27977	-0.455016	1.7898e-05	0.718783	-0.303886	5.29749e-15	3.05283	-0.383293
41103771	rs5995904	1.55459e-12	1.27977	-0.445478	1.80158e-05	0.718783	-0.297327	5.36511e-15	3.05283	-0.370608
41103776	rs6002038	1.54882e-12	1.27977	-0.449197	1.80128e-05	0.718783	-0.297495	5.32988e-15	3.05283	-0.377196
41103833	rs5995905	1.53983e-12	1.27977	-0.455016	1.7898e-05	0.718783	-0.303886	5.29749e-15	3.05283	-0.383293
41103909	rs6002039	1.53983e-12	1.27977	-0.455016	1.7898e-05	0.718783	-0.303886	5.29749e-15	3.05283	-0.383293
41103961	rs6002040	1.53174e-12	1.27977	-0.460287	1.77947e-05	0.718783	-0.309676	5.26831e-15	3.05283	-0.388816
41103991	rs6002041	1.53174e-12	1.27977	-0.460287	1.77947e-05	0.718783	-0.309676	5.26831e-15	3.05283	-0.388816
41104106	rs6002042	1.52371e-12	1.27977	-0.46554	1.76923e-05	0.718783	-0.315447	5.23939e-15	3.05283	-0.394321
41104224	rs6002043	1.36307e-13	-1.21416	-0.385612	1.33586e-06	-1.95888	-0.221337	9.27687e-17	-1.06788	-0.307465
41104275	rs5995906	1.51497e-12	1.27977	-0.471296	1.75807e-05	0.718783	-0.321775	5.20787e-15	3.05283	-0.400355
41104309	rs5995907	1.51497e-12	1.27977	-0.471296	1.75807e-05	0.718783	-0.321775	5.20787e-15	3.05283	-0.400355
41104323	rs5995908	1.51497e-12	1.27977	-0.471296	1.75807e-05	0.718783	-0.321775	5.20787e-15	3.05283	-0.400355
41105298	rs8142344	1.51497e-12	1.27977	-0.471296	1.75807e-05	0.718783	-0.321775	5.20787e-15	3.05283	-0.400355
41105468	rs75019194	1.51497e-12	1.27977	-0.471296	1.75807e-05	0.718783	-0.321775	5.20787e-15	3.05283	-0.400355
41105561	rs75190628	1.51497e-12	1.27977	-0.471296	1.75807e-05	0.718783	-0.321775	5.20787e-15	3.05283	-0.400355
41106667	rs4615017	9.46165e-14	-1.54236	-0.422491	9.9095e-07	-1.91067	-0.568217	1.79323e-15	2.08079	-0.494466
41107688	rs12168697	5.71628e-14	-1.88482	-0.583952	1.55517e-06	-1.35764	-0.670565	1.83076e-13	7.09387	-0.881666
41107718	rs6002045	1.95987e-12	1.21923	-0.153277	2.36482e-05	0.663621	0.0298736	6.72324e-15	2.97778	-0.0699124
41108102	rs998483	5.6164e-14	-1.90245	-0.583952	1.48907e-06	-1.40108	-0.670565	1.6618e-13	6.99704	-0.881666
41108135	rs998482	1.90671e-12	1.19788	-0.159422	2.30387e-05	0.644177	0.0232065	6.50572e-15	2.95128	-0.0763
41108270	rs149022442	4.8691e-13	-2.27418e-10	-0.3266	1.41364e-05	-2.27418e-10	0.178961	2.55133e-16	-2.27418e-10	-0.36367
41108455	rs998481	1.94786e-12	1.21923	-0.159422	2.34911e-05	0.663621	0.0232065	6.68043e-15	2.97778	-0.0763
41108647	rs111603735	1.75822e-12	1.10676	-0.149388	2.08617e-05	0.537564	0.0305593	6.83094e-15	2.98225	-0.058483
41108741	rs7290236	1.9984e-12	1.2387	-0.153277	2.40713e-05	0.681356	0.0298736	6.88757e-15	3.00193	-0.0699124
41109202	rs117035776	9.0701e-14	-2.00711	-1.78145e-10	2.29443e-06	-1.63931	-1.78145e-10	2.29009e-16	-0.471694	-1.78145e-10
41109217	rs5995910	3.16551e-12	2.50485	-0.959456	1.81212e-05	1.44841	-1.02111	8.12143e-15	4.00826	-0.911455
41109275	rs6002046	1.91846e-12	1.19788	-0.153277	2.31928e-05	0.644177	0.0298736	6.54741e-15	2.95128	-0.0699124
41109562	rs6002047	1.91846e-12	1.19788	-0.153277	2.31928e-05	0.644177	0.0298736	6.54741e-15	2.95128	-0.0699124
41109596	rs6002048	1.95987e-12	1.21923	-0.153277	2.36482e-05	0.663621	0.0298736	6.72324e-15	2.97778	-0.0699124
41109957	rs73171066	1.93032e-12	1.19788	-0.147115	2.33484e-05	0.644177	0.0365584	6.58948e-15	2.95128	-0.0635071
41110013	rs73171068	1.93032e-12	1.19788	-0.147115	2.33484e-05	0.644177	0.0365584	6.58948e-15	2.95128	-0.0635071
41110024	rs738660	5.60103e-14	-1.90519	-0.583952	1.5251e-06	-1.37717	-0.670565	1.85581e-13	7.10746	-0.881666
41110066	rs77582394	9.25447e-14	-1.98699	-1.78145e-10	1.09161e-05	-0.0795512	-1.78145e-10	3.23392e-14	4.47858	-1.78145e-10
41110311	rs8141301	1.98543e-12	1.21923	-0.140316	2.3983e-05	0.663621	0.0439321	6.81442e-15	2.97778	-0.0564408
41110356	rs8141083	2.05045e-12	1.25145	-0.140316	2.7399e-05	0.796781	0.0439321	6.83889e-15	2.98137	-0.0564408
41110485	rs8141574	1.85346e-12	1.15045	-0.140316	2.12393e-05	0.542127	0.0439321	6.10419e-15	2.86772	-0.0564408
41110837	rs12159130	1.95558e-12	1.19788	-0.134117	2.36798e-05	0.644177	0.0506539	6.6791e-15	2.95128	-0.0499984
41111470	rs6002050	8.97876e-14	-1.58863	-0.428598	9.88403e-07	-1.90769	-0.573772	1.91189e-15	2.15068	-0.500291
41111597	rs7287750	1.96777e-12	1.19788	-0.1279	2.384e-05	0.644177	0.0573934	6.72239e-15	2.95128	-0.0435382
41111943	rs5995914	2.07086e-12	1.24161	-0.120573	2.41466e-05	0.657306	0.0570468	6.06692e-15	2.8448	-0.039649
41111961	rs5995915	2.02502e-12	1.21923	-0.120573	2.42996e-05	0.663621	0.0570468	6.92981e-15	2.97778	-0.039649
41112062	rs5995916	1.98132e-12	1.19788	-0.121041	2.40178e-05	0.644177	0.0648273	6.77047e-15	2.95128	-0.0364117
41112102	rs6002051	2.01822e-12	1.19788	-0.102585	2.41888e-05	0.644177	0.0719193	6.92792e-15	2.95128	-0.0134228
41112204	rs6002052	2.06387e-12	1.2387	-0.121041	2.49276e-05	0.681356	0.0648273	7.12222e-15	3.00193	-0.0364117
41112532	rs9611397	2.60043e-13	-0.953831	-1.78145e-10	6.31096e-05	1.67508	-1.78145e-10	6.54292e-16	0.578099	-1.78145e-10
41112575	rs78567764	1.99375e-12	1.19788	-0.114787	2.41811e-05	0.644177	0.0716038	6.8146e-15	2.95128	-0.0299145
41112625	rs79774802	1.99375e-12	1.19788	-0.114787	2.41811e-05	0.644177	0.0716038	6.8146e-15	2.95128	-0.0299145
41112682	rs6002053	2.00629e-12	1.19788	-0.108515	2.4346e-05	0.644177	0.078398	6.85914e-15	2.95128	-0.0233996
41113053	rs111674281	2.66586e-13	-0.928982	-1.78145e-10	6.6069e-05	1.72091	-1.78145e-10	6.7997e-16	0.616593	-1.78145e-10
41113054	rs6002054	2.00629e-12	1.19788	-0.108515	2.4346e-05	0.644177	0.078398	6.85914e-15	2.95128	-0.0233996
41113120	rs5995919	2.00629e-12	1.19788	-0.108515	2.4346e-05	0.644177	0.078398	6.85914e-15	2.95128	-0.0233996
41113164	rs2413627	1.00342e-13	-1.50208	-0.404017	9.8319e-07	-1.93006	-0.556684	1.6263e-15	1.968	-0.479391
41113476	rs2413628	9.73048e-14	-1.5215	-0.415329	9.78088e-07	-1.93544	-0.55651	1.70709e-15	2.02167	-0.484578
41113585	rs5995922	2.03301e-12	1.19788	-0.0952865	2.46973e-05	0.644177	0.0927231	6.95403e-15	2.95128	-0.00966092
41113606	rs6002055	2.11494e-12	1.19788	-0.055777	2.57759e-05	0.644177	0.135469	7.24518e-15	2.95128	0.0313546
41113709	rs6002056	2.03092e-12	1.19788	-0.0963127	2.46612e-05	0.644177	0.0912598	6.91477e-15	2.95128	-0.0153226
41113927	rs6002057	1.02906e-13	-1.49578	-0.385084	1.00115e-06	-1.92896	-0.539684	1.52385e-15	1.88492	-0.461387
41114968	rs6002058	2.14608e-12	1.2387	-0.0819802	2.60046e-05	0.681356	0.107126	7.41709e-15	3.00193	0.00415555
41114987	rs6002059	2.15978e-12	1.2387	-0.0756165	2.61843e-05	0.681356	0.114012	7.46625e-15	3.00193	0.0107622
41115231	rs5995924	2.175e-12	1.2387	-0.0685961	2.63839e-05	0.681356	0.121606	7.52086e-15	3.00193	0.0180498
41115366	rs5995925	2.18496e-12	1.2387	-0.0640253	2.63864e-05	0.681356	0.121701	7.58169e-15	3.00193	0.0261057
41115623	rs5995928	2.18896e-12	1.2387	-0.0621954	2.65672e-05	0.681356	0.128529	7.57099e-15	3.00193	0.0246934
41115726	rs12158613	2.40331e-12	1.33212	-0.0621954	2.6922e-05	0.694622	0.128529	7.22595e-15	2.95528	0.0246934
41116289	rs73171079	2.20306e-12	1.2387	-0.055777	2.67522e-05	0.681356	0.135469	7.62159e-15	3.00193	0.0313546
41116313	rs76662656	2.20306e-12	1.2387	-0.055777	2.67522e-05	0.681356	0.135469	7.62159e-15	3.00193	0.0313546
41117369	rs79733686	4.09077e-13	-2.27418e-10	-0.500776	1.13221e-05	-2.27418e-10	-0.0430354	2.1521e-16	-2.27418e-10	-0.533841
41117441	rs12160628	6.31071e-12	2.21669	0.0186373	7.10697e-05	1.57804	0.21583	2.72649e-14	4.19937	0.108536
41118125	rs17429171	2.24758e-12	1.2387	-0.0357681	2.73371e-05	0.681356	0.157096	7.78149e-15	3.00193	0.0521163
41118239	rs55714854	2.53734e-13	-0.978393	-1.78145e-10	6.03006e-05	1.62955	-1.78145e-10	6.29768e-16	0.539896	-1.78145e-10
41118340	rs6002064	2.34211e-13	-1.05845	-1.78145e-10	5.18928e-05	1.47939	-1.78145e-10	5.55402e-16	0.414237	-1.78145e-10
41118423	rs13347194	2.4722e-12	1.3203	-0.0221174	2.98858e-05	0.755748	0.171842	8.73187e-15	3.103	0.0662767
41118435	rs13347204	2.4722e-12	1.3203	-0.0221174	2.98858e-05	0.755748	0.171842	8.73187e-15	3.103	0.0662767
41118750	rs35559623	1.23769e-13	-1.69626	-1.78145e-10	2.12323e-06	-1.71685	-1.78145e-10	5.15828e-17	-1.96227	-1.78145e-10
41118799	rs13347199	2.27847e-12	1.2387	-0.0221174	2.77432e-05	0.681356	0.171842	7.89246e-15	3.00193	0.0662767
41118888	rs7287446	1.10475e-13	-1.47115	-0.338747	1.01942e-06	-1.95258	-0.497984	1.53026e-15	1.84501	-0.417276
41118989	rs13347212	2.27847e-12	1.2387	-0.0221174	2.77432e-05	0.681356	0.171842	7.89246e-15	3.00193	0.0662767
41119033	rs73171083	2.29489e-12	1.2387	-0.0149361	2.79592e-05	0.681356	0.179597	7.95146e-15	3.00193	0.073725
41119084	rs5995930	1.05726e-13	-1.50208	-0.351745	1.03049e-06	-1.93006	-0.509694	1.70923e-15	1.968	-0.429656
41119274	rs73171084	2.27847e-12	1.2387	-0.0221174	2.77432e-05	0.681356	0.171842	7.89246e-15	3.00193	0.0662767
41119316	rs7292907	5.78423e-14	-1.92342	-0.533541	1.50113e-06	-1.42645	-0.637124	1.44648e-13	6.82967	-0.853065
41119438	rs141910520	9.09488e-14	-2.00438	-1.78145e-10	1.57777e-06	-2.01378	-1.78145e-10	2.25723e-16	-0.486149	-1.78145e-10
41119551	rs6002065	5.83913e-12	2.12506	0.0325945	6.63059e-05	1.4936	0.230882	2.47552e-14	4.08833	0.123002
41119729	rs6002067	2.2031e-12	1.19788	-0.0149361	2.69388e-05	0.644177	0.179597	7.55876e-15	2.95128	0.073725
41119899	rs6519227	6.31047e-14	-1.87025	-0.499634	3.37304e-06	-0.660279	-0.593699	3.16806e-13	7.58153	-0.820938
41119911	rs6002068	2.30997e-12	1.2387	-0.00838912	2.81575e-05	0.681356	0.186666	8.00563e-15	3.00193	0.0805146
41120093	rs62236982	9.32452e-14	-1.97945	-1.78145e-10	2.02937e-06	-1.76207	-1.78145e-10	1.08737e-16	-1.21652	-1.78145e-10
41120141	rs6002069	2.30997e-12	1.2387	-0.00838912	2.81575e-05	0.681356	0.186666	8.00563e-15	3.00193	0.0805146
41120313	rs6002071	2.30997e-12	1.2387	-0.00838912	2.81575e-05	0.681356	0.186666	8.00563e-15	3.00193	0.0805146
41120339	rs139410731	2.79218e-13	-0.882686	-1.78145e-10	7.88518e-05	1.89778	-1.78145e-10	9.16062e-16	0.914629	-1.78145e-10
41120396	rs6002072	1.84364e-12	0.999402	0.00541675	2.2991e-05	0.463743	0.201567	6.02935e-15	2.70411	0.09483
41120402	rs6002073	1.84364e-12	0.999402	0.00541675	2.2991e-05	0.463743	0.201567	6.02935e-15	2.70411	0.09483
41120922	rs34469816	2.30997e-12	1.2387	-0.00838912	2.81575e-05	0.681356	0.186666	8.00563e-15	3.00193	0.0805146
41120996	rs35252376	2.30997e-12	1.2387	-0.00838912	2.81575e-05	0.681356	0.186666	8.00563e-15	3.00193	0.0805146
41121184	rs17344464	2.30997e-12	1.2387	-0.00838912	2.81575e-05	0.681356	0.186666	8.00563e-15	3.00193	0.0805146
41121429	rs5995935	2.34208e-12	1.2387	0.00541675	2.85802e-05	0.681356	0.201567	8.12106e-15	3.00193	0.09483
41122130	rs6002075	2.35759e-12	1.2387	0.0120182	2.87845e-05	0.681356	0.208689	8.17683e-15	3.00193	0.101674
41122341	rs73171089	2.40878e-12	1.26018	0.0120182	2.93535e-05	0.70093	0.208689	8.3975e-15	3.02856	0.101674
41122977	rs6002077	2.42478e-12	1.26018	0.0186373	2.95638e-05	0.70093	0.21583	8.45531e-15	3.02856	0.108536
41123045	rs6002078	2.42478e-12	1.26018	0.0186373	2.95638e-05	0.70093	0.21583	8.45531e-15	3.02856	0.108536
41123126	rs6002079	2.42478e-12	1.26018	0.0186373	2.95638e-05	0.70093	0.21583	8.45531e-15	3.02856	0.108536
41123276	rs17002110	4.09688e-13	-2.27418e-10	-0.499282	1.1344e-05	-2.27418e-10	-0.0411063	2.15524e-16	-2.27418e-10	-0.532383
41123646	rs6002082	2.45886e-12	1.26018	0.0325945	3.00122e-05	0.70093	0.230882	8.57852e-15	3.02856	0.123002
41123738	rs9611399	2.91323e-13	-0.840245	-1.78145e-10	8.52438e-05	1.97572	-1.78145e-10	9.801e-16	0.982199	-1.78145e-10
41123795	rs6002083	1.29877e-13	-1.4127	-0.235387	1.08522e-06	-1.98348	-0.404531	1.31653e-15	1.59597	-0.318674
41123826	rs6002084	2.47698e-12	1.26018	0.0399364	3.02507e-05	0.70093	0.238797	8.64404e-15	3.02856	0.130611
41124133	rs28460292	2.44062e-12	1.2387	0.0466292	2.98791e-05	0.681356	0.246011	8.47548e-15	3.00193	0.137546
41124277	rs28673614	2.49361e-12	1.26018	0.0466292	3.04697e-05	0.70093	0.246011	8.7042e-15	3.02856	0.137546
41124468	rs6002085	2.5726e-12	1.27977	0.0582275	3.12479e-05	0.718783	0.253377	9.05698e-15	3.05283	0.15301
41124486	rs41454646	3.09491e-12	2.43249	-0.909659	1.8093e-05	1.38505	-0.959321	8.0102e-15	3.92475	-0.841737
41124650	rs2038340	2.40118e-13	-1.03355	-1.78145e-10	8.78503e-05	2.00584	-1.78145e-10	8.66593e-16	0.859114	-1.78145e-10
41124730	rs2038341	2.96323e-13	-0.823229	-1.78145e-10	8.79344e-05	2.0068	-1.78145e-10	1.00689e-15	1.00917	-1.78145e-10
41124992	rs8136514	2.67497e-13	-1.24986	0.324284	2.82774e-06	-1.96648	0.53617	1.74706e-16	-1.17469	0.432341
41125069	rs4474975	2.90843e-12	2.37396	-0.913271	1.71338e-05	1.33385	-0.962593	7.45633e-15	3.85713	-0.845768
41125229	rs188201878	1.03299e-13	-1.87706	-1.78145e-10	1.5749e-06	-2.0156	-1.78145e-10	5.41769e-17	-1.9132	-1.78145e-10
41125381	rs2144390	2.88664e-12	2.36283	-0.909659	1.88091e-05	1.42387	-0.959321	9.00153e-15	4.04143	-0.841737
41125392	rs11704680	5.71274e-14	-1.94963	-0.519762	1.40636e-06	-1.50431	-0.624477	7.11565e-14	6.11037	-0.843191
41125716	rs12159792	2.94033e-12	2.37396	-0.902365	1.7304e-05	1.33385	-0.952707	7.54757e-15	3.85713	-0.833605
41125911	rs1962742	2.51475e-12	1.21923	0.0960182	3.09575e-05	0.663621	0.299203	8.70752e-15	2.97778	0.188705
41125959	rs1962743	2.532e-12	1.21923	0.102857	3.11862e-05	0.663621	0.306562	8.76939e-15	2.97778	0.195785
41126128	rs1807606	5.6397e-14	-1.93982	-0.542444	1.41009e-06	-1.48085	-0.645288	7.66581e-14	6.20108	-0.859423
41126673	rs4821972	1.61878e-13	-1.11974	-0.308094	1.01263e-06	-2.02058	-0.436659	7.32522e-16	1.05361	-0.362573
41126726	rs73172804	2.68934e-12	1.2387	0.143674	3.29952e-05	0.681356	0.345213	9.40518e-15	3.00193	0.24163
41127062	rs35860575	5.34204e-14	-2.031	-0.505487	1.14984e-06	-1.7188	-0.611364	2.90692e-14	5.2049	-0.832921
41127409	rs76987417	2.72573e-12	2.2673	-0.871489	1.78923e-05	1.33919	-0.924615	8.39365e-15	3.92907	-0.799296
41127484	rs75304169	2.73631e-12	2.2673	-0.867616	1.79556e-05	1.33919	-0.921083	8.42974e-15	3.92907	-0.795006
41127914	rs76803228	3.19754e-12	2.34812	-0.792663	2.06616e-05	1.41082	-0.852337	1.00688e-14	4.02414	-0.712404
41128002	rs118179921	1.11403e-13	-1.80152	-1.78145e-10	1.86391e-06	-1.84712	-1.78145e-10	4.7761e-17	-2.03925	-1.78145e-10
41128030	rs73172807	4.99792e-12	2.87005	-0.867954	3.28124e-05	1.94225	-0.921238	1.45434e-14	4.47251	-0.793066
41128750	rs8135390	2.5521e-12	1.17696	0.153028	3.0032e-05	0.53199	0.400481	7.52076e-15	2.73004	0.289922
41128787	rs8136127	2.87029e-12	1.28655	0.160938	3.24073e-05	0.599502	0.409089	7.41082e-15	2.70701	0.298226
41128876	rs8135533	3.59206e-12	1.3938	0.278004	4.24858e-05	0.78974	0.489637	1.11774e-14	3.03005	0.386144
41128896	rs8135325	2.71817e-12	1.21766	0.175378	3.19119e-05	0.56839	0.424797	8.09015e-15	2.77957	0.31338
41128960	rs73172811	2.73993e-12	1.21766	0.183351	3.21898e-05	0.56839	0.433469	8.15812e-15	2.77957	0.321747
41129293	rs73172812	2.88856e-12	1.2552	0.198635	3.49918e-05	0.635237	0.450085	7.61039e-15	2.69403	0.337782
41129319	rs116920385	7.17389e-13	-2.27418e-10	0.0609395	2.35316e-05	-2.27418e-10	0.688551	3.64495e-16	-2.27418e-10	-0.00694343
41130162	rs17344652	3.84904e-12	1.43216	0.308737	4.70957e-05	0.859886	0.522504	1.05566e-14	2.94107	0.417985
41130450	rs140591084	2.10184e-13	-2.27418e-10	-1.1667	3.63312e-06	-2.27418e-10	-1.1797	1.13134e-16	-2.27418e-10	-1.17688
41130480	rs73172815	2.93114e-12	1.2552	0.213267	3.55526e-05	0.635237	0.465985	7.72808e-15	2.69403	0.353129
41130755	rs55690923	3.29644e-13	-0.716666	-1.78145e-10	0.000106596	2.19925	-1.78145e-10	1.19032e-15	1.17652	-1.78145e-10
41131096	rs138329620	9.1453e-14	-1.99885	-1.78145e-10	1.56986e-06	-2.01881	-1.78145e-10	4.88972e-17	-2.01573	-1.78145e-10
41131212	rs73172816	4.04791e-12	1.45224	0.339034	4.95465e-05	0.878237	0.554883	1.11582e-14	2.96511	0.449364
41131295	rs12628800	2.93445e-12	1.2552	0.214396	3.55963e-05	0.635237	0.467212	7.73724e-15	2.69403	0.354313
41131366	rs12628781	3.85235e-12	1.41014	0.331618	4.73002e-05	0.839763	0.546959	1.05283e-14	2.91469	0.441684
41131871	rs74796450	2.95814e-12	1.2552	0.222438	3.59086e-05	0.635237	0.475948	7.80277e-15	2.69403	0.362746
41131881	rs113945244	2.97991e-12	1.2552	0.229768	3.61956e-05	0.635237	0.483909	7.86297e-15	2.69403	0.370432
41131965	rs73172818	3.9747e-12	1.41014	0.362884	4.89066e-05	0.839763	0.580356	1.08748e-14	2.91469	0.474057
41131981	rs139427333	7.09421e-13	-2.27418e-10	0.04977	2.25334e-05	-2.27418e-10	0.645208	3.57352e-16	-2.27418e-10	-0.0267341
41132019	rs184231691	2.28189e-13	-2.27418e-10	-1.0845	3.8669e-06	-2.27418e-10	-1.11734	1.21045e-16	-2.27418e-10	-1.10929
41132082	rs143432362	5.96382e-13	-0.123797	-1.78145e-10	4.03894e-06	-1.07381	-1.78145e-10	4.88004e-17	-2.01772	-1.78145e-10
41132320	rs17344680	3.02631e-12	1.2552	0.245221	3.68081e-05	0.635237	0.500687	7.99139e-15	2.69403	0.386632
41132402	rs17344701	2.90316e-12	1.23374	0.22514	3.69887e-05	0.615899	0.524922	7.12727e-15	2.6683	0.29793
41132405	rs76560469	4.64424e-13	-2.27418e-10	-0.373881	8.69417e-06	-2.27418e-10	-0.30714	2.75431e-16	-2.27418e-10	-0.28712
41132687	rs1962744	2.33768e-13	-0.618847	-0.441504	9.05041e-07	-2.01753	-0.55204	4.0626e-16	0.560748	-0.459211
41132751	rs111584197	3.20286e-12	1.29637	0.260755	3.88489e-05	0.672343	0.517546	8.53316e-15	2.74335	0.402912
41132780	rs56156332	2.82907e-13	-1.24012	0.370559	3.11485e-06	-1.9788	0.645186	1.72437e-16	-1.27761	0.522183
41132793	rs111969611	3.20286e-12	1.29637	0.260755	3.88489e-05	0.672343	0.517546	8.53316e-15	2.74335	0.402912
41132887	rs73172821	3.09431e-12	1.2552	0.267443	3.8059e-05	0.635237	0.534107	8.21396e-15	2.69403	0.414103
41133139	rs17002111	2.09405e-13	-2.27418e-10	-1.17041	3.62515e-06	-2.27418e-10	-1.1819	1.12841e-16	-2.27418e-10	-1.17948
41133371	rs145876676	2.09507e-13	-2.27418e-10	-1.16992	3.62615e-06	-2.27418e-10	-1.18162	1.12878e-16	-2.27418e-10	-1.17915
41133653	rs112045582	4.0991e-12	1.41014	0.3937	5.05422e-05	0.839763	0.613253	1.12272e-14	2.91469	0.505953
41134088	rs113202924	3.19299e-12	1.2552	0.298835	3.90121e-05	0.635237	0.558843	8.45314e-15	2.69403	0.442806
41134096	rs78742429	3.21721e-12	1.2552	0.306391	3.93329e-05	0.635237	0.567033	8.5203e-15	2.69403	0.450719
41134242	rs112621888	3.21721e-12	1.2552	0.306391	3.93329e-05	0.635237	0.567033	8.5203e-15	2.69403	0.450719
41134504	rs74853810	3.21721e-12	1.2552	0.306391	3.93329e-05	0.635237	0.567033	8.5203e-15	2.69403	0.450719
41134587	rs73172823	3.21721e-12	1.2552	0.306391	3.93329e-05	0.635237	0.567033	8.5203e-15	2.69403	0.450719
41134941	rs17344784	3.24413e-12	1.2552	0.314724	3.96897e-05	0.635237	0.576063	8.59497e-15	2.69403	0.459444
41135189	rs78985466	1.09655e-13	-1.81734	-1.78145e-10	3.49567e-06	-1.21827	-1.78145e-10	9.27366e-16	0.926893	-1.78145e-10
41135329	rs9607737	3.06939e-13	-1.22404	0.436014	3.25391e-06	-2.00605	0.716119	1.7666e-16	-1.32194	0.590717
41135386	rs113221752	2.09114e-13	-2.27418e-10	-1.1718	3.62232e-06	-2.27418e-10	-1.18268	1.12734e-16	-2.27418e-10	-1.18042
41135715	rs12628957	4.27535e-12	1.45224	0.3937	5.25246e-05	0.878237	0.613253	1.18078e-14	2.96511	0.505953
41136532	rs112457329	1.47088e-12	0.42903	0.349906	2.04016e-05	-0.0495384	0.595357	3.31481e-15	1.72276	0.47794
41136545	rs6002095	1.8463e-13	-1.70055	0.404224	2.99102e-06	-2.0368	0.662623	1.12411e-16	-1.72212	0.538828
41136554	rs6002096	1.74028e-13	-1.68404	0.328581	2.91639e-06	-2.0263	0.626856	1.04809e-16	-1.74768	0.494372
41136705	rs6002097	3.40576e-13	-1.18243	0.498393	3.4613e-06	-1.96216	0.734014	2.01816e-16	-1.2169	0.618801
41137558	rs9611403	3.43254e-13	-1.18243	0.506227	3.49037e-06	-1.96216	0.742377	2.03459e-16	-1.2169	0.626909
41137637	rs12168571	3.20415e-13	-1.189	0.443936	3.3067e-06	-1.99854	0.724696	1.84089e-16	-1.28904	0.599008
41137645	rs35569038	3.47776e-13	-1.16935	0.506227	3.50434e-06	-1.95817	0.742377	2.06085e-16	-1.20408	0.626909
41137705	rs113487394	3.50517e-13	-1.16935	0.514078	3.53383e-06	-1.95817	0.750756	2.07766e-16	-1.20408	0.635034
41137750	rs111523208	3.43254e-13	-1.18243	0.506227	3.49037e-06	-1.96216	0.742377	2.03459e-16	-1.2169	0.626909
41137913	rs143551474	9.29323e-14	-1.98281	-1.78145e-10	1.55521e-06	-2.02818	-1.78145e-10	4.95219e-17	-2.00304	-1.78145e-10
41137922	rs2899340	3.64131e-13	-1.12339	0.506227	3.58732e-06	-1.93476	0.742377	2.15983e-16	-1.15717	0.626909
41138018	rs2413629	3.50517e-13	-1.16935	0.514078	3.53383e-06	-1.95817	0.750756	2.07766e-16	-1.20408	0.635034
41138190	rs113560119	2.27506e-13	-2.27418e-10	-1.0875	3.85736e-06	-2.27418e-10	-1.11981	1.2073e-16	-2.27418e-10	-1.1119
41138312	rs9607739	3.65253e-13	-1.13682	0.522733	3.63457e-06	-1.9393	0.759994	2.16828e-16	-1.17034	0.643992
41138713	rs9607740	3.4596e-13	-1.18243	0.514078	3.51974e-06	-1.96216	0.750756	2.05119e-16	-1.2169	0.635034
41138775	rs9611405	2.91323e-13	-0.840245	-1.78145e-10	8.52438e-05	1.97572	-1.78145e-10	9.801e-16	0.982199	-1.78145e-10
41138784	rs9611406	3.17541e-13	-0.75407	-1.78145e-10	9.96736e-05	2.13211	-1.78145e-10	1.12274e-15	1.11807	-1.78145e-10
41138917	rs9607741	3.02786e-13	-1.21244	0.410788	3.17389e-06	-2.00363	0.688795	1.7394e-16	-1.31106	0.564313
41139585	rs112652130	2.09024e-13	-2.27418e-10	-1.17223	3.62147e-06	-2.27418e-10	-1.18291	1.12702e-16	-2.27418e-10	-1.18071
41139776	rs12157729	2.09078e-13	-2.27418e-10	-1.17197	3.62198e-06	-2.27418e-10	-1.18277	1.12721e-16	-2.27418e-10	-1.18054
41142992	rs75442959	4.78487e-13	-2.27418e-10	-0.344049	8.86121e-06	-2.27418e-10	-0.288109	2.82832e-16	-2.27418e-10	-0.260601
41143019	rs1884276	3.54925e-13	-1.18243	0.539662	3.61715e-06	-1.96216	0.778055	2.10622e-16	-1.2169	0.661509
41143034	rs151261594	2.08889e-13	-2.27418e-10	-1.17288	3.6202e-06	-2.27418e-10	-1.18326	1.12654e-16	-2.27418e-10	-1.18114
41143058	rs35481964	3.53561e-13	-1.19425	0.547625	3.63509e-06	-1.96571	0.78655	2.09921e-16	-1.22847	0.669748
41143268	rs117977489	2.98522e-13	-0.815835	-1.78145e-10	8.9127e-05	2.02027	-1.78145e-10	1.01874e-15	1.02086	-1.78145e-10
41143526	rs6002103	3.41897e-13	-1.19425	0.514078	3.50728e-06	-1.96571	0.750756	2.02759e-16	-1.22847	0.635034
41143752	rs73172836	3.61014e-12	1.30696	0.369861	4.48426e-05	0.745561	0.587806	9.6781e-15	2.79089	0.481279
41143920	rs75728780	3.36576e-13	-1.19425	0.498393	3.44905e-06	-1.96571	0.734014	1.99494e-16	-1.22847	0.618801
41143948	rs148812893	2.08616e-13	-2.27418e-10	-1.17419	3.61772e-06	-2.27418e-10	-1.18395	1.12558e-16	-2.27418e-10	-1.18199
41144159	rs9611408	3.37661e-13	-1.18243	0.489797	3.42968e-06	-1.96216	0.724836	2.00028e-16	-1.2169	0.609902
41144275	rs9611409	3.31104e-13	-1.19425	0.482	3.3892e-06	-1.96571	0.71651	1.96137e-16	-1.22847	0.601831
41144474	rs9611410	3.28283e-13	-1.19425	0.473444	3.35837e-06	-1.96571	0.707372	1.94407e-16	-1.22847	0.592973
41144629	rs7284521	3.25745e-13	-1.19425	0.465684	3.33065e-06	-1.96571	0.699082	1.92852e-16	-1.22847	0.584938
41144669	rs7285756	3.25745e-13	-1.19425	0.465684	3.33065e-06	-1.96571	0.699082	1.92852e-16	-1.22847	0.584938
41144875	rs6519231	3.37661e-13	-1.18243	0.489797	3.42968e-06	-1.96216	0.724836	2.00028e-16	-1.2169	0.609902
41144905	rs6002104	3.42109e-13	-1.16935	0.489797	3.44341e-06	-1.95817	0.724836	2.0261e-16	-1.20408	0.609902
41144917	rs5995941	2.52395e-13	-0.983682	-1.78145e-10	7.00057e-05	1.77878	-1.78145e-10	7.66972e-16	0.736995	-1.78145e-10
41144948	rs6519233	3.1745e-12	1.22473	0.3235	3.9912e-05	0.670584	0.5463	8.38685e-15	2.69199	0.436973
41145142	rs6002105	3.43544e-13	-1.15736	0.482	3.42757e-06	-1.95445	0.71651	2.03355e-16	-1.19233	0.601831
41145604	rs6002107	3.07034e-13	-1.20716	0.419438	3.1771e-06	-2.01199	0.698167	1.65506e-16	-1.36982	0.573368
41145630	rs11703894	3.30168e-14	-1.9187	-1.09896	6.49385e-07	-2.01516	-0.886358	4.10096e-15	3.43686	-1.02334
41146400	rs12159716	2.15757e-12	0.963425	0.198635	2.56417e-05	0.324341	0.450085	5.31611e-15	2.33526	0.337782
41146564	rs73172841	2.29288e-12	1.03227	0.190619	2.83864e-05	0.434747	0.441371	5.77264e-15	2.42606	0.329373
41146690	rs73172842	2.29288e-12	1.03227	0.190619	2.83864e-05	0.434747	0.441371	5.77264e-15	2.42606	0.329373
41146748	rs74884385	2.27628e-12	1.03227	0.183351	2.8163e-05	0.434747	0.433469	5.72879e-15	2.42606	0.321747
41146933	rs8137147	2.20397e-12	0.992716	0.190619	2.73968e-05	0.399262	0.441371	5.5037e-15	2.37835	0.329373
41147033	rs7290246	3.27187e-14	-1.92777	-1.09896	6.46613e-07	-2.01944	-0.886358	4.16118e-15	3.45144	-1.02334
41147067	rs8141323	2.23374e-12	1.0134	0.183351	2.76902e-05	0.417818	0.433469	5.59993e-15	2.40331	0.321747
41147117	rs8140367	2.32415e-12	1.05308	0.183351	2.86942e-05	0.453433	0.433469	5.87434e-15	2.45115	0.321747
41147290	rs8141633	2.27628e-12	1.03227	0.183351	2.8163e-05	0.434747	0.433469	5.72879e-15	2.42606	0.321747
41147432	rs73172844	2.23374e-12	1.0134	0.183351	2.76902e-05	0.417818	0.433469	5.59993e-15	2.40331	0.321747
41147460	rs117857821	1.29861e-13	-1.64822	-1.78145e-10	1.55114e-06	-2.0308	-1.78145e-10	4.84014e-17	-2.02593	-1.78145e-10
41147756	rs112978895	9.91332e-13	0.934786	-0.550416	1.1942e-05	0.347336	-0.337067	2.24603e-15	2.30837	-0.496906
41147860	rs75277619	2.17063e-12	0.992716	0.175378	2.69465e-05	0.399262	0.424797	5.41638e-15	2.37835	0.31338
41147973	rs73172845	4.64366e-13	-0.945961	0.571956	9.05847e-06	-1.06925	0.803163	3.98917e-15	1.69562	0.690263
41148424	rs114948519	2.07623e-13	-2.27418e-10	-1.17896	3.60981e-06	-2.27418e-10	-1.18614	1.12236e-16	-2.27418e-10	-1.18486
41149153	rs117534153	2.16372e-13	-2.27418e-10	-1.13768	3.64292e-06	-2.27418e-10	-1.17701	1.17156e-16	-2.27418e-10	-1.14195
41149331	rs117880357	2.07419e-13	-2.27418e-10	-1.17994	3.60849e-06	-2.27418e-10	-1.1865	1.12176e-16	-2.27418e-10	-1.18538
41149865	rs2038339	1.47592e-12	0.72524	0.0571177	1.33856e-05	-0.161893	0.286282	2.10239e-15	1.56503	0.180342
41150278	rs12628621	1.71102e-12	0.781684	0.148482	1.57031e-05	-0.115323	0.399388	2.47983e-15	1.62943	0.281056
41150750	rs6002108	1.5437e-12	0.678779	0.148482	1.3842e-05	-0.241472	0.399388	2.1921e-15	1.5061	0.281056
41150870	rs8138897	1.69411e-12	0.801845	0.118388	1.54514e-05	-0.098665	0.366575	2.45866e-15	1.65242	0.249497
41151084	rs1987053	1.61868e-12	0.763416	0.111272	1.48529e-05	-0.130407	0.358811	2.33574e-15	1.6086	0.242031
41152028	rs73172853	1.63276e-12	0.763416	0.119932	1.49939e-05	-0.130407	0.368259	2.35706e-15	1.6086	0.251116
41152301	rs112644855	5.49454e-13	-0.205754	-1.78145e-10	3.22564e-06	-1.29866	-1.78145e-10	4.78666e-17	-2.03704	-1.78145e-10
41152643	rs73172856	2.19178e-12	0.986461	0.191331	1.80851e-05	0.024425	0.400871	2.75596e-15	1.72403	0.292041
41153474	rs112768920	2.06261e-13	-2.27418e-10	-1.18553	3.6057e-06	-2.27418e-10	-1.18728	1.11947e-16	-2.27418e-10	-1.18743
41153879	rs5758064	2.96899e-14	-1.95239	-1.17148	1.5665e-06	-0.974831	-1.04612	4.86421e-13	8.32207	-1.13269
41153994	rs7290757	1.67751e-12	0.790455	0.119932	1.62886e-05	-0.0475834	0.368259	2.4442e-15	1.6449	0.251116
41154065	rs7290060	1.66227e-12	0.752088	0.149175	1.6284e-05	-0.0797545	0.400144	2.41232e-15	1.60111	0.281783
41154631	rs73172857	1.68251e-12	0.733907	0.179454	1.65757e-05	-0.0949844	0.433129	2.43894e-15	1.58034	0.313521
41154880	rs73172858	1.69476e-12	0.733907	0.186712	1.67072e-05	-0.0949844	0.44103	2.45756e-15	1.58034	0.321125
41155371	rs35040955	8.78052e-14	-2.03956	-1.78145e-10	1.62295e-06	-1.98555	-1.78145e-10	5.8671e-17	-1.83351	-1.78145e-10
41155637	rs111682850	2.09594e-13	-2.27418e-10	-1.16951	3.73761e-06	-2.27418e-10	-1.15135	1.15435e-16	-2.27418e-10	-1.15674
41155661	rs117129508	2.08286e-13	-2.27418e-10	-1.17577	3.70353e-06	-2.27418e-10	-1.16051	1.1447e-16	-2.27418e-10	-1.16514
41156113	rs113269600	9.2924e-13	0.319688	-1.78145e-10	2.41871e-05	0.716029	-1.78145e-10	7.19722e-17	-1.62918	-1.78145e-10
41156841	rs118089009	2.09475e-13	-2.27418e-10	-1.17007	3.7346e-06	-2.27418e-10	-1.15215	1.1535e-16	-2.27418e-10	-1.15749
41156988	rs8138448	1.62135e-12	0.689622	0.186712	1.56745e-05	-0.15879	0.44103	2.04236e-15	1.39528	0.321125
41158105	rs112879854	2.09475e-13	-2.27418e-10	-1.17007	3.7346e-06	-2.27418e-10	-1.15215	1.1535e-16	-2.27418e-10	-1.15749
41158135	rs73172859	1.91943e-12	0.827711	0.217396	1.94172e-05	0.0219498	0.474418	2.09025e-15	1.38632	0.353267
41158251	rs190274389	6.27643e-13	-2.27418e-10	-0.0727067	1.01772e-05	-2.27418e-10	-0.149642	2.93437e-16	-2.27418e-10	-0.223791
41159173	rs73172860	1.82255e-12	0.827711	0.165604	1.83529e-05	0.0219498	0.418045	1.97986e-15	1.38632	0.299006
41159231	rs80032488	2.48627e-12	1.07553	0.228332	2.60474e-05	0.349561	0.440566	2.31329e-15	1.51061	0.33036
41159246	rs139006602	6.1485e-13	-2.27418e-10	-0.0932996	1.78118e-05	-2.27418e-10	0.41007	3.06909e-16	-2.27418e-10	-0.178903
41159360	rs149354882	2.08416e-13	-2.27418e-10	-1.17514	3.70701e-06	-2.27418e-10	-1.15957	1.14568e-16	-2.27418e-10	-1.16428
41161049	rs5758065	3.75904e-14	-1.72722	-1.16071	2.65331e-06	-0.460229	-1.03376	1.39444e-12	9.36368	-1.12113
41161225	rs5758066	1.22332e-13	-1.48454	-0.223408	1.07662e-06	-2.02244	-0.373529	2.70842e-15	2.26032	-0.261661
41161298	rs10483210	2.06876e-13	-2.27418e-10	-1.18256	3.66272e-06	-2.27418e-10	-1.17159	1.13337e-16	-2.27418e-10	-1.17509
41161733	rs17002140	2.06902e-13	-2.27418e-10	-1.18243	3.66355e-06	-2.27418e-10	-1.17136	1.1336e-16	-2.27418e-10	-1.17489
41161986	rs5758067	1.04981e-13	-1.55126	-0.30964	1.04385e-06	-2.00782	-0.419061	3.0891e-15	2.45391	-0.323733
41162163	rs142915682	1.22752e-13	-1.70451	-1.78145e-10	4.13184e-06	-1.05107	-1.78145e-10	1.82565e-12	8.51199	-1.78145e-10
41162305	rs5758068	1.18832e-13	-1.51161	-0.225356	1.1485e-06	-1.97914	-0.352194	3.93784e-15	2.60643	-0.233494
41162424	rs17002146	2.06789e-13	-2.27418e-10	-1.18298	3.65992e-06	-2.27418e-10	-1.17235	1.13261e-16	-2.27418e-10	-1.17576
41162805	rs111865282	2.06955e-13	-2.27418e-10	-1.18218	3.66523e-06	-2.27418e-10	-1.1709	1.13406e-16	-2.27418e-10	-1.17449
41162855	rs113744503	2.06985e-13	-2.27418e-10	-1.18203	3.66616e-06	-2.27418e-10	-1.17065	1.13431e-16	-2.27418e-10	-1.17426
41163108	rs5758069	1.03632e-13	-1.57775	-0.296089	1.05873e-06	-1.99471	-0.418008	3.42491e-15	2.5373	-0.303921
41163489	rs117230835	1.26387e-13	-1.67533	-1.78145e-10	2.09679e-06	-1.72939	-1.78145e-10	4.90024e-17	-2.01359	-1.78145e-10
41163753	rs4821973	4.31934e-13	-1.85382	1.40742	8.33111e-06	-1.89163	1.54183	3.8896e-14	3.41085	1.25234
41163874	rs62237000	9.31461e-14	-1.98051	-1.78145e-10	1.53957e-06	-2.03829	-1.78145e-10	1.02097e-16	-1.27953	-1.78145e-10
41164800	rs73172866	3.58418e-13	-0.632978	-1.78145e-10	5.40689e-06	-0.782119	-1.78145e-10	5.61925e-17	-1.87667	-1.78145e-10
41164847	rs5758071	1.22426e-13	-1.48935	-0.217819	1.14844e-06	-1.98643	-0.344958	3.72841e-15	2.54137	-0.223091
41166135	rs11806	1.13928e-13	-1.48454	-0.294577	9.97202e-07	-2.02244	-0.450153	2.53496e-15	2.26032	-0.327847
41167349	rs149018271	3.2814e-13	-2.27418e-10	-0.72124	5.71281e-06	-2.27418e-10	-0.727081	1.77966e-16	-2.27418e-10	-0.723861
41167872	rs5758072	1.24275e-13	-1.48935	-0.20283	1.1646e-06	-1.98643	-0.330983	3.78456e-15	2.54137	-0.208143
41168451	rs117917067	2.0617e-13	-2.27418e-10	-1.18598	3.60629e-06	-2.27418e-10	-1.18711	1.11948e-16	-2.27418e-10	-1.18742
41168734	rs114553794	4.64024e-13	-2.27418e-10	-0.374742	8.21505e-06	-2.27418e-10	-0.363825	2.53656e-16	-2.27418e-10	-0.369477
41168769	rs118187519	2.06129e-13	-2.27418e-10	-1.18617	3.60666e-06	-2.27418e-10	-1.18701	1.1195e-16	-2.27418e-10	-1.1874
41169345	rs144166991	2.06754e-13	-2.27418e-10	-1.18315	3.65878e-06	-2.27418e-10	-1.17266	1.13229e-16	-2.27418e-10	-1.17604
41170063	rs2076674	1.20736e-13	-1.48454	-0.23654	1.05152e-06	-2.02244	-0.397119	2.69122e-15	2.26032	-0.26803
41170297	rs139609874	2.73755e-13	-2.27418e-10	-0.902444	6.2451e-06	-2.27418e-10	-0.637996	1.58921e-16	-2.27418e-10	-0.837047
41171312	rs111374057	2.07597e-13	-2.27418e-10	-1.17908	3.6844e-06	-2.27418e-10	-1.16568	1.13935e-16	-2.27418e-10	-1.16983
41171790	rs118164926	1.12723e-13	-1.78974	-1.78145e-10	3.52539e-06	-1.2098	-1.78145e-10	7.1686e-16	0.669425	-1.78145e-10
41171791	rs117235525	9.49475e-14	-1.96136	-1.78145e-10	1.60343e-06	-1.99765	-1.78145e-10	4.80348e-17	-2.03353	-1.78145e-10
41172285	rs112074591	2.07563e-13	-2.27418e-10	-1.17924	3.68344e-06	-2.27418e-10	-1.16595	1.13908e-16	-2.27418e-10	-1.17006
41172718	rs76380194	2.35737e-13	-2.27418e-10	-1.05196	4.19049e-06	-2.27418e-10	-1.03698	1.64062e-16	-2.27418e-10	-0.805212
41173256	rs147363442	2.07321e-13	-2.27418e-10	-1.18041	3.60766e-06	-2.27418e-10	-1.18673	1.12412e-16	-2.27418e-10	-1.18328
41174776	rs117776121	1.53633e-13	-1.48011	-1.78145e-10	1.61669e-06	-1.98941	-1.78145e-10	4.80071e-17	-2.03411	-1.78145e-10
41175202	rs45608735	1.21024e-13	-1.71869	-1.78145e-10	1.63661e-06	-1.97716	-1.78145e-10	7.85047e-17	-1.5423	-1.78145e-10
41175263	rs5758077	1.86799e-13	-1.08189	-0.202756	1.10287e-06	-2.04051	-0.331371	1.50273e-15	1.62353	-0.213944
41177002	rs112866428	2.06185e-13	-2.27418e-10	-1.18591	3.60617e-06	-2.27418e-10	-1.18714	1.11947e-16	-2.27418e-10	-1.18743
41177500	rs3888466	1.67975e-13	-1.17312	-0.217745	1.09041e-06	-2.03789	-0.345343	1.78098e-15	1.80831	-0.228847
41177699	rs117563595	5.81219e-12	-2.27418e-10	2.15303	0.000115426	-2.27418e-10	2.27884	4.1967e-15	-2.27418e-10	2.4366
41178035	rs191179939	1.4615e-13	-1.53004	-1.78145e-10	1.29454e-05	0.0909467	-1.78145e-10	1.07405e-16	-1.22885	-1.78145e-10
41178216	rs138459071	2.07669e-13	-2.27418e-10	-1.17873	3.68646e-06	-2.27418e-10	-1.16513	1.13992e-16	-2.27418e-10	-1.16932
41179901	rs77378734	2.02292e-12	0.707964	0.389653	2.02653e-05	-0.0569913	0.596109	1.69481e-15	1.00713	0.522739
41180893	rs112343415	2.06609e-13	-2.27418e-10	-1.18385	3.65393e-06	-2.27418e-10	-1.17399	1.13098e-16	-2.27418e-10	-1.1772
41181336	rs138293	1.7058e-13	-1.10197	-0.273501	9.98792e-07	-2.03962	-0.431378	1.22044e-15	1.51161	-0.310107
41181380	rs187720206	2.06661e-13	-2.27418e-10	-1.1836	3.60526e-06	-2.27418e-10	-1.1874	1.11994e-16	-2.27418e-10	-1.18701
41181586	rs138294	1.64796e-13	-1.13647	-0.273501	1.00136e-06	-2.03705	-0.431378	1.19223e-15	1.48824	-0.310107
41182304	rs138296	1.656e-13	-1.15844	-0.246664	1.06083e-06	-2.03867	-0.372068	1.68294e-15	1.77758	-0.254742
41182419	rs79705426	2.19635e-13	-2.27418e-10	-1.12271	3.88296e-06	-2.27418e-10	-1.1132	1.68045e-16	-2.27418e-10	-0.781225
41182828	rs73172875	1.80773e-12	0.634264	0.350882	1.82745e-05	-0.119527	0.555241	1.51291e-15	0.929495	0.486841
41182983	rs73172876	8.77625e-14	-2.04004	-1.78145e-10	1.63345e-06	-1.9791	-1.78145e-10	4.81197e-17	-2.03176	-1.78145e-10
41183471	rs138297	1.40492e-13	-1.13647	-0.433059	8.66852e-07	-2.03705	-0.575628	1.02775e-15	1.48824	-0.458568
41184102	rs138298	1.48934e-13	-1.13647	-0.374712	9.13718e-07	-2.03705	-0.522974	1.08843e-15	1.48824	-0.401197
41184439	rs138299	1.47882e-13	-1.13647	-0.381799	9.07882e-07	-2.03705	-0.529382	1.08087e-15	1.48824	-0.408169
41185283	rs117904694	2.1383e-13	-2.27418e-10	-1.1495	3.84516e-06	-2.27418e-10	-1.12298	1.17933e-16	-2.27418e-10	-1.13534
41186071	rs138300	5.38851e-13	-1.49237	1.26713	6.27224e-06	-2.03321	1.39955	9.19361e-15	2.1052	1.11561
41186223	rs188648741	2.07952e-13	-2.27418e-10	-1.17737	3.6102e-06	-2.27418e-10	-1.18603	1.12166e-16	-2.27418e-10	-1.18548
41186489	rs117269860	1.25966e-13	-1.67867	-1.78145e-10	1.63218e-06	-1.97988	-1.78145e-10	1.82123e-15	1.60181	-1.78145e-10
41189505	rs9611416	3.57928e-13	-0.634348	-1.78145e-10	0.000128417	2.38549	-1.78145e-10	1.36745e-15	1.31525	-1.78145e-10
41189507	rs112393113	2.06134e-13	-2.27418e-10	-1.18615	3.6357e-06	-2.27418e-10	-1.17899	1.12614e-16	-2.27418e-10	-1.18149
41189990	rs190877079	7.01771e-13	-2.27418e-10	0.0389278	1.54066e-05	-2.27418e-10	0.265007	4.22925e-16	-2.27418e-10	0.141738
41191057	rs6002139	1.15092e-13	-1.49919	-0.26976	1.08658e-06	-1.9932	-0.393559	3.634e-15	2.57037	-0.277737
41191368	rs191644643	2.07671e-13	-2.27418e-10	-1.17872	3.65015e-06	-2.27418e-10	-1.17503	1.40451e-16	-2.27418e-10	-0.9606
41191938	rs138303	1.11046e-13	-1.43513	-0.369602	9.20626e-07	-2.03414	-0.518353	2.07244e-15	2.1272	-0.396171
41192464	rs553598258	1.20121e-13	-1.72618	-1.78145e-10	1.84232e-06	-1.85877	-1.78145e-10	4.7825e-17	-2.03791	-1.78145e-10
41192603	rs138304	1.17216e-13	-1.47584	-0.274817	1.07974e-06	-1.9998	-0.393276	3.39038e-15	2.50321	-0.279968
41193574	rs138305	1.1311e-13	-1.47435	-0.311973	1.0165e-06	-2.02064	-0.432787	2.80072e-15	2.35194	-0.319764
41193771	rs117147580	8.92659e-14	-2.02306	-1.78145e-10	1.54212e-06	-2.03663	-1.78145e-10	6.83252e-17	-1.68118	-1.78145e-10
41194909	rs138306	1.20367e-13	-1.47584	-0.24829	1.10121e-06	-1.9998	-0.373582	3.47138e-15	2.50321	-0.25636
41195082	rs117487309	1.2908e-13	-1.65425	-1.78145e-10	1.68122e-06	-1.95027	-1.78145e-10	2.72251e-16	-0.298732	-1.78145e-10
41195121	rs118166233	8.7984e-14	-2.03752	-1.78145e-10	1.70658e-06	-1.9353	-1.78145e-10	7.26359e-17	-1.62	-1.78145e-10
41195531	rs138308	7.1638e-13	0.0595315	-1.78145e-10	1.15934e-05	-0.0193581	-1.78145e-10	1.03851e-16	-1.2625	-1.78145e-10
41196068	rs713910	1.27081e-13	-1.36056	-0.309296	9.71729e-07	-2.03477	-0.463704	2.04147e-15	2.0528	-0.336836
41196363	rs184116978	2.0622e-13	-2.27418e-10	-1.18573	3.64162e-06	-2.27418e-10	-1.17736	1.12573e-16	-2.27418e-10	-1.18185
41197008	rs146431837	2.11488e-13	-2.27418e-10	-1.16051	3.78928e-06	-2.27418e-10	-1.13762	1.16402e-16	-2.27418e-10	-1.1484
41197433	rs118026	1.25358e-13	-1.46398	-0.219524	1.1276e-06	-2.00291	-0.346788	3.45494e-15	2.46982	-0.227717
41198988	rs138309	1.19354e-13	-1.42286	-0.309731	9.70779e-07	-2.03535	-0.464094	2.11714e-15	2.09522	-0.342853
41199407	rs138310	1.29168e-13	-1.44112	-0.212444	1.12875e-06	-2.00849	-0.340189	3.26664e-15	2.40673	-0.220667
41199679	rs139792963	2.11273e-13	-2.27418e-10	-1.16153	3.77899e-06	-2.27418e-10	-1.14033	1.1662e-16	-2.27418e-10	-1.14653
41200200	rs138311	1.34591e-13	-1.38657	-0.225864	1.04481e-06	-2.03818	-0.387783	2.09668e-15	2.0032	-0.260548
41200494	rs113788550	2.09391e-13	-2.27418e-10	-1.17048	3.73672e-06	-2.27418e-10	-1.15159	1.14987e-16	-2.27418e-10	-1.16064
41201120	rs111373716	2.10657e-13	-2.27418e-10	-1.16445	3.76882e-06	-2.27418e-10	-1.14303	1.15848e-16	-2.27418e-10	-1.15318
41201574	rs73172881	1.68881e-12	0.634264	0.282839	1.6997e-05	-0.119527	0.482769	1.40919e-15	0.929495	0.415821
41202136	rs138312	3.21491e-14	-1.88307	-1.16122	1.72942e-06	-0.878917	-1.04309	3.67945e-13	8.03623	-1.126
41203316	rs140040962	2.70004e-12	-2.27418e-10	1.38634	4.91431e-05	-2.27418e-10	1.42494	1.03912e-15	-2.27418e-10	1.04067
41204323	rs12628488	1.91414e-12	0.745024	0.297319	2.06803e-05	0.0611905	0.498199	1.58699e-15	1.0332	0.43094
41204862	rs79619619	9.35932e-14	-1.97572	-1.78145e-10	1.64713e-06	-1.97076	-1.78145e-10	5.3508e-17	-1.92562	-1.78145e-10
41205822	rs17002183	2.10046e-13	-2.27418e-10	-1.16735	3.7535e-06	-2.27418e-10	-1.1471	1.15436e-16	-2.27418e-10	-1.15674
41206011	rs141634224	2.05897e-13	-2.27418e-10	-1.1873	3.62315e-06	-2.27418e-10	-1.18245	1.12173e-16	-2.27418e-10	-1.18541
41206980	rs9611419	2.31167e-13	-1.07154	-1.78145e-10	2.30101e-06	-1.63644	-1.78145e-10	1.61164e-16	-0.82303	-1.78145e-10
41207612	rs117794901	4.51572e-12	-2.27418e-10	1.90064	5.39225e-05	-2.27418e-10	1.51775	2.51466e-15	-2.27418e-10	1.92444
41207649	rs117906035	3.72434e-13	-2.27418e-10	-0.59462	5.66463e-06	-2.27418e-10	-0.73555	1.87931e-16	-2.27418e-10	-0.669379
41208017	rs7287625	3.05906e-14	-1.90697	-1.18702	1.50797e-06	-0.929564	-1.12947	3.48581e-13	8.02833	-1.17216
41208244	rs112119625	1.83788e-13	-1.30089	-1.78145e-10	1.70487e-06	-1.9363	-1.78145e-10	5.34018e-17	-1.92761	-1.78145e-10
41208362	rs138318	1.44604e-13	-1.35029	-0.190392	1.14823e-06	-2.0335	-0.29807	2.64886e-15	2.18778	-0.21135
41208403	rs138319	1.46304e-13	-1.33978	-0.189218	1.10184e-06	-2.03988	-0.332929	2.1438e-15	2.00213	-0.237257
41209156	rs138320	1.67408e-13	-1.27099	-0.12325	1.17304e-06	-2.03838	-0.271815	2.50875e-15	2.09496	-0.17287
41209304	rs138321	3.20659e-14	-1.86279	-1.18409	1.74367e-06	-0.808184	-1.10561	5.04903e-13	8.38739	-1.16072
41209684	rs12165496	1.69356e-13	-1.35285	-0.0298299	1.33063e-06	-2.03935	-0.144784	2.54119e-15	2.03373	-0.0988032
41210063	rs138323	1.46622e-13	-1.32658	-0.200237	1.06689e-06	-2.04028	-0.364761	2.04911e-15	1.97066	-0.250957
41210141	rs74770429	1.34941e-13	-1.60984	-1.78145e-10	1.96936e-06	-1.79209	-1.78145e-10	4.90506e-17	-2.0126	-1.78145e-10
41210574	rs118088301	8.77521e-14	-2.04016	-1.78145e-10	1.7378e-06	-1.91717	-1.78145e-10	1.92268e-16	-0.646567	-1.78145e-10
41210618	rs116921591	4.24388e-12	-2.27418e-10	1.83855	5.17724e-05	-2.27418e-10	1.47706	2.52315e-15	-2.27418e-10	1.92781
41210960	rs184521795	1.19124e-13	-1.73452	-1.78145e-10	1.61982e-06	-1.98748	-1.78145e-10	4.86587e-17	-2.02063	-1.78145e-10
41211229	rs138326	1.62884e-13	-1.24465	-0.176992	1.08969e-06	-2.03961	-0.344296	2.25498e-15	2.03462	-0.219176
41212708	rs138327	3.31562e-13	-0.710863	-1.78145e-10	5.02331e-06	-0.855703	-1.78145e-10	5.4758e-17	-1.90253	-1.78145e-10
41213027	rs5750993	2.86419e-14	-1.97575	-1.18406	5.52975e-07	-1.87613	-1.18611	1.54662e-16	0.305343	-1.16956
41213267	rs138328	3.49048e-14	-1.98284	-0.979213	9.26567e-07	-1.42608	-1.11998	1.20131e-14	4.62985	-1.14154
41213363	rs8137318	8.77107e-14	-2.04063	-1.78145e-10	1.62202e-06	-1.98612	-1.78145e-10	1.93112e-16	-0.642184	-1.78145e-10
41214990	rs5758091	2.06026e-13	-2.27418e-10	-1.18668	3.81754e-06	-2.27418e-10	-1.13019	1.14404e-16	-2.27418e-10	-1.16572
41215183	rs5758092	3.15806e-14	-1.9135	-1.14864	9.78541e-07	-1.47368	-1.0178	1.61968e-17	-2.0346	-1.08604
41215672	rs13054099	6.84256e-14	-1.13052	-1.15841	1.16154e-06	-1.31723	-1.00281	1.03722e-10	13.5102	-0.958472
41215737	rs138330	7.70487e-13	0.132344	-1.78145e-10	1.17828e-05	-0.00315178	-1.78145e-10	9.77371e-17	-1.32317	-1.78145e-10
41215981	rs116972361	4.28549e-13	-0.454274	-1.78145e-10	4.91685e-06	-0.877124	-1.78145e-10	4.76896e-17	-2.04074	-1.78145e-10
41216028	rs5758093	3.91554e-14	-1.68643	-1.16071	6.22655e-06	0.403288	-1.04426	4.58889e-17	-0.972991	-1.10624
41216037	rs5750995	3.92917e-14	-1.68199	-1.16167	6.28528e-06	0.414932	-1.04651	4.61653e-17	-0.96529	-1.10794
41216746	rs6002167	4.16571e-14	-1.60832	-1.17688	6.70444e-06	0.519538	-1.08656	5.05633e-17	-0.845047	-1.13718
41217058	rs138333	3.41048e-14	-1.8711	-1.11415	5.57712e-07	-1.86708	-1.18663	2.67034e-12	10.0784	-1.18614
41217310	rs6002169	4.20628e-14	-1.60832	-1.16719	6.88921e-06	0.519538	-1.05937	5.15218e-17	-0.845047	-1.1184
41217607	rs75242387	2.06284e-13	-2.27418e-10	-1.18542	3.61981e-06	-2.27418e-10	-1.18337	1.38426e-16	-2.27418e-10	-0.975119
41218436	rs117241815	3.24346e-13	-2.27418e-10	-0.732868	6.48468e-06	-2.27418e-10	-0.60035	1.68802e-16	-2.27418e-10	-0.77673
41219687	rs9607747	4.07165e-14	-1.63179	-1.17626	6.34155e-06	0.461978	-1.08465	4.86838e-17	-0.884279	-1.13583
41220756	rs5758098	2.06079e-13	-2.27418e-10	-1.18642	3.82545e-06	-2.27418e-10	-1.12812	1.14551e-16	-2.27418e-10	-1.16444
41221768	rs143058803	2.06041e-13	-2.27418e-10	-1.1866	3.81991e-06	-2.27418e-10	-1.12956	1.14448e-16	-2.27418e-10	-1.16533
41222684	rs55722734	9.88031e-14	-1.92155	-1.78145e-10	3.46373e-06	-1.22745	-1.78145e-10	1.48193e-16	-0.906938	-1.78145e-10
41223190	rs710193	8.85632e-14	-2.03096	-1.78145e-10	1.80756e-06	-1.87782	-1.78145e-10	2.72935e-16	-0.29622	-1.78145e-10
41223859	rs6002171	3.82381e-14	-1.72424	-1.14661	5.69462e-06	0.283313	-1.01358	4.38931e-17	-1.04092	-1.08277
41225613	rs192867592	2.1309e-13	-2.27418e-10	-1.15296	3.62888e-06	-2.27418e-10	-1.18087	1.14445e-16	-2.27418e-10	-1.16536
41227086	rs138335	6.46997e-14	-1.61818	-0.726746	8.65275e-07	-1.97578	-0.638717	8.23215e-15	3.77716	-0.66681
41229149	rs5750998	3.77185e-14	-1.73672	-1.14781	5.49038e-06	0.249282	-1.01608	4.28432e-17	-1.0632	-1.08471
41230003	rs62237004	1.20096e-13	-1.72638	-1.78145e-10	2.03941e-06	-1.75713	-1.78145e-10	2.03886e-16	-0.587897	-1.78145e-10
41230238	rs6002173	3.646e-14	-1.77186	-1.14661	4.98868e-06	0.150963	-1.01358	4.02704e-17	-1.12707	-1.08277
41231053	rs138337	3.36785e-14	-1.84638	-1.15144	5.73003e-07	-1.84208	-1.18458	3.32271e-12	10.281	-1.17021
41232298	rs1807677	3.55452e-14	-1.76869	-1.17518	3.32102e-06	-0.188095	-1.08143	3.43142e-17	-1.23636	-1.13354
41232343	rs80685	8.39655e-13	0.218312	-1.78145e-10	1.77438e-05	0.406244	-1.78145e-10	1.17919e-16	-1.13546	-1.78145e-10
41232594	rs739272	3.71703e-14	-1.75256	-1.14661	5.26794e-06	0.205432	-1.01358	4.17168e-17	-1.09178	-1.08277
41233479	rs5750999	3.64018e-14	-1.74556	-1.17451	3.53198e-06	-0.128476	-1.07946	3.5745e-17	-1.19691	-1.13214
41234462	rs117407521	7.20962e-13	0.0659076	-1.78145e-10	2.516e-06	-1.54712	-1.78145e-10	4.04858e-16	0.0980816	-1.78145e-10
41235639	rs5758104	3.59967e-14	-1.75744	-1.17381	3.43291e-06	-0.158913	-1.07747	3.50809e-17	-1.21709	-1.13071
41238112	rs73172894	5.33754e-12	2.06784	-1.78145e-10	3.20411e-06	-1.30536	-1.78145e-10	9.69634e-16	0.971463	-1.78145e-10
41240540	rs183365469	9.2064e-14	-1.99219	-1.78145e-10	1.56244e-06	-2.02354	-1.78145e-10	2.1107e-16	-0.553266	-1.78145e-10
41240651	rs78115184	1.13765e-13	-1.78054	-1.78145e-10	2.57123e-05	0.777178	-1.78145e-10	1.44685e-13	5.97686	-1.78145e-10
41240835	rs1573745	3.83914e-14	-1.69645	-1.17039	4.77057e-06	0.160787	-1.06811	3.41344e-17	-1.25121	-1.12394
41241420	rs148758327	5.16293e-13	-2.27418e-10	-0.268003	8.47041e-06	-2.27418e-10	-0.333214	2.42329e-16	-2.27418e-10	-0.41516
41241945	rs138342	4.0596e-14	-1.69644	-1.11457	6.79154e-07	-1.66985	-1.18685	5.37301e-12	10.7771	-1.18567
41241988	rs79325436	2.06186e-13	-2.27418e-10	-1.1859	3.83933e-06	-2.27418e-10	-1.12449	1.14812e-16	-2.27418e-10	-1.16216
41242018	rs113666924	3.18938e-13	-0.749683	-1.78145e-10	2.72405e-06	-1.46767	-1.78145e-10	4.77328e-17	-2.03984	-1.78145e-10
41242026	rs9607748	1.11374e-13	-1.80179	-1.78145e-10	8.96759e-06	-0.276176	-1.78145e-10	1.00628e-16	-1.29403	-1.78145e-10
41242289	rs59918095	4.7269e-13	-2.27418e-10	-0.356239	8.52547e-06	-2.27418e-10	-0.326734	2.7079e-16	-2.27418e-10	-0.304112
41244398	rs138344	3.30297e-14	-1.85299	-1.16429	5.73221e-07	-1.84876	-1.17752	3.18272e-12	10.228	-1.16025
41244761	rs41308731	9.25902e-14	-1.9865	-1.78145e-10	1.59251e-06	-2.00448	-1.78145e-10	4.83834e-17	-2.0263	-1.78145e-10
41245153	rs117717662	1.79992e-12	-2.27418e-10	0.980821	3.83382e-05	-2.27418e-10	1.17666	7.48953e-16	-2.27418e-10	0.71322
41245457	rs6002179	3.40879e-14	-1.81614	-1.1696	2.96896e-06	-0.315563	-1.06602	3.19278e-17	-1.31957	-1.1224
41245590	rs117086743	2.81851e-13	-2.27418e-10	-0.873302	7.34669e-06	-2.27418e-10	-0.475542	1.67229e-16	-2.27418e-10	-0.786093
41246023	rs5995958	3.35142e-14	-1.86167	-1.14104	3.8389e-06	-0.122327	-1.00228	3.41648e-17	-1.3003	-1.07396
41246211	rs6002180	3.42388e-14	-1.81262	-1.1687	3.00495e-06	-0.305841	-1.06369	3.21842e-17	-1.31328	-1.1207
41246952	rs2266787	3.37489e-14	-1.85883	-1.13691	3.90648e-06	-0.11304	-0.994117	3.45836e-17	-1.29452	-1.06755
41247243	rs5758106	3.38109e-14	-1.85564	-1.13826	3.93665e-06	-0.102693	-0.996769	3.47346e-17	-1.28808	-1.06964
41247938	rs138346	6.85606e-14	-1.5193	-0.767657	8.02401e-07	-2.01352	-0.676416	5.99216e-15	3.49705	-0.704297
41248031	rs138347	6.85606e-14	-1.5193	-0.767657	8.02401e-07	-2.01352	-0.676416	5.99216e-15	3.49705	-0.704297
41248080	rs5758107	3.35476e-14	-1.86481	-1.13691	3.83073e-06	-0.13262	-0.994117	3.41655e-17	-1.30669	-1.06755
41248384	rs35800717	1.07303e-13	-1.83902	-1.78145e-10	8.08261e-06	-0.380078	-1.78145e-10	9.41028e-17	-1.36107	-1.78145e-10
41248505	rs6002181	3.3653e-14	-1.86167	-1.13691	3.87036e-06	-0.122327	-0.994117	3.43845e-17	-1.3003	-1.06755
41248538	rs138348	3.09264e-13	-0.780484	-1.78145e-10	5.9075e-06	-0.69357	-1.78145e-10	1.26353e-16	-1.06637	-1.78145e-10
41249522	rs138349	7.11196e-14	-1.48471	-0.765603	7.96838e-07	-2.02075	-0.676151	5.3879e-15	3.38668	-0.700228
41249846	rs17002215	2.06115e-13	-2.27418e-10	-1.18625	3.83042e-06	-2.27418e-10	-1.12682	1.14644e-16	-2.27418e-10	-1.16363
41250439	rs5758108	3.33426e-14	-1.83965	-1.16819	2.78856e-06	-0.381871	-1.0624	3.06764e-17	-1.36221	-1.11975
41251012	rs7290793	5.73056e-14	-1.6992	-0.767077	1.06281e-06	-1.68602	-0.722864	8.25893e-16	1.58238	-0.771372
41252291	rs192261735	9.20075e-14	-1.99281	-1.78145e-10	1.58212e-06	-2.01103	-1.78145e-10	1.7072e-16	-0.765428	-1.78145e-10
41252867	rs28364591	2.45766e-13	-2.27418e-10	-1.0103	4.88468e-06	-2.27418e-10	-0.883688	1.42889e-16	-2.27418e-10	-0.94339
41253163	rs149610579	2.10368e-13	-2.27418e-10	-1.16582	3.65188e-06	-2.27418e-10	-1.17455	1.14634e-16	-2.27418e-10	-1.16371
41255961	rs112440129	2.8968e-13	-0.845902	-1.78145e-10	2.70875e-06	-1.47331	-1.78145e-10	4.76939e-17	-2.04065	-1.78145e-10
41256367	rs5758110	2.05969e-13	-2.27418e-10	-1.18695	3.80177e-06	-2.27418e-10	-1.13433	1.14113e-16	-2.27418e-10	-1.16827
41256680	rs5758111	8.99142e-13	-2.27418e-10	0.286762	1.18071e-05	-2.27418e-10	-0.00109315	3.88933e-16	-2.27418e-10	0.0579516
41256802	rs103197	4.20073e-14	-1.6481	-1.12874	1.33767e-06	-1.08889	-1.08998	1.71397e-11	11.903	-1.15159
41257393	rs61756762	2.2527e-13	-1.09738	-1.78145e-10	1.53653e-06	-2.04027	-1.78145e-10	5.80685e-17	-1.84383	-1.78145e-10
41257739	rs141187399	2.61752e-13	-2.27418e-10	-0.947281	4.26362e-06	-2.27418e-10	-1.01967	1.43023e-16	-2.27418e-10	-0.942452
41257877	rs2269619	3.58593e-13	-2.27418e-10	-0.63249	1.03185e-05	-2.27418e-10	-0.135852	2.18582e-16	-2.27418e-10	-0.518294
41258144	rs6002182	3.17796e-14	-1.91329	-1.14256	3.19057e-06	-0.301244	-1.00835	3.05152e-17	-1.40979	-1.07744
41258661	rs117548438	2.10122e-13	-2.27418e-10	-1.16699	3.68816e-06	-2.27418e-10	-1.16466	1.13353e-16	-2.27418e-10	-1.17495
41259463	rs77698202	9.54159e-14	-1.95643	-1.78145e-10	1.55698e-06	-2.02705	-1.78145e-10	9.93339e-17	-1.30697	-1.78145e-10
41260228	rs148723221	3.6698e-13	-0.60937	-1.78145e-10	4.30774e-06	-1.00938	-1.78145e-10	4.78627e-17	-2.03712	-1.78145e-10
41260846	rs6002183	1.02523e-13	-1.88459	-1.78145e-10	7.05355e-06	-0.516261	-1.78145e-10	8.63418e-17	-1.44714	-1.78145e-10
41260931	rs76793398	4.76376e-13	-0.348472	-1.78145e-10	2.86047e-05	0.883778	-1.78145e-10	2.52169e-09	15.7427	-1.78145e-10
41261009	rs77732248	2.94223e-13	-2.27418e-10	-0.83034	4.93987e-06	-2.27418e-10	-0.872454	1.55213e-16	-2.27418e-10	-0.860659
41262103	rs9611427	1.03094e-13	-1.87903	-1.78145e-10	7.17637e-06	-0.498998	-1.78145e-10	8.72785e-17	-1.43635	-1.78145e-10
41262127	rs28417895	1.70582e-13	-1.37546	-1.78145e-10	1.55849e-06	-2.02608	-1.78145e-10	1.49997e-15	1.40775	-1.78145e-10
41262274	rs148825900	1.62411e-11	3.18062	-1.78145e-10	6.37826e-05	1.68569	-1.78145e-10	1.89284e-12	8.54814	-1.78145e-10
41262852	rs138351	2.25602e-12	1.20668	-1.78145e-10	2.02432e-05	0.538028	-1.78145e-10	4.78357e-17	-2.03768	-1.78145e-10
41263423	rs143031847	3.14946e-13	-2.27418e-10	-0.762277	4.94624e-06	-2.27418e-10	-0.871164	1.71143e-16	-2.27418e-10	-0.762958
41263773	rs116943238	5.53734e-13	-2.27418e-10	-0.197994	1.06839e-05	-2.27418e-10	-0.101055	2.47355e-16	-2.27418e-10	-0.394631
41264541	rs62237039	1.30653e-13	-1.64213	-1.78145e-10	4.57352e-05	1.35308	-1.78145e-10	1.27919e-15	1.24853	-1.78145e-10
41264662	rs148542654	7.51186e-13	-2.27418e-10	0.106975	1.88873e-05	-2.27418e-10	0.4687	3.66414e-16	-2.27418e-10	-0.00169238
41264860	rs531420711	1.37836e-13	-1.58861	-1.78145e-10	2.18641e-06	-1.68753	-1.78145e-10	8.7342e-16	0.866961	-1.78145e-10
41268925	rs138352	6.73643e-14	-1.46232	-0.842247	7.21441e-07	-2.02473	-0.771567	4.60405e-15	3.31762	-0.788389
41270730	rs9611429	1.194e-13	-1.7322	-1.78145e-10	1.07519e-05	-0.0947137	-1.78145e-10	1.13412e-16	-1.17443	-1.78145e-10
41271126	rs147274242	4.92808e-13	-2.27418e-10	-0.314559	7.98884e-06	-2.27418e-10	-0.391747	2.31092e-16	-2.27418e-10	-0.46264
41271935	rs142837365	1.61927e-12	0.875051	-1.78145e-10	0.000107806	2.21054	-1.78145e-10	9.01588e-16	0.898702	-1.78145e-10
41272143	rs138354	3.93178e-14	-1.72079	-1.12221	1.36216e-06	-1.07898	-1.08174	3.5193e-11	12.6208	-1.14989
41273198	rs142500943	1.04321e-12	-2.27418e-10	0.435384	2.73176e-05	-2.27418e-10	0.83774	5.02141e-16	-2.27418e-10	0.313424
41273529	rs28649832	2.05922e-13	-2.27418e-10	-1.18718	3.60872e-06	-2.27418e-10	-1.18644	1.35678e-16	-2.27418e-10	-0.995173
41273983	rs538545935	1.10472e-13	-1.80992	-1.78145e-10	1.95146e-06	-1.80122	-1.78145e-10	8.39264e-17	-1.47552	-1.78145e-10
41275124	rs9607751	9.50502e-14	-1.96027	-1.78145e-10	5.42305e-06	-0.779134	-1.78145e-10	7.36227e-17	-1.6065	-1.78145e-10
41276776	rs5751003	2.05875e-13	-2.27418e-10	-1.18741	3.75701e-06	-2.27418e-10	-1.14617	1.13389e-16	-2.27418e-10	-1.17463
41280418	rs117709955	2.05911e-13	-2.27418e-10	-1.18723	3.60833e-06	-2.27418e-10	-1.18655	1.35471e-16	-2.27418e-10	-0.996699
41282116	rs2073121	2.08774e-13	-2.27418e-10	-1.17343	3.69985e-06	-2.27418e-10	-1.1615	1.14894e-16	-2.27418e-10	-1.16145
41282558	rs148023469	7.73948e-13	0.136826	-1.78145e-10	4.08322e-06	-1.06291	-1.78145e-10	5.36778e-16	0.380128	-1.78145e-10
41282787	rs5758115	2.06003e-13	-2.27418e-10	-1.18679	3.8074e-06	-2.27418e-10	-1.13285	1.14281e-16	-2.27418e-10	-1.1668
41283984	rs4821976	3.37106e-14	-1.86366	-1.13321	5.68962e-07	-1.84661	-1.18713	2.37282e-12	9.95193	-1.1778
41284843	rs117777505	6.92672e-13	-2.27418e-10	0.0258776	1.50931e-05	-2.27418e-10	0.244448	4.2351e-16	-2.27418e-10	0.143122
41288886	rs5758119	2.05895e-13	-2.27418e-10	-1.18731	3.74793e-06	-2.27418e-10	-1.14859	1.13238e-16	-2.27418e-10	-1.17596
41288954	rs118095432	1.22643e-13	-1.7054	-1.78145e-10	1.70196e-06	-1.93801	-1.78145e-10	5.77841e-17	-1.84874	-1.78145e-10
41289068	rs146275716	1.25332e-13	-1.68371	-1.78145e-10	1.72278e-06	-1.92585	-1.78145e-10	5.68772e-17	-1.86456	-1.78145e-10
41290561	rs188385475	1.1757e-13	-1.74765	-1.78145e-10	3.23804e-06	-1.29482	-1.78145e-10	2.1782e-16	-0.521789	-1.78145e-10
41291730	rs1005402	3.63244e-14	-1.78891	-1.13328	5.83442e-07	-1.82123	-1.18737	5.54941e-12	10.806	-1.18227
41292821	rs13056402	1.09723e-13	-1.81672	-1.78145e-10	1.55294e-06	-2.02964	-1.78145e-10	6.16838e-17	-1.78343	-1.78145e-10
41293117	rs71325197	1.01162e-13	-1.89795	-1.78145e-10	6.76082e-06	-0.558648	-1.78145e-10	8.40975e-17	-1.47348	-1.78145e-10
41293144	rs140342992	8.78699e-14	-2.03882	-1.78145e-10	1.54233e-06	-2.0365	-1.78145e-10	5.25279e-17	-1.94411	-1.78145e-10
41293253	rs190737315	1.01856e-13	-1.89111	-1.78145e-10	2.53927e-06	-1.53791	-1.78145e-10	1.5241e-16	-0.878882	-1.78145e-10
41296411	rs13058509	1.12842e-13	-1.78869	-1.78145e-10	1.89854e-06	-1.82871	-1.78145e-10	5.19364e-17	-1.95544	-1.78145e-10
41297101	rs9611433	4.13199e-14	-1.6441	-1.14924	1.4193e-06	-1.00954	-1.11009	5.55281e-11	13.08	-1.15306
41297305	rs5758123	3.99993e-14	-1.69782	-1.12799	1.25166e-06	-1.15631	-1.08902	4.80668e-11	12.9337	-1.15101
41298138	rs5758124	3.15817e-14	-1.89308	-1.16902	3.05846e-06	-0.28489	-1.06699	2.75793e-17	-1.46625	-1.12214
41298489	rs150171404	1.51585e-12	-2.27418e-10	0.809051	2.02944e-05	-2.27418e-10	0.540551	8.65807e-16	-2.27418e-10	0.858207
41298737	rs138359757	4.64657e-13	-2.27418e-10	-0.373379	6.53214e-06	-2.27418e-10	-0.593058	2.1777e-16	-2.27418e-10	-0.522015
41298977	rs34710289	1.01727e-13	-1.89239	-1.78145e-10	6.88239e-06	-0.540827	-1.78145e-10	8.50315e-17	-1.46243	-1.78145e-10
41299993	rs117882833	1.01129e-12	-2.27418e-10	0.404299	1.39487e-05	-2.27418e-10	0.165593	5.74602e-16	-2.27418e-10	0.448222
41300370	rs13055690	4.67181e-13	-0.367962	-1.78145e-10	5.98702e-06	-0.680199	-1.78145e-10	4.60958e-16	0.227852	-1.78145e-10
41300704	rs60360606	2.07151e-13	-2.27418e-10	-1.18123	3.61809e-06	-2.27418e-10	-1.18385	1.23454e-16	-2.27418e-10	-1.08959
41302031	rs117740374	1.0802e-13	-1.83236	-1.78145e-10	1.55251e-06	-2.02992	-1.78145e-10	2.18505e-15	1.78394	-1.78145e-10
41302071	rs76996202	2.1882e-13	-2.27418e-10	-1.12643	3.81647e-06	-2.27418e-10	-1.13047	1.14742e-16	-2.27418e-10	-1.16277
41302973	rs5995963	3.73309e-14	-1.77235	-1.12251	5.9251e-07	-1.80576	-1.18742	6.22792e-12	10.9227	-1.18356
41303163	rs118098040	4.3953e-13	-0.428973	-1.78145e-10	4.54281e-06	-0.956248	-1.78145e-10	6.4288e-17	-1.74208	-1.78145e-10
41306179	rs116903679	4.41863e-13	-2.27418e-10	-0.423679	8.71738e-06	-2.27418e-10	-0.304474	2.72513e-16	-2.27418e-10	-0.29777
41306960	rs5751007	3.18628e-14	-1.87006	-1.18318	2.42855e-06	-0.471536	-1.11096	2.80262e-17	-1.41911	-1.1532
41307807	rs150252329	1.21553e-13	-1.71433	-1.78145e-10	1.68138e-06	-1.95018	-1.78145e-10	6.07945e-17	-1.79796	-1.78145e-10
41308703	rs5758126	2.05895e-13	-2.27418e-10	-1.18731	3.74793e-06	-2.27418e-10	-1.14859	1.13238e-16	-2.27418e-10	-1.17596
41309900	rs184153300	3.25823e-13	-2.27418e-10	-0.728323	5.80629e-06	-2.27418e-10	-0.71085	1.72234e-16	-2.27418e-10	-0.756601
41310063	rs13058395	1.02571e-13	-1.88412	-1.78145e-10	7.06393e-06	-0.514791	-1.78145e-10	8.64211e-17	-1.44622	-1.78145e-10
41310234	rs117568682	4.95754e-13	-2.27418e-10	-0.3086	1.0656e-05	-2.27418e-10	-0.103671	3.00236e-16	-2.27418e-10	-0.200885
41311120	rs187951287	2.1799e-13	-2.27418e-10	-1.13023	4.1323e-06	-2.27418e-10	-1.05096	1.23415e-16	-2.27418e-10	-1.0899
41311237	rs148842996	2.21554e-13	-1.11401	-1.78145e-10	7.15458e-06	-0.50204	-1.78145e-10	5.70716e-15	2.74402	-1.78145e-10
41312062	rs146834622	3.48592e-13	-2.27418e-10	-0.660776	6.45254e-06	-2.27418e-10	-0.605319	1.65479e-16	-2.27418e-10	-0.796612
41312317	rs113146828	8.78408e-14	-2.03915	-1.78145e-10	1.5464e-06	-2.03386	-1.78145e-10	8.73448e-17	-1.43559	-1.78145e-10
41312350	rs6002199	3.05807e-14	-1.92368	-1.17063	2.88182e-06	-0.340202	-1.07117	2.84196e-17	-1.43317	-1.12521
41313780	rs71325199	1.30426e-13	-1.64387	-1.78145e-10	1.54455e-06	-2.03506	-1.78145e-10	8.80922e-16	0.875514	-1.78145e-10
41313843	rs9607755	1.01806e-13	-1.89161	-1.78145e-10	6.89937e-06	-0.538362	-1.78145e-10	8.51618e-17	-1.4609	-1.78145e-10
41314246	rs35188123	1.01806e-13	-1.89161	-1.78145e-10	6.89937e-06	-0.538362	-1.78145e-10	8.51618e-17	-1.4609	-1.78145e-10
41314428	rs189381586	9.63267e-14	-1.94693	-1.78145e-10	1.59412e-06	-2.00347	-1.78145e-10	5.01907e-17	-1.98963	-1.78145e-10
41315083	rs9611435	3.74974e-14	-1.80366	-1.08675	5.45138e-07	-1.89543	-1.18108	1.79707e-12	9.68317	-1.18696
41315377	rs5758130	2.15804e-13	-2.27418e-10	-1.14031	3.60839e-06	-2.27418e-10	-1.18653	1.15066e-16	-2.27418e-10	-1.15995
41315538	rs118147837	2.0756e-13	-2.27418e-10	-1.17926	3.6267e-06	-2.27418e-10	-1.18147	1.13099e-16	-2.27418e-10	-1.1772
41315594	rs5758131	4.15378e-14	-1.68872	-1.09935	1.32329e-06	-1.14173	-1.04794	5.24403e-11	12.9935	-1.12373
41317083	rs2143610	3.99539e-14	-1.68037	-1.14659	1.36589e-06	-1.04871	-1.10928	4.72586e-11	12.9266	-1.16095
41321602	rs151081185	9.5282e-14	-1.95784	-1.78145e-10	3.59476e-06	-1.19031	-1.78145e-10	1.43073e-16	-0.942101	-1.78145e-10
41322206	rs145886125	1.06051e-13	-1.85076	-1.78145e-10	1.89276e-06	-1.83176	-1.78145e-10	4.80039e-17	-2.03417	-1.78145e-10
41325068	rs2899341	3.60008e-14	-1.80314	-1.128	5.79672e-07	-1.82767	-1.18742	2.4498e-12	9.98708	-1.18102
41325790	rs9611437	9.74143e-14	-1.93571	-1.78145e-10	6.29666e-06	-0.629773	-1.78145e-10	8.5978e-17	-1.45136	-1.78145e-10
41327000	rs9611438	9.69647e-14	-1.94033	-1.78145e-10	6.18994e-06	-0.646867	-1.78145e-10	8.50348e-17	-1.46239	-1.78145e-10
41327141	rs5758133	2.05892e-13	-2.27418e-10	-1.18733	3.7815e-06	-2.27418e-10	-1.13967	1.13812e-16	-2.27418e-10	-1.17091
41330451	rs73174611	4.32368e-13	-0.445402	-1.78145e-10	6.5851e-06	-0.584982	-1.78145e-10	6.99448e-17	-1.65775	-1.78145e-10
41333971	rs77325353	3.18605e-13	-2.27418e-10	-0.750726	5.863e-06	-2.27418e-10	-0.701131	1.65126e-16	-2.27418e-10	-0.798746
41336658	rs9611440	3.8632e-14	-1.71714	-1.14346	1.10212e-06	-1.26043	-1.11213	4.93636e-11	12.9753	-1.16599
41339367	rs9611441	3.88601e-14	-1.69415	-1.16056	1.34916e-06	-1.03748	-1.13283	5.5732e-11	13.1076	-1.17696
41340057	rs74520475	4.95067e-13	-0.309986	-1.78145e-10	3.00871e-05	0.934303	-1.78145e-10	2.85538e-09	15.867	-1.78145e-10
41340247	rs77044880	3.30143e-13	-0.715153	-1.78145e-10	5.54917e-06	-0.756144	-1.78145e-10	6.62724e-17	-1.71168	-1.78145e-10
41342417	rs150906405	2.09565e-13	-2.27418e-10	-1.16964	3.80587e-06	-2.27418e-10	-1.13325	1.12926e-16	-2.27418e-10	-1.17872
41342438	rs6002206	9.74143e-14	-1.93571	-1.78145e-10	6.29666e-06	-0.629773	-1.78145e-10	8.5978e-17	-1.45136	-1.78145e-10
41342643	rs139254066	3.23788e-13	-2.27418e-10	-0.734588	5.1153e-06	-2.27418e-10	-0.837556	1.66657e-16	-2.27418e-10	-0.789516
41343098	rs9623290	8.79897e-14	-2.03746	-1.78145e-10	2.09e-06	-1.73263	-1.78145e-10	1.32062e-16	-1.02219	-1.78145e-10
41343354	rs9611442	3.76887e-14	-1.71338	-1.17194	6.66997e-07	-1.70411	-1.17065	1.19462e-11	11.537	-1.14649
41344511	rs151020705	1.05384e-13	-1.85707	-1.78145e-10	1.62795e-06	-1.98247	-1.78145e-10	5.73561e-17	-1.85618	-1.78145e-10
41345806	rs5995968	9.85047e-14	-1.92457	-1.78145e-10	7.24134e-06	-0.489987	-1.78145e-10	8.78168e-17	-1.4302	-1.78145e-10
41346645	rs117912353	1.35855e-13	-1.60309	-1.78145e-10	2.98643e-06	-1.37571	-1.78145e-10	1.13287e-15	1.12705	-1.78145e-10
41347084	rs370623735	2.32801e-13	-2.27418e-10	-1.0645	4.23758e-06	-2.27418e-10	-1.0258	1.25307e-16	-2.27418e-10	-1.07469
41347346	rs34654213	2.98127e-13	-0.817159	-1.78145e-10	4.00652e-06	-1.08187	-1.78145e-10	2.71627e-16	-0.301027	-1.78145e-10
41347387	rs75149872	2.33722e-13	-2.27418e-10	-1.06055	4.21031e-06	-2.27418e-10	-1.03226	1.65932e-16	-2.27418e-10	-0.793877
41347717	rs186244893	2.12074e-13	-2.27418e-10	-1.15774	3.88137e-06	-2.27418e-10	-1.11361	1.13923e-16	-2.27418e-10	-1.16994
41347813	rs6002207	2.97975e-14	-1.94033	-1.17992	2.059e-06	-0.646867	-1.1007	2.70475e-17	-1.46239	-1.14547
41347899	rs73885713	2.07164e-13	-2.27418e-10	-1.18117	3.90758e-06	-2.27418e-10	-1.10688	1.16318e-16	-2.27418e-10	-1.14912
41350824	rs117389145	3.95796e-13	-0.533779	-1.78145e-10	4.47439e-06	-0.971423	-1.78145e-10	4.79565e-17	-2.03516	-1.78145e-10
41351180	rs111736209	8.79805e-14	-2.03756	-1.78145e-10	1.57666e-06	-2.01448	-1.78145e-10	8.28213e-17	-1.48877	-1.78145e-10
41351793	rs6002208	9.57829e-14	-1.95259	-1.78145e-10	5.90706e-06	-0.693644	-1.78145e-10	8.25226e-17	-1.49238	-1.78145e-10
41352195	rs5758139	2.06014e-13	-2.27418e-10	-1.18673	3.80517e-06	-2.27418e-10	-1.13343	1.14348e-16	-2.27418e-10	-1.16621
41353080	rs140517317	2.06087e-13	-2.27418e-10	-1.18638	3.81595e-06	-2.27418e-10	-1.1306	1.14552e-16	-2.27418e-10	-1.16442
41353455	rs111298861	3.47309e-14	-1.79282	-1.17423	1.07311e-06	-1.24477	-1.15446	2.53665e-11	12.3281	-1.18459
41353954	rs2003733	2.1573e-13	-2.27418e-10	-1.14065	3.65409e-06	-2.27418e-10	-1.17394	1.14191e-16	-2.27418e-10	-1.16759
41354887	rs56080538	3.81087e-14	-1.69924	-1.175	1.17409e-06	-1.15362	-1.15568	6.34753e-11	13.2456	-1.18494
41355023	rs138157070	9.87253e-14	-1.92234	-1.78145e-10	1.51381e-05	0.247422	-1.78145e-10	5.80937e-14	5.06436	-1.78145e-10
41355334	rs75270024	9.63871e-14	-1.94631	-1.78145e-10	6.05217e-06	-0.669375	-1.78145e-10	8.38136e-17	-1.47686	-1.78145e-10
41357042	rs186684364	2.1491e-13	-2.27418e-10	-1.14446	3.68289e-06	-2.27418e-10	-1.16609	1.16437e-16	-2.27418e-10	-1.14811
41357316	rs117192134	2.06257e-13	-2.27418e-10	-1.18555	3.8336e-06	-2.27418e-10	-1.12599	1.15008e-16	-2.27418e-10	-1.16045
41358092	rs5751014	2.87515e-14	-1.98138	-1.17461	2.35415e-06	-0.529174	-1.08444	2.68606e-17	-1.48294	-1.13185
41359704	rs9611443	9.59144e-14	-1.95122	-1.78145e-10	5.93875e-06	-0.688294	-1.78145e-10	8.28049e-17	-1.48897	-1.78145e-10
41359786	rs2413631	4.26305e-14	-1.62962	-1.13249	7.98477e-07	-1.59735	-1.09749	1.7941e-09	16.1863	-0.783988
41359941	rs149691322	2.90658e-13	-2.27418e-10	-0.84253	5.33076e-06	-2.27418e-10	-0.796298	1.65774e-16	-2.27418e-10	-0.794827
41360527	rs77844793	2.06361e-13	-2.27418e-10	-1.18505	3.63544e-06	-2.27418e-10	-1.17906	1.12891e-16	-2.27418e-10	-1.17903
41360644	rs146854087	3.56328e-13	-0.638827	-1.78145e-10	4.09669e-06	-1.05961	-1.78145e-10	4.83614e-17	-2.02675	-1.78145e-10
41361593	rs5758145	2.06428e-13	-2.27418e-10	-1.18473	3.85743e-06	-2.27418e-10	-1.11979	1.1541e-16	-2.27418e-10	-1.15696
41362158	rs5995973	9.61229e-14	-1.94905	-1.78145e-10	5.98886e-06	-0.679892	-1.78145e-10	8.32509e-17	-1.4836	-1.78145e-10
41363377	rs140552987	1.45113e-12	0.765422	-1.78145e-10	0.000635324	3.98434	-1.78145e-10	5.26155e-17	-1.94245	-1.78145e-10
41365083	rs111968065	8.56315e-13	-2.27418e-10	0.237959	1.77852e-05	-2.27418e-10	0.408576	3.96955e-16	-2.27418e-10	0.0783669
41367458	rs148557848	3.24141e-13	-2.27418e-10	-0.7335	4.84439e-06	-2.27418e-10	-0.891972	1.66804e-16	-2.27418e-10	-0.788634
41367912	rs5995974	9.55802e-14	-1.95471	-1.78145e-10	5.85814e-06	-0.70196	-1.78145e-10	8.20863e-17	-1.49768	-1.78145e-10
41369108	rs17347451	3.76958e-14	-1.6977	-1.18743	1.13193e-06	-1.16345	-1.18242	5.22446e-11	13.0503	-1.18427
41369129	rs79505309	2.0595e-13	-2.27418e-10	-1.18705	3.61005e-06	-2.27418e-10	-1.18607	1.13074e-16	-2.27418e-10	-1.17741
41370381	rs9611446	9.66013e-14	-1.94409	-1.78145e-10	6.10335e-06	-0.660955	-1.78145e-10	8.42677e-17	-1.47146	-1.78145e-10
41372608	rs181176867	9.98991e-14	-1.91052	-1.78145e-10	1.53697e-06	-2.03998	-1.78145e-10	2.46702e-16	-0.397274	-1.78145e-10
41372696	rs9611447	4.14448e-14	-1.60455	-1.18576	1.14892e-06	-1.1442	-1.18677	8.15424e-11	13.4881	-1.17694
41373488	rs144919483	1.34799e-13	-1.61089	-1.78145e-10	1.59481e-06	-2.00304	-1.78145e-10	4.20311e-16	0.135539	-1.78145e-10
41374107	rs112169312	4.67704e-14	-1.65539	-1.01404	5.7832e-07	-1.96146	-1.05596	1.12213e-15	2.20726	-1.08973
41374562	rs150221573	1.16262e-12	0.543753	-1.78145e-10	2.01918e-05	0.535483	-1.78145e-10	7.13661e-17	-1.63763	-1.78145e-10
41375514	rs148198468	1.41524e-12	0.740375	-1.78145e-10	0.000612414	3.94762	-1.78145e-10	5.23718e-17	-1.94709	-1.78145e-10
41376734	rs5758150	3.97051e-14	-1.65923	-1.17397	7.44234e-07	-1.68726	-1.07793	2.48349e-11	11.9122	-0.789901
41377326	rs113784934	2.82332e-14	-1.98882	-1.18536	2.17891e-06	-0.567731	-1.12324	2.54968e-17	-1.50627	-1.16064
41377883	rs151285132	2.18691e-13	-2.27418e-10	-1.12702	3.93435e-06	-2.27418e-10	-1.10005	1.16576e-16	-2.27418e-10	-1.14691
41379103	rs28500583	9.3975e-14	-1.97165	-1.78145e-10	5.46459e-06	-0.771504	-1.78145e-10	7.85563e-17	-1.54164	-1.78145e-10
41379502	rs150170179	2.05872e-13	-2.27418e-10	-1.18742	3.62034e-06	-2.27418e-10	-1.18323	1.12277e-16	-2.27418e-10	-1.18449
41380192	rs6002215	9.3628e-14	-1.97535	-1.78145e-10	5.37773e-06	-0.787526	-1.78145e-10	7.77724e-17	-1.55167	-1.78145e-10
41380514	rs147500241	8.91956e-14	-2.02385	-1.78145e-10	1.57135e-06	-2.01786	-1.78145e-10	5.01604e-17	-1.99023	-1.78145e-10
41381251	rs6002217	9.48718e-14	-1.96215	-1.78145e-10	5.68589e-06	-0.731804	-1.78145e-10	8.05457e-17	-1.51663	-1.78145e-10
41381886	rs9623297	2.06607e-13	-2.27418e-10	-1.18386	3.8742e-06	-2.27418e-10	-1.11545	1.16072e-16	-2.27418e-10	-1.15125
41382029	rs144722027	2.06009e-13	-2.27418e-10	-1.18676	3.80835e-06	-2.27418e-10	-1.1326	1.14642e-16	-2.27418e-10	-1.16364
41382163	rs5758152	4.19229e-14	-1.59922	-1.17963	1.45635e-06	-0.907393	-1.18646	1.82719e-10	14.2229	-1.10489
41382177	rs5758153	6.10107e-14	-1.33621	-1.06742	5.5206e-07	-2.03779	-1.0261	3.20573e-15	3.28657	-1.11933
41382208	rs12169111	2.06607e-13	-2.27418e-10	-1.18386	3.8742e-06	-2.27418e-10	-1.11545	1.16072e-16	-2.27418e-10	-1.15125
41382293	rs5758154	2.06282e-13	-2.27418e-10	-1.18544	3.84385e-06	-2.27418e-10	-1.12332	1.15434e-16	-2.27418e-10	-1.15676
41382433	rs5751015	2.06282e-13	-2.27418e-10	-1.18544	3.84385e-06	-2.27418e-10	-1.12332	1.15434e-16	-2.27418e-10	-1.15676
41382944	rs5758155	2.06401e-13	-2.27418e-10	-1.18486	3.85575e-06	-2.27418e-10	-1.12023	1.15682e-16	-2.27418e-10	-1.15461
41382947	rs5758156	2.06401e-13	-2.27418e-10	-1.18486	3.85575e-06	-2.27418e-10	-1.12023	1.15682e-16	-2.27418e-10	-1.15461
41383536	rs140068503	2.94699e-12	-2.27418e-10	1.47386	3.81486e-05	-2.27418e-10	1.1717	1.696e-15	-2.27418e-10	1.53057
41383868	rs5995976	9.66749e-14	-1.94333	-1.78145e-10	6.12091e-06	-0.658082	-1.78145e-10	8.44235e-17	-1.46961	-1.78145e-10
41383981	rs5751017	2.06401e-13	-2.27418e-10	-1.18486	3.85575e-06	-2.27418e-10	-1.12023	1.15682e-16	-2.27418e-10	-1.15461
41384368	rs9623299	2.06315e-13	-2.27418e-10	-1.18527	3.84418e-06	-2.27418e-10	-1.12323	1.15573e-16	-2.27418e-10	-1.15555
41384758	rs182549277	2.06082e-13	-2.27418e-10	-1.18641	3.61066e-06	-2.27418e-10	-1.1859	1.12039e-16	-2.27418e-10	-1.18661
41384769	rs149625292	3.1638e-13	-2.27418e-10	-0.757736	7.60858e-06	-2.27418e-10	-0.440516	1.90606e-16	-2.27418e-10	-0.655249
41385517	rs7292449	2.06813e-13	-2.27418e-10	-1.18287	3.88727e-06	-2.27418e-10	-1.11209	1.165e-16	-2.27418e-10	-1.14756
41385609	rs7292209	2.06438e-13	-2.27418e-10	-1.18468	3.85609e-06	-2.27418e-10	-1.12014	1.15827e-16	-2.27418e-10	-1.15336
41386084	rs9623300	6.91417e-14	-1.16262	-1.1159	1.43763e-06	-1.12934	-0.97746	3.42937e-16	0.89092	-0.958828
41386223	rs9623301	2.06413e-13	-2.27418e-10	-1.1848	3.84392e-06	-2.27418e-10	-1.1233	1.15705e-16	-2.27418e-10	-1.15441
41386451	rs35841141	8.83893e-14	-2.03293	-1.78145e-10	4.43255e-06	-0.980817	-1.78145e-10	8.09653e-17	-1.51144	-1.78145e-10
41386554	rs73885718	2.06162e-13	-2.27418e-10	-1.18601	3.81815e-06	-2.27418e-10	-1.13003	1.15154e-16	-2.27418e-10	-1.15919
41386633	rs11913796	2.06479e-13	-2.27418e-10	-1.18448	3.84984e-06	-2.27418e-10	-1.12176	1.15833e-16	-2.27418e-10	-1.1533
41386788	rs117990764	1.26535e-13	-1.67416	-1.78145e-10	1.84597e-06	-1.85679	-1.78145e-10	6.00385e-17	-1.81047	-1.78145e-10
41387019	rs73885720	2.06183e-13	-2.27418e-10	-1.18592	3.82049e-06	-2.27418e-10	-1.12941	1.15204e-16	-2.27418e-10	-1.15876
41387489	rs34406492	8.77007e-14	-2.04075	-1.78145e-10	2.41321e-06	-1.58883	-1.78145e-10	8.65863e-17	-1.44431	-1.78145e-10
41387892	rs9623302	2.08017e-13	-2.27418e-10	-1.17706	3.95676e-06	-2.27418e-10	-1.09437	1.18305e-16	-2.27418e-10	-1.13219
41388699	rs5758158	2.0744e-13	-2.27418e-10	-1.17984	3.92068e-06	-2.27418e-10	-1.10353	1.17244e-16	-2.27418e-10	-1.1412
41388824	rs5758159	2.08363e-13	-2.27418e-10	-1.1754	3.97426e-06	-2.27418e-10	-1.08995	1.18447e-16	-2.27418e-10	-1.13099
41389334	rs78909142	9.43002e-14	-1.9682	-1.78145e-10	1.53616e-06	-2.04051	-1.78145e-10	2.37696e-16	-0.434464	-1.78145e-10
41389698	rs5758160	2.0755e-13	-2.27418e-10	-1.1793	3.92754e-06	-2.27418e-10	-1.10178	1.17397e-16	-2.27418e-10	-1.1399
41389785	rs144960271	3.73004e-13	-0.593089	-1.78145e-10	1.18797e-05	0.00503999	-1.78145e-10	4.64574e-11	11.7486	-1.78145e-10
41389786	rs5758161	2.07478e-13	-2.27418e-10	-1.17965	3.9193e-06	-2.27418e-10	-1.10388	1.17191e-16	-2.27418e-10	-1.14165
41390470	rs5751018	2.0803e-13	-2.27418e-10	-1.177	3.9558e-06	-2.27418e-10	-1.09461	1.1803e-16	-2.27418e-10	-1.13452
41391198	rs144971623	1.01643e-13	-1.89322	-1.78145e-10	2.10936e-06	-1.72341	-1.78145e-10	1.7859e-16	-0.720362	-1.78145e-10
41391333	rs148977806	3.71529e-13	-2.27418e-10	-0.597052	8.5198e-06	-2.27418e-10	-0.3274	2.25885e-16	-2.27418e-10	-0.485429
41391347	rs184864636	2.12743e-13	-2.27418e-10	-1.15459	3.62407e-06	-2.27418e-10	-1.1822	1.15011e-16	-2.27418e-10	-1.16043
41391374	rs9611451	8.84874e-14	-2.03182	-1.78145e-10	4.79058e-06	-0.90314	-1.78145e-10	9.00845e-17	-1.40471	-1.78145e-10
41392658	rs5758163	2.07848e-13	-2.27418e-10	-1.17787	3.94392e-06	-2.27418e-10	-1.09762	1.17562e-16	-2.27418e-10	-1.13849
41393520	rs960596	5.3703e-14	-1.39072	-1.14049	5.23352e-07	-2.02157	-1.09572	5.79546e-15	3.9237	-1.16432
41393616	rs5758165	2.09607e-13	-2.27418e-10	-1.16944	4.0236e-06	-2.27418e-10	-1.07762	1.20051e-16	-2.27418e-10	-1.11754
41393926	rs5995978	8.94028e-14	-2.02153	-1.78145e-10	5.58934e-06	-0.748931	-1.78145e-10	1.09519e-16	-1.20936	-1.78145e-10
41394128	rs5751020	4.25789e-14	-1.58511	-1.17821	1.48643e-06	-0.886417	-1.187	1.70063e-10	14.1518	-1.10553
41395125	rs5758166	2.10441e-13	-2.27418e-10	-1.16548	4.06207e-06	-2.27418e-10	-1.0681	1.2097e-16	-2.27418e-10	-1.10991
41395296	rs188550816	1.61603e-13	-1.42954	-1.78145e-10	5.38448e-06	-0.786272	-1.78145e-10	5.78612e-17	-1.84741	-1.78145e-10
41395432	rs5751021	2.09276e-13	-2.27418e-10	-1.17102	4.00772e-06	-2.27418e-10	-1.08157	1.19673e-16	-2.27418e-10	-1.12069
41395588	rs7291143	1.10834e-13	-1.80664	-1.78145e-10	1.54308e-06	-2.03601	-1.78145e-10	1.48602e-16	-0.904181	-1.78145e-10
41396353	rs7287939	3.16662e-14	-1.96403	-1.09539	9.40755e-07	-1.47612	-1.05475	5.88289e-12	10.4665	-0.784423
41397154	rs117820404	3.02961e-13	-0.801075	-1.78145e-10	1.79833e-05	0.419654	-1.78145e-10	9.53685e-10	14.7704	-1.78145e-10
41397399	rs17002264	2.08809e-13	-2.27418e-10	-1.17326	3.98455e-06	-2.27418e-10	-1.08737	1.19126e-16	-2.27418e-10	-1.12528
41397795	rs5758167	2.10713e-13	-2.27418e-10	-1.16418	4.07423e-06	-2.27418e-10	-1.06511	1.21263e-16	-2.27418e-10	-1.1075
41398397	rs2003734	2.08961e-13	-2.27418e-10	-1.17253	3.99218e-06	-2.27418e-10	-1.08545	1.19306e-16	-2.27418e-10	-1.12377
41398406	rs2003735	2.08809e-13	-2.27418e-10	-1.17326	3.98455e-06	-2.27418e-10	-1.08737	1.19126e-16	-2.27418e-10	-1.12528
41399434	rs5758168	4.46865e-14	-1.56299	-1.15202	6.50225e-07	-1.71864	-1.18159	6.31911e-12	10.7887	-1.03509
41399620	rs5758169	4.62359e-14	-1.54355	-1.13738	6.35236e-07	-1.74708	-1.17647	5.94984e-12	10.7024	-1.00902
41400464	rs139818604	5.0359e-13	-2.27418e-10	-0.292917	6.91859e-06	-2.27418e-10	-0.535581	2.42491e-16	-2.27418e-10	-0.414493
41401029	rs1884249	5.89059e-14	-1.52544	-0.913298	1.10963e-06	-1.70266	-0.663112	2.23791e-11	11.0678	-0.0495691
41401088	rs5758170	2.063e-13	-2.27418e-10	-1.18535	3.98021e-06	-2.27418e-10	-1.08846	1.16739e-16	-2.27418e-10	-1.14551
41401150	rs5758171	4.91538e-14	-1.48924	-1.13048	1.73534e-06	-0.743299	-1.17529	2.94249e-10	14.6011	-1.00666
41401228	rs5758172	4.87922e-14	-1.53811	-1.08899	6.71699e-07	-1.69068	-1.17706	8.8756e-12	11.0609	-0.967579
41401434	rs142422027	2.06534e-13	-2.27418e-10	-1.18421	4.0033e-06	-2.27418e-10	-1.08267	1.17247e-16	-2.27418e-10	-1.14118
41401548	rs9611452	4.66773e-14	-1.54902	-1.1224	6.70314e-07	-1.69977	-1.17003	8.2333e-12	11.005	-0.986788
41401848	rs9611453	4.98798e-14	-1.46818	-1.13688	1.63261e-06	-0.801918	-1.17769	3.81049e-10	14.8671	-1.0141
41402321	rs12485045	2.34295e-13	-0.097761	-0.960335	1.78012e-06	-0.791953	-1.10116	3.14951e-16	1.03336	-1.18639
41402977	rs5995983	6.10095e-14	-1.23974	-1.16391	1.94838e-06	-0.616218	-1.18658	2.91439e-10	14.6607	-1.07583
41403503	rs5758174	6.71947e-14	-1.149	-1.15808	7.93287e-07	-1.51646	-1.18491	3.02821e-11	12.3831	-1.0625
41403698	rs5758175	6.52683e-14	-1.17929	-1.15688	7.75403e-07	-1.53962	-1.18454	2.68541e-11	12.2605	-1.06004
41403793	rs5758176	6.17827e-14	-1.2318	-1.15926	7.31047e-07	-1.59783	-1.18524	2.04479e-11	11.9929	-1.06494
41403844	rs5758177	8.43903e-14	-1.1204	-0.958823	1.2503e-06	-1.52239	-0.724017	8.03386e-11	12.4426	-0.146283
41403893	rs5758178	2.10356e-13	-2.27418e-10	-1.16588	4.27316e-06	-2.27418e-10	-1.01744	1.23176e-16	-2.27418e-10	-1.09184
41404511	rs743001	1.80038e-13	-0.158342	-1.16317	1.56892e-06	-0.832769	-1.18664	1.27369e-09	16.134	-1.07424
41404939	rs743002	8.82739e-14	-2.03423	-1.78145e-10	7.33724e-06	-0.476829	-1.78145e-10	1.01311e-16	-1.28726	-1.78145e-10
41404970	rs761702	8.81196e-14	-2.03598	-1.78145e-10	5.15941e-06	-0.828971	-1.78145e-10	7.98884e-17	-1.52482	-1.78145e-10
41405753	rs34780507	8.79328e-14	-2.03811	-1.78145e-10	6.82452e-06	-0.54927	-1.78145e-10	9.63684e-17	-1.33728	-1.78145e-10
41406919	rs5758179	5.62294e-14	-1.29854	-1.18669	5.02611e-07	-1.991	-1.16673	1.76587e-15	2.75834	-1.18739
41407165	rs5751022	9.51826e-13	1.47709	-1.13338	1.16473e-05	0.967052	-0.98177	1.74725e-17	-2.01076	-1.03407
41408754	rs13056300	8.0282e-14	-0.967303	-1.16183	8.94334e-07	-1.43512	-1.14635	1.12478e-08	17.7024	-0.464441
41408991	rs62237051	9.21618e-13	1.39694	-1.08548	9.37003e-06	0.648434	-0.880711	1.88785e-17	-2.0171	-0.950333
41409429	rs9611454	4.05182e-14	-1.82723	-0.985701	9.1946e-07	-1.81581	-0.737948	4.52121e-14	5.84107	-1.0274
41410124	rs71327105	8.80689e-14	-2.03656	-1.78145e-10	4.81277e-06	-0.89852	-1.78145e-10	6.79392e-17	-1.68684	-1.78145e-10
41410267	rs5751023	6.38207e-12	3.34188	-1.09531	1.94892e-05	1.39801	-0.897943	1.86701e-17	-2.01308	-0.965454
41410666	rs5758181	9.81682e-13	1.41799	-1.0434	1.19069e-05	0.814486	-0.80716	2.32313e-17	-1.86926	-0.890694
41410833	rs140820977	1.6305e-12	0.881965	-1.78145e-10	3.54502e-05	1.09834	-1.78145e-10	1.54636e-16	-0.864383	-1.78145e-10
41410915	rs12166627	2.76375e-14	-2.01657	-1.17894	6.81985e-07	-1.66684	-1.1857	2.47161e-13	7.3996	-0.887263
41410922	rs12484084	5.59609e-14	-1.33501	-1.15502	1.92823e-06	-0.625843	-1.18735	4.69048e-15	3.7257	-1.17787
41410927	rs5751025	3.92593e-14	-1.72486	-1.11963	1.01933e-06	-1.48053	-0.970117	2.16973e-17	-1.80026	-1.028
41411567	rs184725464	5.48905e-13	-0.206754	-1.78145e-10	1.74563e-06	-1.91268	-1.78145e-10	7.95365e-17	-1.52924	-1.78145e-10
41411804	rs9607764	4.59995e-13	0.797423	-1.18089	1.53243e-06	-0.855806	-1.18713	2.79038e-13	7.79094	-1.1573
41411949	rs5758182	7.33682e-12	3.50339	-1.1174	1.75115e-05	1.34942	-0.956351	1.87386e-17	-1.97252	-1.00235
41412396	rs9611455	4.15102e-13	0.691286	-1.17744	1.40705e-06	-0.941976	-1.18632	4.26506e-13	8.22103	-1.16311
41412425	rs8138917	4.78816e-13	0.836472	-1.17983	1.5565e-06	-0.840345	-1.18701	2.9047e-13	7.83276	-1.15896
41412491	rs5758183	1.2986e-13	-1.64822	-1.78145e-10	1.95046e-06	-1.80173	-1.78145e-10	4.91647e-17	-2.01028	-1.78145e-10
41412668	rs5758184	1.2914e-13	-1.65378	-1.78145e-10	1.95901e-06	-1.79735	-1.78145e-10	4.90893e-17	-2.01181	-1.78145e-10
41412723	rs8138349	4.6647e-13	0.811519	-1.181	1.53127e-06	-0.856444	-1.18725	3.04993e-13	7.87914	-1.15655
41412817	rs8139489	9.16437e-14	-1.99677	-1.78145e-10	2.06114e-06	-1.74653	-1.78145e-10	5.77557e-16	0.453352	-1.78145e-10
41412928	rs8138520	4.78256e-13	0.836472	-1.181	1.55613e-06	-0.840345	-1.18725	2.9117e-13	7.83276	-1.15655
41413130	rs5758186	3.01405e-14	-2.03915	-1.06966	8.45019e-07	-1.67641	-0.961782	7.83143e-14	6.48203	-1.11899
41413134	rs76643446	1.03642e-13	-1.87374	-1.78145e-10	6.40581e-06	-0.612587	-1.78145e-10	1.40377e-16	-0.961121	-1.78145e-10
41413147	rs5751026	5.38354e-13	-2.27418e-10	-0.226162	7.10353e-06	-2.27418e-10	-0.509201	2.46458e-16	-2.27418e-10	-0.398262
41413286	rs5758187	1.72507e-12	2.00941	-1.07106	2.39029e-05	1.57608	-0.871869	2.15613e-17	-1.90337	-0.931187
41413635	rs9611457	4.64955e-13	0.811519	-1.18426	1.53109e-06	-0.856444	-1.18737	3.07325e-13	7.87914	-1.14893
41413640	rs5758188	5.87956e-12	3.26385	-1.09929	1.81926e-05	1.35084	-0.919619	1.95039e-17	-1.96082	-0.974022
41413769	rs5751027	9.91985e-13	-2.27418e-10	0.385029	1.20125e-05	-2.27418e-10	0.0161578	4.31818e-16	-2.27418e-10	0.162549
41414055	rs9611459	4.20122e-14	-1.58939	-1.18733	4.96309e-07	-1.9852	-1.18515	0.000130861	27.2315	-0.63179
41414434	rs5751028	2.96112e-14	-2.04075	-1.08578	7.76752e-07	-1.73964	-0.982782	5.19958e-14	6.08261	-1.12915
41414846	rs5751029	2.98587e-14	-2.04053	-1.07767	7.99384e-07	-1.72237	-0.971341	5.71353e-14	6.17134	-1.12362
41415087	rs192438233	8.80402e-14	-2.03689	-1.78145e-10	1.6433e-06	-1.97309	-1.78145e-10	7.08265e-17	-1.64522	-1.78145e-10
41415327	rs8135225	4.51424e-13	0.783918	-1.18619	1.50533e-06	-0.874205	-1.18658	3.26457e-13	7.9308	-1.14021
41415337	rs9607765	3.6411e-14	-1.73241	-1.18739	4.76586e-07	-2.02615	-1.18475	0.000303808	28.0677	-0.625755
41415479	rs4821980	4.64178e-13	0.811519	-1.18593	1.53201e-06	-0.856444	-1.18677	3.09549e-13	7.87914	-1.14172
41415644	rs4821981	4.75734e-13	0.836472	-1.18629	1.55731e-06	-0.840345	-1.18649	2.96161e-13	7.83276	-1.13956
41415939	rs8136385	2.13529e-13	0.0274973	-1.1784	1.74541e-06	-0.728621	-1.18418	3.56195e-14	5.70695	-1.13176
41415950	rs8139372	2.13529e-13	0.0274973	-1.1784	1.74541e-06	-0.728621	-1.18418	3.56195e-14	5.70695	-1.13176
41416097	rs8139660	2.13529e-13	0.0274973	-1.1784	1.74541e-06	-0.728621	-1.18418	3.56195e-14	5.70695	-1.13176
41416181	rs8139770	3.74879e-13	0.599357	-1.18743	1.32377e-06	-1.0062	-1.18311	3.9603e-13	8.10679	-1.123
41416557	rs6519240	6.8024e-12	3.40145	-1.0911	2.2262e-05	1.53305	-0.899959	1.93681e-17	-1.98237	-0.959458
41416607	rs13054700	2.10304e-13	0.0134146	-1.17954	1.7248e-06	-0.739833	-1.18485	3.45616e-14	5.67967	-1.13463
41416757	rs1807604	1.33604e-13	-1.6198	-1.78145e-10	1.90936e-06	-1.82302	-1.78145e-10	4.95733e-17	-2.002	-1.78145e-10
41416866	rs738633	1.3694e-13	-1.59514	-1.78145e-10	1.87693e-06	-1.84015	-1.78145e-10	4.99578e-17	-1.99428	-1.78145e-10
41417328	rs34280060	2.23908e-13	0.0728764	-1.17632	1.80965e-06	-0.692426	-1.18424	3.90649e-14	5.79455	-1.12702
41418154	rs926914	3.87562e-14	-1.67165	-1.18573	4.92041e-07	-2.00141	-1.17758	0.000148811	27.2806	-0.552358
41418297	rs9611460	4.39213e-14	-1.54619	-1.18609	6.75315e-07	-1.68391	-1.17846	3.23714e-07	21.1573	-0.559625
41420117	rs150448623	2.58807e-13	-2.27418e-10	-0.958595	4.20899e-06	-2.27418e-10	-1.03257	1.3198e-16	-2.27418e-10	-1.0228
41420166	rs5751030	1.39267e-13	-1.57829	-1.78145e-10	1.85632e-06	-1.8512	-1.78145e-10	5.02357e-17	-1.98873	-1.78145e-10
41420441	rs73424511	2.17251e-13	0.0430424	-1.17667	1.76903e-06	-0.716233	-1.18313	3.68207e-14	5.73701	-1.12865
41420679	rs75723348	3.79371e-14	-1.6977	-1.18105	4.83834e-07	-2.00969	-1.18612	0.000154361	27.5194	-0.754503
41420781	rs71327109	1.9022e-13	-0.0885916	-1.17791	1.52681e-06	-0.862711	-1.1839	2.43827e-14	5.32777	-1.1316
41420782	rs146327379	2.10031e-13	-2.27418e-10	-1.16742	4.19816e-06	-2.27418e-10	-1.03515	1.23459e-16	-2.27418e-10	-1.08955
41420948	rs34287622	2.04665e-13	-0.016007	-1.1773	1.68716e-06	-0.763225	-1.18352	3.27892e-14	5.62253	-1.13013
41421293	rs55776715	2.55118e-12	2.41792	-1.08829	6.71023e-06	0.337007	-0.903167	2.4601e-17	-1.74488	-0.957789
41421874	rs112162776	1.16069e-13	-1.76049	-1.78145e-10	2.1651e-06	-1.69733	-1.78145e-10	4.7976e-17	-2.03475	-1.78145e-10
41423627	rs9611462	3.0096e-14	-2.03393	-1.07636	6.41071e-07	-1.9492	-0.965203	1.97849e-14	5.10617	-1.11896
41423800	rs151087016	9.13186e-14	-2.00032	-1.78145e-10	1.75632e-06	-1.90657	-1.78145e-10	1.30829e-16	-1.03156	-1.78145e-10
41423904	rs5758190	1.38588e-13	-1.58317	-1.78145e-10	1.86217e-06	-1.84805	-1.78145e-10	5.01539e-17	-1.99036	-1.78145e-10
41423917	rs139033095	2.43229e-13	-2.27418e-10	-1.02068	4.81546e-06	-2.27418e-10	-0.897962	1.42313e-16	-2.27418e-10	-0.947428
41424053	rs6002232	1.39029e-13	-1.58	-1.78145e-10	1.85836e-06	-1.8501	-1.78145e-10	5.0207e-17	-1.9893	-1.78145e-10
41424065	rs5758191	5.12397e-13	0.889479	-1.16506	1.27652e-06	-1.05064	-1.17501	3.75805e-14	5.73311	-1.10433
41424481	rs73424526	2.19734e-13	0.0568093	-1.17907	1.70919e-06	-0.749178	-1.18459	3.21698e-14	5.6078	-1.13447
41424903	rs117428413	1.37498e-13	-1.59107	-1.78145e-10	1.68116e-06	-1.95031	-1.78145e-10	7.06932e-15	2.95806	-1.78145e-10
41425948	rs118075270	2.61803e-13	-2.27418e-10	-0.947085	5.29892e-06	-2.27418e-10	-0.80229	1.55429e-16	-2.27418e-10	-0.859267
41426139	rs9611465	3.83932e-14	-1.68362	-1.18317	4.90765e-07	-1.99461	-1.18697	0.000155752	27.5089	-0.735018
41426299	rs9611466	3.74095e-14	-1.70933	-1.18342	4.86362e-07	-2.00355	-1.18705	0.000198255	27.7476	-0.732444
41426877	rs9611467	3.82313e-14	-1.68362	-1.1874	4.92261e-07	-1.99461	-1.18392	0.000172294	27.5089	-0.634085
41427446	rs9607768	3.75657e-14	-1.70117	-1.18741	4.89027e-07	-2.00078	-1.18435	0.000204875	27.6707	-0.622757
41427715	rs149186780	2.5555e-13	-2.27418e-10	-0.971262	4.23411e-06	-2.27418e-10	-1.02662	1.38076e-16	-2.27418e-10	-0.977654
41428163	rs111790409	1.20147e-13	-1.72597	-1.78145e-10	2.08833e-06	-1.73343	-1.78145e-10	4.82602e-17	-2.02885	-1.78145e-10
41428504	rs145918602	1.22418e-13	-1.70724	-1.78145e-10	1.55769e-06	-2.02659	-1.78145e-10	4.77399e-17	-2.03969	-1.78145e-10
41428977	rs117887459	1.38147e-12	0.716222	-1.78145e-10	1.6053e-06	-1.99648	-1.78145e-10	9.6258e-17	-1.33842	-1.78145e-10
41429084	rs12484477	3.98895e-14	-1.64123	-1.18733	4.88728e-07	-1.99998	-1.18576	0.000225361	27.7878	-0.644498
41429630	rs2899343	2.99277e-14	-2.02208	-1.09381	6.29386e-07	-1.94105	-0.991755	2.49546e-14	5.35528	-1.13592
41429990	rs5758193	2.98625e-14	-2.02426	-1.09381	6.3271e-07	-1.93578	-0.991755	2.60994e-14	5.40014	-1.13592
41430338	rs4820423	3.81253e-14	-1.68637	-1.18743	4.82526e-07	-2.01348	-1.18503	0.000341307	28.1908	-0.632503
41430584	rs5751031	2.1912e-13	-2.27418e-10	-1.12506	4.63937e-06	-2.27418e-10	-0.935214	1.3359e-16	-2.27418e-10	-1.01068
41431301	rs74471970	1.20147e-13	-1.72597	-1.78145e-10	2.08833e-06	-1.73343	-1.78145e-10	4.82602e-17	-2.02885	-1.78145e-10
41431490	rs12628527	2.26504e-13	0.0871555	-1.17907	1.82976e-06	-0.681016	-1.18459	3.98549e-14	5.82202	-1.13447
41432099	rs4820426	3.65814e-14	-1.72782	-1.18732	4.79902e-07	-2.02033	-1.18364	0.000359542	28.224	-0.61361
41432104	rs4821982	3.65814e-14	-1.72782	-1.18732	4.79902e-07	-2.02033	-1.18364	0.000359542	28.224	-0.61361
41432389	rs4820427	7.50161e-13	1.28915	-1.18354	1.09964e-06	-1.18741	-1.1874	2.64619e-13	7.73492	-1.15433
41432544	rs8141699	1.26261e-13	-1.67633	-1.78145e-10	2.14464e-05	0.595767	-1.78145e-10	4.35494e-15	2.47361	-1.78145e-10
41433119	rs112533405	4.45968e-13	-0.414431	-1.78145e-10	1.48345e-05	0.227165	-1.78145e-10	6.12658e-17	-1.79023	-1.78145e-10
41433319	rs9611469	3.82563e-14	-1.68322	-1.18715	4.8643e-07	-2.00762	-1.18284	0.000423767	28.379	-0.604203
41433849	rs9611472	9.64087e-14	-1.94608	-1.78145e-10	4.42101e-06	-0.983425	-1.78145e-10	2.02454e-16	-0.594941	-1.78145e-10
41434158	rs73174657	3.82662e-14	-1.68322	-1.18689	4.86877e-07	-2.00762	-1.18192	0.000427989	28.379	-0.59429
41434198	rs112779734	5.59489e-14	-1.30663	-1.18361	4.75228e-07	-2.02644	-1.18731	4.59669e-05	26.2718	-0.718294
41434217	rs5995986	2.35243e-12	2.33365	-1.08513	6.96219e-06	0.367496	-0.896794	2.60414e-17	-1.69507	-0.9507
41434333	rs113578757	2.26698e-13	0.0871555	-1.17822	1.83099e-06	-0.681016	-1.18392	3.99091e-14	5.82202	-1.13312
41434420	rs7291559	2.26834e-13	0.0871555	-1.17762	1.83167e-06	-0.681016	-1.18355	3.99668e-14	5.82202	-1.13167
41434650	rs9607769	3.89491e-14	-1.66522	-1.18721	4.89059e-07	-2.00198	-1.18308	0.000358724	28.2151	-0.606996
41434670	rs7291881	2.38202e-12	2.33365	-1.07263	7.10866e-06	0.367496	-0.875974	2.65362e-17	-1.69507	-0.931875
41434858	rs9611474	3.85919e-14	-1.67475	-1.18689	4.88151e-07	-2.005	-1.18192	0.000396007	28.3013	-0.59429
41434896	rs76919997	1.20147e-13	-1.72597	-1.78145e-10	2.08833e-06	-1.73343	-1.78145e-10	4.82602e-17	-2.02885	-1.78145e-10
41434937	rs73174659	2.96949e-11	4.73961	-0.955562	1.42256e-06	-1.31071	-0.806627	2.65404e-17	-1.95546	-0.671326
41435106	rs79447681	1.21671e-13	-1.71336	-1.78145e-10	2.06298e-06	-1.74564	-1.78145e-10	4.83834e-17	-2.0263	-1.78145e-10
41436442	rs8135524	3.73694e-13	0.595903	-1.18714	1.3904e-06	-0.954611	-1.18559	5.71913e-13	8.48228	-1.13099
41436975	rs4821984	3.94236e-13	0.649415	-1.18714	1.43912e-06	-0.920169	-1.18559	5.14342e-13	8.37618	-1.13099
41437086	rs137884907	2.99435e-13	-2.27418e-10	-0.812781	5.47674e-06	-2.27418e-10	-0.769282	1.62568e-16	-2.27418e-10	-0.814362
41437269	rs4821987	2.56694e-12	2.43743	-1.10164	8.02535e-06	0.517999	-0.905187	2.50041e-17	-1.71971	-0.966706
41437304	rs73174660	3.82417e-14	-1.68355	-1.18721	4.79741e-07	-2.02122	-1.18308	0.000470894	28.4872	-0.606996
41437526	rs139852185	1.80096e-13	-1.32119	-1.78145e-10	1.73581e-06	-1.91832	-1.78145e-10	2.38907e-14	4.17579	-1.78145e-10
41437796	rs117234572	3.84702e-12	1.74038	-1.78145e-10	2.84149e-05	0.877122	-1.78145e-10	3.65603e-13	6.90385	-1.78145e-10
41438061	rs4821989	3.66417e-14	-1.72617	-1.18732	4.75218e-07	-2.03015	-1.18363	0.000703552	28.8952	-0.613456
41438205	rs150911974	2.55203e-13	-2.27418e-10	-0.972618	4.62003e-06	-2.27418e-10	-0.93939	1.38607e-16	-2.27418e-10	-0.973815
41438244	rs575171268	2.07764e-13	-2.27418e-10	-1.17828	3.60517e-06	-2.27418e-10	-1.18742	1.12951e-16	-2.27418e-10	-1.17851
41438265	rs139854673	1.34042e-13	-1.61653	-1.78145e-10	1.59396e-06	-2.00357	-1.78145e-10	4.77704e-17	-2.03905	-1.78145e-10
41438710	rs4821990	3.69362e-14	-1.71822	-1.18727	4.76058e-07	-2.02865	-1.18336	0.000652636	28.8168	-0.61023
41439093	rs7289484	2.52938e-13	0.201984	-1.18352	2.31466e-06	-0.443919	-1.18661	5.23915e-14	6.1084	-1.14736
41439185	rs7289906	2.52938e-13	0.201984	-1.18352	2.31466e-06	-0.443919	-1.18661	5.23915e-14	6.1084	-1.14736
41439304	rs12484971	3.68627e-14	-1.72005	-1.18743	4.76355e-07	-2.02757	-1.18382	0.000510842	28.5749	-0.613261
41439441	rs143302916	2.52993e-13	0.201984	-1.1833	2.31469e-06	-0.443919	-1.1866	5.24631e-14	6.1084	-1.14599
41439604	rs9754487	3.94123e-13	0.649415	-1.18743	1.44175e-06	-0.920169	-1.18377	5.18651e-13	8.37618	-1.12265
41440061	rs7286603	4.03798e-13	0.673667	-1.18743	1.46452e-06	-0.904497	-1.18377	4.9456e-13	8.32862	-1.12265
41440375	rs8136890	2.52896e-13	0.201984	-1.18368	2.3143e-06	-0.443919	-1.18677	5.23981e-14	6.1084	-1.14723
41440424	rs13055800	3.69384e-14	-1.71822	-1.18721	4.7619e-07	-2.02865	-1.18308	0.000654751	28.8168	-0.606996
41440683	rs4821991	3.69384e-14	-1.71822	-1.18721	4.7619e-07	-2.02865	-1.18308	0.000654751	28.8168	-0.606996
41441787	rs6519241	2.86553e-13	0.32693	-1.18368	2.5723e-06	-0.338225	-1.18677	6.63874e-14	6.34504	-1.14723
41441937	rs13057109	3.59505e-12	1.67263	-1.78145e-10	1.01809e-05	-0.149276	-1.78145e-10	2.70014e-15	1.9956	-1.78145e-10
41442424	rs8137990	2.48382e-13	0.184687	-1.1844	2.17455e-06	-0.505926	-1.18705	4.31579e-14	5.91682	-1.14966
41442488	rs62238681	1.0665e-13	-1.84513	-1.78145e-10	1.53586e-06	-2.0407	-1.78145e-10	2.7754e-16	-0.279489	-1.78145e-10
41442566	rs8137906	3.94183e-13	0.649415	-1.18728	1.44375e-06	-0.920169	-1.18238	5.21506e-13	8.37618	-1.11716
41442653	rs8138039	2.52632e-13	0.201984	-1.18473	2.31339e-06	-0.443919	-1.18716	5.22093e-14	6.1084	-1.15084
41442831	rs8138365	2.52554e-13	0.201984	-1.18504	2.31318e-06	-0.443919	-1.18725	5.21484e-14	6.1084	-1.15201
41442864	rs56358006	9.13688e-14	-1.99977	-1.78145e-10	2.07131e-06	-1.74161	-1.78145e-10	1.49572e-14	3.70749	-1.78145e-10
41443075	rs4821992	2.31461e-12	2.32066	-1.08835	7.5252e-06	0.429922	-0.881457	2.63725e-17	-1.68747	-0.945666
41443295	rs7292261	2.13135e-12	2.23617	-1.08634	7.08717e-06	0.366431	-0.877937	2.71135e-17	-1.66289	-0.942536
41443817	rs118039765	1.54666e-13	-1.47341	-1.78145e-10	1.60025e-06	-1.99963	-1.78145e-10	4.8814e-17	-2.01744	-1.78145e-10
41443877	rs12484525	4.61726e-13	0.807577	-1.18728	1.59939e-06	-0.81729	-1.18288	3.84222e-13	8.07165	-1.11813
41444120	rs117147869	9.58894e-14	-1.95148	-1.78145e-10	3.19208e-06	-1.30912	-1.78145e-10	1.63966e-16	-0.805796	-1.78145e-10
41444350	rs12628681	2.40407e-13	0.151766	-1.18411	2.28866e-06	-0.455068	-1.18676	5.34385e-14	6.12883	-1.148
41444363	rs1474846	1.97197e-12	2.16506	-1.09296	6.62568e-06	0.31316	-0.892	2.74001e-17	-1.64137	-0.953541
41444444	rs1967708	4.20493e-13	0.714032	-1.18728	1.75705e-06	-0.723274	-1.18288	2.92376e-13	7.79847	-1.11813
41446147	rs8139536	2.4816e-13	0.182357	-1.18296	2.35034e-06	-0.429037	-1.18619	5.68961e-14	6.18778	-1.14426
41447570	rs7285811	2.72267e-13	0.272267	-1.18016	2.54183e-06	-0.35235	-1.18456	6.8127e-14	6.35994	-1.13627
41447675	rs7287229	1.68379e-13	-0.203869	-1.18459	1.65423e-06	-0.779436	-1.18702	1.39233e-14	4.78915	-1.15329
41448392	rs6002239	5.46652e-13	0.976508	-1.18737	1.84971e-06	-0.670568	-1.1842	3.14095e-13	7.87248	-1.12048
41448651	rs9611478	1.03145e-13	-1.87854	-1.78145e-10	6.31601e-06	-0.626704	-1.78145e-10	1.4212e-16	-0.948781	-1.78145e-10
41448734	rs67254554	2.56919e-13	0.206751	-1.17267	2.60863e-06	-0.333564	-1.1774	7.9877e-14	6.50052	-1.11773
41449819	rs190785870	2.18652e-13	-2.27418e-10	-1.1272	3.80326e-06	-2.27418e-10	-1.13393	1.15629e-16	-2.27418e-10	-1.15507
41449924	rs112024867	3.79505e-13	-0.575812	-1.78145e-10	8.90214e-06	-0.283501	-1.78145e-10	5.58562e-17	-1.88267	-1.78145e-10
41450263	rs117805447	2.75868e-13	-2.27418e-10	-0.894757	4.89994e-06	-2.27418e-10	-0.880569	1.62535e-16	-2.27418e-10	-0.81456
41450447	rs7284083	2.37552e-13	0.128376	-1.17267	2.32413e-06	-0.449043	-1.1774	5.84909e-14	6.1889	-1.11773
41450646	rs7292484	2.23934e-13	0.0693421	-1.17267	2.31485e-06	-0.453044	-1.1774	6.09807e-14	6.23059	-1.11773
41450668	rs187134154	1.51982e-13	-1.49091	-1.78145e-10	1.66385e-06	-1.96066	-1.78145e-10	4.85201e-17	-2.02348	-1.78145e-10
41450844	rs8142874	4.14355e-14	-1.61736	-1.17318	4.99667e-07	-2.00767	-1.15594	0.000631368	28.5951	-0.421651
41450863	rs62238684	9.72928e-14	-1.93695	-1.78145e-10	1.57777e-06	-2.01378	-1.78145e-10	4.58349e-16	0.222176	-1.78145e-10
41450868	rs62238685	9.75518e-14	-1.93429	-1.78145e-10	1.57568e-06	-2.01511	-1.78145e-10	4.52736e-16	0.209854	-1.78145e-10
41451185	rs8138132	2.93886e-14	-2.03213	-1.10194	5.62386e-07	-2.04072	-1.00463	1.40964e-14	4.78798	-1.13976
41451218	rs7287837	2.24487e-13	0.0693421	-1.17021	2.3196e-06	-0.453044	-1.17535	6.13014e-14	6.23059	-1.11249
41451412	rs7289218	2.24487e-13	0.0693421	-1.17021	2.3196e-06	-0.453044	-1.17535	6.13014e-14	6.23059	-1.11249
41452301	rs28814423	4.25832e-14	-1.59713	-1.16609	5.11454e-07	-1.99558	-1.14471	0.000521236	28.3595	-0.377733
41452549	rs7284653	2.3923e-13	0.129572	-1.16682	2.45114e-06	-0.400743	-1.1725	6.95138e-14	6.34942	-1.1056
41452876	rs7285123	2.38695e-13	0.128376	-1.16787	2.33349e-06	-0.449043	-1.17338	5.90811e-14	6.1889	-1.10769
41453670	rs5995987	2.50827e-13	0.176014	-1.16593	2.55414e-06	-0.360339	-1.17174	7.62769e-14	6.4405	-1.10383
41453684	rs5995988	2.50827e-13	0.176014	-1.16593	2.55414e-06	-0.360339	-1.17174	7.62769e-14	6.4405	-1.10383
41454766	rs58226304	2.09117e-13	-0.0040868	-1.1677	2.18125e-06	-0.516652	-1.17324	5.32461e-14	6.08457	-1.10735
41455970	rs144171080	3.57495e-13	-0.635556	-1.78145e-10	1.5789e-06	-2.01307	-1.78145e-10	6.92489e-17	-1.66775	-1.78145e-10
41456013	rs9619935	4.2231e-14	-1.61736	-1.15416	5.13e-07	-2.00767	-1.1296	0.000707787	28.5951	-0.307396
41456560	rs35260652	2.56848e-13	0.205363	-1.17156	2.73649e-06	-0.286634	-1.17648	7.35059e-14	6.415	-1.11533
41456606	rs5758207	1.46683e-12	1.8507	-1.07452	5.16252e-06	0.0290677	-0.857435	3.16752e-17	-1.52486	-0.925056
41457459	rs141447235	1.55492e-13	-1.46808	-1.78145e-10	4.31306e-05	1.29444	-1.78145e-10	6.91017e-15	2.93529	-1.78145e-10
41457498	rs35857096	1.89969e-13	-0.0931064	-1.17471	2.41144e-06	-0.410496	-1.17907	6.54645e-14	6.30607	-1.12226
41457534	rs138816432	9.08521e-14	-2.00545	-1.78145e-10	1.95334e-06	-1.80025	-1.78145e-10	9.24468e-17	-1.37882	-1.78145e-10
41457957	rs6002242	9.84507e-13	1.40855	-1.03109	3.46219e-06	-0.442204	-0.785686	4.15887e-17	-1.31693	-0.860697
41457977	rs4821993	9.84507e-13	1.40855	-1.03109	3.46219e-06	-0.442204	-0.785686	4.15887e-17	-1.31693	-0.860697
41458784	rs9611486	4.99954e-14	-1.46049	-1.14226	5.48311e-07	-1.95651	-1.1142	0.000181502	27.1768	-0.24993
41459486	rs13053242	4.40698e-14	-1.58837	-1.14054	5.26536e-07	-1.99922	-1.11201	0.000593077	28.353	-0.242149
41460489	rs9611487	4.39199e-14	-1.59713	-1.13518	5.32037e-07	-1.99558	-1.10526	0.000611145	28.3595	-0.218602
41461125	rs113322803	2.13952e-13	0.0249653	-1.17389	2.6108e-06	-0.332464	-1.17767	7.46146e-14	6.43789	-1.12326
41461176	rs73424602	4.73301e-13	0.826738	-1.18169	1.88806e-06	-0.661511	-1.17273	4.04266e-13	8.08256	-1.07819
41461218	rs12168518	9.62666e-13	1.38358	-1.02855	3.41774e-06	-0.459189	-0.781625	4.22243e-17	-1.30543	-0.857034
41461261	rs12168550	8.95945e-13	1.3092	-1.026	3.26297e-06	-0.509611	-0.777543	4.38927e-17	-1.27036	-0.85335
41461262	rs578054371	2.24622e-12	-2.27418e-10	1.20233	5.03738e-05	-2.27418e-10	1.44968	1.40404e-15	-2.27418e-10	1.34166
41461836	rs4821995	4.72956e-14	-1.65197	-1.00629	7.03587e-07	-2.01006	-0.8113	6.13772e-14	5.83836	-0.719022
41461865	rs5758209	5.73498e-14	-1.30534	-1.16017	9.86667e-07	-1.42502	-1.05819	1.4863e-09	16.3999	-1.18578
41462072	rs9306351	2.93917e-14	-2.00292	-1.13104	5.68327e-07	-2.00653	-1.02832	7.29672e-15	4.14981	-1.16009
41462592	rs9611488	4.33057e-14	-1.60761	-1.13878	5.25024e-07	-2.00431	-1.10979	0.000704176	28.5169	-0.234334
41462730	rs5995990	1.06029e-12	1.50932	-1.05771	3.52769e-06	-0.373372	-0.835776	3.81388e-17	-1.36203	-0.902189
41463634	rs6002245	1.09884e-12	1.50932	-1.02199	3.75288e-06	-0.373372	-0.773897	4.02469e-17	-1.36203	-0.848389
41464381	rs146888412	1.4588e-13	-1.5319	-1.78145e-10	1.63276e-06	-1.97952	-1.78145e-10	4.77167e-17	-2.04017	-1.78145e-10
41464541	rs4821997	1.03492e-12	1.43361	-1.00622	3.65282e-06	-0.425129	-0.749164	4.25701e-17	-1.32834	-0.82596
41466229	rs5758211	1.13149e-12	1.51401	-0.997396	3.90816e-06	-0.370161	-0.736564	4.16228e-17	-1.36408	-0.812728
41467696	rs148621721	1.63916e-13	-1.41532	-1.78145e-10	3.91123e-06	-1.10594	-1.78145e-10	5.76735e-17	-1.85066	-1.78145e-10
41468273	rs4821998	3.88203e-14	-1.72511	-1.13062	5.16035e-07	-2.03181	-1.09957	0.00213493	29.5911	-0.199301
41468915	rs76137221	2.36956e-12	1.25578	-1.78145e-10	3.39678e-05	1.05562	-1.78145e-10	1.89381e-16	-0.661697	-1.78145e-10
41469109	rs117197278	4.89737e-12	-2.27418e-10	1.98178	4.66723e-05	-2.27418e-10	1.37336	2.30438e-15	-2.27418e-10	1.83711
41469213	rs62238687	4.17206e-12	1.82149	-1.78145e-10	9.91777e-06	-0.175464	-1.78145e-10	8.34941e-17	-1.48068	-1.78145e-10
41469714	rs62238688	1.55601e-13	-1.46738	-1.78145e-10	3.26987e-06	-1.28504	-1.78145e-10	9.61481e-16	0.963019	-1.78145e-10
41469877	rs12485034	3.94661e-14	-1.70761	-1.13162	5.18877e-07	-2.02507	-1.10081	0.00167336	29.3516	-0.203485
41469992	rs147895070	9.3765e-14	-1.97389	-1.78145e-10	2.98477e-06	-1.37627	-1.78145e-10	1.79579e-16	-0.71484	-1.78145e-10
41470001	rs4821999	5.68336e-14	-1.30965	-1.1649	6.28135e-07	-1.78501	-1.14978	1.39711e-10	13.8735	-1.02384
41470313	rs5758212	4.07151e-14	-1.66341	-1.14467	6.63655e-07	-1.82698	-1.05281	4.73165e-13	8.33062	-1.16888
41470522	rs8136923	3.91667e-14	-1.71523	-1.13162	5.1541e-07	-2.03177	-1.10081	0.00246974	29.7409	-0.203485
41471003	rs5751033	4.107e-14	-1.65977	-1.13963	6.63963e-07	-1.83536	-1.04397	4.315e-13	8.23507	-1.16551
41471066	rs4822000	4.35553e-14	-1.56579	-1.17486	6.04035e-07	-1.81084	-1.16307	3.31891e-10	14.768	-1.05311
41471315	rs140877044	2.21489e-13	-2.27418e-10	-1.11431	3.96137e-06	-2.27418e-10	-1.0932	1.20123e-16	-2.27418e-10	-1.11694
41471447	rs8142276	5.61757e-14	-1.31899	-1.1672	6.18341e-07	-1.79773	-1.15277	1.58173e-10	14.0039	-1.03015
41473061	rs8141730	5.57089e-14	-1.32734	-1.1672	5.9069e-07	-1.84348	-1.15277	1.84737e-10	14.1591	-1.03015
41473085	rs142459092	3.18021e-13	-2.27418e-10	-0.75256	5.0302e-06	-2.27418e-10	-0.854333	1.52868e-16	-2.27418e-10	-0.875878
41473866	rs6002249	1.0112e-12	1.37101	-0.966801	3.59824e-06	-0.499455	-0.689892	4.82256e-17	-1.25793	-0.771632
41474002	rs76245643	2.13188e-13	-2.27418e-10	-1.1525	3.93671e-06	-2.27418e-10	-1.09945	1.19221e-16	-2.27418e-10	-1.12448
41474077	rs9607771	3.90591e-14	-1.71523	-1.13437	5.13641e-07	-2.03177	-1.10425	0.00244109	29.7409	-0.215151
41474285	rs62238690	9.08769e-14	-2.00517	-1.78145e-10	1.61807e-06	-1.98856	-1.78145e-10	4.95604e-16	0.300322	-1.78145e-10
41474787	rs8139533	3.19055e-14	-1.86694	-1.18496	6.36897e-07	-1.73466	-1.18628	1.08442e-15	2.23501	-1.15166
41476337	rs7290458	5.66725e-14	-1.30636	-1.17103	6.19756e-07	-1.79038	-1.15784	1.47446e-10	13.9447	-1.04116
41476799	rs7289989	5.58808e-14	-1.31899	-1.17247	6.14019e-07	-1.79773	-1.15979	1.55758e-10	14.0039	-1.04553
41477190	rs73174683	2.88486e-13	-0.850034	-1.78145e-10	1.54487e-06	-2.03485	-1.78145e-10	6.21986e-17	-1.77512	-1.78145e-10
41477916	rs75828062	3.18555e-14	-1.87069	-1.18278	6.34745e-07	-1.73964	-1.18469	1.0722e-15	2.21633	-1.14432
41478482	rs9623320	3.9473e-14	-1.70557	-1.1335	5.16816e-07	-2.02671	-1.10315	0.0020844	29.5792	-0.21141
41478876	rs5758215	2.9222e-13	-2.27418e-10	-0.837171	4.57202e-06	-2.27418e-10	-0.949838	1.48284e-16	-2.27418e-10	-0.906323
41479380	rs117154077	9.89344e-13	-2.27418e-10	0.382364	1.82158e-05	-2.27418e-10	0.432497	5.537e-16	-2.27418e-10	0.411168
41479508	rs5758216	5.67547e-14	-1.64646	-0.829485	1.06074e-06	-1.83779	-0.573036	6.57091e-13	8.40211	-0.911991
41479684	rs5758217	2.58199e-13	-2.27418e-10	-0.96095	6.07847e-06	-2.27418e-10	-0.665039	1.74598e-16	-2.27418e-10	-0.742968
41481240	rs117829321	2.56648e-13	-2.27418e-10	-0.966972	6.02301e-06	-2.27418e-10	-0.674206	1.73129e-16	-2.27418e-10	-0.751421
41481503	rs138912259	2.15879e-13	-2.27418e-10	-1.13996	3.77553e-06	-2.27418e-10	-1.14125	1.12811e-16	-2.27418e-10	-1.17974
41481585	rs5751036	2.07344e-13	-2.27418e-10	-1.1803	4.02786e-06	-2.27418e-10	-1.07656	1.20541e-16	-2.27418e-10	-1.11347
41484408	rs5751038	3.98524e-14	-1.81511	-1.01438	7.51637e-07	-1.92778	-0.827516	3.97944e-13	8.05765	-1.06904
41484427	rs151195037	8.92105e-14	-2.02368	-1.78145e-10	1.8653e-06	-1.84637	-1.78145e-10	1.11474e-16	-1.19166	-1.78145e-10
41484927	rs5751039	2.21913e-13	-0.0436785	-1.06872	9.10279e-07	-1.49634	-1.06746	1.29773e-15	2.22991	-0.966995
41485781	rs59557763	2.09789e-13	-2.27418e-10	-1.16857	3.81668e-06	-2.27418e-10	-1.13041	1.12915e-16	-2.27418e-10	-1.17882
41486193	rs5758222	3.14388e-14	-2.02389	-1.04274	8.28321e-07	-1.78734	-0.870803	1.63431e-15	2.58403	-1.09051
41486657	rs7287970	3.18357e-14	-1.88538	-1.16871	6.63562e-07	-1.71921	-1.16071	1.18984e-15	2.2922	-1.11608
41487218	rs5995992	4.82586e-14	-1.51858	-1.11953	5.46807e-07	-1.99079	-1.08267	0.00120632	28.9652	-0.144291
41487344	rs4822002	9.71692e-14	-1.12607	-0.812157	9.34144e-07	-2.0268	-0.511114	3.58543e-13	7.31796	-0.433608
41487975	rs114309992	2.49831e-13	-2.27418e-10	-0.993894	5.79009e-06	-2.27418e-10	-0.713644	1.66294e-16	-2.27418e-10	-0.791697
41488162	rs144751792	2.50047e-13	-2.27418e-10	-0.993031	5.78612e-06	-2.27418e-10	-0.714331	1.65862e-16	-2.27418e-10	-0.794297
41488232	rs61342075	3.20378e-14	-2.02752	-1.02024	8.68548e-07	-1.77223	-0.838496	1.56097e-15	2.52061	-1.07301
41488876	rs116913445	2.2504e-13	-2.27418e-10	-1.0984	3.90162e-06	-2.27418e-10	-1.1084	1.1936e-16	-2.27418e-10	-1.12331
41489173	rs532728896	2.05884e-13	-2.27418e-10	-1.18737	3.63095e-06	-2.27418e-10	-1.1803	1.12454e-16	-2.27418e-10	-1.18291
41489210	rs79025492	2.50047e-13	-2.27418e-10	-0.993031	5.78612e-06	-2.27418e-10	-0.714331	1.65862e-16	-2.27418e-10	-0.794297
41489526	rs2267424	7.87236e-14	-1.0456	-1.10314	5.13453e-07	-2.03431	-1.10208	1.52118e-13	7.04192	-1.01497
41489920	rs5758223	4.88464e-13	-0.323413	-1.78145e-10	1.66362e-06	-1.9608	-1.78145e-10	1.82669e-15	1.60481	-1.78145e-10
41490680	rs766314	6.69242e-14	-1.16708	-1.14403	5.00547e-07	-2.02567	-1.13617	1.73012e-13	7.2289	-1.07324
41490926	rs75844813	1.56813e-13	-1.45963	-1.78145e-10	1.66105e-06	-1.96234	-1.78145e-10	7.62648e-17	-1.57124	-1.78145e-10
41491276	rs5751040	6.95797e-14	-1.12946	-1.14275	4.99647e-07	-2.02887	-1.13478	1.82721e-13	7.28142	-1.07116
41491776	rs117904036	8.59844e-14	-1.02697	-1.03355	2.88765e-06	-0.630489	-0.778862	3.33544e-17	-1.54535	-0.852912
41492653	rs9607772	8.18751e-14	-1.01937	-1.09011	5.19761e-07	-2.0352	-1.08898	1.70401e-13	7.13699	-0.996539
41493276	rs5758226	2.6002e-13	-2.27418e-10	-0.953919	6.13041e-06	-2.27418e-10	-0.65653	1.75599e-16	-2.27418e-10	-0.737251
41493468	rs148485130	1.28612e-13	-1.65788	-1.78145e-10	1.60255e-06	-1.9982	-1.78145e-10	4.81624e-17	-2.03088	-1.78145e-10
41493474	rs738628	8.30642e-14	-0.986559	-1.10851	5.09141e-07	-2.03734	-1.10748	1.5061e-13	7.03968	-1.02268
41494468	rs2899344	1.02757e-13	-1.10741	-0.774897	9.90499e-07	-2.01519	-0.46415	4.93599e-13	7.58631	-0.382287
41494925	rs12165625	1.63528e-13	-1.4177	-1.78145e-10	1.68282e-06	-1.94932	-1.78145e-10	2.80312e-14	4.33562	-1.78145e-10
41495329	rs5751042	8.20929e-14	-0.995106	-1.11172	5.11461e-07	-2.02938	-1.1109	1.78427e-13	7.21245	-1.02598
41495707	rs5995993	8.13853e-14	-1.00179	-1.1137	5.12472e-07	-2.02559	-1.11271	1.80086e-13	7.22595	-1.03022
41495873	rs75744733	2.51117e-13	-2.27418e-10	-0.98876	5.81159e-06	-2.27418e-10	-0.709938	1.66531e-16	-2.27418e-10	-0.790275
41496800	rs11090039	4.29565e-14	-1.62478	-1.12971	5.18045e-07	-2.03207	-1.09541	0.00331639	30.0176	-0.185407
41496846	rs17002284	3.24501e-14	-2.03085	-1.00413	9.03512e-07	-1.75588	-0.815374	1.48079e-15	2.45448	-1.05961
41497234	rs5758228	9.78331e-14	-1.10741	-0.824005	9.2916e-07	-2.01519	-0.528078	4.59236e-13	7.58631	-0.454445
41497319	rs145000172	2.18677e-12	-2.27418e-10	1.1755	5.00861e-05	-2.27418e-10	1.44395	1.38621e-15	-2.27418e-10	1.32887
41497785	rs2024717	9.9671e-14	-1.10741	-0.805393	9.52671e-07	-2.01519	-0.503089	4.71491e-13	7.58631	-0.428111
41498627	rs7286979	3.26211e-14	-2.01892	-1.0108	8.52007e-07	-1.80505	-0.824903	1.81104e-15	2.66137	-1.06517
41499044	rs113293360	1.33229e-12	0.679974	-1.78145e-10	6.39786e-06	-0.613828	-1.78145e-10	6.17241e-17	-1.78278	-1.78145e-10
41499226	rs34213429	1.02649e-13	-1.88336	-1.78145e-10	1.73403e-06	-1.91934	-1.78145e-10	7.04157e-17	-1.65104	-1.78145e-10
41499548	rs117345951	2.7633e-13	-2.27418e-10	-0.893082	4.58993e-06	-2.27418e-10	-0.945928	1.49304e-16	-2.27418e-10	-0.899472
41499822	rs17433014	3.81418e-13	-0.570782	-1.78145e-10	2.5226e-06	-1.5445	-1.78145e-10	4.80681e-17	-2.03284	-1.78145e-10
41500750	rs116856246	4.40761e-13	-0.426175	-1.78145e-10	4.76153e-05	1.39336	-1.78145e-10	3.95013e-16	0.0734627	-1.78145e-10
41501653	rs2267425	9.67845e-14	-1.12291	-0.819278	9.37563e-07	-2.01255	-0.521716	4.86062e-13	7.63637	-0.447738
41502220	rs5751043	2.57275e-13	-2.27418e-10	-0.964532	6.04573e-06	-2.27418e-10	-0.670441	1.72654e-16	-2.27418e-10	-0.754164
41502345	rs151250333	2.98442e-12	1.48648	-1.78145e-10	1.55509e-05	0.274327	-1.78145e-10	7.65936e-17	-1.56694	-1.78145e-10
41502451	rs76331127	8.86663e-14	-2.0298	-1.78145e-10	4.66262e-06	-0.930216	-1.78145e-10	6.02529e-17	-1.8069	-1.78145e-10
41502825	rs4822004	9.21599e-14	-1.16715	-0.824005	9.39472e-07	-2.00415	-0.528078	5.58682e-13	7.78233	-0.454445
41502922	rs6002260	3.29195e-14	-2.02874	-0.99187	9.09595e-07	-1.76655	-0.797999	1.56161e-15	2.49736	-1.04934
41503376	rs117052027	2.05914e-13	-2.27418e-10	-1.18722	3.63497e-06	-2.27418e-10	-1.17919	1.12554e-16	-2.27418e-10	-1.18202
41503797	rs183946451	2.33361e-13	-2.27418e-10	-1.06209	4.43687e-06	-2.27418e-10	-0.979843	1.2468e-16	-2.27418e-10	-1.07971
41503908	rs201695437	2.12227e-13	-2.27418e-10	-1.15702	3.86775e-06	-2.27418e-10	-1.11712	1.13852e-16	-2.27418e-10	-1.17056
41504047	rs5751045	2.55084e-13	-2.27418e-10	-0.973087	5.96733e-06	-2.27418e-10	-0.683492	1.70599e-16	-2.27418e-10	-0.766141
41504049	rs5758231	7.73674e-14	-1.05834	-1.10777	5.17554e-07	-2.02169	-1.10674	2.17146e-13	7.40449	-1.02162
41504424	rs2267426	2.55807e-13	-2.27418e-10	-0.970256	5.99327e-06	-2.27418e-10	-0.679155	1.71277e-16	-2.27418e-10	-0.762175
41505322	rs117714547	2.52512e-13	-2.27418e-10	-0.983218	4.23335e-06	-2.27418e-10	-1.0268	1.36581e-16	-2.27418e-10	-0.988535
41506377	rs5751046	3.31068e-14	-2.03048	-0.984461	9.30173e-07	-1.75786	-0.784316	1.51263e-15	2.46236	-1.04621
41507106	rs111527198	3.94338e-13	-0.537471	-1.78145e-10	5.71174e-06	-0.727269	-1.78145e-10	4.93948e-17	-2.00561	-1.78145e-10
41507400	rs9611497	7.29567e-14	-1.08845	-1.13637	5.05108e-07	-2.01723	-1.13554	2.28655e-13	7.49879	-1.06428
41508083	rs183560294	2.3982e-13	-2.27418e-10	-1.03479	4.0458e-06	-2.27418e-10	-1.07211	1.2981e-16	-2.27418e-10	-1.03938
41508134	rs146115798	3.68315e-11	3.99943	-1.78145e-10	0.000162453	2.6206	-1.78145e-10	2.46722e-14	4.20798	-1.78145e-10
41508224	rs77965463	3.18348e-14	-1.87817	-1.17594	6.64569e-07	-1.70888	-1.16953	1.21722e-15	2.32991	-1.13104
41508393	rs5995996	7.61944e-14	-1.04223	-1.13917	4.96833e-07	-2.03093	-1.13836	1.68777e-13	7.19953	-1.06865
41508414	rs13058113	4.72256e-14	-1.50599	-1.15375	5.23541e-07	-1.98978	-1.12715	0.00122613	29.1296	-0.292453
41508525	rs141437709	2.2204e-13	-2.27418e-10	-1.11182	3.68878e-06	-2.27418e-10	-1.1645	1.15488e-16	-2.27418e-10	-1.15629
41509642	rs6002262	8.90937e-14	-1.16072	-0.864268	8.75446e-07	-2.02009	-0.58272	4.43476e-13	7.60907	-0.512122
41510179	rs738629	8.12611e-14	-1.00897	-1.10804	5.11751e-07	-2.03486	-1.10485	1.92223e-13	7.28159	-1.02064
41510360	rs7284319	3.24659e-14	-1.86668	-1.1678	6.82229e-07	-1.69255	-1.15964	1.31265e-15	2.38867	-1.11432
41511171	rs738630	6.31157e-14	-1.1989	-1.17081	4.87453e-07	-2.02308	-1.16528	1.82326e-13	7.32913	-1.12103
41511176	rs738631	6.38104e-14	-1.18847	-1.17029	4.88476e-07	-2.02103	-1.16523	2.11129e-13	7.47432	-1.11956
41512154	rs75066103	1.21507e-12	0.587876	-1.78145e-10	4.66496e-06	-0.929713	-1.78145e-10	1.02945e-12	7.93908	-1.78145e-10
41512224	rs117539041	2.43405e-13	-2.27418e-10	-1.01995	4.44539e-06	-2.27418e-10	-0.977925	1.3586e-16	-2.27418e-10	-0.993833
41512458	rs112624735	3.25406e-14	-2.03576	-0.996433	9.45781e-07	-1.72427	-0.801262	1.31599e-15	2.33305	-1.05616
41512609	rs2064558	7.49354e-14	-1.06603	-1.13202	5.00302e-07	-2.03118	-1.13116	1.84783e-13	7.27906	-1.05758
41512746	rs5758234	2.37108e-13	-2.27418e-10	-1.04616	4.96822e-06	-2.27418e-10	-0.866732	1.4017e-16	-2.27418e-10	-0.962601
41513094	rs2144342	7.37577e-14	-1.08188	-1.13202	5.01124e-07	-2.02953	-1.13116	1.94112e-13	7.32831	-1.05758
41513175	rs5758235	2.61216e-13	-2.27418e-10	-0.949329	6.18667e-06	-2.27418e-10	-0.647396	1.76332e-16	-2.27418e-10	-0.733084
41514151	rs5758236	2.59602e-13	-2.27418e-10	-0.955531	6.12903e-06	-2.27418e-10	-0.656756	1.74826e-16	-2.27418e-10	-0.741667
41514155	rs4822005	7.62434e-14	-1.06603	-1.11471	5.09098e-07	-2.03118	-1.11373	1.89625e-13	7.27906	-1.03171
41515744	rs5758237	7.57522e-14	-1.06603	-1.12118	5.05796e-07	-2.03118	-1.12024	1.87827e-13	7.27906	-1.04124
41516608	rs55947928	4.66522e-13	-0.369374	-1.78145e-10	1.64167e-06	-1.97408	-1.78145e-10	2.17344e-15	1.77861	-1.78145e-10
41518460	rs117072685	1.511e-13	-1.49674	-1.78145e-10	1.6302e-06	-1.98109	-1.78145e-10	1.00803e-14	3.31288	-1.78145e-10
41519308	rs5758238	7.51997e-14	-1.09759	-1.09694	5.20057e-07	-2.02776	-1.09585	2.147e-13	7.37769	-1.00615
41519362	rs4822006	7.47939e-14	-1.08188	-1.11807	5.08216e-07	-2.02953	-1.11711	1.9822e-13	7.32831	-1.03663
41519814	rs146745541	1.84911e-13	-1.2948	-1.78145e-10	1.89473e-06	-1.83072	-1.78145e-10	4.78294e-17	-2.03781	-1.78145e-10
41520213	rs11090041	2.61224e-13	-2.27418e-10	-0.949302	6.18692e-06	-2.27418e-10	-0.647355	1.76339e-16	-2.27418e-10	-0.733047
41520729	rs117390547	2.44483e-13	-2.27418e-10	-1.01553	4.4674e-06	-2.27418e-10	-0.972986	1.36506e-16	-2.27418e-10	-0.989085
41521557	rs8137709	3.20494e-14	-1.87414	-1.17326	6.70623e-07	-1.70313	-1.16621	1.25001e-15	2.35072	-1.12526
41521717	rs5758240	6.0234e-14	-1.25123	-1.16521	5.05372e-07	-1.99276	-1.15949	3.08055e-13	7.84235	-1.10977
41522359	rs9611500	1.042e-13	-1.86837	-1.78145e-10	5.73743e-06	-0.722781	-1.78145e-10	1.75304e-16	-0.738934	-1.78145e-10
41523759	rs181755354	1.02843e-13	-1.88148	-1.78145e-10	1.88946e-06	-1.8335	-1.78145e-10	1.11262e-16	-1.19357	-1.78145e-10
41523770	rs3818120	2.4965e-13	-2.27418e-10	-0.994619	5.78889e-06	-2.27418e-10	-0.713852	1.65621e-16	-2.27418e-10	-0.795754
41523937	rs738632	9.27687e-14	-1.18215	-0.802417	9.74041e-07	-2.001	-0.495091	6.06695e-13	7.83292	-0.422591
41524677	rs5758241	2.54342e-13	-2.27418e-10	-0.975998	5.94073e-06	-2.27418e-10	-0.68796	1.69903e-16	-2.27418e-10	-0.770225
41525084	rs531823271	2.12382e-13	-2.27418e-10	-1.15629	3.84285e-06	-2.27418e-10	-1.12358	1.18328e-16	-2.27418e-10	-1.13199
41525368	rs117969102	9.04578e-13	-2.27418e-10	0.292789	1.71123e-05	-2.27418e-10	0.370003	5.12714e-16	-2.27418e-10	0.334262
41525527	rs139284243	1.58272e-13	-1.45036	-1.78145e-10	1.69055e-06	-1.94474	-1.78145e-10	4.88991e-17	-2.0157	-1.78145e-10
41526364	rs75719186	1.6769e-12	0.910026	-1.78145e-10	3.7738e-05	1.16087	-1.78145e-10	4.77279e-17	-2.03994	-1.78145e-10
41527628	rs146242251	2.813e-12	-2.27418e-10	1.42733	6.74858e-05	-2.27418e-10	1.74213	1.31108e-15	-2.27418e-10	1.27315
41528261	rs114730869	2.67034e-13	-2.27418e-10	-0.927301	4.45028e-06	-2.27418e-10	-0.976825	1.44337e-16	-2.27418e-10	-0.933306
41528407	rs113673125	3.30653e-14	-2.03479	-0.981409	9.32571e-07	-1.76285	-0.776753	1.20973e-15	2.23518	-1.04249
41528527	rs9607777	1.08297e-13	-1.8298	-1.78145e-10	6.3613e-06	-0.61956	-1.78145e-10	1.58827e-16	-0.837642	-1.78145e-10
41528577	rs11912447	2.50775e-13	-2.27418e-10	-0.990122	5.81239e-06	-2.27418e-10	-0.7098	1.66549e-16	-2.27418e-10	-0.790165
41528762	rs17002301	2.52223e-13	-2.27418e-10	-0.984365	5.86456e-06	-2.27418e-10	-0.700865	1.67912e-16	-2.27418e-10	-0.782013
41529144	rs116099340	2.52223e-13	-2.27418e-10	-0.984365	5.86456e-06	-2.27418e-10	-0.700865	1.67912e-16	-2.27418e-10	-0.782013
41529724	rs35669783	3.03964e-14	-1.93249	-1.16787	6.19657e-07	-1.78884	-1.15955	9.13432e-16	2.02529	-1.11353
41530002	rs117734655	1.84253e-13	-1.29837	-1.78145e-10	1.23597e-05	0.0446494	-1.78145e-10	1.42125e-16	-0.948748	-1.78145e-10
41530040	rs2064560	4.95235e-14	-1.45649	-1.15574	5.11294e-07	-2.0078	-1.13281	0.000824992	28.7399	-0.298921
41530057	rs5751048	2.50096e-13	-2.27418e-10	-0.992836	5.78788e-06	-2.27418e-10	-0.714027	1.65908e-16	-2.27418e-10	-0.794019
41530295	rs141217333	1.60482e-13	-1.4365	-1.78145e-10	1.70011e-06	-1.9391	-1.78145e-10	4.9042e-17	-2.01278	-1.78145e-10
41530438	rs111355898	1.90336e-12	1.0367	-1.78145e-10	5.2474e-05	1.49052	-1.78145e-10	4.80921e-17	-2.03234	-1.78145e-10
41530860	rs73176608	6.89944e-13	0.021932	-1.78145e-10	8.6931e-06	-0.307263	-1.78145e-10	5.77609e-17	-1.84914	-1.78145e-10
41530966	rs35823862	2.93525e-14	-1.96689	-1.16842	5.58692e-07	-1.89241	-1.15954	4.8291e-16	1.38852	-1.11414
41531236	rs9611502	1.10382e-13	-1.81073	-1.78145e-10	6.84845e-06	-0.54577	-1.78145e-10	1.1619e-16	-1.15023	-1.78145e-10
41531410	rs5758242	3.27348e-14	-2.03211	-0.99413	9.09424e-07	-1.77918	-0.785556	1.27877e-15	2.30046	-1.05226
41531500	rs5758243	2.50096e-13	-2.27418e-10	-0.992836	5.78788e-06	-2.27418e-10	-0.714027	1.65908e-16	-2.27418e-10	-0.794019
41531677	rs117842235	2.45489e-13	-2.27418e-10	-1.01142	4.11877e-06	-2.27418e-10	-1.05424	1.3348e-16	-2.27418e-10	-1.01151
41531753	rs141721816	2.38312e-13	-2.27418e-10	-1.0411	4.55731e-06	-2.27418e-10	-0.953059	1.27138e-16	-2.27418e-10	-1.06018
41532025	rs35531014	1.06841e-13	-1.84333	-1.78145e-10	1.55504e-06	-2.02829	-1.78145e-10	2.3506e-16	-0.445615	-1.78145e-10
41532056	rs150563866	1.18153e-13	-1.7427	-1.78145e-10	1.72424e-06	-1.92501	-1.78145e-10	4.7859e-17	-2.0372	-1.78145e-10
41532329	rs139602653	3.98512e-13	-2.27418e-10	-0.526941	5.6887e-06	-2.27418e-10	-0.731311	1.85983e-16	-2.27418e-10	-0.679798
41532534	rs13053662	3.3677e-14	-1.83849	-1.15937	7.17422e-07	-1.65312	-1.14877	1.53276e-15	2.52659	-1.09723
41532934	rs4822007	6.65683e-14	-1.1646	-1.15185	4.99471e-07	-2.02086	-1.14314	2.42704e-13	7.57975	-1.08561
41534316	rs2267427	2.57836e-13	-2.27418e-10	-0.962355	6.18739e-06	-2.27418e-10	-0.64728	1.74362e-16	-2.27418e-10	-0.744324
41534356	rs9611503	4.86563e-14	-1.46677	-1.16313	5.14255e-07	-1.99217	-1.14266	0.000814714	28.7686	-0.340148
41535152	rs149591753	2.08664e-13	-2.27418e-10	-1.17395	3.61881e-06	-2.27418e-10	-1.18365	1.13463e-16	-2.27418e-10	-1.17398
41535722	rs17002304	2.57836e-13	-2.27418e-10	-0.962355	6.18739e-06	-2.27418e-10	-0.64728	1.74362e-16	-2.27418e-10	-0.744324
41535837	rs111618779	4.66806e-13	-0.368764	-1.78145e-10	6.68933e-06	-0.569279	-1.78145e-10	5.08783e-17	-1.97602	-1.78145e-10
41536064	rs17002305	3.43239e-13	-2.27418e-10	-0.676253	7.14018e-06	-2.27418e-10	-0.504054	2.13425e-16	-2.27418e-10	-0.542171
41536452	rs17002308	8.83265e-14	-2.03364	-1.78145e-10	2.32457e-06	-1.62626	-1.78145e-10	1.25011e-16	-1.07705	-1.78145e-10
41536759	rs78392851	6.89839e-13	-2.27418e-10	0.0217794	1.24065e-05	-2.27418e-10	0.0484275	1.45934e-16	-2.27418e-10	-0.922304
41536927	rs139781727	2.86115e-13	-2.27418e-10	-0.858285	4.36136e-06	-2.27418e-10	-0.997009	1.40081e-16	-2.27418e-10	-0.963238
41537568	rs118010068	8.78065e-13	-2.27418e-10	0.263042	1.65979e-05	-2.27418e-10	0.339486	4.97479e-16	-2.27418e-10	0.304099
41537589	rs4820428	5.09344e-14	-1.41679	-1.16735	5.15616e-07	-1.98372	-1.14846	0.000622702	28.5257	-0.366057
41537853	rs147140858	2.51512e-13	-2.27418e-10	-0.987189	5.99371e-06	-2.27418e-10	-0.679082	1.67971e-16	-2.27418e-10	-0.781663
41538111	rs4820429	4.54397e-13	-0.395708	-1.78145e-10	1.59834e-06	-2.00083	-1.78145e-10	2.54398e-15	1.93603	-1.78145e-10
41539206	rs4822008	4.84855e-14	-1.46962	-1.16379	5.05425e-07	-2.00861	-1.14353	0.000658561	28.5765	-0.360832
41539424	rs4822010	7.22066e-14	-1.11875	-1.1164	5.14502e-07	-2.01892	-1.11543	2.57474e-13	7.5874	-1.03418
41540279	rs9611505	5.0589e-14	-1.42786	-1.16308	5.16933e-07	-1.98704	-1.1426	0.000690994	28.6036	-0.339878
41540653	rs1569856	2.37193e-13	-2.27418e-10	-1.04581	3.79661e-06	-2.27418e-10	-1.13568	1.23506e-16	-2.27418e-10	-1.08916
41540934	rs1569857	3.22812e-14	-2.03756	-1.00264	9.40977e-07	-1.73176	-0.798872	1.22925e-15	2.26941	-1.0607
41540984	rs79187507	1.15966e-13	-1.76138	-1.78145e-10	3.89394e-05	1.19221	-1.78145e-10	3.11147e-13	6.74257	-1.78145e-10
41541024	rs1569858	6.46102e-14	-1.19808	-1.14823	5.0772e-07	-2.00764	-1.13997	3.15485e-13	7.83694	-1.08053
41541188	rs5751050	2.56374e-13	-2.27418e-10	-0.968042	6.13299e-06	-2.27418e-10	-0.65611	1.72973e-16	-2.27418e-10	-0.752318
41541527	rs2413637	6.54557e-14	-1.18471	-1.14859	5.05819e-07	-2.01023	-1.14114	3.01386e-13	7.7914	-1.08071
41541658	rs5751051	2.56374e-13	-2.27418e-10	-0.968042	6.13299e-06	-2.27418e-10	-0.65611	1.72973e-16	-2.27418e-10	-0.752318
41541720	rs185045590	1.06309e-13	-1.84833	-1.78145e-10	1.5361e-06	-2.04054	-1.78145e-10	9.84659e-16	0.98684	-1.78145e-10
41541846	rs5758246	2.56374e-13	-2.27418e-10	-0.968042	6.13299e-06	-2.27418e-10	-0.65611	1.72973e-16	-2.27418e-10	-0.752318
41541929	rs35121045	3.36926e-14	-1.83849	-1.15891	7.16024e-07	-1.65312	-1.15072	1.5371e-15	2.52659	-1.09439
41542053	rs142281674	2.74108e-13	-2.27418e-10	-0.901157	4.54689e-06	-2.27418e-10	-0.955349	1.4886e-16	-2.27418e-10	-0.902447
41542445	rs185892497	2.06406e-13	-2.27418e-10	-1.18484	3.61037e-06	-2.27418e-10	-1.18598	1.12346e-16	-2.27418e-10	-1.18387
41542838	rs9611506	1.11057e-13	-1.80463	-1.78145e-10	8.22818e-06	-0.362228	-1.78145e-10	1.73943e-16	-0.746727	-1.78145e-10
41543171	rs59568053	3.24292e-14	-2.03959	-0.996027	9.63616e-07	-1.70627	-0.80058	1.12681e-15	2.17662	-1.05493
41543721	rs147996339	2.47388e-13	-2.27418e-10	-1.00372	5.68994e-06	-2.27418e-10	-0.731093	1.6335e-16	-2.27418e-10	-0.809563
41543983	rs17002314	2.47388e-13	-2.27418e-10	-1.00372	5.68994e-06	-2.27418e-10	-0.731093	1.6335e-16	-2.27418e-10	-0.809563
41544167	rs35023864	3.38537e-14	-1.834	-1.15863	7.21807e-07	-1.64691	-1.14888	1.56536e-15	2.54784	-1.09743
41544959	rs2273227	2.48044e-13	-2.27418e-10	-1.00107	5.71372e-06	-2.27418e-10	-0.726922	1.63971e-16	-2.27418e-10	-0.805767
41545292	rs5758247	2.47377e-13	-2.27418e-10	-1.00377	5.68954e-06	-2.27418e-10	-0.731163	1.63339e-16	-2.27418e-10	-0.809627
41545623	rs117597170	1.20152e-13	-1.72592	-1.78145e-10	2.67876e-06	-1.48444	-1.78145e-10	1.90211e-13	6.25043	-1.78145e-10
41545750	rs17002316	2.47388e-13	-2.27418e-10	-1.00372	5.68994e-06	-2.27418e-10	-0.731093	1.6335e-16	-2.27418e-10	-0.809563
41547154	rs75843224	4.01004e-13	-0.520706	-1.78145e-10	2.10428e-06	-1.72582	-1.78145e-10	4.94893e-13	7.20664	-1.78145e-10
41547416	rs5751053	7.68529e-14	-1.0992	-1.07358	5.31436e-07	-2.0327	-1.06927	2.03044e-13	7.28953	-0.973811
41548008	rs20551	4.46718e-14	-1.55542	-1.15991	5.02442e-07	-2.01977	-1.1383	0.0015887	29.4349	-0.338616
41548599	rs35350688	1.22933e-13	-1.70304	-1.78145e-10	2.1215e-06	-1.71767	-1.78145e-10	1.11247e-16	-1.1937	-1.78145e-10
41549009	rs6002268	6.30581e-14	-1.23209	-1.13853	5.13335e-07	-2.00821	-1.1284	3.01569e-13	7.77511	-1.06381
41549297	rs7510675	4.49084e-13	-0.40747	-1.78145e-10	1.60987e-06	-1.99364	-1.78145e-10	2.61298e-15	1.96279	-1.78145e-10
41549507	rs116736991	2.57931e-13	-2.27418e-10	-0.961988	6.1909e-06	-2.27418e-10	-0.646711	1.74451e-16	-2.27418e-10	-0.743809
41549921	rs4820431	5.82236e-14	-1.29266	-1.15773	5.10889e-07	-1.99166	-1.14974	3.59968e-13	7.98406	-1.09574
41550141	rs17002318	2.43534e-13	-2.27418e-10	-1.01942	5.54976e-06	-2.27418e-10	-0.756038	1.59688e-16	-2.27418e-10	-0.832231
41550466	rs145360332	7.88442e-13	-2.27418e-10	0.15538	1.38571e-05	-2.27418e-10	0.159008	1.48684e-16	-2.27418e-10	-0.903635
41550586	rs75348702	2.6463e-13	-2.27418e-10	-0.936348	4.45992e-06	-2.27418e-10	-0.974662	1.34037e-16	-2.27418e-10	-1.00734
41550954	rs4822011	7.76074e-14	-1.09676	-1.06626	5.36472e-07	-2.03223	-1.0603	2.2094e-13	7.36676	-0.96657
41551039	rs20552	7.97316e-14	-1.08104	-1.05497	5.41933e-07	-2.03365	-1.04875	2.13509e-13	7.3174	-0.951425
41551434	rs5758248	2.3225e-13	-2.27418e-10	-1.06686	5.261e-06	-2.27418e-10	-0.809472	1.49415e-16	-2.27418e-10	-0.898728
41551584	rs149708046	2.24298e-13	-2.27418e-10	-1.1017	3.95944e-06	-2.27418e-10	-1.09369	1.22457e-16	-2.27418e-10	-1.0977
41552103	rs185714996	3.48578e-13	-2.27418e-10	-0.660818	5.75464e-06	-2.27418e-10	-0.719786	1.84475e-16	-2.27418e-10	-0.68794
41552926	rs66776572	3.33792e-14	-2.03553	-0.971214	9.77625e-07	-1.74899	-0.743431	1.34428e-15	2.33494	-1.03678
41553259	rs20554	2.364e-13	-2.27418e-10	-1.04915	5.42603e-06	-2.27418e-10	-0.778586	1.53515e-16	-2.27418e-10	-0.871658
41553917	rs117018441	1.25134e-13	-1.6853	-1.78145e-10	1.56447e-06	-2.02225	-1.78145e-10	6.49916e-17	-1.7312	-1.78145e-10
41554102	rs117469241	1.64662e-13	-1.41078	-1.78145e-10	1.02054e-05	-0.146873	-1.78145e-10	1.2389e-16	-1.08607	-1.78145e-10
41554690	rs79458245	2.57931e-13	-2.27418e-10	-0.961988	6.1909e-06	-2.27418e-10	-0.646711	1.74451e-16	-2.27418e-10	-0.743809
41554971	rs112750450	4.57202e-13	-0.389554	-1.78145e-10	6.56016e-06	-0.588778	-1.78145e-10	5.06733e-17	-1.98006	-1.78145e-10
41555348	rs150765229	1.59915e-13	-1.44004	-1.78145e-10	1.69765e-06	-1.94055	-1.78145e-10	4.90049e-17	-2.01353	-1.78145e-10
41555781	rs149935966	1.73586e-12	-2.27418e-10	0.944577	4.29349e-05	-2.27418e-10	1.28989	8.45839e-16	-2.27418e-10	0.834873
41557546	rs191312004	1.43228e-12	0.752346	-1.78145e-10	1.06403e-05	-0.105146	-1.78145e-10	4.69385e-14	4.85114	-1.78145e-10
41558232	rs1033611	8.54906e-14	-1.2242	-0.842075	9.43741e-07	-2.00034	-0.527359	6.56061e-13	7.96883	-0.480278
41558365	rs1033612	8.83644e-14	-2.03321	-1.78145e-10	4.05824e-06	-1.06904	-1.78145e-10	1.77677e-13	6.18226	-1.78145e-10
41558547	rs144137380	1.6413e-13	-1.41402	-1.78145e-10	2.11669e-06	-1.71994	-1.78145e-10	4.81761e-17	-2.03059	-1.78145e-10
41559963	rs118065748	1.3873e-12	0.720438	-1.78145e-10	3.72102e-05	1.14679	-1.78145e-10	9.04184e-17	-1.40101	-1.78145e-10
41561275	rs3788583	2.56387e-13	-2.27418e-10	-0.96799	6.13348e-06	-2.27418e-10	-0.65603	1.72986e-16	-2.27418e-10	-0.752246
41561450	rs144923132	2.98721e-13	-2.27418e-10	-0.815169	4.91229e-06	-2.27418e-10	-0.878052	1.60174e-16	-2.27418e-10	-0.829197
41561515	rs10854741	1.65948e-13	-1.40301	-1.78145e-10	1.69018e-06	-1.94496	-1.78145e-10	4.96935e-14	4.90817	-1.78145e-10
41561913	rs139363142	5.30761e-13	-2.27418e-10	-0.240367	7.93018e-06	-2.27418e-10	-0.399117	2.74365e-16	-2.27418e-10	-0.290994
41562177	rs5751056	4.45863e-13	-0.414667	-1.78145e-10	1.5937e-06	-2.00374	-1.78145e-10	2.62046e-15	1.96565	-1.78145e-10
41564287	rs2057070	5.17944e-14	-1.40876	-1.15864	5.17896e-07	-1.99117	-1.1366	0.000869323	28.8249	-0.331597
41564708	rs2294976	3.30976e-14	-1.84253	-1.17268	7.02345e-07	-1.65872	-1.16441	1.4643e-15	2.50732	-1.12364
41565051	rs9619950	1.93159e-13	-1.25117	-1.78145e-10	1.88722e-06	-1.83469	-1.78145e-10	5.00095e-14	4.91451	-1.78145e-10
41565246	rs34016471	1.76086e-13	-1.3437	-1.78145e-10	2.85132e-06	-1.42201	-1.78145e-10	1.47448e-16	-0.91198	-1.78145e-10
41565285	rs5751058	3.35979e-14	-2.0385	-0.961715	1.04167e-06	-1.69762	-0.731351	1.22975e-15	2.2365	-1.02739
41565438	rs116922868	2.4973e-13	-2.27418e-10	-0.994299	5.31699e-06	-2.27418e-10	-0.798885	1.44495e-16	-2.27418e-10	-0.932214
41565827	rs9611509	5.10891e-14	-1.4199	-1.16121	5.14516e-07	-1.99426	-1.14006	0.000942579	28.9032	-0.328971
41566595	rs6002271	4.83115e-14	-1.47462	-1.16239	5.02681e-07	-2.01326	-1.14433	0.000975546	28.9647	-0.35614
41566728	rs12160751	3.35964e-14	-2.04058	-0.959682	1.07574e-06	-1.66565	-0.731134	1.03589e-15	2.06392	-1.02636
41566823	rs9607779	7.63098e-14	-1.07821	-1.10167	5.2916e-07	-2.00414	-1.10212	2.92162e-13	7.69633	-1.01672
41567535	rs136393	5.01903e-13	-0.296272	-1.78145e-10	1.64334e-06	-1.97306	-1.78145e-10	2.31562e-15	1.84198	-1.78145e-10
41567637	rs142500478	2.46283e-13	-2.27418e-10	-1.0082	4.75008e-06	-2.27418e-10	-0.911631	1.29591e-16	-2.27418e-10	-1.04107
41567673	rs116886942	2.05135e-11	3.41416	-1.78145e-10	0.000100424	2.13961	-1.78145e-10	9.61621e-15	3.26575	-1.78145e-10
41567720	rs146822020	1.36537e-13	-1.59809	-1.78145e-10	1.60291e-06	-1.99797	-1.78145e-10	4.7835e-17	-2.0377	-1.78145e-10
41567722	rs5751060	6.27486e-14	-1.21966	-1.15588	5.05922e-07	-2.00305	-1.14812	3.7421e-13	8.01858	-1.09146
41568185	rs75278256	9.97028e-14	-1.91248	-1.78145e-10	2.04757e-06	-1.75314	-1.78145e-10	6.41948e-16	0.559051	-1.78145e-10
41568338	rs80325575	4.026e-13	-2.27418e-10	-0.516736	6.4731e-06	-2.27418e-10	-0.602137	2.14829e-16	-2.27418e-10	-0.535612
41568480	rs2076577	9.3258e-14	-1.18765	-0.791659	9.944e-07	-2.00781	-0.4676	6.96928e-13	7.95135	-0.402364
41569004	rs62238724	2.35136e-13	-1.05451	-1.78145e-10	6.13934e-06	-0.655075	-1.78145e-10	3.71174e-15	2.3138	-1.78145e-10
41569043	rs34711608	3.38369e-14	-1.82151	-1.17162	7.23693e-07	-1.62973	-1.16345	1.62119e-15	2.60603	-1.12057
41569124	rs9611510	4.99038e-14	-1.45395	-1.15064	5.17078e-07	-2.00322	-1.12613	0.00125096	29.1474	-0.290144
41569609	rs2076578	2.68444e-14	-2.03745	-1.18717	6.98065e-07	-1.71323	-1.11601	1.13129e-15	2.31287	-1.1872
41569822	rs2076579	3.85697e-13	-2.27418e-10	-0.559628	6.21916e-06	-2.27418e-10	-0.642158	2.05937e-16	-2.27418e-10	-0.577886
41569886	rs149548576	3.07382e-13	-0.786588	-1.78145e-10	1.54201e-06	-2.03671	-1.78145e-10	5.92467e-17	-1.82375	-1.78145e-10
41569887	rs2076580	2.68461e-14	-2.03745	-1.18711	6.8359e-07	-1.71323	-1.13696	1.13384e-15	2.31287	-1.18495
41570071	rs2076581	7.2632e-14	-1.14731	-1.08196	5.45257e-07	-1.99774	-1.07855	3.85691e-13	7.94116	-0.983823
41570261	rs2076582	2.52008e-13	-2.27418e-10	-0.985217	5.97007e-06	-2.27418e-10	-0.683033	1.68816e-16	-2.27418e-10	-0.776649
41570567	rs77339131	3.37185e-13	-0.694046	-1.78145e-10	1.83005e-06	-1.86545	-1.78145e-10	2.71743e-12	8.90974	-1.78145e-10
41570631	rs35082633	3.29994e-14	-1.83849	-1.17969	7.00042e-07	-1.65312	-1.17329	1.47011e-15	2.52659	-1.13896
41570745	rs5758251	3.29731e-14	-2.0335	-0.985491	9.73776e-07	-1.72427	-0.772101	1.41456e-15	2.39397	-1.04485
41570803	rs151311287	1.10605e-13	-1.80871	-1.78145e-10	1.53721e-06	-2.03982	-1.78145e-10	1.16415e-16	-1.14829	-1.78145e-10
41572541	rs73176628	3.00792e-13	-0.808259	-1.78145e-10	1.54025e-06	-2.03785	-1.78145e-10	5.87183e-17	-1.8327	-1.78145e-10
41574196	rs188035979	2.21291e-13	-2.27418e-10	-1.1152	3.87599e-06	-2.27418e-10	-1.11499	1.20083e-16	-2.27418e-10	-1.11727
41574383	rs1046088	1.64409e-13	-1.41232	-1.78145e-10	1.67983e-06	-1.9511	-1.78145e-10	1.30513e-14	3.57118	-1.78145e-10
41576462	rs113354489	1.80337e-13	-1.31985	-1.78145e-10	1.7444e-06	-1.91338	-1.78145e-10	6.70136e-17	-1.70056	-1.78145e-10
41577489	rs62238726	1.43872e-13	-1.54575	-1.78145e-10	4.93145e-06	-0.874159	-1.78145e-10	3.33418e-16	-0.096059	-1.78145e-10
41577964	rs12628695	3.32213e-14	-1.82988	-1.18161	7.0718e-07	-1.64122	-1.17504	1.52587e-15	2.5672	-1.14233
41578065	rs136394	7.45887e-14	-1.12785	-1.07484	5.51107e-07	-1.9943	-1.07132	3.58067e-13	7.857	-0.973978
41578333	rs136395	4.92928e-13	-0.314315	-1.78145e-10	1.58879e-06	-2.00682	-1.78145e-10	2.68181e-15	1.98879	-1.78145e-10
41580713	rs4408817	6.19168e-14	-1.23276	-1.15613	6.1572e-07	-1.96844	-0.986319	5.26733e-13	8.24396	-0.974963
41581475	rs140472813	3.54201e-12	1.65777	-1.78145e-10	1.78727e-05	0.413484	-1.78145e-10	8.16612e-17	-1.50288	-1.78145e-10
41581856	rs117019534	1.24247e-13	-1.69241	-1.78145e-10	2.28829e-06	-1.64199	-1.78145e-10	8.76458e-14	5.4756	-1.78145e-10
41582922	rs6002277	5.03669e-14	-1.44311	-1.15224	5.17425e-07	-2.00045	-1.12824	0.00116728	29.0688	-0.280765
41584351	rs2143694	2.67651e-14	-2.04016	-1.18742	7.20585e-07	-1.66988	-1.12761	9.53959e-16	2.141	-1.18584
41585793	rs2038208	6.14494e-14	-1.23046	-1.16601	5.95323e-07	-1.97565	-1.01279	3.48903e-13	7.85929	-1.0022
41586320	rs4822016	6.62872e-14	-1.15582	-1.16486	5.92825e-07	-1.9831	-1.00955	3.54684e-13	7.87238	-0.998856
41587312	rs9611515	9.97047e-14	-1.91247	-1.78145e-10	3.2459e-06	-1.2924	-1.78145e-10	4.78953e-16	0.266147	-1.78145e-10
41587316	rs145217680	2.06944e-13	-2.27418e-10	-1.18223	3.61561e-06	-2.27418e-10	-1.18453	1.136e-16	-2.27418e-10	-1.17277
41587376	rs113464127	5.1102e-13	-0.27827	-1.78145e-10	7.92419e-06	-0.399872	-1.78145e-10	5.28709e-17	-1.9376	-1.78145e-10
41587556	rs9607782	2.92749e-14	-1.95367	-1.18428	5.00206e-07	-1.9751	-1.18743	0.954017	36.1455	-0.651504
41588446	rs75977001	1.02768e-13	-1.8822	-1.78145e-10	2.14085e-06	-1.70859	-1.78145e-10	7.31592e-16	0.689768	-1.78145e-10
41589862	rs12167949	9.05421e-14	-2.00886	-1.78145e-10	3.50013e-06	-1.21699	-1.78145e-10	2.81317e-15	2.03661	-1.78145e-10
41589902	rs115525262	2.67864e-13	-2.27418e-10	-0.924198	3.79238e-06	-2.27418e-10	-1.1368	1.23e-16	-2.27418e-10	-1.09327
41589975	rs117203746	2.06015e-13	-2.27418e-10	-1.18673	3.61733e-06	-2.27418e-10	-1.18406	1.12091e-16	-2.27418e-10	-1.18614
41590106	rs118064759	2.69702e-13	-2.27418e-10	-0.917361	3.80386e-06	-2.27418e-10	-1.13378	1.23506e-16	-2.27418e-10	-1.08917
41590480	rs138397947	3.55632e-12	1.6618	-1.78145e-10	2.27456e-05	0.654578	-1.78145e-10	8.53527e-17	-1.45866	-1.78145e-10
41590724	rs136399	2.71576e-13	-2.27418e-10	-0.910435	3.81572e-06	-2.27418e-10	-1.13066	1.24025e-16	-2.27418e-10	-1.08497
41591030	rs117230962	2.32957e-13	-2.27418e-10	-1.06382	4.20096e-06	-2.27418e-10	-1.03448	1.2208e-16	-2.27418e-10	-1.10078
41591360	rs35546986	3.07165e-13	-2.27418e-10	-0.787294	4.07152e-06	-2.27418e-10	-1.06578	1.34567e-16	-2.27418e-10	-1.00339
41591770	rs136400	4.74295e-13	-2.27418e-10	-0.352848	5.21259e-06	-2.27418e-10	-0.818716	1.78535e-16	-2.27418e-10	-0.720673
41592677	rs2092563	5.53486e-14	-1.35431	-1.14672	5.31922e-07	-1.97991	-1.12114	0.000735877	28.5802	-0.25357
41593581	rs11913442	1.23953e-13	-0.995722	-0.699056	7.94746e-07	-2.02506	-0.674466	3.21912e-13	7.27302	-0.496437
41593636	rs5758257	1.28502e-13	-0.964212	-0.694526	7.95576e-07	-2.02866	-0.669823	2.94868e-13	7.17988	-0.491051
41593873	rs5751061	1.25027e-13	-0.995722	-0.690431	8.01802e-07	-2.02506	-0.665627	3.2523e-13	7.27302	-0.486184
41594611	rs2038209	1.20357e-13	-1.04295	-0.681268	8.16133e-07	-2.01673	-0.656239	3.82708e-13	7.42488	-0.475308
41595042	rs77441217	1.22194e-13	-1.70907	-1.78145e-10	2.97171e-06	-1.38065	-1.78145e-10	2.61457e-16	-0.339184	-1.78145e-10
41595301	rs140062613	5.12871e-13	-2.27418e-10	-0.274654	5.4939e-06	-2.27418e-10	-0.766154	1.8937e-16	-2.27418e-10	-0.661754
41596010	rs136401	1.47484e-13	-0.853131	-0.667829	8.12639e-07	-2.03479	-0.642474	2.22642e-13	6.86725	-0.459385
41597228	rs28457031	1.46887e-13	-1.52502	-1.78145e-10	1.59524e-06	-2.00277	-1.78145e-10	8.38904e-15	3.12923	-1.78145e-10
41597377	rs8138990	3.18237e-14	-2.0385	-1.01597	6.70804e-07	-1.69762	-1.17145	1.23974e-15	2.2365	-1.0193
41598050	rs5758259	1.43501e-13	-0.962582	-0.585755	8.89357e-07	-2.0274	-0.559646	3.37901e-13	7.1837	-0.358642
41598053	rs5751062	1.54283e-13	-0.870594	-0.605296	8.66497e-07	-2.03348	-0.579609	2.525e-13	6.91532	-0.381604
41598874	rs11703115	3.25596e-14	-2.0385	-0.993108	6.75838e-07	-1.69762	-1.16397	1.26813e-15	2.2365	-0.996656
41598933	rs136402	2.13324e-13	-1.181	0.0291336	1.04491e-06	-1.92394	-0.501917	0.000343154	27.2905	0.273279
41599420	rs78947368	3.55948e-13	-0.639894	-1.78145e-10	1.8668e-06	-1.84557	-1.78145e-10	3.16805e-12	9.06317	-1.78145e-10
41600097	rs116845784	3.14955e-13	-0.76225	-1.78145e-10	3.01235e-06	-1.36707	-1.78145e-10	4.94218e-17	-2.00506	-1.78145e-10
41601140	rs17002325	3.86775e-13	-0.556837	-1.78145e-10	1.66371e-05	0.341844	-1.78145e-10	7.5384e-17	-1.58286	-1.78145e-10
41601385	rs3804097	2.0587e-13	-2.27418e-10	-1.18743	3.66472e-06	-2.27418e-10	-1.17104	1.12116e-16	-2.27418e-10	-1.18592
41602148	rs142143747	1.13466e-11	2.82199	-1.78145e-10	5.81773e-05	1.5937	-1.78145e-10	7.43852e-15	3.00897	-1.78145e-10
41602555	rs191746153	7.23379e-13	-2.27418e-10	0.0692545	1.14723e-05	-2.27418e-10	-0.0298568	3.96927e-16	-2.27418e-10	0.0782973
41602887	rs79546	3.25466e-14	-2.02887	-1.00313	6.2908e-07	-1.76592	-1.16737	1.62565e-15	2.49479	-1.00659
41603024	rs5758261	5.76719e-13	-2.27418e-10	-0.157323	5.95651e-06	-2.27418e-10	-0.685307	2.07182e-16	-2.27418e-10	-0.571858
41604162	rs148853030	7.12753e-13	-2.27418e-10	0.0544568	1.13105e-05	-2.27418e-10	-0.0440572	3.91076e-16	-2.27418e-10	0.0634463
41604346	rs117279218	3.80083e-13	-0.574289	-1.78145e-10	1.91398e-06	-1.82061	-1.78145e-10	3.80554e-12	9.24651	-1.78145e-10
41604353	rs139431	1.51392e-13	-0.90929	-0.585516	8.84747e-07	-2.03284	-0.559402	3.45803e-13	7.20653	-0.358362
41604399	rs4820432	1.47357e-13	-0.926507	-0.595316	8.77259e-07	-2.03133	-0.569413	3.59185e-13	7.25601	-0.36987
41604557	rs139432	1.51392e-13	-0.90929	-0.585516	8.84747e-07	-2.03284	-0.559402	3.45803e-13	7.20653	-0.358362
41604599	rs17002327	9.13105e-14	-2.00041	-1.78145e-10	2.748e-06	-1.45892	-1.78145e-10	2.20721e-16	-0.508557	-1.78145e-10
41604618	rs75278755	1.01448e-13	-1.89513	-1.78145e-10	2.01671e-06	-1.76833	-1.78145e-10	7.4007e-16	0.701289	-1.78145e-10
41604652	rs139433	1.35493e-13	-1.01497	-0.590793	8.83857e-07	-2.02846	-0.564792	3.93177e-13	7.34112	-0.364557
41604785	rs139434	1.48152e-13	-0.925648	-0.590793	8.81252e-07	-2.03141	-0.564792	3.60204e-13	7.25353	-0.364557
41604811	rs139435	1.50595e-13	-0.90929	-0.590793	8.79991e-07	-2.03284	-0.564792	3.43667e-13	7.20653	-0.364557
41605131	rs139436	1.51392e-13	-0.90929	-0.585516	8.84747e-07	-2.03284	-0.559402	3.45803e-13	7.20653	-0.358362
41605635	rs139437	1.52123e-13	-0.90929	-0.5807	8.89111e-07	-2.03284	-0.554482	3.47762e-13	7.20653	-0.352711
41605639	rs139438	1.50215e-13	-0.927233	-0.57538	8.90065e-07	-2.03152	-0.554737	3.4283e-13	7.1876	-0.34807
41606030	rs139439	1.5443e-13	-0.90929	-0.565649	9.02882e-07	-2.03284	-0.539112	3.5395e-13	7.20653	-0.335074
41606195	rs7290378	1.51392e-13	-0.925648	-0.569157	8.9891e-07	-2.03141	-0.544953	3.67983e-13	7.25353	-0.343191
41606264	rs7289286	1.47305e-13	-0.966331	-0.555844	9.20038e-07	-2.02403	-0.5291	4.19875e-13	7.36586	-0.3236
41606279	rs7289294	1.44523e-13	-0.975593	-0.565649	9.08885e-07	-2.02622	-0.539112	4.29477e-13	7.39994	-0.335074
41606312	rs7290545	1.43054e-13	-0.975593	-0.575864	8.99454e-07	-2.02622	-0.549544	4.24368e-13	7.39994	-0.347041
41606395	rs7289858	1.42312e-13	-0.985644	-0.57101	9.03495e-07	-2.02669	-0.544586	3.68494e-13	7.25308	-0.341352
41606397	rs7289861	1.42312e-13	-0.985644	-0.57101	9.03495e-07	-2.02669	-0.544586	3.68494e-13	7.25308	-0.341352
41606511	rs62238731	2.64899e-13	-0.935329	-1.78145e-10	7.06647e-06	-0.514431	-1.78145e-10	4.75026e-15	2.5605	-1.78145e-10
41606720	rs5758262	1.5029e-13	-0.926507	-0.575606	8.95099e-07	-2.03133	-0.54928	3.6759e-13	7.25601	-0.346738
41606988	rs139440	1.52463e-13	-0.90929	-0.57847	8.93303e-07	-2.03284	-0.549778	3.47628e-13	7.20653	-0.353098
41607056	rs139441	1.47006e-13	-0.943503	-0.5807	8.91911e-07	-2.0297	-0.554482	3.83885e-13	7.30535	-0.352711
41607065	rs4820433	1.97151e-13	-1.28151	0.0508022	1.03596e-06	-1.94884	-0.485627	0.000449317	27.5363	0.297014
41608058	rs149228586	1.19812e-13	-1.72875	-1.78145e-10	1.8873e-06	-1.83464	-1.78145e-10	4.85815e-17	-2.02221	-1.78145e-10
41608462	rs139445	9.7091e-14	-0.90929	-1.02974	5.54159e-07	-2.03284	-1.02725	1.99364e-13	7.20653	-0.909099
41608526	rs139446	9.38254e-14	-0.943503	-1.02974	5.55905e-07	-2.0297	-1.02725	2.20072e-13	7.30535	-0.909099
41608629	rs8141477	9.52354e-14	-0.925648	-1.03268	5.52877e-07	-2.03141	-1.031	2.06304e-13	7.25353	-0.921874
41608670	rs12167677	9.40581e-14	-0.943503	-1.02726	5.57294e-07	-2.0297	-1.02476	2.20797e-13	7.30535	-0.905811
41608948	rs12169035	7.51882e-14	-1.03909	-1.15559	4.95398e-07	-2.02375	-1.14844	2.42786e-13	7.58439	-1.08991
41609430	rs139447	9.35951e-14	-0.943503	-1.0322	5.54529e-07	-2.0297	-1.02973	2.19354e-13	7.30535	-0.912367
41609690	rs3818003	1.0424e-13	-1.26784	-0.600148	6.49654e-07	-1.94404	-0.957069	0.000198181	27.4514	-0.436624
41609859	rs139450	9.35951e-14	-0.943503	-1.0322	5.54529e-07	-2.0297	-1.02973	2.19354e-13	7.30535	-0.912367
41610024	rs139451	9.35951e-14	-0.943503	-1.0322	5.54529e-07	-2.0297	-1.02973	2.19354e-13	7.30535	-0.912367
41610172	rs139452	9.90447e-14	-0.892811	-1.0263	5.55356e-07	-2.03416	-1.02378	1.91104e-13	7.15965	-0.904531
41610240	rs112391039	1.12663e-13	-1.79028	-1.78145e-10	2.3679e-06	-1.60779	-1.78145e-10	4.80579e-17	-2.03305	-1.78145e-10
41610242	rs139453	9.25554e-14	-0.959609	-1.02726	5.58232e-07	-2.02802	-1.02476	2.31477e-13	7.35259	-0.905811
41610391	rs139454	9.10877e-14	-0.975593	-1.02726	5.59238e-07	-2.02622	-1.02476	2.42701e-13	7.39994	-0.905811
41610406	rs139455	9.10877e-14	-0.975593	-1.02726	5.59238e-07	-2.02622	-1.02476	2.42701e-13	7.39994	-0.905811
41610449	rs139456	9.10877e-14	-0.975593	-1.02726	5.59238e-07	-2.02622	-1.02476	2.42701e-13	7.39994	-0.905811
41610667	rs139457	9.25554e-14	-0.959609	-1.02726	5.58232e-07	-2.02802	-1.02476	2.31477e-13	7.35259	-0.905811
41610668	rs139458	9.25554e-14	-0.959609	-1.02726	5.58232e-07	-2.02802	-1.02476	2.31477e-13	7.35259	-0.905811
41611063	rs139460	9.27867e-14	-0.959609	-1.02477	5.59638e-07	-2.02802	-1.02224	2.32243e-13	7.35259	-0.902504
41611240	rs8139263	9.13691e-14	-0.975005	-1.02477	5.61543e-07	-2.02462	-1.02224	2.45058e-13	7.4063	-0.902504
41611365	rs12163322	3.00098e-13	-2.27418e-10	-0.810569	3.93859e-06	-2.27418e-10	-1.09897	1.28978e-16	-2.27418e-10	-1.04581
41611460	rs139461	3.20189e-14	-2.03868	-1.00967	6.77726e-07	-1.68932	-1.16949	1.24395e-15	2.23366	-1.01306
41611605	rs113362906	4.62421e-13	-0.378202	-1.78145e-10	6.63037e-06	-0.578132	-1.78145e-10	5.07845e-17	-1.97786	-1.78145e-10
41611610	rs13058265	9.27867e-14	-0.959609	-1.02477	5.59638e-07	-2.02802	-1.02224	2.32243e-13	7.35259	-0.902504
41611619	rs13054131	9.26448e-14	-0.959609	-1.0263	5.58776e-07	-2.02802	-1.02378	2.31773e-13	7.35259	-0.904531
41611817	rs149861456	7.21192e-13	-2.27418e-10	0.0662267	1.1439e-05	-2.27418e-10	-0.0327627	3.95723e-16	-2.27418e-10	0.0752586
41612541	rs139462	9.7687e-14	-0.90929	-1.02362	5.57693e-07	-2.03284	-1.0209	2.01348e-13	7.20653	-0.899194
41612543	rs139463	9.93166e-14	-0.892811	-1.02356	5.56892e-07	-2.03416	-1.02102	1.91799e-13	7.15965	-0.900902
41612777	rs185932675	2.24961e-13	-1.09875	-1.78145e-10	2.50755e-06	-1.55049	-1.78145e-10	6.46777e-17	-1.73604	-1.78145e-10
41612965	rs85220	9.58451e-14	-0.925648	-1.0263	5.56882e-07	-2.03141	-1.02378	2.09913e-13	7.25353	-0.904531
41613188	rs9611519	5.08856e-14	-1.44489	-1.14021	5.26855e-07	-1.99772	-1.1129	0.000973521	28.8298	-0.223309
41613303	rs9611520	5.08856e-14	-1.44489	-1.14021	5.26855e-07	-1.99772	-1.1129	0.000973521	28.8298	-0.223309
41613987	rs59195669	3.18478e-13	-2.27418e-10	-0.751126	4.05187e-06	-2.27418e-10	-1.07061	1.33955e-16	-2.27418e-10	-1.00795
41614020	rs139464	9.98188e-14	-0.892811	-1.01851	5.5973e-07	-2.03416	-1.01594	1.9308e-13	7.15965	-0.894245
41614113	rs139465	7.17683e-14	-1.10269	-1.13855	5.09475e-07	-2.01439	-1.12977	2.51827e-13	7.59249	-1.06145
41614259	rs139466	3.20687e-14	-2.03605	-1.01074	6.59694e-07	-1.71608	-1.1697	1.36583e-15	2.32937	-1.0153
41614996	rs139467	3.19969e-14	-2.03605	-1.01298	6.59557e-07	-1.71608	-1.1699	1.36121e-15	2.32937	-1.0187
41615028	rs139468	3.18055e-14	-2.03789	-1.01715	6.69949e-07	-1.69866	-1.17168	1.27458e-15	2.26654	-1.02162
41615125	rs35025246	1.42605e-13	-1.5546	-1.78145e-10	2.34007e-06	-1.61961	-1.78145e-10	1.12161e-16	-1.18552	-1.78145e-10
41615376	rs2273085	9.77743e-14	-1.34155	-0.590468	6.45504e-07	-1.95741	-0.950103	0.000223337	27.5622	-0.427931
41615832	rs139469	3.23112e-14	-2.0349	-1.00436	6.55199e-07	-1.72506	-1.16755	1.41928e-15	2.36262	-1.01017
41616284	rs5758264	1.04406e-13	-1.28151	-0.58488	6.53822e-07	-1.94884	-0.945876	0.000218374	27.5363	-0.424507
41616344	rs140395915	6.34384e-13	-2.27418e-10	-0.062025	1.1891e-05	-2.27418e-10	0.00598733	3.78295e-16	-2.27418e-10	0.0302199
41616516	rs139470	6.86982e-14	-1.11904	-1.16591	4.94027e-07	-2.01157	-1.16339	2.52919e-13	7.64521	-1.10984
41617026	rs79543	3.27999e-14	-2.03295	-0.991306	6.43597e-07	-1.74738	-1.1631	1.40237e-15	2.33779	-0.997322
41617318	rs139472	3.20247e-14	-2.03089	-1.01728	6.46908e-07	-1.7337	-1.17165	1.20953e-15	2.21541	-1.02288
41617557	rs140614180	1.82846e-13	-1.30603	-1.78145e-10	6.79915e-06	-0.552995	-1.78145e-10	3.97077e-16	0.0786746	-1.78145e-10
41617679	rs112037864	4.28157e-13	-0.455189	-1.78145e-10	6.16882e-06	-0.650284	-1.78145e-10	5.00666e-17	-1.9921	-1.78145e-10
41617897	rs5758265	9.45614e-14	-1.40216	-0.563271	6.35823e-07	-1.99571	-0.926913	0.000364339	28.0243	-0.400629
41617933	rs145073899	3.34354e-13	-0.702478	-1.78145e-10	3.06939e-06	-1.34831	-1.78145e-10	5.04084e-17	-1.9853	-1.78145e-10
41618372	rs79545	3.20125e-14	-2.0365	-1.01205	6.73038e-07	-1.71763	-1.14812	1.5343e-15	2.42909	-0.998722
41618880	rs5758266	1.00526e-13	-1.33879	-0.565466	6.45538e-07	-1.97302	-0.934444	0.000362222	28.0182	-0.400401
41618971	rs139473	1.03708e-13	-0.854588	-1.01851	5.59325e-07	-2.03488	-1.01594	1.3492e-13	6.80123	-0.894245
41619226	rs139474	1.01656e-13	-0.884886	-1.0082	5.66376e-07	-2.03274	-1.00555	1.77312e-13	7.06092	-0.880706
41619350	rs5758267	1.03706e-13	-1.31369	-0.559431	6.53203e-07	-1.96507	-0.930589	0.00030996	27.8556	-0.393613
41619507	rs143776921	7.04972e-13	-2.27418e-10	0.0434788	1.1192e-05	-2.27418e-10	-0.0545898	3.86791e-16	-2.27418e-10	0.0524286
41619846	rs79135380	2.14599e-13	-2.27418e-10	-1.14591	3.65997e-06	-2.27418e-10	-1.17234	1.1196e-16	-2.27418e-10	-1.18732
41619881	rs76550409	2.13809e-13	-2.27418e-10	-1.1496	3.66863e-06	-2.27418e-10	-1.16997	1.11991e-16	-2.27418e-10	-1.18703
41620825	rs73176644	2.51757e-13	-0.986212	-1.78145e-10	1.53712e-06	-2.03988	-1.78145e-10	5.48018e-17	-1.90173	-1.78145e-10
41621331	rs144539034	5.01998e-13	-2.27418e-10	-0.296082	8.19732e-06	-2.27418e-10	-0.365985	2.80219e-16	-2.27418e-10	-0.269885
41621714	rs2179744	8.81723e-14	-1.37499	-0.660396	6.06244e-07	-1.98393	-0.986332	0.000412257	28.2587	-0.511502
41622419	rs5758268	8.39707e-14	-1.39901	-0.685197	6.31469e-07	-1.9908	-0.938704	0.00049108	28.4225	-0.500319
41622943	rs117924345	2.08343e-13	-2.27418e-10	-1.17549	3.64164e-06	-2.27418e-10	-1.17736	1.12168e-16	-2.27418e-10	-1.18546
41623351	rs56361238	3.1606e-14	-1.87397	-1.18736	5.61255e-07	-1.86033	-1.18704	3.05954e-16	0.989908	-1.17193
41623890	rs117123533	2.28043e-13	-2.27418e-10	-1.08515	3.94705e-06	-2.27418e-10	-1.09682	1.16495e-16	-2.27418e-10	-1.14761
41623996	rs139475	7.75023e-14	-1.13029	-1.03408	5.70615e-07	-1.99761	-1.03323	3.315e-13	7.72881	-0.922886
41624004	rs55912549	4.48809e-13	-0.40808	-1.78145e-10	6.99192e-06	-0.525037	-1.78145e-10	5.13329e-17	-1.96712	-1.78145e-10
41624461	rs139477	5.92267e-13	-0.130721	-1.78145e-10	1.65771e-06	-1.96436	-1.78145e-10	2.21675e-15	1.79834	-1.78145e-10
41624465	rs142672062	2.43856e-13	-2.27418e-10	-1.0181	5.06929e-06	-2.27418e-10	-0.846592	1.41892e-16	-2.27418e-10	-0.950389
41624761	rs139478	6.04721e-14	-1.25146	-1.16104	5.13091e-07	-1.98261	-1.15449	3.72732e-13	8.02279	-1.09963
41626647	rs117213149	2.11479e-13	-2.27418e-10	-1.16055	3.68518e-06	-2.27418e-10	-1.16547	1.13819e-16	-2.27418e-10	-1.17084
41626663	rs139480	3.12791e-14	-2.03767	-1.03406	6.56768e-07	-1.71563	-1.17459	1.52381e-15	2.46689	-1.04338
41627073	rs3721	8.65154e-14	-1.04786	-1.00649	5.71938e-07	-2.02312	-1.0054	2.24965e-13	7.29488	-0.876635
41627386	rs139481	3.81e-14	-1.82074	-1.05373	8.95123e-07	-1.52779	-1.05279	1.99411e-12	9.53991	-0.939652
41627527	rs139483	3.11773e-14	-2.03969	-1.0353	6.72916e-07	-1.68885	-1.17708	1.38909e-15	2.36968	-1.03873
41627543	rs139484	7.84221e-14	-1.14086	-1.01171	5.77541e-07	-2.00813	-1.01064	2.9993e-13	7.58934	-0.883487
41627606	rs139485	7.68916e-14	-1.15543	-1.01685	5.76205e-07	-2.00529	-1.0158	3.12523e-13	7.63724	-0.890264
41627654	rs139486	7.64865e-14	-1.14086	-1.0367	5.63194e-07	-2.00813	-1.03579	2.90646e-13	7.58934	-0.914932
41627775	rs5751069	9.45653e-14	-1.33129	-0.634103	6.37945e-07	-1.9543	-0.964997	0.000219325	27.6032	-0.487049
41627924	rs9611522	4.19469e-14	-1.66738	-1.11089	5.36554e-07	-2.01693	-1.07545	4.80409e-05	25.7322	-0.134584
41628029	rs8135139	6.22272e-13	-2.27418e-10	-0.0813009	9.84565e-06	-2.27418e-10	-0.182762	3.44863e-16	-2.27418e-10	-0.0623096
41628079	rs150297179	1.2765e-13	-1.66539	-1.78145e-10	3.053e-06	-1.35367	-1.78145e-10	6.2094e-17	-1.77681	-1.78145e-10
41628205	rs8135059	2.06341e-13	-2.27418e-10	-1.18515	3.6887e-06	-2.27418e-10	-1.16452	1.1303e-16	-2.27418e-10	-1.1778
41628207	rs8136109	2.08063e-13	-2.27418e-10	-1.17684	3.77018e-06	-2.27418e-10	-1.14267	1.15032e-16	-2.27418e-10	-1.16025
41628209	rs566271875	2.07009e-13	-2.27418e-10	-1.18192	3.73988e-06	-2.27418e-10	-1.15074	1.14248e-16	-2.27418e-10	-1.16708
41628267	rs5751070	3.02472e-13	-2.27418e-10	-0.802692	4.005e-06	-2.27418e-10	-1.08225	1.3002e-16	-2.27418e-10	-1.03776
41628655	rs34718663	1.36405e-13	-1.59905	-1.78145e-10	2.37305e-06	-1.60562	-1.78145e-10	9.96465e-17	-1.30383	-1.78145e-10
41628730	rs113689241	3.18037e-13	-2.27418e-10	-0.752512	5.45012e-06	-2.27418e-10	-0.774156	1.7825e-16	-2.27418e-10	-0.722266
41628902	rs139492	3.77704e-14	-1.71613	-1.16702	6.23962e-07	-1.77925	-1.1622	1.62986e-12	9.51022	-1.11167
41629895	rs9623353	3.76028e-13	-2.27418e-10	-0.585014	6.41896e-06	-2.27418e-10	-0.610536	2.11865e-16	-2.27418e-10	-0.549507
41629918	rs6002289	3.60799e-13	-2.27418e-10	-0.626358	6.16454e-06	-2.27418e-10	-0.650979	2.03036e-16	-2.27418e-10	-0.592073
41629952	rs117105565	3.96736e-12	-2.27418e-10	1.77118	9.83651e-05	-2.27418e-10	2.11889	2.57058e-15	-2.27418e-10	1.94643
41630098	rs9623354	3.82153e-13	-2.27418e-10	-0.568858	6.52127e-06	-2.27418e-10	-0.594724	2.15416e-16	-2.27418e-10	-0.532885
41630249	rs17002369	3.81017e-13	-2.27418e-10	-0.571835	6.50229e-06	-2.27418e-10	-0.597637	2.14757e-16	-2.27418e-10	-0.535947
41630405	rs199579093	3.6967e-13	-2.27418e-10	-0.602067	6.335e-06	-2.27418e-10	-0.623702	2.16997e-16	-2.27418e-10	-0.525574
41630436	rs56964451	4.66696e-13	-2.27418e-10	-0.369001	7.93274e-06	-2.27418e-10	-0.398794	2.64478e-16	-2.27418e-10	-0.327698
41630715	rs113450937	4.68268e-13	-2.27418e-10	-0.365639	7.95896e-06	-2.27418e-10	-0.395494	2.65391e-16	-2.27418e-10	-0.324253
41631122	rs9623355	3.77695e-13	-2.27418e-10	-0.580591	6.44681e-06	-2.27418e-10	-0.606207	2.12831e-16	-2.27418e-10	-0.544956
41631250	rs9619954	3.9498e-13	-2.27418e-10	-0.535845	6.73551e-06	-2.27418e-10	-0.562399	2.22854e-16	-2.27418e-10	-0.498937
41631282	rs9619955	4.61259e-13	-2.27418e-10	-0.380719	7.84202e-06	-2.27418e-10	-0.410296	2.6132e-16	-2.27418e-10	-0.33971
41631586	rs9623356	4.65132e-13	-2.27418e-10	-0.372356	7.90665e-06	-2.27418e-10	-0.402088	2.6357e-16	-2.27418e-10	-0.331138
41632032	rs8137098	4.57203e-13	-2.27418e-10	-0.389551	7.77433e-06	-2.27418e-10	-0.418965	2.58964e-16	-2.27418e-10	-0.348765
41632079	rs139493	4.64415e-14	-1.60224	-1.07425	6.43658e-07	-1.84126	-1.06912	1.03922e-12	8.91262	-0.964088
41632800	rs7287554	4.6801e-13	-2.27418e-10	-0.36619	7.95466e-06	-2.27418e-10	-0.396035	2.65241e-16	-2.27418e-10	-0.324818
41632973	rs6519247	4.69586e-13	-2.27418e-10	-0.362828	7.98096e-06	-2.27418e-10	-0.392734	2.66156e-16	-2.27418e-10	-0.321372
41633121	rs8141817	4.80852e-13	-2.27418e-10	-0.339119	8.16891e-06	-2.27418e-10	-0.369456	2.72701e-16	-2.27418e-10	-0.297079
41633453	rs149122050	7.31239e-13	-2.27418e-10	0.0800614	1.23383e-05	-2.27418e-10	0.0429171	4.18548e-16	-2.27418e-10	0.131336
41635204	rs2281336	4.1174e-14	-1.65262	-1.14425	6.26245e-07	-1.80471	-1.1331	1.21677e-12	9.17363	-1.06738
41635425	rs139495	2.81522e-13	-0.874469	-1.78145e-10	1.54095e-06	-2.03739	-1.78145e-10	4.38894e-15	2.48139	-1.78145e-10
41636102	rs117300019	3.8767e-12	1.74806	-1.78145e-10	2.34471e-05	0.684952	-1.78145e-10	2.48626e-15	1.91308	-1.78145e-10
41636629	rs140525916	2.07922e-13	-2.27418e-10	-1.17752	3.79473e-06	-2.27418e-10	-1.13618	1.12344e-16	-2.27418e-10	-1.18389
41636861	rs150458981	2.17988e-13	-2.27418e-10	-1.13024	4.073e-06	-2.27418e-10	-1.06541	1.16736e-16	-2.27418e-10	-1.14554
41637119	rs4820434	1.61505e-13	-0.265877	-1.16426	8.4432e-07	-1.49404	-1.14498	1.6185e-07	20.2989	-0.394375
41637874	rs188421989	1.30909e-12	-2.27418e-10	0.662411	2.37095e-05	-2.27418e-10	0.696085	7.12273e-16	-2.27418e-10	0.663006
41639728	rs139496	5.64745e-14	-1.30447	-1.17642	3.01015e-06	-0.180806	-1.187	4.82664e-17	-0.867814	-1.16091
41640098	rs139497	4.90785e-14	-1.4371	-1.18416	2.16736e-06	-0.532135	-1.16414	8.74558e-17	-0.35627	-1.07805
41640659	rs9611525	4.12659e-14	-1.73132	-1.06333	6.50692e-07	-2.02804	-0.87147	1.49299e-08	17.5889	-0.0676935
41640850	rs6002295	1.25726e-13	-0.793069	-0.887503	1.20766e-06	-1.51583	-0.765279	4.93564e-17	-1.47427	-0.532123
41641984	rs1953	1.31176e-13	-1.63814	-1.78145e-10	1.90064e-06	-1.8276	-1.78145e-10	2.52294e-14	4.23031	-1.78145e-10
41642212	rs3171692	4.88494e-14	-1.44775	-1.17818	4.69898e-07	-2.0393	-1.18574	1.01095e-05	24.9615	-0.922433
41642411	rs9611526	1.114e-13	-1.80155	-1.78145e-10	8.19278e-06	-0.366539	-1.78145e-10	1.82971e-16	-0.69613	-1.78145e-10
41643397	rs2267428	2.63561e-13	-2.27418e-10	-0.940393	3.77861e-06	-2.27418e-10	-1.14044	1.18399e-16	-2.27418e-10	-1.1314
41643732	rs73176656	7.00262e-12	2.33936	-1.78145e-10	4.97728e-06	-0.864909	-1.78145e-10	6.11258e-16	0.510063	-1.78145e-10
41644074	rs1983631	4.7061e-14	-1.4833	-1.17994	4.73174e-07	-2.04001	-1.17808	9.97659e-06	24.9531	-0.927281
41644234	rs139498	5.30795e-14	-1.36983	-1.17306	4.78468e-07	-2.03153	-1.17543	2.13464e-12	9.85579	-1.18743
41644428	rs9611527	5.35826e-14	-1.35332	-1.18014	4.73975e-07	-2.03854	-1.17785	8.92626e-06	24.8407	-0.92609
41644868	rs144019704	2.11073e-13	-2.27418e-10	-1.16247	4.0353e-06	-2.27418e-10	-1.07471	1.18516e-16	-2.27418e-10	-1.13041
41645085	rs139499	2.67997e-14	-2.03975	-1.18654	5.43026e-07	-1.90965	-1.17074	1.81882e-16	0.408321	-1.11042
41645257	rs45627435	5.65648e-13	-0.176707	-1.78145e-10	2.05919e-06	-1.74748	-1.78145e-10	2.38802e-12	8.78052	-1.78145e-10
41645757	rs71948	3.41997e-14	-2.03503	-0.947433	5.96628e-07	-1.87322	-1.11304	1.70858e-16	0.226117	-0.990742
41646738	rs11703267	5.40611e-14	-1.34139	-1.18318	4.79192e-07	-2.02103	-1.18442	4.14966e-12	10.5175	-1.18441
41647303	rs17002382	3.90941e-13	-2.27418e-10	-0.546121	7.67947e-06	-2.27418e-10	-0.431242	2.46295e-16	-2.27418e-10	-0.398926
41647491	rs139501	3.55432e-14	-2.02709	-0.916844	5.95374e-07	-1.85257	-1.13579	1.53285e-16	0.11441	-0.987564
41648020	rs148095257	2.14984e-13	-2.27418e-10	-1.14412	3.76206e-06	-2.27418e-10	-1.14483	1.15563e-16	-2.27418e-10	-1.15564
41648091	rs139502	6.39972e-14	-1.17442	-1.18142	4.71881e-07	-2.03791	-1.18291	1.99321e-12	9.78542	-1.18561
41648502	rs9611528	6.62773e-14	-1.23829	-1.08254	4.88948e-07	-2.01485	-1.17044	1.47999e-06	23.1663	-1.04874
41648808	rs180753516	2.0963e-13	-2.27418e-10	-1.16933	3.68609e-06	-2.27418e-10	-1.16523	1.13616e-16	-2.27418e-10	-1.17263
41649750	rs116980043	1.72128e-12	-2.27418e-10	0.936146	3.12496e-05	-2.27418e-10	0.972214	9.36584e-16	-2.27418e-10	0.936783
41649941	rs139503	5.78779e-14	-1.27317	-1.18318	4.73097e-07	-2.03383	-1.18442	2.89301e-12	10.1568	-1.18441
41650190	rs7364221	5.14878e-14	-1.38708	-1.18625	4.78071e-07	-2.02078	-1.18701	4.32425e-06	24.0448	-0.85499
41650699	rs139504	2.69876e-14	-2.03896	-1.18034	5.60623e-07	-1.89475	-1.15375	1.70889e-16	0.312859	-1.0773
41650848	rs146017020	8.13811e-12	2.48963	-1.78145e-10	5.38358e-06	-0.786439	-1.78145e-10	6.85738e-16	0.62504	-1.78145e-10
41651026	rs139505	1.52723e-13	-1.48605	-1.78145e-10	1.70915e-06	-1.9338	-1.78145e-10	1.46068e-14	3.68379	-1.78145e-10
41651034	rs104974	6.1546e-14	-1.21172	-1.18318	4.72655e-07	-2.03476	-1.18442	2.52259e-12	10.0197	-1.18441
41651440	rs139506	5.77324e-14	-1.27194	-1.18692	4.73596e-07	-2.02986	-1.18733	3.76437e-12	10.4163	-1.18068
41651467	rs139507	7.1257e-14	-1.06421	-1.18417	4.69456e-07	-2.04075	-1.18523	1.68574e-12	9.61708	-1.18482
41651704	rs139508	2.69253e-14	-2.04069	-1.18092	5.40219e-07	-1.93054	-1.15503	1.99328e-16	0.469137	-1.07964
41652250	rs2066780	1.50237e-13	-1.50246	-1.78145e-10	1.57373e-06	-2.01635	-1.78145e-10	4.81174e-17	-2.03181	-1.78145e-10
41652332	rs4822017	9.11023e-14	-2.0027	-1.78145e-10	2.83068e-05	0.873311	-1.78145e-10	4.55017e-12	9.42522	-1.78145e-10
41652345	rs470112	5.88993e-14	-1.25168	-1.18717	4.73095e-07	-2.03083	-1.18742	2.95916e-12	10.1746	-1.17959
41652733	rs139509	1.42853e-13	-1.55286	-1.78145e-10	1.83838e-06	-1.86091	-1.78145e-10	2.10048e-14	4.04705	-1.78145e-10
41652846	rs4820435	6.05438e-14	-1.22888	-1.18243	5.02923e-07	-1.98659	-1.17052	2.4275e-06	23.3583	-0.745908
41653540	rs2235849	6.6757e-14	-1.27905	-1.03457	4.97859e-07	-2.02173	-1.1455	1.95307e-06	23.3983	-1.00332
41653718	rs140636543	9.15355e-14	-1.99795	-1.78145e-10	1.74835e-06	-1.91112	-1.78145e-10	5.0916e-17	-1.97528	-1.78145e-10
41653748	rs1883858	2.22398e-13	-2.27418e-10	-1.11021	3.60522e-06	-2.27418e-10	-1.18741	1.11986e-16	-2.27418e-10	-1.18709
41654030	rs2229753	8.31025e-13	0.207981	-1.78145e-10	6.75595e-06	-0.559368	-1.78145e-10	5.34724e-17	-1.92629	-1.78145e-10
41654955	rs139512	3.79048e-14	-1.98678	-0.892825	7.05886e-07	-1.73889	-1.07921	1.06447e-16	-0.289169	-0.948635
41655058	rs139513	3.49085e-14	-2.0032	-0.958752	5.90295e-07	-1.88079	-1.11614	1.70853e-16	0.241845	-1.00649
41655340	rs6002301	9.07159e-14	-2.00695	-1.78145e-10	2.1837e-06	-1.68877	-1.78145e-10	1.34017e-16	-1.00749	-1.78145e-10
41655677	rs57168264	2.23793e-13	-2.27418e-10	-1.10396	4.23201e-06	-2.27418e-10	-1.02712	1.19639e-16	-2.27418e-10	-1.12098
41656133	rs139515	7.05332e-14	-1.08156	-1.17704	4.72246e-07	-2.04075	-1.1793	1.66809e-12	9.60915	-1.18741
41656332	rs5751071	8.38527e-14	-1.02245	-1.06316	5.22316e-07	-1.9602	-1.15908	3.85217e-07	21.8054	-1.03382
41656509	rs5751072	7.60081e-14	-1.10635	-1.07749	4.94133e-07	-2.00941	-1.16533	8.67252e-07	22.6318	-1.04869
41657075	rs186533270	9.29041e-14	-1.98311	-1.78145e-10	1.97793e-06	-1.78774	-1.78145e-10	1.0657e-16	-1.23665	-1.78145e-10
41657626	rs2235850	7.13085e-14	-1.17368	-1.07398	4.94786e-07	-2.00931	-1.16412	1.66517e-06	23.2814	-1.04588
41657705	rs139516	6.92331e-14	-1.09671	-1.18049	4.71058e-07	-2.04026	-1.18231	1.93358e-12	9.75633	-1.1869
41658281	rs56953384	2.18601e-13	-2.27418e-10	-1.12743	3.84766e-06	-2.27418e-10	-1.12233	1.1671e-16	-2.27418e-10	-1.14576
41658632	rs2284079	6.98951e-14	-1.18848	-1.07921	4.92268e-07	-2.01207	-1.16645	1.79403e-06	23.3618	-1.05172
41658709	rs75131768	3.40805e-13	-0.683367	-1.78145e-10	2.84674e-06	-1.42362	-1.78145e-10	5.04535e-17	-1.9844	-1.78145e-10
41659580	rs2413639	7.0937e-14	-1.17368	-1.07921	4.93632e-07	-2.00931	-1.16645	1.65547e-06	23.2814	-1.05172
41660410	rs139519	6.9198e-14	-1.09671	-1.18099	4.70853e-07	-2.04026	-1.18274	1.93388e-12	9.75633	-1.18674
41660645	rs2235851	2.95781e-14	-1.97573	-1.15191	5.2588e-07	-1.95309	-1.15938	2.48261e-16	0.790667	-1.18164
41660964	rs139520	3.2081e-14	-2.04075	-1.00567	5.44569e-07	-1.93635	-1.1412	1.98091e-16	0.424922	-1.04165
41661044	rs118180630	3.40805e-13	-0.683367	-1.78145e-10	2.84674e-06	-1.42362	-1.78145e-10	5.04535e-17	-1.9844	-1.78145e-10
41661154	rs2235852	6.9109e-14	-1.20169	-1.07731	4.91115e-07	-2.01445	-1.16642	1.93079e-06	23.4342	-1.05071
41661229	rs147153920	4.21471e-13	-2.27418e-10	-0.470929	5.97554e-06	-2.27418e-10	-0.682118	1.95162e-16	-2.27418e-10	-0.631625
41661984	rs148791630	2.59576e-13	-2.27418e-10	-0.955628	4.08373e-06	-2.27418e-10	-1.06278	1.46338e-16	-2.27418e-10	-0.919539
41662138	rs193185194	4.17046e-13	-2.27418e-10	-0.481482	8.15284e-06	-2.27418e-10	-0.371426	2.43689e-16	-2.27418e-10	-0.409563
41662400	rs74565399	3.53601e-12	1.65608	-1.78145e-10	5.2586e-05	1.49266	-1.78145e-10	2.76156e-16	-0.284489	-1.78145e-10
41662696	rs9607787	1.0576e-13	-1.85351	-1.78145e-10	3.71361e-06	-1.15779	-1.78145e-10	3.02482e-16	-0.193434	-1.78145e-10
41663165	rs13057249	2.31604e-13	-2.27418e-10	-1.06965	3.6199e-06	-2.27418e-10	-1.18335	1.12658e-16	-2.27418e-10	-1.1811
41664071	rs55893749	2.78792e-13	-0.884214	-1.78145e-10	5.22118e-06	-0.817069	-1.78145e-10	6.84359e-17	-1.67956	-1.78145e-10
41664410	rs2281337	2.27638e-13	-2.27418e-10	-1.08692	3.61059e-06	-2.27418e-10	-1.18592	1.12328e-16	-2.27418e-10	-1.18403
41664513	rs5758273	3.28214e-14	-2.03341	-0.990188	5.67309e-07	-1.9029	-1.13374	1.81805e-16	0.32519	-1.02771
41664539	rs5758274	6.88707e-14	-1.2009	-1.08155	4.90742e-07	-2.01431	-1.16732	1.92195e-06	23.4299	-1.05095
41664942	rs139525	6.80325e-14	-1.11765	-1.17704	4.7276e-07	-2.03966	-1.1793	2.08219e-12	9.83089	-1.18741
41665676	rs117535660	1.06579e-13	-1.8458	-1.78145e-10	6.01361e-06	-0.675767	-1.78145e-10	1.41308e-16	-0.954513	-1.78145e-10
41665722	rs5751074	7.01831e-14	-1.17368	-1.08989	4.91158e-07	-2.00931	-1.17148	1.63775e-06	23.2814	-1.06249
41665995	rs139764778	9.48427e-14	-1.96246	-1.78145e-10	1.93687e-06	-1.80872	-1.78145e-10	4.89759e-17	-2.01413	-1.78145e-10
41666185	rs117255386	4.58421e-13	-0.386891	-1.78145e-10	1.97602e-06	-1.78871	-1.78145e-10	2.14722e-12	8.67423	-1.78145e-10
41666645	rs118129028	1.62752e-13	-1.42245	-1.78145e-10	1.9463e-06	-1.80386	-1.78145e-10	1.50689e-15	1.41235	-1.78145e-10
41667156	rs142314105	9.07071e-14	-2.00704	-1.78145e-10	2.6562e-06	-1.4929	-1.78145e-10	2.14632e-16	-0.536529	-1.78145e-10
41667493	rs2267429	7.06514e-14	-1.17368	-1.08324	4.92607e-07	-2.00931	-1.16853	1.65034e-06	23.2814	-1.05483
41667727	rs139526	6.80524e-14	-1.11736	-1.17704	4.72252e-07	-2.04073	-1.1793	1.67675e-12	9.61432	-1.18741
41669498	rs116884467	2.31757e-13	-2.27418e-10	-1.06899	3.84778e-06	-2.27418e-10	-1.1223	1.201e-16	-2.27418e-10	-1.11713
41669828	rs5758276	3.18554e-13	-2.27418e-10	-0.750885	4.77348e-06	-2.27418e-10	-0.906717	1.58564e-16	-2.27418e-10	-0.839296
41671451	rs139527	7.65922e-13	0.126402	-1.78145e-10	1.32699e-05	0.115708	-1.78145e-10	8.38804e-17	-1.47606	-1.78145e-10
41671732	rs6519249	7.24892e-14	-1.06495	-1.16629	4.76935e-07	-2.04059	-1.16958	1.48132e-12	9.48891	-1.18592
41672271	rs139528	2.78288e-14	-2.03569	-1.15291	5.4553e-07	-1.97352	-1.10227	2.53941e-16	0.63394	-1.00229
41672514	rs139529	2.77894e-14	-2.03569	-1.15433	5.45752e-07	-1.97352	-1.10186	2.52509e-16	0.63394	-1.00795
41673231	rs187459526	3.70179e-13	-2.27418e-10	-0.600692	4.78133e-06	-2.27418e-10	-0.905073	1.24597e-16	-2.27418e-10	-1.08037
41673592	rs8139515	3.08371e-14	-1.98635	-1.09961	5.38236e-07	-1.97573	-1.11352	3.18099e-16	1.01112	-1.15421
41674203	rs9611540	5.89215e-14	-1.25404	-1.18443	5.15658e-07	-2.00849	-1.12362	3.55501e-06	23.7857	-0.791765
41674521	rs60171	2.81842e-14	-2.03465	-1.14127	5.29499e-07	-1.97709	-1.12852	2.61963e-16	0.656836	-0.994088
41675015	rs5758280	2.78661e-14	-2.03569	-1.15157	5.46674e-07	-1.97352	-1.10018	2.54726e-16	0.633942	-0.999209
41675108	rs5996011	2.79538e-14	-2.03569	-1.14843	5.47111e-07	-1.97352	-1.09938	2.55319e-16	0.63394	-0.996882
41675126	rs6002310	5.48055e-14	-1.32829	-1.18259	5.05755e-07	-2.03555	-1.11595	8.54311e-06	24.6437	-0.772991
41676176	rs139531	1.86655e-13	-1.28542	-1.78145e-10	1.65604e-06	-1.96537	-1.78145e-10	1.0591e-14	3.3623	-1.78145e-10
41677214	rs139533	2.78596e-14	-2.02813	-1.15937	5.27662e-07	-1.9932	-1.1159	2.87018e-16	0.770474	-1.01639
41677317	rs9611542	6.70225e-14	-1.13017	-1.17948	5.32687e-07	-1.98923	-1.11038	2.00867e-06	23.163	-0.739956
41678351	rs139535	7.08418e-14	-1.08059	-1.17364	4.74734e-07	-2.03921	-1.17558	1.80767e-12	9.68943	-1.18734
41679979	rs118089244	4.58421e-13	-0.386891	-1.78145e-10	1.97602e-06	-1.78871	-1.78145e-10	2.14722e-12	8.67423	-1.78145e-10
41680898	rs8139705	3.10639e-14	-1.96189	-1.11674	5.3872e-07	-1.9592	-1.12915	2.74925e-16	0.875433	-1.16439
41681109	rs113822437	7.30929e-13	0.0796376	-1.78145e-10	1.12097e-05	-0.0530143	-1.78145e-10	9.31852e-17	-1.37087	-1.78145e-10
41682014	rs8139784	3.13235e-14	-1.95688	-1.11343	5.37886e-07	-1.96376	-1.12615	2.37092e-16	0.725479	-1.16248
41683144	rs11704524	3.04121e-14	-1.97986	-1.11998	5.31897e-07	-1.96901	-1.13209	2.99875e-16	0.964129	-1.16622
41683806	rs1969666	5.65645e-14	-1.29835	-1.18095	5.07096e-07	-2.03374	-1.11511	5.15565e-06	24.1171	-0.751457
41683994	rs5758286	2.23656e-13	-2.27418e-10	-1.10457	3.6054e-06	-2.27418e-10	-1.18736	1.12034e-16	-2.27418e-10	-1.18665
41684003	rs6002312	4.07102e-14	-1.66533	-1.14287	6.00113e-07	-1.85647	-1.12396	2.37571e-12	9.94304	-1.16769
41684022	rs2413641	2.04678e-13	-1.19324	-1.78145e-10	2.31519e-06	-1.6303	-1.78145e-10	5.28174e-17	-1.93861	-1.78145e-10
41684093	rs1535048	6.261e-14	-1.19549	-1.18227	5.2298e-07	-1.99832	-1.11969	1.87108e-06	23.1149	-0.762805
41684426	rs1984584	7.59485e-14	-1.01172	-1.1729	4.73998e-07	-2.04075	-1.1756	1.66862e-12	9.60929	-1.18724
41684808	rs1003619	7.68031e-14	-1.00537	-1.16806	4.76103e-07	-2.04071	-1.1712	1.79222e-12	9.67988	-1.18637
41685937	rs1984839	4.44229e-14	-1.53683	-1.18409	5.11296e-07	-2.01379	-1.12681	2.55371e-05	25.7466	-0.780946
41686421	rs146017099	2.34094e-13	-2.27418e-10	-1.05896	3.8981e-06	-2.27418e-10	-1.1093	1.26871e-16	-2.27418e-10	-1.06229
41686749	rs112659552	4.08089e-13	-0.503194	-1.78145e-10	5.52104e-06	-0.761226	-1.78145e-10	4.79681e-17	-2.03492	-1.78145e-10
41687001	rs139084213	1.64238e-11	3.19181	-1.78145e-10	0.000146923	2.52012	-1.78145e-10	1.62825e-14	3.79239	-1.78145e-10
41687329	rs74948871	4.95717e-13	-2.27418e-10	-0.308674	8.14056e-06	-2.27418e-10	-0.372933	1.44841e-16	-2.27418e-10	-0.929821
41688550	rs9680530	2.96079e-14	-1.96769	-1.15895	5.04154e-07	-2.03944	-1.11523	3.62918e-16	1.00408	-1.01536
41689407	rs6519250	3.0101e-14	-1.95864	-1.15148	5.11662e-07	-2.0363	-1.10359	4.16077e-16	1.12303	-0.997618
41689509	rs5996014	3.01497e-14	-1.96259	-1.14591	5.15519e-07	-2.03718	-1.09519	4.11017e-16	1.09827	-0.985091
41692581	rs8138006	3.00043e-14	-1.95864	-1.1547	5.0873e-07	-2.0363	-1.10933	4.13529e-16	1.12303	-1.00376
41694286	rs181446844	1.29005e-13	-1.65483	-1.78145e-10	1.5901e-06	-2.006	-1.78145e-10	1.2834e-16	-1.05077	-1.78145e-10
41694388	rs9607791	3.32225e-13	-0.708867	-1.78145e-10	2.16332e-06	-1.69815	-1.78145e-10	5.83475e-14	5.06872	-1.78145e-10
41694721	rs5751076	2.14886e-13	-2.27418e-10	-1.14457	3.61737e-06	-2.27418e-10	-1.18405	1.12231e-16	-2.27418e-10	-1.1849
41695527	rs141004564	4.32181e-12	-2.27418e-10	1.85675	6.13754e-05	-2.27418e-10	1.64722	2.27739e-15	-2.27418e-10	1.82533
41697338	rs2024566	4.12584e-14	-1.61277	-1.18205	5.1489e-07	-2.01467	-1.11892	3.88167e-05	26.1453	-0.760891
41697981	rs74322737	1.00431e-13	-1.90521	-1.78145e-10	2.28626e-06	-1.64287	-1.78145e-10	5.11507e-17	-1.97068	-1.78145e-10
41698542	rs9611546	4.73825e-14	-1.47607	-1.18036	5.07666e-07	-2.03455	-1.11317	2.18853e-05	25.5581	-0.746711
41699206	rs2024567	3.94651e-14	-1.65787	-1.18139	5.38333e-07	-1.97247	-1.1166	8.7194e-05	26.9488	-0.755132
41700030	rs2092564	4.96332e-14	-1.43004	-1.17998	5.06337e-07	-2.03838	-1.11197	1.60246e-05	25.2435	-0.743788
41700203	rs4822020	4.02375e-14	-1.63884	-1.18104	5.34826e-07	-1.98018	-1.11543	7.42639e-05	26.7854	-0.752238
41700361	rs55658582	7.41622e-14	-1.03202	-1.17641	4.724e-07	-2.04022	-1.1795	2.15205e-12	9.86391	-1.18743
41700497	rs117497615	2.33272e-13	-2.27418e-10	-1.06248	4.43908e-06	-2.27418e-10	-0.979346	1.23945e-16	-2.27418e-10	-1.08562
41700657	rs7292854	7.53994e-14	-1.01613	-1.17575	4.72522e-07	-2.04052	-1.17894	2.0383e-12	9.8096	-1.18743
41701064	rs7287619	7.53994e-14	-1.01613	-1.17575	4.72522e-07	-2.04052	-1.17894	2.0383e-12	9.8096	-1.18743
41701125	rs6002323	4.37006e-14	-1.55811	-1.1792	5.24069e-07	-2.00639	-1.10953	3.93804e-05	26.1367	-0.737912
41701456	rs138363830	1.3422e-13	-1.6152	-1.78145e-10	4.30282e-06	-1.01052	-1.78145e-10	1.5676e-15	1.45185	-1.78145e-10
41701770	rs117674694	1.95392e-13	-1.23967	-1.78145e-10	3.29855e-06	-1.27631	-1.78145e-10	5.90757e-16	0.47595	-1.78145e-10
41703408	rs1883825	4.16936e-14	-1.59831	-1.18602	5.16265e-07	-1.99456	-1.13637	5.03769e-05	26.4514	-0.806331
41703428	rs1883826	4.37386e-14	-1.54928	-1.18717	4.94898e-07	-2.02761	-1.14559	2.20242e-05	25.65	-0.832313
41703510	rs117716410	8.79904e-14	-2.03745	-1.78145e-10	1.62532e-06	-1.98409	-1.78145e-10	1.1397e-16	-1.16952	-1.78145e-10
41703579	rs1883827	4.16936e-14	-1.59831	-1.18602	5.16265e-07	-1.99456	-1.13637	5.03769e-05	26.4514	-0.806331
41703804	rs7289932	8.27815e-14	-0.933139	-1.16534	4.76121e-07	-2.04012	-1.17176	1.55044e-12	9.53448	-1.18588
41703969	rs76164940	1.14371e-13	-1.77523	-1.78145e-10	3.63718e-06	-1.17858	-1.78145e-10	4.95928e-17	-2.00161	-1.78145e-10
41704143	rs9611548	7.13136e-14	-1.41592	-0.831672	9.35787e-07	-2.0378	-0.498355	3.35769e-05	24.8531	0.38626
41704872	rs34011394	6.91466e-14	-1.11221	-1.16624	4.77276e-07	-2.03849	-1.17096	2.63149e-12	10.0635	-1.18591
41705909	rs9611549	4.46884e-14	-1.52798	-1.18698	4.94348e-07	-2.03083	-1.14348	1.8922e-05	25.4921	-0.826226
41706191	rs140636418	9.89587e-14	-1.91998	-1.78145e-10	1.66674e-06	-1.95892	-1.78145e-10	8.04486e-17	-1.51784	-1.78145e-10
41709235	rs1807590	6.45725e-14	-1.16081	-1.18608	4.82445e-07	-2.01154	-1.18714	1.03975e-12	9.13087	-1.18183
41710034	rs6002328	7.86945e-14	-0.96186	-1.18725	4.94264e-07	-2.02808	-1.1464	9.3939e-07	22.5048	-0.841739
41710265	rs140202641	5.68405e-13	-0.171844	-1.78145e-10	0.0033436	5.64501	-1.78145e-10	7.74787e-12	9.95747	-1.78145e-10
41711790	rs117379931	1.17749e-12	-2.27418e-10	0.556463	2.07461e-05	-2.27418e-10	0.562564	6.11215e-16	-2.27418e-10	0.509993
41713111	rs9611555	6.90027e-14	-1.09314	-1.1874	4.94627e-07	-2.02429	-1.14946	1.22956e-06	22.7829	-0.850728
41714622	rs4552281	8.94455e-14	-2.02105	-1.78145e-10	1.69729e-05	0.361828	-1.78145e-10	1.25138e-12	8.1343	-1.78145e-10
41714912	rs13057907	1.52792e-13	-0.312576	-1.17302	5.02849e-07	-1.98035	-1.1769	3.1196e-13	7.93217	-1.187
41715215	rs191058254	2.14903e-12	-2.27418e-10	1.15809	3.6616e-05	-2.27418e-10	1.13069	1.01763e-15	-2.27418e-10	1.01978
41716591	rs56355159	6.5717e-13	-0.0267358	-1.78145e-10	6.52948e-06	-0.593466	-1.78145e-10	7.77715e-17	-1.55168	-1.78145e-10
41718478	rs5758295	2.25403e-13	-2.27418e-10	-1.09679	3.60854e-06	-2.27418e-10	-1.18649	1.12138e-16	-2.27418e-10	-1.18573
41718757	rs142144653	6.72129e-13	-2.27418e-10	-0.00422787	8.93663e-06	-2.27418e-10	-0.279634	3.03079e-16	-2.27418e-10	-0.191461
41719234	rs112248740	8.39838e-13	0.218531	-1.78145e-10	1.14017e-05	-0.0360315	-1.78145e-10	5.91144e-17	-1.82598	-1.78145e-10
41719248	rs73176670	2.23721e-13	-1.10428	-1.78145e-10	4.71814e-05	1.38421	-1.78145e-10	1.27476e-14	3.54764	-1.78145e-10
41719469	rs6002333	1.39021e-13	-0.414436	-1.16562	4.74065e-07	-2.03025	-1.18596	1.44285e-11	11.6164	-1.03713
41720319	rs5758296	5.98153e-13	-0.120833	-1.78145e-10	9.55429e-06	-0.212802	-1.78145e-10	5.75482e-17	-1.85283	-1.78145e-10
41720697	rs5758297	2.11094e-13	-0.0320826	-1.13029	4.70915e-07	-2.04074	-1.18213	3.1521e-12	10.1784	-1.1203
41720728	rs5751077	2.15437e-13	-0.0117169	-1.13029	4.70924e-07	-2.04073	-1.18213	2.99821e-12	10.1284	-1.1203
41721344	rs62238179	1.18895e-13	-1.73644	-1.78145e-10	8.23099e-06	-0.361886	-1.78145e-10	4.10961e-14	4.71821	-1.78145e-10
41722144	rs73885772	8.8898e-14	-2.02719	-1.78145e-10	2.46405e-06	-1.56799	-1.78145e-10	4.99325e-16	0.307802	-1.78145e-10
41722864	rs3927	1.46641e-13	-0.360844	-1.16585	4.72278e-07	-2.03408	-1.1859	1.23814e-11	11.4628	-1.03653
41723113	rs62238180	1.13707e-13	-1.78105	-1.78145e-10	7.46249e-06	-0.459903	-1.78145e-10	3.21979e-14	4.4742	-1.78145e-10
41724269	rs79356064	1.97025e-13	-1.23135	-1.78145e-10	2.24204e-06	-1.66241	-1.78145e-10	3.06777e-14	4.42583	-1.78145e-10
41725180	rs5758300	1.97846e-13	-0.0897426	-1.13745	4.70655e-07	-2.03928	-1.18414	3.04468e-12	10.1515	-1.12807
41725778	rs79692127	1.17254e-13	-1.75034	-1.78145e-10	7.50644e-06	-0.45403	-1.78145e-10	1.48502e-16	-0.904858	-1.78145e-10
41726053	rs4822021	1.09133e-13	-0.665821	-1.15629	4.98724e-07	-1.97815	-1.18734	2.8289e-11	12.3111	-1.05861
41726235	rs117271688	2.06088e-13	-2.27418e-10	-1.18638	3.62071e-06	-2.27418e-10	-1.18312	1.11959e-16	-2.27418e-10	-1.18732
41726711	rs148394962	7.74072e-13	-2.27418e-10	0.136986	1.50775e-05	-2.27418e-10	0.243408	5.07785e-16	-2.27418e-10	0.324602
41726803	rs6002337	1.11639e-13	-0.633568	-1.16585	4.96132e-07	-1.98481	-1.1859	2.60793e-11	12.2077	-1.03653
41727031	rs9611556	1.42917e-13	-0.397895	-1.15452	4.72768e-07	-2.03153	-1.18741	1.34157e-11	11.5686	-1.06214
41727323	rs186328984	1.38774e-12	-2.27418e-10	0.720756	2.48064e-05	-2.27418e-10	0.74131	7.19079e-16	-2.27418e-10	0.672516
41728620	rs2143695	1.5156e-13	-0.360439	-1.13326	4.7732e-07	-2.02593	-1.18343	5.6033e-12	10.7563	-1.12293
41729076	rs577096408	1.32457e-13	-1.62842	-1.78145e-10	1.64009e-06	-1.97504	-1.78145e-10	1.48959e-15	1.4008	-1.78145e-10
41729216	rs8137373	1.00796e-13	-0.755782	-1.14579	5.07562e-07	-1.96082	-1.18711	3.04984e-11	12.4054	-1.07765
41729286	rs76874685	3.05236e-13	-2.27418e-10	-0.793595	4.27442e-06	-2.27418e-10	-1.01715	1.15369e-16	-2.27418e-10	-1.15732
41729294	rs2235845	1.44661e-13	-0.397814	-1.14247	4.78233e-07	-2.02219	-1.18526	6.15973e-12	10.8603	-1.13219
41729574	rs150788491	2.18594e-13	-2.27418e-10	-1.12746	3.6766e-06	-2.27418e-10	-1.1678	1.21248e-16	-2.27418e-10	-1.10762
41729575	rs139444711	2.17572e-13	-2.27418e-10	-1.13215	3.6669e-06	-2.27418e-10	-1.17044	1.20592e-16	-2.27418e-10	-1.11304
41730538	rs199539100	2.0767e-13	-2.27418e-10	-1.17873	3.62375e-06	-2.27418e-10	-1.18228	1.13967e-16	-2.27418e-10	-1.16955
41732146	rs5751078	2.22686e-13	-2.27418e-10	-1.10892	3.60558e-06	-2.27418e-10	-1.18731	1.12013e-16	-2.27418e-10	-1.18684
41732246	rs5751079	2.1994e-13	-2.27418e-10	-1.12132	3.60565e-06	-2.27418e-10	-1.18729	1.11947e-16	-2.27418e-10	-1.18743
41732389	rs5758301	1.39479e-13	-0.439936	-1.13683	4.89644e-07	-1.99956	-1.18431	8.61538e-12	11.1897	-1.12615
41733262	rs138818147	2.01638e-11	3.39696	-1.78145e-10	2.91567e-06	-1.39969	-1.78145e-10	2.22009e-16	-0.502737	-1.78145e-10
41733393	rs149292989	8.57314e-13	-2.27418e-10	0.239126	1.70392e-05	-2.27418e-10	0.365721	5.69955e-16	-2.27418e-10	0.440102
41733895	rs4822022	1.18484e-13	-0.584721	-1.15518	4.9137e-07	-1.993	-1.18735	1.52693e-11	11.7076	-1.07173
41734757	rs5758302	2.20653e-13	-2.27418e-10	-1.11809	3.60513e-06	-2.27418e-10	-1.18743	1.11955e-16	-2.27418e-10	-1.18736
41735536	rs193043127	1.44541e-12	-2.27418e-10	0.76147	2.58428e-05	-2.27418e-10	0.782242	7.48574e-16	-2.27418e-10	0.712715
41736090	rs9607793	2.85986e-13	-0.858735	-1.78145e-10	3.26583e-06	-1.28628	-1.78145e-10	5.3668e-15	2.68253	-1.78145e-10
41736267	rs5751080	1.48633e-13	-0.360439	-1.15276	4.75558e-07	-2.02593	-1.18713	5.49052e-12	10.7563	-1.14326
41737045	rs2294978	2.22029e-13	-2.27418e-10	-1.11187	3.60558e-06	-2.27418e-10	-1.18731	1.11992e-16	-2.27418e-10	-1.18703
41739070	rs5758303	2.21837e-13	-2.27418e-10	-1.11273	3.60558e-06	-2.27418e-10	-1.18731	1.11952e-16	-2.27418e-10	-1.18738
41739082	rs151268082	2.35347e-13	-2.27418e-10	-1.05362	4.07011e-06	-2.27418e-10	-1.06612	1.27916e-16	-2.27418e-10	-1.05408
41739370	rs1883828	3.10384e-14	-2.03687	-1.04258	1.06767e-06	-1.25126	-1.15306	1.22257e-11	11.4911	-1.07748
41739682	rs77154238	5.22699e-13	-0.255673	-1.78145e-10	0.00429426	5.89524	-1.78145e-10	6.48929e-12	9.78021	-1.78145e-10
41740145	rs117868278	2.08062e-13	-2.27418e-10	-1.17684	3.77568e-06	-2.27418e-10	-1.14121	1.12625e-16	-2.27418e-10	-1.18139
41741042	rs2235846	1.41828e-13	-0.400474	-1.15959	4.75635e-07	-2.02548	-1.18741	4.04561e-12	10.4618	-1.1541
41741098	rs116986744	9.2005e-14	-1.99284	-1.78145e-10	1.70168e-06	-1.93817	-1.78145e-10	1.73549e-16	-0.748996	-1.78145e-10
41741544	rs4822023	1.24846e-13	-0.541949	-1.14565	4.77755e-07	-2.02125	-1.1872	1.31326e-11	11.5626	-1.07746
41741824	rs3817998	2.21774e-13	-2.27418e-10	-1.11302	3.60585e-06	-2.27418e-10	-1.18723	1.11955e-16	-2.27418e-10	-1.18735
41742283	rs12170305	1.12816e-13	-1.78892	-1.78145e-10	1.53973e-06	-2.03818	-1.78145e-10	7.01684e-17	-1.65456	-1.78145e-10
41742312	rs7290005	9.53709e-14	-1.95691	-1.78145e-10	2.04959e-06	-1.75215	-1.78145e-10	4.24077e-16	0.14446	-1.78145e-10
41742437	rs117047903	1.4874e-13	-1.51248	-1.78145e-10	2.99955e-06	-1.37133	-1.78145e-10	5.42015e-17	-1.91275	-1.78145e-10
41742788	rs5751081	1.41766e-13	-0.391298	-1.16921	4.76427e-07	-2.02475	-1.18648	4.69374e-12	10.6214	-1.16514
41743292	rs117704403	2.05936e-13	-2.27418e-10	-1.18711	3.63772e-06	-2.27418e-10	-1.17843	1.12437e-16	-2.27418e-10	-1.18306
41743293	rs5758305	2.19055e-13	-2.27418e-10	-1.12536	3.60574e-06	-2.27418e-10	-1.18726	1.11977e-16	-2.27418e-10	-1.18716
41744022	rs761366	1.12958e-13	-0.643643	-1.14402	5.82948e-07	-2.01657	-0.992881	5.62092e-11	12.4156	-0.476488
41744334	rs17002407	2.12258e-13	-2.27418e-10	-1.15688	3.63586e-06	-2.27418e-10	-1.17895	1.12802e-16	-2.27418e-10	-1.17982
41744689	rs2281329	2.20256e-13	-2.27418e-10	-1.11989	3.60515e-06	-2.27418e-10	-1.18743	1.11952e-16	-2.27418e-10	-1.18739
41744840	rs2281330	2.20703e-13	-2.27418e-10	-1.11786	3.60527e-06	-2.27418e-10	-1.18739	1.11948e-16	-2.27418e-10	-1.18743
41745025	rs5758306	2.15321e-13	-2.27418e-10	-1.14255	3.61085e-06	-2.27418e-10	-1.18585	1.1225e-16	-2.27418e-10	-1.18472
41745355	rs2281331	2.87545e-14	-2.04041	-1.11548	1.03803e-06	-1.25078	-1.18169	1.78132e-11	11.9255	-1.13555
41745430	rs117893811	1.52109e-12	0.812506	-1.78145e-10	1.21846e-05	0.0303842	-1.78145e-10	3.50169e-14	4.55813	-1.78145e-10
41745548	rs4239894	7.5523e-14	-1.04247	-1.14777	4.96834e-07	-1.98253	-1.18676	1.12617e-11	11.4156	-1.08415
41746212	rs2281332	1.40976e-13	-0.397814	-1.16828	4.77448e-07	-2.02219	-1.1869	5.96354e-12	10.8603	-1.16456
41746234	rs145678077	2.09452e-13	-1.17019	-1.78145e-10	7.48371e-06	-0.457064	-1.78145e-10	5.5591e-17	-1.88743	-1.78145e-10
41747717	rs3817999	1.05776e-13	-0.690829	-1.16253	4.71042e-07	-2.03518	-1.18742	1.7101e-12	9.60491	-1.15831
41748011	rs5751083	2.2613e-13	-2.27418e-10	-1.09357	3.61374e-06	-2.27418e-10	-1.18505	1.12124e-16	-2.27418e-10	-1.18585
41748488	rs147157007	2.97267e-13	-2.27418e-10	-0.820047	4.54009e-06	-2.27418e-10	-0.956845	1.48896e-16	-2.27418e-10	-0.902206
41748902	rs187826601	3.95152e-13	-0.535408	-1.78145e-10	4.99432e-06	-0.861492	-1.78145e-10	1.43048e-14	3.66289	-1.78145e-10
41748903	rs140435195	1.08065e-13	-1.83195	-1.78145e-10	1.53579e-06	-2.04075	-1.78145e-10	5.05089e-16	0.319279	-1.78145e-10
41749205	rs117787861	6.25052e-13	-2.27418e-10	-0.0768445	8.50296e-06	-2.27418e-10	-0.329378	2.83581e-16	-2.27418e-10	-0.257959
41749630	rs2281333	6.70797e-14	-1.14853	-1.16026	5.35177e-07	-1.90753	-1.18742	4.56741e-12	10.5854	-1.15637
41749796	rs7290404	6.23055e-14	-1.27271	-1.10992	5.4762e-07	-1.89253	-1.17943	1.31267e-11	11.6058	-1.12106
41750219	rs5758307	6.82614e-14	-1.13517	-1.15616	5.32574e-07	-1.91263	-1.1872	4.36593e-12	10.5353	-1.15146
41750622	rs9611560	7.11513e-14	-1.29128	-0.958595	6.4788e-07	-1.8026	-1.10125	4.30865e-16	1.1553	-0.994962
41751153	rs117934233	1.08404e-13	-1.82881	-1.78145e-10	1.72112e-06	-1.92681	-1.78145e-10	5.55586e-17	-1.88802	-1.78145e-10
41751437	rs5758308	2.37952e-13	-2.27418e-10	-1.04261	3.66229e-06	-2.27418e-10	-1.1717	1.13458e-16	-2.27418e-10	-1.17402
41752747	rs12484074	5.63006e-14	-1.38892	-1.09505	5.83266e-07	-1.83469	-1.17422	1.62128e-11	11.8294	-1.13357
41752944	rs1109151	3.83484e-14	-1.72669	-1.14128	7.19265e-07	-1.615	-1.18432	1.74205e-11	11.9059	-1.13821
41752978	rs5758309	2.37771e-13	-2.27418e-10	-1.04337	3.65956e-06	-2.27418e-10	-1.17245	1.13347e-16	-2.27418e-10	-1.175
41753059	rs28638318	3.43356e-14	-1.86184	-1.11665	8.68667e-07	-1.67192	-0.938666	8.11963e-11	12.6828	-0.375884
41753124	rs138878303	2.53572e-13	-2.27418e-10	-0.979031	4.367e-06	-2.27418e-10	-0.995717	1.38726e-16	-2.27418e-10	-0.972954
41753603	rs11090045	6.72636e-14	-1.69054	-0.615516	3.57338e-06	-0.669454	-0.526826	0.00014189	26.4381	0.242551
41753825	rs118004003	7.05677e-13	-2.27418e-10	0.0444786	9.5152e-06	-2.27418e-10	-0.216902	3.11248e-16	-2.27418e-10	-0.164864
41753894	rs5758310	2.32424e-13	-2.27418e-10	-1.06612	3.63227e-06	-2.27418e-10	-1.17994	1.12791e-16	-2.27418e-10	-1.17992
41755105	rs5751084	9.37343e-14	-0.845176	-1.12904	6.08255e-07	-1.7854	-1.18155	1.25486e-12	9.25888	-1.1218
41755822	rs2294979	2.36217e-13	-2.27418e-10	-1.04993	3.64705e-06	-2.27418e-10	-1.17587	1.13204e-16	-2.27418e-10	-1.17626
41755857	rs9538	6.10016e-14	-1.29845	-1.10533	5.33393e-07	-1.91834	-1.17995	7.47198e-12	11.0437	-1.12251
41756571	rs56021266	1.96252e-13	-0.0478936	-1.18739	6.93356e-07	-1.70593	-1.13007	4.61711e-15	3.30786	-0.775788
41757087	rs140262017	2.11535e-12	-2.27418e-10	1.1423	3.57794e-05	-2.27418e-10	1.10758	1.07295e-15	-2.27418e-10	1.07271
41757223	rs6002351	6.49899e-14	-1.18299	-1.15745	5.39727e-07	-1.89918	-1.1873	4.18951e-12	10.4972	-1.15451
41757234	rs9611561	6.18314e-14	-1.29227	-1.09799	5.50303e-07	-1.88945	-1.17763	1.12341e-11	11.4577	-1.12873
41757387	rs74862880	2.29754e-13	-2.27418e-10	-1.07767	3.62197e-06	-2.27418e-10	-1.18277	1.12321e-16	-2.27418e-10	-1.18409
41757647	rs4822024	4.83716e-14	-1.50665	-1.12912	6.47861e-07	-1.71644	-1.18743	2.79539e-11	12.3803	-1.13969
41757770	rs117079136	2.0397e-13	-1.1967	-1.78145e-10	2.24812e-06	-1.6597	-1.78145e-10	2.6251e-14	4.27	-1.78145e-10
41759375	rs5758311	6.55493e-14	-1.16834	-1.16353	5.48875e-07	-1.88231	-1.18737	4.9194e-12	10.6651	-1.16183
41759987	rs9607798	5.1624e-14	-1.47005	-1.10064	6.41382e-07	-1.73596	-1.17796	2.97625e-11	12.4301	-1.12684
41760485	rs117514902	3.0681e-13	-2.27418e-10	-0.78845	4.66051e-06	-2.27418e-10	-0.930667	1.53974e-16	-2.27418e-10	-0.868671
41760898	rs140512092	1.83342e-12	-2.27418e-10	0.999261	3.10446e-05	-2.27418e-10	0.965631	9.31983e-16	-2.27418e-10	0.931859
41761052	rs5758313	2.2691e-13	-2.27418e-10	-1.09012	3.61496e-06	-2.27418e-10	-1.18471	1.12115e-16	-2.27418e-10	-1.18593
41761225	rs117302775	2.38588e-13	-2.27418e-10	-1.03994	3.89511e-06	-2.27418e-10	-1.11007	1.22262e-16	-2.27418e-10	-1.09929
41761290	rs4820437	5.74133e-14	-1.30026	-1.16414	5.52263e-07	-1.87615	-1.18738	7.77263e-12	11.1227	-1.162
41762523	rs5758314	8.84725e-14	-0.876742	-1.15524	5.39121e-07	-1.90054	-1.18707	1.03338e-11	11.3982	-1.15274
41762870	rs5751085	2.2983e-13	-2.27418e-10	-1.07734	3.62371e-06	-2.27418e-10	-1.18229	1.12344e-16	-2.27418e-10	-1.18389
41762973	rs5758315	2.18466e-13	-2.27418e-10	-1.12805	3.60628e-06	-2.27418e-10	-1.18711	1.12017e-16	-2.27418e-10	-1.18681
41763816	rs5758316	2.32936e-13	-2.27418e-10	-1.06392	3.63455e-06	-2.27418e-10	-1.17931	1.12569e-16	-2.27418e-10	-1.18189
41766264	rs373019336	3.79747e-13	-0.575174	-1.78145e-10	2.363e-06	-1.60986	-1.78145e-10	6.73414e-17	-1.69568	-1.78145e-10
41766722	rs5758317	2.12192e-13	-2.27418e-10	-1.15719	3.63065e-06	-2.27418e-10	-1.18038	1.12885e-16	-2.27418e-10	-1.17909
41766767	rs149441158	3.58669e-12	1.67031	-1.78145e-10	5.33228e-05	1.50657	-1.78145e-10	2.78879e-16	-0.274676	-1.78145e-10
41767135	rs4820438	5.52645e-14	-1.37798	-1.12456	5.49612e-07	-1.88452	-1.18381	6.68944e-12	10.917	-1.10642
41767486	rs9611565	6.50697e-14	-1.22814	-1.11108	6.26873e-07	-1.75672	-1.18008	4.55428e-11	12.849	-1.12032
41768625	rs9611566	6.50617e-14	-1.21717	-1.12218	5.21105e-07	-1.93837	-1.18322	4.83948e-12	10.5959	-1.10908
41768862	rs5751086	1.36479e-13	-0.412379	-1.18613	4.82947e-07	-2.02805	-1.16959	5.67542e-13	8.52942	-1.18581
41769083	rs11090046	8.79912e-14	-2.03744	-1.78145e-10	1.82021e-06	-1.87084	-1.78145e-10	1.99008e-16	-0.61211	-1.78145e-10
41769754	rs9611567	8.88597e-14	-0.856241	-1.17138	6.1399e-07	-1.89244	-1.06512	4.18486e-11	12.2654	-0.621261
41769804	rs9619963	3.97433e-14	-1.77686	-1.05538	3.66954e-06	-0.0089986	-1.16073	1.14917e-11	11.4393	-1.08765
41770056	rs113795690	1.10004e-13	-1.81416	-1.78145e-10	5.49817e-06	-0.765377	-1.78145e-10	1.38907e-14	3.63352	-1.78145e-10
41770891	rs5758319	2.17229e-13	-2.27418e-10	-1.13373	3.60866e-06	-2.27418e-10	-1.18646	1.12227e-16	-2.27418e-10	-1.18494
41771613	rs56660236	2.17817e-13	-2.27418e-10	-1.13102	3.60847e-06	-2.27418e-10	-1.18651	1.12178e-16	-2.27418e-10	-1.18537
41772401	rs5751087	2.17889e-13	-2.27418e-10	-1.13069	3.60765e-06	-2.27418e-10	-1.18674	1.12152e-16	-2.27418e-10	-1.1856
41774256	rs57711468	3.67717e-14	-1.80414	-1.10581	2.52441e-06	-0.362281	-1.1815	2.05589e-12	9.76527	-1.1345
41775541	rs7287294	4.09956e-14	-1.81471	-0.986506	2.44657e-06	-0.442889	-1.13222	1.67534e-12	9.46208	-1.03601
41776321	rs78348625	2.31218e-13	-2.27418e-10	-1.07132	3.62725e-06	-2.27418e-10	-1.18132	1.12321e-16	-2.27418e-10	-1.18409
41776453	rs41281285	1.08798e-12	0.477402	-1.78145e-10	2.91046e-05	0.901105	-1.78145e-10	5.58349e-17	-1.88306	-1.78145e-10
41776461	rs149504126	9.43654e-14	-1.9675	-1.78145e-10	1.53617e-06	-2.0405	-1.78145e-10	6.80501e-17	-1.68521	-1.78145e-10
41776604	rs117247796	2.2085e-12	1.18539	-1.78145e-10	1.03424e-05	-0.133542	-1.78145e-10	6.2558e-16	0.533224	-1.78145e-10
41776646	rs4822025	5.98322e-14	-1.29429	-1.12884	6.74176e-07	-1.89831	-0.96575	2.18976e-11	11.4309	-0.434469
41777100	rs738499	3.22708e-13	0.307567	-1.0455	2.05768e-06	-0.697121	-1.05109	2.15188e-17	-1.76395	-1.07258
41777241	rs2234052	6.40349e-14	-1.22928	-1.12597	6.6733e-07	-1.91407	-0.960189	2.09048e-11	11.3743	-0.42425
41777461	rs5758321	2.85356e-13	0.236855	-1.0978	1.92647e-06	-0.709248	-1.10486	2.04225e-17	-1.76162	-1.1272
41777558	rs9607799	6.00442e-14	-1.28988	-1.12972	6.7966e-07	-1.88849	-0.967461	2.65473e-11	11.6266	-0.437626
41777883	rs2234058	6.04056e-14	-1.28291	-1.13069	6.76265e-07	-1.89161	-0.969355	2.56817e-11	11.597	-0.441126
41777913	rs2234059	5.98131e-14	-1.29373	-1.12972	6.80846e-07	-1.88675	-0.967461	2.69883e-11	11.6431	-0.437626
41778525	rs187020140	6.09674e-13	-2.27418e-10	-0.101755	1.12777e-05	-2.27418e-10	-0.0469626	3.34515e-16	-2.27418e-10	-0.092774
41778617	rs73176684	8.50752e-12	2.53403	-1.78145e-10	4.42514e-06	-0.98249	-1.78145e-10	2.36815e-16	-0.438177	-1.78145e-10
41778714	rs62238186	3.05504e-13	-0.792714	-1.78145e-10	5.32426e-06	-0.797519	-1.78145e-10	7.20787e-17	-1.6277	-1.78145e-10
41779073	rs3788584	6.01597e-14	-1.29373	-1.12394	6.88479e-07	-1.88675	-0.956313	2.75464e-11	11.6431	-0.417161
41779971	rs767593	6.03928e-14	-1.29377	-1.12004	6.88561e-07	-1.89403	-0.948912	3.27784e-11	11.8035	-0.403697
41781094	rs73176685	1.00548e-13	-0.768822	-1.13522	6.21884e-07	-1.96647	-0.978327	3.26728e-11	11.8544	-0.457804
41781935	rs138557967	2.21757e-13	-2.27418e-10	-1.1131	3.60536e-06	-2.27418e-10	-1.18737	1.11954e-16	-2.27418e-10	-1.18736
41782019	rs74563671	2.05871e-13	-2.27418e-10	-1.18743	3.88337e-06	-2.27418e-10	-1.11309	1.21391e-16	-2.27418e-10	-1.10644
41782119	rs73176686	1.18519e-13	-0.633317	-1.10628	6.17723e-07	-2.02791	-0.9236	2.84139e-12	9.31268	-0.358334
41782423	rs73176687	1.1763e-13	-0.633317	-1.11382	6.093e-07	-2.02791	-0.93733	2.77268e-12	9.31268	-0.382814
41782435	rs111763257	1.37629e-13	-0.470077	-1.12004	5.95881e-07	-2.0386	-0.948912	1.73757e-12	8.86624	-0.403697
41782480	rs148614978	1.22396e-13	-1.70741	-1.78145e-10	1.57075e-06	-2.01824	-1.78145e-10	4.76936e-17	-2.04066	-1.78145e-10
41782633	rs73176689	1.2279e-13	-0.602356	-1.10185	6.20932e-07	-2.03068	-0.915646	2.64074e-12	9.22539	-0.344278
41782721	rs9611570	1.37906e-13	-0.470077	-1.11803	5.98127e-07	-2.0386	-0.945149	1.74944e-12	8.86624	-0.396888
41783206	rs116434743	2.12219e-13	-1.15706	-1.78145e-10	2.43088e-05	0.721047	-1.78145e-10	5.50292e-17	-1.89759	-1.78145e-10
41783659	rs11546403	1.77563e-13	-0.212308	-1.12304	5.96515e-07	-2.03185	-0.954597	4.49283e-12	9.82657	-0.41403
41784562	rs9607800	1.83226e-13	-0.181839	-1.12212	5.9697e-07	-2.03284	-0.95284	5.07994e-12	9.94619	-0.410831
41784803	rs9607801	1.29466e-12	0.651326	-1.78145e-10	5.97637e-06	-0.68198	-1.78145e-10	2.15735e-12	8.67894	-1.78145e-10
41784867	rs9611571	2.12666e-13	-0.028986	-1.12597	5.8861e-07	-2.03959	-0.960189	3.43637e-12	9.56872	-0.42425
41784890	rs5751089	2.22698e-13	-2.27418e-10	-1.10886	3.60602e-06	-2.27418e-10	-1.18719	1.11947e-16	-2.27418e-10	-1.18743
41785067	rs117530017	2.00188e-13	-1.21542	-1.78145e-10	2.1909e-05	0.617106	-1.78145e-10	5.6416e-17	-1.8727	-1.78145e-10
41785287	rs9611572	1.85142e-13	-0.181839	-1.11172	6.08643e-07	-2.03284	-0.933475	5.26047e-12	9.94619	-0.375911
41785401	rs192279692	1.14012e-13	-1.77838	-1.78145e-10	1.7993e-06	-1.8824	-1.78145e-10	4.7753e-17	-2.03941	-1.78145e-10
41785735	rs73176692	1.7998e-13	-0.200751	-1.12108	5.9891e-07	-2.03156	-0.95088	5.34979e-12	9.99438	-0.407268
41785812	rs28604950	1.99434e-13	-0.0991559	-1.12004	5.99154e-07	-2.03312	-0.948912	4.87732e-12	9.89835	-0.403697
41786227	rs4822027	1.1824e-13	-0.64948	-1.09249	6.34019e-07	-2.02631	-0.899155	3.10587e-12	9.35877	-0.315419
41786788	rs73176694	1.83608e-13	-0.181839	-1.12004	5.9932e-07	-2.03284	-0.948912	5.11631e-12	9.94619	-0.403697
41787619	rs5751091	2.22455e-13	-2.27418e-10	-1.10996	3.60563e-06	-2.27418e-10	-1.1873	1.11948e-16	-2.27418e-10	-1.18742
41787676	rs9611573	1.8615e-13	-0.181839	-1.10628	6.14683e-07	-2.03284	-0.9236	5.35375e-12	9.94619	-0.358334
41787950	rs5758324	1.63744e-13	-0.287039	-1.12933	4.71815e-07	-2.03788	-1.18308	2.37435e-13	7.60623	-1.13403
41788933	rs146809238	4.98715e-13	-2.27418e-10	-0.302645	8.89692e-06	-2.27418e-10	-0.284088	2.7035e-16	-2.27418e-10	-0.305739
41789009	rs117382421	1.20481e-13	-1.72318	-1.78145e-10	1.58747e-06	-2.00765	-1.78145e-10	1.12096e-16	-1.1861	-1.78145e-10
41789191	rs117661753	1.18953e-13	-1.73595	-1.78145e-10	4.78213e-06	-0.904906	-1.78145e-10	1.25477e-16	-1.07333	-1.78145e-10
41789408	rs4822028	2.30025e-13	0.0513711	-1.12786	5.85808e-07	-2.04071	-0.96384	2.82173e-12	9.37836	-0.430954
41789816	rs5758325	2.44999e-13	-2.27418e-10	-1.01342	3.69284e-06	-2.27418e-10	-1.1634	1.1398e-16	-2.27418e-10	-1.16943
41790179	rs17365991	3.35018e-13	-0.700495	-1.78145e-10	2.01842e-06	-1.76748	-1.78145e-10	1.22776e-13	5.81266	-1.78145e-10
41790500	rs2273071	3.35819e-13	-0.0285224	-0.669584	1.97202e-06	-0.786656	-1.00408	2.04173e-17	-1.83872	-1.05036
41791045	rs60119330	2.65461e-13	0.193659	-1.12687	5.87594e-07	-2.03959	-0.961923	1.76441e-12	8.9053	-0.42743
41791200	rs74484224	2.02416e-13	-0.0843172	-1.12004	5.97298e-07	-2.03622	-0.948912	4.62793e-12	9.84586	-0.403697
41791536	rs2073167	4.35728e-14	-2.03883	-0.701419	1.44037e-06	-1.15475	-0.950144	3.68951e-13	7.69743	-0.784467
41792601	rs4141433	2.18961e-13	-1.12578	-1.78145e-10	3.55868e-06	-1.2004	-1.78145e-10	4.77004e-17	-2.04052	-1.78145e-10
41792641	rs5758327	2.12156e-13	-2.27418e-10	-1.15735	3.64094e-06	-2.27418e-10	-1.17755	1.13374e-16	-2.27418e-10	-1.17476
41792973	rs138454762	2.28893e-13	-2.27418e-10	-1.08142	4.27143e-06	-2.27418e-10	-1.01784	1.26813e-16	-2.27418e-10	-1.06274
41793032	rs9611576	4.03251e-14	-1.95088	-0.866821	4.64915e-06	0.126287	-1.0594	3.44588e-13	7.77216	-0.927515
41793090	rs9611577	1.96788e-13	-0.141073	-1.09148	6.25091e-07	-2.03305	-0.9066	5.70895e-12	9.98721	-0.335114
41794798	rs3747183	2.10572e-13	-2.27418e-10	-1.16485	3.65972e-06	-2.27418e-10	-1.17241	1.14028e-16	-2.27418e-10	-1.16901
41795842	rs144266115	5.59384e-13	-2.27418e-10	-0.187842	1.03248e-05	-2.27418e-10	-0.13524	3.06811e-16	-2.27418e-10	-0.179224
41796666	rs149726708	2.83006e-13	-2.27418e-10	-0.869211	5.45646e-06	-2.27418e-10	-0.772992	1.5869e-16	-2.27418e-10	-0.838506
41797547	rs132901	1.45509e-13	-0.439639	-1.0948	6.22505e-07	-2.04059	-0.903205	1.33637e-12	8.52249	-0.322472
41797758	rs132902	1.44003e-13	-0.439639	-1.10521	6.11121e-07	-2.04059	-0.921662	1.29373e-12	8.52249	-0.3549
41797824	rs132903	3.41026e-13	0.398352	-1.08107	2.12688e-06	-0.628239	-1.0869	2.1311e-17	-1.73222	-1.11402
41797846	rs78500963	9.19722e-14	-1.99319	-1.78145e-10	2.25386e-06	-1.65715	-1.78145e-10	6.18097e-16	0.521189	-1.78145e-10
41798520	rs202645	1.826e-13	-0.152993	-1.15439	5.55587e-07	-2.03866	-1.01887	1.43543e-12	8.80695	-0.535425
41798783	rs150256891	5.65293e-13	-2.27418e-10	-0.177335	1.04367e-05	-2.27418e-10	-0.12446	3.10066e-16	-2.27418e-10	-0.168671
41798896	rs132904	4.19592e-13	0.683088	-1.15848	5.52554e-07	-2.0347	-1.02829	1.33052e-12	8.74972	-0.554096
41799106	rs132905	3.64898e-13	0.551362	-1.16642	5.39387e-07	-2.03935	-1.04776	1.67057e-12	9.01678	-0.593559
41799767	rs132906	5.23806e-13	0.866187	-1.11975	4.72964e-07	-2.03956	-1.17897	3.20237e-13	7.89657	-1.12521
41799833	rs75784	4.16502e-13	0.683088	-1.16587	5.42666e-07	-2.0347	-1.04635	1.28275e-12	8.74972	-0.590656
41800678	rs169364	3.56813e-13	0.530087	-1.16755	5.37563e-07	-2.03981	-1.0507	1.73528e-12	9.06086	-0.599633
41800882	rs9611579	3.89971e-14	-2.03216	-0.819032	1.33782e-06	-1.14888	-1.02987	1.88714e-13	7.13337	-0.890834
41801032	rs5758330	2.33825e-13	-2.27418e-10	-1.06011	3.64745e-06	-2.27418e-10	-1.17576	1.12738e-16	-2.27418e-10	-1.18039
41801051	rs5758331	2.32097e-13	-2.27418e-10	-1.06752	3.63955e-06	-2.27418e-10	-1.17793	1.12551e-16	-2.27418e-10	-1.18205
41801056	rs143500677	2.25189e-13	-2.27418e-10	-1.09774	3.61441e-06	-2.27418e-10	-1.18486	1.12026e-16	-2.27418e-10	-1.18673
41801061	rs5758332	5.42553e-13	-2.27418e-10	-0.218393	6.19327e-06	-2.27418e-10	-0.64633	1.85721e-16	-2.27418e-10	-0.681209
41801063	rs187669426	5.92801e-13	-0.129819	-1.78145e-10	8.73179e-06	-0.302822	-1.78145e-10	4.93251e-17	-2.00702	-1.78145e-10
41801067	rs5758333	2.78773e-13	-2.27418e-10	-0.884282	3.9489e-06	-2.27418e-10	-1.09636	1.2092e-16	-2.27418e-10	-1.11032
41801068	rs5758334	2.68027e-13	-2.27418e-10	-0.923589	3.86711e-06	-2.27418e-10	-1.11728	1.18627e-16	-2.27418e-10	-1.12947
41801082	rs190147367	3.95338e-13	-2.27418e-10	-0.534938	7.22454e-06	-2.27418e-10	-0.492309	2.16477e-16	-2.27418e-10	-0.527972
41801268	rs132907	3.00086e-13	0.359011	-1.16962	5.34395e-07	-2.0402	-1.05622	2.47003e-12	9.42542	-0.611139
41801299	rs6002372	2.88393e-13	0.318199	-1.16855	5.36359e-07	-2.0394	-1.05335	2.71828e-12	9.51519	-0.60514
41801795	rs132908	2.93865e-13	0.33856	-1.17012	5.3386e-07	-2.03984	-1.05757	2.57597e-12	9.47027	-0.613985
41802031	rs132909	3.406e-13	0.485701	-1.16967	5.34182e-07	-2.04047	-1.05634	1.8818e-12	9.15369	-0.611406
41802438	rs75804965	3.19168e-13	-0.748961	-1.78145e-10	1.84676e-06	-1.85636	-1.78145e-10	9.15776e-13	7.82207	-1.78145e-10
41803279	rs5751094	3.40431e-13	0.485701	-1.17017	5.33457e-07	-2.04047	-1.0577	1.87643e-12	9.15369	-0.61426
41804040	rs140117309	5.96965e-13	-2.27418e-10	-0.122819	1.10368e-05	-2.27418e-10	-0.0685547	3.27514e-16	-2.27418e-10	-0.113926
41804160	rs132911	3.47859e-13	0.506788	-1.16967	5.34325e-07	-2.0402	-1.05634	1.80034e-12	9.10944	-0.611406
41804214	rs132912	3.47182e-13	0.506788	-1.17162	5.31453e-07	-2.0402	-1.06173	1.78001e-12	9.10944	-0.622765
41804716	rs28489620	2.15078e-13	-0.000495465	-1.14318	4.88857e-07	-2.02624	-1.15924	8.53849e-17	-0.319551	-1.13873
41805749	rs132914	3.54375e-13	0.530087	-1.17441	5.27362e-07	-2.03981	-1.06985	1.66641e-12	9.06086	-0.64013
41805782	rs132915	3.54224e-13	0.530087	-1.17484	5.26685e-07	-2.03981	-1.07114	1.66179e-12	9.06086	-0.642906
41806237	rs9637340	7.20033e-13	-2.27418e-10	0.0646186	1.84744e-05	-2.27418e-10	0.446595	4.80939e-16	-2.27418e-10	0.270285
41806596	rs117225655	7.20033e-13	-2.27418e-10	0.0646186	1.84744e-05	-2.27418e-10	0.446595	4.80939e-16	-2.27418e-10	0.270285
41806768	rs132916	6.50781e-13	1.06895	-1.10546	4.90326e-07	-2.00914	-1.17334	1.97027e-13	7.39472	-1.10908
41806772	rs117075904	9.23884e-14	-1.98868	-1.78145e-10	2.28252e-06	-1.64451	-1.78145e-10	6.38509e-16	0.55368	-1.78145e-10
41806808	rs71327134	8.9399e-14	-2.02157	-1.78145e-10	1.79306e-06	-1.88587	-1.78145e-10	1.55098e-16	-0.8614	-1.78145e-10
41806928	rs132917	3.51377e-13	0.530087	-1.18291	5.11815e-07	-2.03981	-1.09978	1.55826e-12	9.06086	-0.707229
41808162	rs183413369	8.7914e-14	-2.03832	-1.78145e-10	1.61914e-06	-1.9879	-1.78145e-10	1.1226e-16	-1.18464	-1.78145e-10
41808350	rs132918	4.12614e-13	0.683088	-1.17525	5.28703e-07	-2.0347	-1.07242	1.21408e-12	8.74972	-0.645676
41809623	rs202634	2.60004e-13	0.222952	-1.17693	5.26418e-07	-2.03374	-1.07771	3.13371e-12	9.70951	-0.657233
41809637	rs202635	3.38414e-13	0.485701	-1.17611	5.24268e-07	-2.04047	-1.07508	1.8079e-12	9.15369	-0.651469
41809842	rs192670811	7.10762e-13	-2.27418e-10	0.0516584	1.31958e-05	-2.27418e-10	0.110106	3.85913e-16	-2.27418e-10	0.0501555
41810170	rs132920	3.32122e-13	0.466934	-1.17611	5.24291e-07	-2.04042	-1.07508	1.53363e-12	8.98916	-0.651469
41811130	rs76529637	8.98694e-14	-2.01632	-1.78145e-10	1.91299e-06	-1.82112	-1.78145e-10	1.69359e-16	-0.773433	-1.78145e-10
41811620	rs202659	3.47878e-13	0.513282	-1.17611	5.24171e-07	-2.04065	-1.07508	2.58529e-12	9.51136	-0.651469
41812044	rs132921	3.9717e-13	0.646192	-1.17651	5.23968e-07	-2.03978	-1.07634	1.95364e-12	9.23397	-0.654218
41812084	rs132922	3.47328e-13	0.513282	-1.17769	5.21501e-07	-2.04065	-1.08019	2.55643e-12	9.51136	-0.662695
41812439	rs202661	3.967e-13	0.646192	-1.17769	5.21954e-07	-2.03978	-1.08019	1.93715e-12	9.23397	-0.662695
41812755	rs202662	3.9612e-13	0.646192	-1.17915	5.19356e-07	-2.03978	-1.08518	1.91574e-12	9.23397	-0.673806
41812819	rs202663	3.46691e-13	0.513282	-1.17953	5.1822e-07	-2.04065	-1.0865	2.52071e-12	9.51136	-0.676768
41813177	rs138793226	4.22992e-13	-2.27418e-10	-0.467325	7.74606e-06	-2.27418e-10	-0.422608	2.29748e-16	-2.27418e-10	-0.468471
41813886	rs202664	1.99889e-13	-0.0371167	-1.1798	5.18493e-07	-2.03913	-1.08749	1.4274e-12	8.94492	-0.679008
41814055	rs75208280	1.04609e-13	-0.721587	-1.14286	5.89168e-07	-1.84593	-1.15291	3.2593e-13	7.89745	-1.10847
41814401	rs202665	2.03195e-13	-0.0188937	-1.18162	5.14685e-07	-2.03961	-1.09439	1.34664e-12	8.90238	-0.694716
41814719	rs202666	1.9947e-13	-0.0371167	-1.1819	5.14344e-07	-2.03913	-1.09552	1.40147e-12	8.94492	-0.69734
41815116	rs2009960	2.91723e-13	0.238363	-1.07724	1.88576e-06	-0.749341	-1.08612	2.01386e-17	-1.78737	-1.11544
41815609	rs2899345	3.38779e-14	-1.98114	-1.01077	1.77742e-06	-0.980193	-0.914436	1.64506e-13	6.8209	-0.715649
41815841	rs76773670	2.10271e-13	-2.27418e-10	-1.16628	3.70276e-06	-2.27418e-10	-1.16071	1.13562e-16	-2.27418e-10	-1.1731
41815938	rs5758341	3.76475e-14	-1.91518	-0.971234	2.54397e-06	-0.682741	-0.853327	8.77049e-13	8.41285	-0.63399
41816042	rs5758342	3.52452e-14	-1.96247	-0.989878	2.15135e-06	-0.827089	-0.876606	6.0393e-13	8.06983	-0.664072
41816110	rs118070243	4.83909e-14	-1.64681	-0.988555	5.66044e-07	-2.01954	-1.01933	4.29646e-17	-1.10103	-1.04405
41816652	rs5758343	1.40137e-13	-0.387982	-1.18407	5.32048e-07	-1.9956	-1.10522	4.04775e-12	10.0283	-0.720076
41817685	rs5758344	1.52086e-13	-0.302813	-1.18742	5.08883e-07	-2.00843	-1.1369	2.9776e-12	9.8021	-0.800929
41817878	rs5758345	1.52089e-13	-0.302813	-1.1874	5.08457e-07	-2.00843	-1.13774	2.97068e-12	9.8021	-0.803256
41818084	rs13057284	8.81405e-14	-2.03575	-1.78145e-10	1.55299e-06	-2.02961	-1.78145e-10	5.99482e-17	-1.81198	-1.78145e-10
41818234	rs2413643	1.47105e-13	-0.336473	-1.18706	5.07919e-07	-2.00365	-1.14358	3.19218e-12	9.89056	-0.819804
41818276	rs2413644	1.47142e-13	-0.336473	-1.18681	5.06739e-07	-2.00365	-1.1459	3.17057e-12	9.89056	-0.826595
41818285	rs5751100	2.11014e-13	-2.27418e-10	-1.16276	3.64999e-06	-2.27418e-10	-1.17507	1.13746e-16	-2.27418e-10	-1.17149
41819667	rs420071	1.39584e-13	-0.390364	-1.18565	5.2016e-07	-1.97077	-1.15264	2.60421e-12	9.71422	-0.847039
41819800	rs36100462	4.00591e-13	0.469937	-0.991676	2.13984e-06	-0.712117	-0.996944	2.35221e-17	-1.71585	-1.03167
41819960	rs12165508	2.2898e-13	0.0954236	-1.17647	4.81103e-07	-2.01783	-1.18363	3.66997e-13	8.08521	-1.17756
41820541	rs2142505	1.48229e-13	-0.336473	-1.17945	4.95667e-07	-2.00365	-1.16799	2.94681e-12	9.89056	-0.899784
41820790	rs8136682	2.12861e-13	-2.27418e-10	-1.15404	3.62716e-06	-2.27418e-10	-1.18134	1.13047e-16	-2.27418e-10	-1.17765
41821019	rs5758347	1.48985e-13	-0.336473	-1.17436	4.92534e-07	-2.00365	-1.17433	2.8707e-12	9.89056	-0.92595
41821216	rs6002378	1.46777e-13	-0.353177	-1.17259	4.92952e-07	-2.00114	-1.176	2.97806e-12	9.93491	-0.933581
41821253	rs6002379	1.38754e-13	-0.406967	-1.17501	5.11106e-07	-1.9673	-1.17367	2.52343e-12	9.75869	-0.923011
41821423	rs6002380	1.44659e-13	-0.371455	-1.16884	4.92935e-07	-1.99828	-1.17889	3.08249e-12	9.98378	-0.947987
41821460	rs6002381	1.47017e-13	-0.353177	-1.17095	4.91485e-07	-2.00114	-1.17898	2.9358e-12	9.93491	-0.947875
41821993	rs202613	1.47894e-13	-0.353177	-1.16501	4.904e-07	-2.00114	-1.18119	2.89775e-12	9.93491	-0.960921
41822150	rs202614	1.48063e-13	-0.353177	-1.16386	4.90115e-07	-2.00114	-1.18177	2.88739e-12	9.93491	-0.964502
41822221	rs202616	1.48149e-13	-0.353177	-1.16328	4.89977e-07	-2.00114	-1.18205	2.88225e-12	9.93491	-0.966281
41822305	rs188057	1.48334e-13	-0.353177	-1.16203	4.897e-07	-2.00114	-1.18262	2.87157e-12	9.93491	-0.969996
41822534	rs138020564	8.79693e-13	-2.27418e-10	0.264895	1.75182e-05	-2.27418e-10	0.393448	4.5834e-16	-2.27418e-10	0.222155
41822725	rs138772877	9.04384e-14	-2.01001	-1.78145e-10	2.62408e-06	-1.50506	-1.78145e-10	2.19043e-16	-0.516188	-1.78145e-10
41822793	rs202617	1.48701e-13	-0.353177	-1.15957	4.89214e-07	-2.00114	-1.18361	2.85156e-12	9.93491	-0.976987
41822856	rs202618	1.47115e-13	-0.364596	-1.15887	4.87056e-07	-2.00531	-1.18386	2.84924e-12	9.936	-0.97889
41822934	rs141523772	9.37999e-14	-1.97351	-1.78145e-10	1.68822e-06	-1.94612	-1.78145e-10	4.97046e-17	-1.99936	-1.78145e-10
41823626	rs202619	1.51408e-13	-0.336473	-1.15823	4.87755e-07	-2.00365	-1.18408	2.718e-12	9.89056	-0.980612
41823803	rs9611588	3.64221e-14	-2.03082	-0.888686	1.56025e-06	-0.958425	-1.06652	1.6665e-13	7.0593	-0.941112
41824836	rs202620	1.51707e-13	-0.336473	-1.15625	4.87451e-07	-2.00365	-1.18471	2.7041e-12	9.89056	-0.985738
41825342	rs202622	1.51809e-13	-0.336473	-1.15558	4.87356e-07	-2.00365	-1.1849	2.69952e-12	9.89056	-0.987433
41826108	rs9611589	3.60143e-14	-2.02727	-0.903494	1.59998e-06	-0.923932	-1.07587	1.8163e-13	7.15881	-0.95454
41826440	rs202623	1.51912e-13	-0.336473	-1.1549	4.87265e-07	-2.00365	-1.18509	2.69497e-12	9.89056	-0.98912
41826802	rs202624	1.54484e-13	-0.319685	-1.1549	4.86083e-07	-2.00608	-1.18509	2.57827e-12	9.84629	-0.98912
41827082	rs202625	1.52027e-13	-0.336473	-1.15415	4.87169e-07	-2.00365	-1.18529	2.68999e-12	9.89056	-0.990969
41827589	rs169362	2.26277e-13	0.0762687	-1.16919	4.8081e-07	-2.0158	-1.18627	3.85257e-13	8.12705	-1.17084
41828111	rs5751101	1.44361e-13	-0.355608	-1.18675	4.97747e-07	-2.00397	-1.16349	2.3315e-12	9.72308	-0.96651
41828577	rs5758349	2.14617e-13	-2.27418e-10	-1.14582	3.62375e-06	-2.27418e-10	-1.18228	1.12647e-16	-2.27418e-10	-1.1812
41829149	rs7285041	1.546e-13	-0.319685	-1.15415	4.85987e-07	-2.00608	-1.18529	2.57351e-12	9.84629	-0.990969
41829794	rs6609	1.52027e-13	-0.336473	-1.15415	4.87169e-07	-2.00365	-1.18529	2.68999e-12	9.89056	-0.990969
41830212	rs9611591	2.50261e-13	0.174881	-1.16706	4.76061e-07	-2.02526	-1.18674	3.12129e-13	7.91452	-1.16881
41830708	rs41276315	9.45753e-14	-1.96528	-1.78145e-10	1.97336e-06	-1.79006	-1.78145e-10	4.31072e-16	0.160821	-1.78145e-10
41830874	rs41276317	3.05739e-13	-0.791947	-1.78145e-10	1.81742e-06	-1.87237	-1.78145e-10	8.12691e-13	7.70265	-1.78145e-10
41831267	rs5758350	2.14548e-13	-2.27418e-10	-1.14614	3.62044e-06	-2.27418e-10	-1.1832	1.12668e-16	-2.27418e-10	-1.18101
41831322	rs41276319	1.42673e-12	0.748461	-1.78145e-10	6.40495e-06	-0.612722	-1.78145e-10	2.61655e-12	8.87191	-1.78145e-10
41833116	rs202641	1.53704e-13	-0.323213	-1.15644	5.01101e-07	-1.97609	-1.18465	1.99878e-12	9.58786	-0.985267
41833527	rs202642	1.43721e-13	-0.390364	-1.15644	5.03772e-07	-1.97077	-1.18465	2.268e-12	9.71422	-0.985267
41833822	rs180801677	2.8834e-13	-2.27418e-10	-0.85054	4.77109e-06	-2.27418e-10	-0.907218	1.50583e-16	-2.27418e-10	-0.890944
41834212	rs11705613	1.18598e-13	-1.73894	-1.78145e-10	1.53624e-06	-2.04046	-1.78145e-10	4.81901e-17	-2.0303	-1.78145e-10
41834431	rs5751102	4.64354e-13	-2.27418e-10	-0.374032	6.64073e-06	-2.27418e-10	-0.576571	2.17818e-16	-2.27418e-10	-0.521797
41834778	rs148597404	2.58087e-13	-2.27418e-10	-0.961381	5.23233e-06	-2.27418e-10	-0.814936	1.36396e-16	-2.27418e-10	-0.989892
41835452	rs2011790	1.56796e-13	-0.302813	-1.15692	4.85225e-07	-2.00843	-1.18451	2.47938e-12	9.8021	-0.984036
41835544	rs79005	1.46095e-13	-0.372001	-1.15842	5.0222e-07	-1.97449	-1.18402	2.17115e-12	9.6654	-0.98009
41837403	rs5758351	2.13244e-13	-2.27418e-10	-1.15224	3.62615e-06	-2.27418e-10	-1.18162	1.12899e-16	-2.27418e-10	-1.17897
41837541	rs202650	1.48e-13	-0.355218	-1.16225	5.01317e-07	-1.97778	-1.18252	2.09947e-12	9.6211	-0.969367
41838792	rs202652	1.50428e-13	-0.33835	-1.16285	4.99846e-07	-1.981	-1.18225	2.01224e-12	9.57689	-0.967583
41839714	rs169365	1.51621e-13	-0.337315	-1.15598	4.92216e-07	-1.99408	-1.18455	2.65146e-12	9.8859	-1.00073
41840032	rs57738230	3.10098e-13	-2.27418e-10	-0.777791	5.27107e-06	-2.27418e-10	-0.807559	1.59728e-16	-2.27418e-10	-0.831986
41840158	rs202653	1.50518e-13	-0.33835	-1.16225	4.99711e-07	-1.981	-1.18252	2.00865e-12	9.57689	-0.969367
41840407	rs106860	1.59749e-13	-0.284157	-1.15692	4.8402e-07	-2.01091	-1.18451	2.36196e-12	9.75358	-0.984036
41841034	rs202654	2.29533e-13	0.0954236	-1.17405	4.80409e-07	-2.01783	-1.18508	3.68116e-13	8.08521	-1.17451
41841564	rs202655	1.53579e-13	-0.321395	-1.15907	4.9752e-07	-1.98412	-1.18379	1.90473e-12	9.53275	-0.97835
41842203	rs202656	1.65993e-13	-0.249977	-1.15276	4.81421e-07	-2.01518	-1.18562	2.14093e-12	9.6656	-0.994308
41844786	rs202657	1.56871e-13	-0.310932	-1.14832	4.95553e-07	-1.9854	-1.18647	2.64782e-12	9.88811	-1.00432
41845916	rs74494452	2.11749e-13	-2.27418e-10	-1.15928	4.01357e-06	-2.27418e-10	-1.08011	1.22865e-16	-2.27418e-10	-1.09437
41846327	rs5751103	2.5532e-13	-2.27418e-10	-0.972161	3.7587e-06	-2.27418e-10	-1.14572	1.15762e-16	-2.27418e-10	-1.15392
41847190	rs202626	1.63438e-13	-0.268292	-1.14995	4.91799e-07	-1.99328	-1.1862	1.62519e-12	9.39642	-1.00074
41847367	rs202627	1.60806e-13	-0.285512	-1.14897	4.93634e-07	-1.99041	-1.18534	1.69311e-12	9.44032	-1.00369
41848204	rs34659985	8.81693e-14	-2.03542	-1.78145e-10	2.03405e-06	-1.75976	-1.78145e-10	1.46174e-16	-0.920659	-1.78145e-10
41849430	rs11704973	1.12041e-13	-1.79582	-1.78145e-10	1.53793e-06	-2.03936	-1.78145e-10	4.88744e-17	-2.0162	-1.78145e-10
41849513	rs202628	1.56962e-13	-0.304355	-1.15432	4.95289e-07	-1.98716	-1.18524	1.80054e-12	9.48869	-0.990549
41849718	rs9607804	1.31779e-12	0.669031	-1.78145e-10	6.05207e-06	-0.669393	-1.78145e-10	2.23487e-12	8.71424	-1.78145e-10
41849975	rs202629	1.52014e-13	-0.337789	-1.15292	4.96363e-07	-1.98466	-1.18558	1.58804e-12	9.36648	-0.993921
41850230	rs202630	1.34748e-13	-0.467076	-1.14419	5.08896e-07	-1.9583	-1.187	3.22536e-12	10.094	-1.01293
41850500	rs79008	1.32804e-13	-0.483272	-1.14253	5.10736e-07	-1.95455	-1.18715	3.36316e-12	10.1392	-1.01623
41850572	rs75105677	1.63592e-13	-1.41731	-1.78145e-10	2.5817e-05	0.78124	-1.78145e-10	3.52251e-15	2.26147	-1.78145e-10
41851072	rs183401073	1.10129e-13	-1.81303	-1.78145e-10	1.54045e-06	-2.03772	-1.78145e-10	4.91618e-17	-2.01034	-1.78145e-10
41852479	rs202636	1.42609e-13	-0.416133	-1.13844	5.03057e-07	-1.96947	-1.18738	2.77344e-12	9.9541	-1.02395
41852583	rs8136635	3.31429e-14	-2.04061	-0.973237	1.2536e-06	-1.1263	-1.11748	1.04168e-13	6.66555	-1.01724
41852730	rs191024404	1.87548e-12	1.02194	-1.78145e-10	1.35394e-05	0.13581	-1.78145e-10	8.92363e-16	0.888417	-1.78145e-10
41852732	rs5758361	2.58121e-13	-2.27418e-10	-0.96125	3.77708e-06	-2.27418e-10	-1.14084	1.16271e-16	-2.27418e-10	-1.14953
41852733	rs182176519	1.87548e-12	1.02194	-1.78145e-10	1.35394e-05	0.13581	-1.78145e-10	8.92363e-16	0.888417	-1.78145e-10
41853928	rs202637	6.79882e-14	-1.28052	-1.01482	1.09711e-06	-1.22139	-1.15573	6.04802e-12	10.8496	-1.13979
41854044	rs11090048	4.72814e-13	-2.27418e-10	-0.355977	6.71602e-06	-2.27418e-10	-0.565297	2.33672e-16	-2.27418e-10	-0.451539
41854068	rs145907220	2.081e-13	-2.27418e-10	-1.17666	3.7675e-06	-2.27418e-10	-1.14338	1.12243e-16	-2.27418e-10	-1.18479
41854446	rs9607805	7.71757e-14	-1.08818	-1.08042	4.9642e-07	-2.01977	-1.15036	9.28203e-09	18.0895	-1.0436
41855458	rs202638	1.99107e-13	-0.0524999	-1.16833	4.70879e-07	-2.03642	-1.18652	3.9026e-13	8.13878	-1.16967
41856137	rs202639	1.55031e-13	-0.348407	-1.12265	4.96504e-07	-1.98282	-1.18714	2.26813e-12	9.77264	-1.04363
41856785	rs111452936	3.76604e-13	-0.583484	-1.78145e-10	5.03391e-06	-0.853596	-1.78145e-10	4.77462e-17	-2.03956	-1.78145e-10
41857100	rs185353318	5.00526e-13	-0.29902	-1.78145e-10	6.961e-06	-0.529469	-1.78145e-10	5.37185e-17	-1.9217	-1.78145e-10
41857453	rs151168343	8.81009e-14	-2.0362	-1.78145e-10	4.31262e-06	-1.00825	-1.78145e-10	6.47875e-16	0.568242	-1.78145e-10
41857812	rs5751107	1.98781e-13	-0.102749	-1.11973	4.76562e-07	-2.02404	-1.18691	1.72898e-12	9.50549	-1.0479
41858035	rs5751108	1.84214e-13	-0.178856	-1.11973	4.77101e-07	-2.02291	-1.18691	1.69599e-12	9.48623	-1.0479
41858372	rs146838820	5.32885e-13	-2.27418e-10	-0.236374	9.82318e-06	-2.27418e-10	-0.185048	2.92215e-16	-2.27418e-10	-0.227967
41858657	rs5758365	1.58688e-13	-0.329997	-1.11774	4.95049e-07	-1.98616	-1.18673	2.14558e-12	9.72418	-1.05072
41859556	rs6002385	1.92389e-13	-0.14365	-1.11151	4.7599e-07	-2.02617	-1.18598	1.53729e-12	9.3992	-1.05913
41859661	rs6002386	1.72715e-13	-0.243312	-1.11973	4.87967e-07	-2.00039	-1.18691	1.72078e-12	9.50074	-1.0479
41860864	rs79009	1.58847e-13	-0.329997	-1.11674	4.95101e-07	-1.98616	-1.18662	2.14259e-12	9.72418	-1.05211
41861232	rs5758366	2.18917e-13	-2.27418e-10	-1.12599	3.60702e-06	-2.27418e-10	-1.18691	1.12097e-16	-2.27418e-10	-1.18609
41862288	rs5758368	1.96822e-13	-0.105841	-1.12654	4.80333e-07	-2.01572	-1.18735	1.04983e-12	8.99637	-1.03769
41862687	rs118188202	2.18106e-13	-2.27418e-10	-1.1297	4.00667e-06	-2.27418e-10	-1.08183	1.21451e-16	-2.27418e-10	-1.10594
41863256	rs145693596	4.95859e-12	-2.27418e-10	1.9942	0.000124364	-2.27418e-10	2.35342	3.14861e-15	-2.27418e-10	2.14926
41863423	rs202631	1.96455e-13	-0.105841	-1.1284	4.80305e-07	-2.01572	-1.1874	1.05295e-12	8.99637	-1.03472
41863690	rs11705068	7.76801e-14	-0.975189	-1.18689	6.66445e-07	-1.68832	-1.18727	1.45568e-17	-2.04067	-1.18673
41864190	rs9611597	3.18401e-13	-0.751366	-1.78145e-10	1.84752e-06	-1.85595	-1.78145e-10	8.4589e-17	-1.46765	-1.78145e-10
41864216	rs505533	3.42439e-13	0.491961	-1.17055	4.69329e-07	-2.04029	-1.18596	1.64247e-13	7.27547	-1.1718
41865334	rs117369326	9.03399e-14	-2.0111	-1.78145e-10	2.10571e-06	-1.72514	-1.78145e-10	4.60391e-16	0.22662	-1.78145e-10
41865739	rs2008065	1.55275e-13	-1.46948	-1.78145e-10	1.56029e-06	-2.02492	-1.78145e-10	1.39206e-16	-0.969499	-1.78145e-10
41865792	rs2267431	2.28946e-13	-2.27418e-10	-1.08119	3.61512e-06	-2.27418e-10	-1.18467	1.12171e-16	-2.27418e-10	-1.18543
41865809	rs19573	2.08053e-13	-0.0512951	-1.12559	4.77582e-07	-2.0215	-1.18731	9.21421e-13	8.86738	-1.03916
41866938	rs79011	2.18141e-13	0.0211263	-1.15066	4.7546e-07	-2.02792	-1.18535	8.16951e-13	8.69996	-0.992083
41867377	rs727563	4.57456e-13	0.773387	-1.16239	4.70388e-07	-2.03658	-1.18741	9.86583e-14	6.75734	-1.16338
41869268	rs11912852	3.40882e-13	0.40171	-1.08485	1.85289e-06	-0.761621	-1.09142	2.11373e-17	-1.74009	-1.11432
41870233	rs138168155	9.25774e-14	-1.98663	-1.78145e-10	1.59912e-06	-2.00034	-1.78145e-10	2.30614e-16	-0.464709	-1.78145e-10
41870748	rs5758370	2.73598e-13	-2.27418e-10	-0.90302	3.89161e-06	-2.27418e-10	-1.11097	1.19314e-16	-2.27418e-10	-1.1237
41870814	rs5758371	2.18667e-13	-2.27418e-10	-1.12713	3.60656e-06	-2.27418e-10	-1.18704	1.12107e-16	-2.27418e-10	-1.186
41871463	rs9611598	1.70736e-13	-1.37456	-1.78145e-10	2.19363e-06	-1.68424	-1.78145e-10	1.69863e-14	3.83471	-1.78145e-10
41872224	rs5758372	2.74443e-13	-2.27418e-10	-0.899937	3.90901e-06	-2.27418e-10	-1.10651	1.19593e-16	-2.27418e-10	-1.12136
41874383	rs144903287	9.31541e-14	-1.98042	-1.78145e-10	1.58659e-06	-2.00821	-1.78145e-10	5.29071e-17	-1.93692	-1.78145e-10
41875008	rs75840190	9.7447e-14	-1.93537	-1.78145e-10	1.5374e-06	-2.0397	-1.78145e-10	6.0967e-17	-1.79512	-1.78145e-10
41875804	rs2267432	3.37837e-13	0.205993	-0.898109	1.6303e-06	-0.931292	-1.04974	7.58728e-16	1.65367	-0.927477
41875922	rs147498696	1.00685e-13	-1.90268	-1.78145e-10	1.5443e-06	-2.03522	-1.78145e-10	2.12146e-16	-0.548181	-1.78145e-10
41877772	rs2267433	2.71955e-13	-2.27418e-10	-0.909041	3.88975e-06	-2.27418e-10	-1.11145	1.1929e-16	-2.27418e-10	-1.1239
41877989	rs169361	1.45142e-13	-0.355417	-1.18155	4.84443e-07	-2.04046	-1.15409	1.28681e-12	9.04723	-0.88501
41878367	rs78851025	4.89458e-13	-0.321381	-1.78145e-10	6.21641e-06	-0.6426	-1.78145e-10	5.14739e-17	-1.96438	-1.78145e-10
41878595	rs2267434	2.18717e-13	-2.27418e-10	-1.1269	3.60583e-06	-2.27418e-10	-1.18724	1.12045e-16	-2.27418e-10	-1.18655
41880770	rs5751114	2.17358e-13	-2.27418e-10	-1.13313	3.60827e-06	-2.27418e-10	-1.18656	1.1216e-16	-2.27418e-10	-1.18553
41881479	rs139263645	2.745e-13	-2.27418e-10	-0.899726	3.90451e-06	-2.27418e-10	-1.10766	1.19914e-16	-2.27418e-10	-1.11868
41881602	rs143426938	8.05521e-10	7.08457	-1.78145e-10	9.82186e-06	-0.185182	-1.78145e-10	1.03267e-15	1.03445	-1.78145e-10
41883794	rs2267435	2.17825e-13	-2.27418e-10	-1.13099	3.60681e-06	-2.27418e-10	-1.18697	1.121e-16	-2.27418e-10	-1.18606
41884954	rs738140	1.90365e-13	-0.136929	-1.12881	5.32512e-07	-2.00496	-1.09498	3.47696e-16	1.06532	-1.11945
41885342	rs150759108	6.50671e-13	-2.27418e-10	-0.0366742	1.45e-05	-2.27418e-10	0.204355	4.43478e-16	-2.27418e-10	0.189192
41885965	rs111298407	4.40879e-13	-0.425908	-1.78145e-10	5.21745e-06	-0.817784	-1.78145e-10	4.76896e-17	-2.04074	-1.78145e-10
41887325	rs2284080	2.20811e-13	-2.27418e-10	-1.11737	3.60524e-06	-2.27418e-10	-1.1874	1.11958e-16	-2.27418e-10	-1.18733
41888112	rs9607809	1.03774e-12	0.430126	-1.78145e-10	5.11427e-06	-0.837757	-1.78145e-10	1.38094e-12	8.23282	-1.78145e-10
41889039	rs148341302	9.13448e-14	-2.00004	-1.78145e-10	1.75483e-06	-1.90742	-1.78145e-10	5.10504e-17	-1.97264	-1.78145e-10
41890565	rs142752746	1.5332e-13	-1.48215	-1.78145e-10	1.5546e-06	-2.02858	-1.78145e-10	8.73076e-17	-1.43602	-1.78145e-10
41892836	rs73178613	3.11475e-13	-0.77336	-1.78145e-10	2.83394e-06	-1.42812	-1.78145e-10	4.92993e-17	-2.00754	-1.78145e-10
41893131	rs138420756	1.73151e-13	-1.36051	-1.78145e-10	4.39534e-06	-0.989248	-1.78145e-10	7.54068e-17	-1.58256	-1.78145e-10
41893652	rs145174105	2.17368e-13	-1.13309	-1.78145e-10	3.79823e-06	-1.13526	-1.78145e-10	1.3062e-15	1.26942	-1.78145e-10
41894040	rs192756643	8.8207e-14	-2.03499	-1.78145e-10	1.64678e-06	-1.97097	-1.78145e-10	1.15933e-16	-1.15244	-1.78145e-10
41894338	rs115220961	8.55443e-13	-2.27418e-10	0.236941	1.55811e-05	-2.27418e-10	0.276265	4.64404e-16	-2.27418e-10	0.2353
41895054	rs137829	6.48939e-13	-0.0393403	-1.78145e-10	7.3895e-06	-0.469733	-1.78145e-10	5.32224e-17	-1.93098	-1.78145e-10
41895409	rs2076196	1.59508e-13	-0.327713	-1.11487	7.01841e-07	-1.63713	-1.18671	1.1164e-16	-0.0406322	-1.14954
41896309	rs5758375	1.86379e-12	2.07212	-1.05643	1.80958e-06	-0.705053	-1.17164	6.40608e-17	-0.569836	-1.17579
41896314	rs111897748	4.63899e-13	-2.27418e-10	-0.375012	8.62904e-06	-2.27418e-10	-0.314659	3.01458e-16	-2.27418e-10	-0.196824
41897987	rs117078955	1.93019e-13	-1.25189	-1.78145e-10	7.60283e-06	-0.441272	-1.78145e-10	5.77312e-16	0.452927	-1.78145e-10
41898212	rs143635032	2.02221e-13	-1.20532	-1.78145e-10	8.12183e-06	-0.375237	-1.78145e-10	6.26826e-16	0.535214	-1.78145e-10
41898505	rs117557650	9.71098e-13	-2.27418e-10	0.363748	1.88921e-05	-2.27418e-10	0.468954	5.00042e-16	-2.27418e-10	0.309236
41899250	rs78283941	9.11611e-13	-2.27418e-10	0.300535	1.49802e-05	-2.27418e-10	0.236938	2.03352e-16	-2.27418e-10	-0.590519
41899369	rs146585608	3.83925e-13	-0.564232	-1.78145e-10	1.98787e-06	-1.78273	-1.78145e-10	1.50919e-12	8.32163	-1.78145e-10
41899543	rs5751116	2.88656e-13	-2.27418e-10	-0.849443	5.81817e-06	-2.27418e-10	-0.708807	1.59913e-16	-2.27418e-10	-0.830828
41899598	rs111825235	1.70151e-12	0.832126	0.0924667	4.64899e-06	-1.08804	0.154899	2.50739e-13	5.92777	0.598938
41899624	rs147429703	2.15386e-13	-2.27418e-10	-1.14225	3.79313e-06	-2.27418e-10	-1.1366	1.18059e-16	-2.27418e-10	-1.13427
41900093	rs2284081	2.25438e-13	-2.27418e-10	-1.09663	3.61188e-06	-2.27418e-10	-1.18556	1.12046e-16	-2.27418e-10	-1.18655
41900439	rs5751117	2.26388e-13	-2.27418e-10	-1.09243	3.61125e-06	-2.27418e-10	-1.18574	1.12018e-16	-2.27418e-10	-1.18679
41901844	rs145163491	2.43321e-13	-2.27418e-10	-1.0203	4.02847e-06	-2.27418e-10	-1.07641	1.28903e-16	-2.27418e-10	-1.0464
41902503	rs137830	1.66431e-13	-0.230827	-1.16927	4.74742e-07	-2.04019	-1.17459	7.67194e-13	8.58954	-0.944502
41903040	rs17002487	2.285e-13	-2.27418e-10	-1.08314	3.61756e-06	-2.27418e-10	-1.18399	1.12191e-16	-2.27418e-10	-1.18525
41903743	rs2076199	4.67081e-13	0.782872	-1.15105	4.71766e-07	-2.03498	-1.18608	7.12599e-14	6.41901	-1.15038
41903813	rs137831	4.2522e-13	0.648479	-1.11055	4.79162e-07	-2.03192	-1.17359	9.04338e-14	6.61809	-1.11117
41905278	rs2267436	1.98248e-13	-0.449993	-0.775166	8.45693e-07	-1.66256	-0.974829	1.7536e-16	0.097913	-0.836526
41906325	rs2413646	1.81307e-13	-0.144941	-1.16954	4.75944e-07	-2.03789	-1.17436	7.1896e-13	8.52361	-0.943502
41906827	rs76120255	1.51142e-13	-1.49646	-1.78145e-10	2.08101e-06	-1.73694	-1.78145e-10	4.90583e-17	-2.01245	-1.78145e-10
41907072	rs113912518	4.27107e-13	-0.457645	-1.78145e-10	5.27536e-06	-0.806746	-1.78145e-10	4.77857e-17	-2.03873	-1.78145e-10
41907148	rs2413647	1.61881e-13	-0.258272	-1.16954	4.76113e-07	-2.03753	-1.17436	1.19709e-12	9.03345	-0.943502
41907285	rs203321	5.78625e-13	-0.154024	-1.78145e-10	8.978e-06	-0.275016	-1.78145e-10	5.89829e-17	-1.82821	-1.78145e-10
41908405	rs9611602	1.77308e-13	-0.17041	-1.16638	4.73692e-07	-2.04016	-1.17683	9.54564e-13	8.81814	-0.954586
41909029	rs143174549	1.59273e-13	-1.44406	-1.78145e-10	1.54123e-06	-2.03721	-1.78145e-10	5.83891e-17	-1.83833	-1.78145e-10
41909344	rs3827359	2.24695e-13	-2.27418e-10	-1.09994	3.60872e-06	-2.27418e-10	-1.18644	1.11989e-16	-2.27418e-10	-1.18705
41910244	rs1569516	1.56767e-13	-0.293539	-1.16638	4.75739e-07	-2.03585	-1.17683	1.29347e-12	9.12197	-0.954586
41910338	rs117531961	9.48576e-14	-1.9623	-1.78145e-10	2.02037e-06	-1.76651	-1.78145e-10	4.78535e-17	-2.03731	-1.78145e-10
41911525	rs1799932	2.76239e-14	-2.0245	-1.1715	9.13914e-07	-1.3872	-1.17261	4.09747e-14	5.90028	-1.18502
41912750	rs9611603	1.80462e-13	-0.152224	-1.16693	4.7375e-07	-2.04044	-1.17643	9.15478e-13	8.77447	-0.952726
41913413	rs9619974	2.77699e-14	-2.01525	-1.17548	8.72908e-07	-1.43825	-1.16747	3.41567e-14	5.71977	-1.18651
41913477	rs203320	4.40155e-13	0.713775	-1.14133	4.70208e-07	-2.03967	-1.1847	1.10388e-13	6.84871	-1.14241
41913844	rs17367716	1.65772e-13	-0.240509	-1.16356	4.73725e-07	-2.03824	-1.17868	1.12264e-12	8.98933	-0.96359
41914434	rs41276321	8.78746e-14	-2.03877	-1.78145e-10	2.49074e-06	-1.55721	-1.78145e-10	1.28691e-15	1.25454	-1.78145e-10
41914453	rs117944968	2.07143e-13	-2.27418e-10	-1.18127	3.63099e-06	-2.27418e-10	-1.18029	1.13234e-16	-2.27418e-10	-1.176
41914593	rs203319	4.19796e-13	0.645618	-1.12053	4.75523e-07	-2.0347	-1.17844	9.4079e-14	6.66679	-1.12036
41914860	rs203318	5.89679e-13	1.00792	-1.14302	4.79012e-07	-2.02069	-1.18513	4.91489e-14	6.04125	-1.1441
41915329	rs11090049	1.88776e-13	-0.1061	-1.16802	4.74307e-07	-2.04009	-1.1756	9.50853e-13	8.80864	-0.948983
41916001	rs9611604	1.67105e-13	-0.231588	-1.16447	4.72893e-07	-2.04057	-1.17811	1.07549e-12	8.94359	-0.96076
41917693	rs117861955	3.42146e-13	-0.679441	-1.78145e-10	0.000677077	4.04799	-1.78145e-10	3.83648e-13	6.95203	-1.78145e-10
41917920	rs112622778	2.57832e-13	-0.962372	-1.78145e-10	3.9261e-06	-1.10214	-1.78145e-10	6.50735e-17	-1.72994	-1.78145e-10
41918030	rs191267111	1.08689e-13	-1.82619	-1.78145e-10	1.54277e-06	-2.03621	-1.78145e-10	4.77246e-17	-2.04001	-1.78145e-10
41918612	rs1960182	2.86378e-13	-2.27418e-10	-0.857368	4.00398e-06	-2.27418e-10	-1.0825	1.22681e-16	-2.27418e-10	-1.09587
41919330	rs12484694	1.75844e-13	-0.17041	-1.17467	4.77332e-07	-2.04016	-1.16917	9.85661e-13	8.81814	-0.922528
41921665	rs73178621	1.58842e-13	-0.275949	-1.17082	4.77032e-07	-2.03674	-1.17323	1.25724e-12	9.07766	-0.938691
41922108	rs78687674	2.10873e-13	-2.27418e-10	-1.16342	3.94815e-06	-2.27418e-10	-1.09655	1.2172e-16	-2.27418e-10	-1.10373
41922643	rs146824396	9.0927e-14	-2.00462	-1.78145e-10	2.03412e-06	-1.75973	-1.78145e-10	2.05422e-16	-0.580389	-1.78145e-10
41923121	rs62236521	1.98338e-13	-1.2247	-1.78145e-10	4.31707e-06	-1.00722	-1.78145e-10	2.30103e-15	1.83566	-1.78145e-10
41923644	rs17367849	1.92374e-13	-0.0896785	-1.16556	4.73262e-07	-2.0405	-1.17739	9.62069e-13	8.82866	-0.957277
41923651	rs203316	2.23496e-13	-2.27418e-10	-1.10528	3.60655e-06	-2.27418e-10	-1.18704	1.11957e-16	-2.27418e-10	-1.18734
41925535	rs4822032	3.33263e-13	0.420826	-1.12657	4.72856e-07	-2.0389	-1.17985	1.39608e-13	7.06826	-1.12712
41926050	rs139578425	2.10092e-13	-2.27418e-10	-1.16713	3.72345e-06	-2.27418e-10	-1.15514	1.13018e-16	-2.27418e-10	-1.17791
41926924	rs2076197	2.07537e-13	-2.27418e-10	-1.17937	3.62415e-06	-2.27418e-10	-1.18217	1.1217e-16	-2.27418e-10	-1.18544
41927228	rs75694677	3.31946e-13	-0.709708	-1.78145e-10	4.97418e-06	-0.865533	-1.78145e-10	7.49871e-17	-1.58814	-1.78145e-10
41927700	rs1810460	1.43026e-13	-0.386925	-1.16473	4.80509e-07	-2.02476	-1.17794	2.0168e-12	9.5715	-0.959937
41927820	rs1810461	1.36997e-13	-0.43609	-1.15863	4.81422e-07	-2.01952	-1.18129	2.25998e-12	9.70313	-0.977724
41928320	rs73178625	1.46104e-13	-0.369803	-1.16056	4.7857e-07	-2.02639	-1.18035	1.90375e-12	9.52629	-0.972412
41928371	rs73178626	1.37486e-13	-0.43609	-1.15507	4.80703e-07	-2.01952	-1.18278	2.23921e-12	9.70313	-0.986956
41929175	rs2076198	3.31576e-14	-2.0358	-0.97761	1.55804e-06	-0.917386	-1.10898	3.67331e-13	7.91685	-1.00829
41929960	rs4822033	1.43288e-13	-0.397929	-1.15189	4.75392e-07	-2.02952	-1.18388	2.01953e-12	9.60752	-0.994602
41930522	rs9623414	1.00422e-13	-1.9053	-1.78145e-10	1.65758e-06	-1.96443	-1.78145e-10	8.35321e-17	-1.48023	-1.78145e-10
41931010	rs4822034	1.53271e-13	-0.329144	-1.15333	4.73281e-07	-2.03445	-1.18341	1.6916e-12	9.42694	-0.991216
41931074	rs9611606	1.53271e-13	-0.329144	-1.15333	4.73281e-07	-2.03445	-1.18341	1.6916e-12	9.42694	-0.991216
41932774	rs116959331	1.5405e-13	-0.329144	-1.14826	4.7257e-07	-2.03445	-1.18492	1.67217e-12	9.42694	-1.00277
41932793	rs5751123	2.27801e-13	-2.27418e-10	-1.08621	3.61439e-06	-2.27418e-10	-1.18487	1.12163e-16	-2.27418e-10	-1.1855
41933095	rs5758384	2.27801e-13	-2.27418e-10	-1.08621	3.61439e-06	-2.27418e-10	-1.18487	1.12163e-16	-2.27418e-10	-1.1855
41933837	rs56319767	1.49395e-13	-0.363709	-1.14437	4.73239e-07	-2.03216	-1.18579	1.81498e-12	9.51705	-1.01092
41934206	rs34786259	9.44024e-14	-1.96711	-1.78145e-10	1.5426e-06	-2.03632	-1.78145e-10	4.81041e-17	-2.03209	-1.78145e-10
41934573	rs73178632	1.46285e-13	-0.380862	-1.14826	4.74255e-07	-2.03089	-1.18492	1.91442e-12	9.56224	-1.00277
41934961	rs28530678	1.61797e-13	-0.329608	-1.09873	4.70205e-07	-2.04029	-1.18409	1.51537e-12	9.4096	-1.08388
41935063	rs169407	3.95022e-14	-1.79136	-1.04697	5.68017e-07	-1.86778	-1.16761	1.63992e-15	2.61258	-1.11563
41935285	rs12483991	3.01351e-13	0.304973	-1.11138	4.75379e-07	-2.03988	-1.17355	2.04848e-13	7.43898	-1.11442
41935362	rs12483998	1.50773e-13	-0.329144	-1.16976	5.01642e-07	-2.03445	-1.12521	1.82668e-12	9.42694	-0.91439
41935912	rs4822035	1.41509e-13	-0.40396	-1.15836	4.7967e-07	-2.02303	-1.18141	2.07152e-12	9.61681	-0.978466
41936019	rs4822036	1.5217e-13	-0.3353	-1.15438	4.75853e-07	-2.0294	-1.18304	1.71161e-12	9.43616	-0.988667
41937141	rs9607811	1.23006e-13	-1.70244	-1.78145e-10	1.76172e-06	-1.9035	-1.78145e-10	1.24384e-16	-1.08208	-1.78145e-10
41938536	rs12483786	1.49087e-13	-0.363709	-1.14644	4.73444e-07	-2.03216	-1.18535	1.82272e-12	9.51705	-1.00666
41938826	rs5758386	2.24569e-13	-2.27418e-10	-1.1005	3.60787e-06	-2.27418e-10	-1.18668	1.11994e-16	-2.27418e-10	-1.18701
41939567	rs182468172	2.53392e-13	-2.27418e-10	-0.979742	4.74444e-06	-2.27418e-10	-0.912818	1.33093e-16	-2.27418e-10	-1.01441
41939668	rs78831364	1.6085e-13	-1.4342	-1.78145e-10	2.63044e-06	-1.50264	-1.78145e-10	7.61087e-17	-1.57329	-1.78145e-10
41939739	rs12484228	1.57436e-13	-0.313477	-1.14218	4.71541e-07	-2.03536	-1.18618	1.58596e-12	9.38652	-1.01527
41940872	rs5758387	1.622e-13	-1.42585	-1.78145e-10	2.39378e-06	-1.59692	-1.78145e-10	5.12105e-17	-1.96951	-1.78145e-10
41941243	rs9607812	1.65279e-13	-0.295745	-1.1113	4.70872e-07	-2.0363	-1.18666	1.44382e-12	9.34107	-1.06373
41941479	rs9607813	1.61327e-13	-0.295987	-1.13526	4.70696e-07	-2.03629	-1.18705	1.49718e-12	9.34169	-1.02805
41941745	rs5758388	2.26136e-13	-2.27418e-10	-1.09354	3.61065e-06	-2.27418e-10	-1.18591	1.12063e-16	-2.27418e-10	-1.1864
41941749	rs5758389	3.18372e-13	0.394341	-1.1458	4.6936e-07	-2.04068	-1.1855	1.45227e-13	7.12567	-1.14508
41942462	rs182206633	2.3247e-13	-2.27418e-10	-1.06592	4.36075e-06	-2.27418e-10	-0.997149	1.28423e-16	-2.27418e-10	-1.05012
41942904	rs73178638	1.34894e-13	-0.469322	-1.14086	4.75887e-07	-2.02598	-1.18639	2.4093e-12	9.80721	-1.01782
41943950	rs148407669	9.02933e-14	-2.01162	-1.78145e-10	3.28698e-06	-1.27982	-1.78145e-10	5.31363e-17	-1.9326	-1.78145e-10
41944073	rs56904812	1.49295e-13	-0.380862	-1.12789	4.7307e-07	-2.03089	-1.18742	1.84397e-12	9.56224	-1.04026
41944237	rs8138232	2.2259e-13	-2.27418e-10	-1.10935	3.60566e-06	-2.27418e-10	-1.18729	1.1195e-16	-2.27418e-10	-1.18741
41944587	rs13054094	2.17982e-13	-0.00845197	-1.12181	7.91963e-07	-1.51591	-1.18712	1.59624e-16	0.313117	-1.14575
41944759	rs13058723	2.1428e-13	-0.0271003	-1.1203	7.84598e-07	-1.52537	-1.18701	1.56641e-16	0.293045	-1.14454
41945113	rs4822037	1.47775e-13	-0.397929	-1.12106	4.73751e-07	-2.02952	-1.18734	1.9097e-12	9.60752	-1.05052
41945357	rs9611609	1.55578e-13	-0.34647	-1.12106	4.71942e-07	-2.03335	-1.18734	1.66758e-12	9.47195	-1.05052
41946519	rs9607814	1.56769e-13	-0.3353	-1.1246	4.7377e-07	-2.0294	-1.18743	1.61734e-12	9.43616	-1.04531
41946531	rs148935919	1.00327e-13	-1.90624	-1.78145e-10	1.70559e-06	-1.93588	-1.78145e-10	6.78859e-17	-1.68763	-1.78145e-10
41946976	rs5751124	5.30957e-14	-1.41567	-1.12691	1.21247e-06	-1.09014	-1.18699	1.46213e-17	-2.03593	-1.18704
41947531	rs145908500	8.86487e-14	-2.03	-1.78145e-10	1.74532e-06	-1.91285	-1.78145e-10	3.28384e-16	-0.111271	-1.78145e-10
41947716	rs13056537	8.77113e-14	-2.04063	-1.78145e-10	2.26274e-06	-1.65322	-1.78145e-10	7.08064e-16	0.657078	-1.78145e-10
41948881	rs140147399	1.39494e-13	-1.57666	-1.78145e-10	1.71676e-06	-1.92935	-1.78145e-10	5.15822e-17	-1.96228	-1.78145e-10
41949259	rs9611610	1.37513e-13	-0.40396	-1.187	4.85866e-07	-2.02303	-1.16858	1.98923e-12	9.61681	-1.019
41950175	rs9611611	1.55376e-13	-0.352595	-1.11624	4.74625e-07	-2.02794	-1.18708	1.67177e-12	9.48118	-1.05724
41950228	rs76930421	1.78321e-13	-0.43609	-0.895007	4.95108e-07	-2.01952	-1.15326	1.84669e-12	9.70313	-1.17969
41950259	rs143602599	9.62565e-14	-1.94766	-1.78145e-10	1.54238e-06	-2.03647	-1.78145e-10	2.72131e-16	-0.299173	-1.78145e-10
41950671	rs9607815	1.8882e-13	-0.369803	-0.904082	4.90214e-07	-2.02639	-1.15631	1.54978e-12	9.52629	-1.17813
41950897	rs9607816	1.61647e-13	-0.523163	-0.906099	4.95065e-07	-2.01588	-1.15698	1.58672e-12	9.54948	-1.17776
41951243	rs56364401	1.58758e-13	-0.533204	-0.914097	4.90826e-07	-2.02189	-1.15957	1.64669e-12	9.58502	-1.1762
41951320	rs149414807	1.90713e-13	-1.26391	-1.78145e-10	1.57878e-06	-2.01314	-1.78145e-10	5.27419e-17	-1.94005	-1.78145e-10
41952075	rs73178641	1.9171e-13	-0.352595	-0.906099	4.89131e-07	-2.02794	-1.15698	1.48196e-12	9.48118	-1.17776
41952401	rs111786587	7.29195e-13	0.0772631	-1.78145e-10	9.57615e-06	-0.210517	-1.78145e-10	5.13434e-17	-1.96692	-1.78145e-10
41952983	rs111560023	4.91539e-13	-0.317138	-1.78145e-10	6.6464e-06	-0.575717	-1.78145e-10	4.84925e-17	-2.02405	-1.78145e-10
41953293	rs5751125	2.49574e-13	-2.27418e-10	-0.994922	3.87532e-06	-2.27418e-10	-1.11517	1.18769e-16	-2.27418e-10	-1.12828
41953739	rs12484175	2.08418e-13	-0.267026	-0.908109	4.85737e-07	-2.03424	-1.15764	1.19008e-12	9.26145	-1.17738
41954207	rs5758391	2.26722e-13	-2.27418e-10	-1.09095	3.61543e-06	-2.27418e-10	-1.18458	1.12121e-16	-2.27418e-10	-1.18588
41954251	rs1972057	1.68644e-13	-0.441903	-0.944987	4.84761e-07	-2.02509	-1.1688	1.28405e-12	9.3289	-1.16883
41954706	rs147996655	2.26824e-13	-2.27418e-10	-1.0905	3.74859e-06	-2.27418e-10	-1.14841	1.17815e-16	-2.27418e-10	-1.13634
41954824	rs12484722	2.32873e-13	-0.121096	-0.943088	4.77643e-07	-2.04041	-1.16827	8.18098e-13	8.87863	-1.16935
41954919	rs9607818	2.46706e-13	-0.0844975	-0.921982	4.80941e-07	-2.03975	-1.16205	7.46274e-13	8.79193	-1.17454
41955128	rs139365899	9.59248e-13	0.351471	-1.78145e-10	4.74126e-06	-0.91349	-1.78145e-10	6.11775e-17	-1.79168	-1.78145e-10
41956490	rs111255013	2.30743e-13	-2.27418e-10	-1.07337	4.3113e-06	-2.27418e-10	-1.00855	1.26624e-16	-2.27418e-10	-1.06423
41956944	rs41281291	2.75388e-13	-0.896499	-1.78145e-10	1.67803e-06	-1.95217	-1.78145e-10	5.58787e-13	7.32807	-1.78145e-10
41957216	rs12484315	2.13081e-13	-1.15301	-1.78145e-10	0.000380973	3.47294	-1.78145e-10	4.25639e-12	9.35848	-1.78145e-10
41957510	rs117705111	1.33728e-13	-1.61887	-1.78145e-10	1.79502e-06	-1.88478	-1.78145e-10	1.28442e-15	1.2526	-1.78145e-10
41957610	rs12484467	3.5118e-13	0.429056	-1.08244	4.74325e-07	-2.0306	-1.18506	7.71523e-14	6.449	-1.10092
41958379	rs150975224	8.33076e-13	0.210446	-1.78145e-10	0.000206109	2.85861	-1.78145e-10	4.78052e-17	-2.03832	-1.78145e-10
41958495	rs4822038	4.15235e-13	0.519517	-1.00535	4.73623e-07	-2.0327	-1.18444	1.06292e-13	6.81659	-1.14811
41958862	rs9607819	2.28633e-12	1.36735	-0.147328	7.87437e-07	-2.02134	-0.687425	2.97008e-14	5.34228	-0.948805
41959827	rs140413410	1.39578e-13	-1.57605	-1.78145e-10	2.0734e-06	-1.7406	-1.78145e-10	2.33247e-16	-0.453358	-1.78145e-10
41960413	rs143096365	3.0344e-13	-0.799495	-1.78145e-10	1.75656e-06	-1.90643	-1.78145e-10	5.32237e-13	7.27939	-1.78145e-10
41960530	rs5751126	9.92906e-13	-2.27418e-10	0.385957	2.21227e-05	-2.27418e-10	0.626814	4.85313e-16	-2.27418e-10	0.279339
41961134	rs4822039	4.72563e-13	0.679368	-1.03588	4.84815e-07	-2.00715	-1.18663	5.40739e-14	6.13513	-1.14248
41961189	rs9611612	2.33059e-12	1.49515	-0.255955	7.5186e-07	-1.99397	-0.761026	1.65605e-14	4.7939	-0.984584
41961831	rs9611613	2.17982e-12	1.42989	-0.257572	7.57329e-07	-2.00121	-0.746541	1.82726e-14	4.88536	-0.977661
41961916	rs12483860	2.23948e-12	1.42989	-0.230569	7.59412e-07	-2.00121	-0.743795	1.83645e-14	4.88536	-0.972646
41962003	rs12484254	2.16451e-12	1.42989	-0.264619	7.4208e-07	-2.00121	-0.766881	1.80735e-14	4.88536	-0.988616
41962292	rs6002402	4.01402e-13	0.482966	-1.00268	4.78638e-07	-2.02391	-1.18269	1.09057e-13	6.85219	-1.15802
41962793	rs9611615	2.53787e-12	1.55036	-0.225957	7.72369e-07	-1.98743	-0.740652	1.55631e-14	4.71766	-0.970458
41962932	rs75083012	2.94523e-13	-2.27418e-10	-0.829321	5.53326e-06	-2.27418e-10	-0.759016	1.56814e-16	-2.27418e-10	-0.850398
41963553	rs4822040	1.67516e-12	1.16907	-0.260086	7.27221e-07	-2.0245	-0.763819	2.65039e-14	5.2661	-0.986509
41964168	rs73178647	4.3164e-13	0.594746	-1.04183	4.80381e-07	-2.01596	-1.18701	6.29428e-14	6.28367	-1.13914
41964199	rs7290561	1.07499e-12	-2.27418e-10	0.465391	1.74459e-05	-2.27418e-10	0.389311	5.28069e-16	-2.27418e-10	0.363772
41964357	rs7290990	2.84786e-12	1.66531	-0.225667	7.84042e-07	-1.97263	-0.740455	1.33229e-14	4.56211	-0.970321
41964361	rs7290991	2.77782e-12	1.64041	-0.225667	7.81428e-07	-1.97597	-0.740455	1.37746e-14	4.59544	-0.970321
41965237	rs6002406	4.29748e-13	0.594746	-1.04622	4.80282e-07	-2.01596	-1.18721	6.31055e-14	6.28367	-1.13656
41965292	rs5996037	2.36265e-12	1.47882	-0.225957	7.65908e-07	-1.99583	-0.740652	1.71826e-14	4.81665	-0.970458
41965300	rs5996038	2.35178e-12	1.47882	-0.230569	7.63505e-07	-1.99583	-0.743795	1.7145e-14	4.81665	-0.972646
41966149	rs146674911	9.10018e-14	-2.0038	-1.78145e-10	2.69057e-06	-1.48004	-1.78145e-10	2.1015e-16	-0.557632	-1.78145e-10
41966673	rs2064164	1.94144e-12	1.22586	-0.169351	7.74049e-07	-2.02411	-0.701807	2.97285e-14	5.33755	-0.943143
41967870	rs6002408	1.6462e-12	1.09576	-0.204213	7.44541e-07	-2.03899	-0.725791	2.50624e-14	5.18374	-0.960065
41968219	rs77755184	2.05118e-12	1.11149	-1.78145e-10	7.0681e-06	-0.514201	-1.78145e-10	4.96813e-13	7.21051	-1.78145e-10
41969153	rs118082222	3.08769e-13	-2.27418e-10	-0.782085	5.29418e-06	-2.27418e-10	-0.803183	1.49545e-16	-2.27418e-10	-0.897858
41970104	rs78404259	1.17567e-13	-1.74767	-1.78145e-10	1.72143e-06	-1.92664	-1.78145e-10	4.8565e-14	4.8852	-1.78145e-10
41970301	rs59397311	1.09337e-12	-2.27418e-10	0.482345	1.77372e-05	-2.27418e-10	0.405871	5.36815e-16	-2.27418e-10	0.380198
41970909	rs66876608	1.11514e-12	-2.27418e-10	0.50206	1.80821e-05	-2.27418e-10	0.425131	5.47169e-16	-2.27418e-10	0.399302
41971110	rs60873995	1.11514e-12	-2.27418e-10	0.50206	1.80821e-05	-2.27418e-10	0.425131	5.47169e-16	-2.27418e-10	0.399302
41971222	rs66614219	1.10237e-12	-2.27418e-10	0.490536	1.78797e-05	-2.27418e-10	0.413872	5.41092e-16	-2.27418e-10	0.388134
41971458	rs61730935	1.10237e-12	-2.27418e-10	0.490536	1.78797e-05	-2.27418e-10	0.413872	5.41092e-16	-2.27418e-10	0.388134
41971629	rs192710618	2.74696e-13	-2.27418e-10	-0.899013	4.35463e-06	-2.27418e-10	-0.998552	1.40921e-16	-2.27418e-10	-0.957254
41972032	rs1006407	4.25092e-13	0.568956	-1.03133	4.95301e-07	-1.98611	-1.18627	4.46363e-14	5.94575	-1.1449
41973452	rs147762501	1.45813e-13	-1.53235	-1.78145e-10	2.34333e-06	-1.61822	-1.78145e-10	4.94804e-17	-2.00388	-1.78145e-10
41973686	rs61387515	1.10828e-12	-2.27418e-10	0.495886	1.79734e-05	-2.27418e-10	0.419099	5.43905e-16	-2.27418e-10	0.393319
41973689	rs60140666	1.10828e-12	-2.27418e-10	0.495886	1.79734e-05	-2.27418e-10	0.419099	5.43905e-16	-2.27418e-10	0.393319
41974046	rs12158228	1.10828e-12	-2.27418e-10	0.495886	1.79734e-05	-2.27418e-10	0.419099	5.43905e-16	-2.27418e-10	0.393319
41974904	rs66737473	9.58074e-13	-2.27418e-10	0.350246	1.55502e-05	-2.27418e-10	0.274278	4.66399e-16	-2.27418e-10	0.239586
41975202	rs13340068	1.10509e-12	-2.27418e-10	0.493001	1.79228e-05	-2.27418e-10	0.416281	5.42387e-16	-2.27418e-10	0.390523
41975218	rs73178653	1.08637e-12	-2.27418e-10	0.475919	1.76262e-05	-2.27418e-10	0.399594	5.33483e-16	-2.27418e-10	0.373972
41975532	rs56259566	1.09529e-12	-2.27418e-10	0.484098	1.77676e-05	-2.27418e-10	0.407583	5.37727e-16	-2.27418e-10	0.381896
41975886	rs118044086	1.06004e-13	-1.8512	-1.78145e-10	1.56875e-06	-2.01951	-1.78145e-10	5.23097e-17	-1.94827	-1.78145e-10
41976472	rs73178654	1.16724e-13	-2.02079	0.265923	1.99026e-06	-1.97616	0.194638	1.11355e-16	-1.36347	0.170734
41976478	rs4822042	3.51145e-13	0.471946	-1.12543	7.87785e-07	-1.60662	-1.1017	1.66545e-17	-1.99889	-1.09389
41976688	rs78447414	1.03554e-12	-2.27418e-10	0.428002	1.68204e-05	-2.27418e-10	0.352798	5.09287e-16	-2.27418e-10	0.327557
41976939	rs4822043	1.18835e-12	0.825348	-0.259708	7.16489e-07	-2.04049	-0.762693	4.71003e-14	5.84188	-0.987298
41977182	rs144011868	7.68675e-13	-2.27418e-10	0.129989	1.47527e-05	-2.27418e-10	0.221632	3.75194e-16	-2.27418e-10	0.0219869
41977253	rs6002411	9.62506e-13	-2.27418e-10	0.354862	1.56613e-05	-2.27418e-10	0.2814	4.74475e-16	-2.27418e-10	0.256754
41978903	rs67295636	1.02302e-12	-2.27418e-10	0.415833	1.66217e-05	-2.27418e-10	0.340916	5.03321e-16	-2.27418e-10	0.315773
41979486	rs67828516	1.04335e-12	-2.27418e-10	0.43551	1.69441e-05	-2.27418e-10	0.360129	5.13004e-16	-2.27418e-10	0.334828
41979668	rs4822044	3.98462e-13	0.492938	-1.02	4.85963e-07	-2.00505	-1.18637	7.59911e-14	6.48297	-1.15006
41980892	rs4481089	1.16079e-12	0.775666	-0.233487	7.17238e-07	-2.04059	-0.761555	6.10333e-14	6.08747	-0.973753
41981931	rs6002412	9.50907e-13	-2.27418e-10	0.342737	1.54771e-05	-2.27418e-10	0.269568	4.68941e-16	-2.27418e-10	0.245022
41981957	rs5996039	1.12895e-12	0.752045	-0.237678	7.16068e-07	-2.03942	-0.764354	7.22092e-14	6.2576	-0.975734
41982475	rs9611618	1.674e-12	1.15003	-0.241734	7.22674e-07	-2.03553	-0.759057	3.2972e-14	5.47162	-0.973663
41983314	rs112501354	9.50907e-13	-2.27418e-10	0.342737	1.54771e-05	-2.27418e-10	0.269568	4.68941e-16	-2.27418e-10	0.245022
41983390	rs112892013	9.53572e-13	-2.27418e-10	0.345536	1.55194e-05	-2.27418e-10	0.272299	4.70213e-16	-2.27418e-10	0.24773
41983855	rs17002505	1.05484e-12	-2.27418e-10	0.44647	1.71265e-05	-2.27418e-10	0.370832	5.18479e-16	-2.27418e-10	0.345443
41983938	rs9607821	2.76005e-14	-2.0317	-1.16515	7.03953e-07	-1.72237	-1.09847	5.13048e-15	3.78824	-1.15074
41984006	rs7293185	9.48251e-13	-2.27418e-10	0.339941	1.54349e-05	-2.27418e-10	0.26684	4.67674e-16	-2.27418e-10	0.242317
41984292	rs8135475	9.67289e-13	-2.27418e-10	0.359819	1.57372e-05	-2.27418e-10	0.286238	4.76757e-16	-2.27418e-10	0.261551
41985797	rs143715682	6.20606e-11	4.52119	-1.78145e-10	3.60983e-05	1.11645	-1.78145e-10	5.71612e-15	2.74559	-1.78145e-10
41985910	rs117847379	2.13027e-12	-2.27418e-10	1.14932	4.85993e-05	-2.27418e-10	1.41382	1.3009e-15	-2.27418e-10	1.26536
41985932	rs8141903	9.63692e-13	-2.27418e-10	0.356093	1.56801e-05	-2.27418e-10	0.282602	4.75041e-16	-2.27418e-10	0.257945
41985956	rs2076200	3.63314e-13	0.413056	-1.03247	4.87695e-07	-2.00072	-1.18714	8.50965e-14	6.5899	-1.14381
41985958	rs4822045	4.39191e-13	0.602693	-1.03244	5.01193e-07	-1.97342	-1.18714	6.02358e-14	6.24439	-1.14383
41986426	rs113505303	1.06093e-12	-2.27418e-10	0.452224	1.7223e-05	-2.27418e-10	0.376451	5.21376e-16	-2.27418e-10	0.351017
41986714	rs9611619	4.11673e-13	0.542572	-1.03702	4.96469e-07	-1.98272	-1.18731	6.72317e-14	6.35179	-1.14134
41987543	rs4822046	3.50111e-13	0.382095	-1.03852	4.7533e-07	-2.02619	-1.18735	1.11196e-13	6.8541	-1.14051
41987627	rs57102627	1.07772e-12	0.731782	-0.263858	7.03245e-07	-2.04008	-0.781766	6.48574e-14	6.16249	-0.987997
41987914	rs62236532	2.75449e-14	-2.02334	-1.17552	6.50322e-07	-1.78519	-1.11489	3.8325e-15	3.50966	-1.16384
41987937	rs4822047	1.08922e-12	0.871659	-0.393118	6.78599e-07	-2.03388	-0.823641	1.61379e-14	4.78702	-1.00355
41988102	rs8137233	1.01723e-12	-2.27418e-10	0.410157	1.65298e-05	-2.27418e-10	0.335374	5.00563e-16	-2.27418e-10	0.310277
41988927	rs12628667	2.7675e-14	-2.02101	-1.17314	6.44498e-07	-1.79377	-1.11531	3.69097e-15	3.46943	-1.16124
41989376	rs74278410	2.06742e-13	-2.27418e-10	-1.18321	3.63537e-06	-2.27418e-10	-1.17908	1.13016e-16	-2.27418e-10	-1.17793
41990127	rs150290252	9.74867e-13	-2.27418e-10	0.367622	1.58576e-05	-2.27418e-10	0.293854	4.80371e-16	-2.27418e-10	0.269103
41990179	rs11912476	5.70159e-13	-0.168763	-1.78145e-10	7.3514e-06	-0.474902	-1.78145e-10	5.272e-17	-1.94046	-1.78145e-10
41990644	rs28750375	1.02552e-12	0.690403	-0.27213	6.99966e-07	-2.03927	-0.787242	6.94048e-14	6.23409	-0.991831
41990662	rs73422905	9.60344e-13	-2.27418e-10	0.352612	1.5627e-05	-2.27418e-10	0.279205	4.73444e-16	-2.27418e-10	0.254577
41991017	rs113208755	1.04198e-12	-2.27418e-10	0.434202	1.69225e-05	-2.27418e-10	0.358852	5.12355e-16	-2.27418e-10	0.333562
41991268	rs78095584	2.32376e-13	-2.27418e-10	-1.06632	3.60609e-06	-2.27418e-10	-1.18717	1.13265e-16	-2.27418e-10	-1.17572
41991687	rs77099570	5.73955e-13	-0.162127	-1.78145e-10	5.39147e-06	-0.784974	-1.78145e-10	7.54432e-15	3.02309	-1.78145e-10
41992169	rs62236533	8.77034e-14	-2.04072	-1.78145e-10	2.80435e-06	-1.43862	-1.78145e-10	2.51374e-15	1.92407	-1.78145e-10
41992279	rs66735226	9.79769e-13	-2.27418e-10	0.372638	1.59354e-05	-2.27418e-10	0.298749	4.82708e-16	-2.27418e-10	0.273957
41993179	rs73161310	5.51923e-11	4.4039	-1.78145e-10	9.12833e-06	-0.258409	-1.78145e-10	7.40729e-16	0.70218	-1.78145e-10
41993496	rs4822049	3.93925e-13	0.501502	-1.04002	4.93455e-07	-1.98874	-1.18738	7.25528e-14	6.42627	-1.13966
41995335	rs8139993	1.06354e-12	0.731782	-0.277099	6.97112e-07	-2.04008	-0.790525	6.44612e-14	6.16249	-0.994125
41995718	rs113420289	1.01466e-12	-2.27418e-10	0.407626	1.6489e-05	-2.27418e-10	0.332903	4.99337e-16	-2.27418e-10	0.307827
41995845	rs113989897	1.03011e-12	-2.27418e-10	0.422738	1.67341e-05	-2.27418e-10	0.347657	5.06698e-16	-2.27418e-10	0.322459
41996131	rs148894219	3.7989e-13	0.460754	-1.03555	4.90715e-07	-1.99442	-1.18726	7.79956e-14	6.5011	-1.14215
41997399	rs66897728	1.00256e-12	-2.27418e-10	0.395629	1.6297e-05	-2.27418e-10	0.321191	4.93571e-16	-2.27418e-10	0.296212
41997949	rs112955977	1.00256e-12	-2.27418e-10	0.395629	1.6297e-05	-2.27418e-10	0.321191	4.93571e-16	-2.27418e-10	0.296212
41998660	rs117430146	1.01408e-13	-1.89552	-1.78145e-10	1.5843e-06	-2.00965	-1.78145e-10	1.18192e-16	-1.13315	-1.78145e-10
42000281	rs5751127	3.63639e-13	-2.27418e-10	-0.618518	4.57803e-06	-2.27418e-10	-0.948524	1.39684e-16	-2.27418e-10	-0.966073
42000484	rs8138864	9.85339e-13	-2.27418e-10	0.378307	1.60238e-05	-2.27418e-10	0.304283	4.85364e-16	-2.27418e-10	0.279444
42000723	rs8139190	9.90338e-13	-2.27418e-10	0.383367	1.61031e-05	-2.27418e-10	0.309222	4.87747e-16	-2.27418e-10	0.284342
42000791	rs57162314	9.2441e-13	-2.27418e-10	0.314477	1.50562e-05	-2.27418e-10	0.241995	4.56295e-16	-2.27418e-10	0.217683
42001183	rs80477	1.24202e-12	0.843859	-0.23404	7.18903e-07	-2.0379	-0.761924	5.44529e-14	5.97365	-0.974014
42004371	rs132761	3.57312e-13	0.382329	-1.0184	4.75867e-07	-2.02617	-1.18623	1.10007e-13	6.85365	-1.15081
42005491	rs12157701	9.96141e-13	-2.27418e-10	0.38921	1.61952e-05	-2.27418e-10	0.314925	4.90514e-16	-2.27418e-10	0.289998
42006382	rs57501842	1.06682e-12	-2.27418e-10	0.457759	1.73241e-05	-2.27418e-10	0.382306	5.17279e-16	-2.27418e-10	0.343126
42006838	rs132762	8.44336e-14	-0.943351	-1.13536	7.11576e-07	-1.69133	-1.11873	1.87124e-17	-1.86763	-1.10864
42007535	rs58829779	1.03479e-12	-2.27418e-10	0.427277	1.68085e-05	-2.27418e-10	0.35209	5.0893e-16	-2.27418e-10	0.326855
42007945	rs76581697	1.88654e-13	-1.27476	-1.78145e-10	2.32778e-06	-1.62488	-1.78145e-10	5.18823e-17	-1.95648	-1.78145e-10
42008031	rs7291704	1.0378e-12	-2.27418e-10	0.430182	1.68562e-05	-2.27418e-10	0.354926	5.10364e-16	-2.27418e-10	0.329668
42008068	rs132765	3.86365e-13	0.447449	-1.00534	4.86008e-07	-2.00641	-1.18491	7.88543e-14	6.52643	-1.15653
42008363	rs7291915	1.03179e-12	-2.27418e-10	0.424375	1.67609e-05	-2.27418e-10	0.349256	5.07502e-16	-2.27418e-10	0.324045
42009520	rs132767	3.81259e-13	0.435802	-1.007	4.75469e-07	-2.02814	-1.1851	9.88837e-14	6.75208	-1.15584
42009666	rs117064001	5.25133e-11	4.35414	-1.78145e-10	3.21595e-05	1.00091	-1.78145e-10	4.95691e-15	2.60308	-1.78145e-10
42009699	rs147080595	2.06544e-13	-2.27418e-10	-1.18416	3.63134e-06	-2.27418e-10	-1.18019	1.12384e-16	-2.27418e-10	-1.18353
42010820	rs546314111	2.80597e-13	-0.877761	-1.78145e-10	4.30649e-06	-1.00967	-1.78145e-10	6.50671e-17	-1.73004	-1.78145e-10
42011200	rs142876945	1.01491e-12	-2.27418e-10	0.407875	1.6493e-05	-2.27418e-10	0.333146	4.99458e-16	-2.27418e-10	0.308068
42011964	rs6002421	9.81988e-13	-2.27418e-10	0.3749	1.59706e-05	-2.27418e-10	0.300957	4.83766e-16	-2.27418e-10	0.276147
42012415	rs17002515	9.78518e-13	-2.27418e-10	0.371361	1.59155e-05	-2.27418e-10	0.297503	4.82112e-16	-2.27418e-10	0.272721
42012457	rs17002517	2.16377e-13	-2.27418e-10	-1.13766	3.7925e-06	-2.27418e-10	-1.13677	1.18386e-16	-2.27418e-10	-1.1315
42013523	rs132768	3.63549e-13	0.396416	-1.01518	4.73804e-07	-2.0308	-1.18595	1.0693e-13	6.82675	-1.15228
42014403	rs66922740	1.05555e-12	-2.27418e-10	0.447138	1.71376e-05	-2.27418e-10	0.371485	5.18815e-16	-2.27418e-10	0.346091
42014519	rs145900579	4.99708e-13	-2.27418e-10	-0.300654	1.16092e-05	-2.27418e-10	-0.017997	3.25728e-16	-2.27418e-10	-0.119394
42015063	rs142585879	2.48396e-13	-2.27418e-10	-0.999656	4.38391e-06	-2.27418e-10	-0.991851	1.37585e-16	-2.27418e-10	-0.981213
42015093	rs182729155	2.12314e-13	-2.27418e-10	-1.15661	3.62861e-06	-2.27418e-10	-1.18094	1.13454e-16	-2.27418e-10	-1.17405
42015172	rs17002521	1.01491e-12	-2.27418e-10	0.407875	1.6493e-05	-2.27418e-10	0.333146	4.99458e-16	-2.27418e-10	0.308068
42015371	rs17002523	1.0117e-12	-2.27418e-10	0.404708	1.64421e-05	-2.27418e-10	0.330055	4.97929e-16	-2.27418e-10	0.305002
42015765	rs5751129	1.10521e-12	0.701095	-0.207983	7.32071e-07	-2.03721	-0.744458	6.98818e-14	6.2107	-0.961594
42016308	rs28384699	1.03179e-12	-2.27418e-10	0.424375	1.67609e-05	-2.27418e-10	0.349256	5.07502e-16	-2.27418e-10	0.324045
42016526	rs28384701	6.47877e-11	4.56419	-1.78145e-10	9.93582e-06	-0.173646	-1.78145e-10	8.22666e-16	0.807095	-1.78145e-10
42016556	rs17002527	2.06316e-13	-2.27418e-10	-1.18527	3.60632e-06	-2.27418e-10	-1.1871	1.11949e-16	-2.27418e-10	-1.18741
42016699	rs2267437	2.77085e-14	-2.00669	-1.18625	5.94222e-07	-1.83165	-1.15865	3.20036e-15	3.34949	-1.18392
42017060	rs12485198	1.91655e-13	-1.25898	-1.78145e-10	0.000357859	3.41035	-1.78145e-10	6.63052e-12	9.80174	-1.78145e-10
42017247	rs28384706	1.01964e-12	-2.27418e-10	0.412527	1.65681e-05	-2.27418e-10	0.337689	5.01713e-16	-2.27418e-10	0.312573
42017261	rs118087986	6.30381e-13	-2.27418e-10	-0.0683548	1.17016e-05	-2.27418e-10	-0.0100682	3.2842e-16	-2.27418e-10	-0.111163
42017264	rs132770	3.81462e-13	0.436335	-1.007	4.82671e-07	-2.01311	-1.1851	6.51124e-14	6.33426	-1.15584
42017280	rs28384707	1.06066e-12	-2.27418e-10	0.451968	1.72187e-05	-2.27418e-10	0.376201	5.21247e-16	-2.27418e-10	0.350769
42017506	rs11702892	1.1997e-13	-1.72744	-1.78145e-10	1.53649e-06	-2.04029	-1.78145e-10	4.9255e-17	-2.00845	-1.78145e-10
42019251	rs5758397	3.58411e-13	0.396416	-1.02941	4.7331e-07	-2.0308	-1.18699	1.07667e-13	6.82675	-1.14541
42019378	rs78731363	1.94484e-13	-1.24433	-1.78145e-10	1.5968e-06	-2.00179	-1.78145e-10	5.62842e-17	-1.87504	-1.78145e-10
42019484	rs57149394	1.02201e-12	-2.27418e-10	0.414846	1.66057e-05	-2.27418e-10	0.339952	5.0284e-16	-2.27418e-10	0.314817
42019581	rs141241605	6.37616e-11	4.54823	-1.78145e-10	9.85188e-06	-0.18213	-1.78145e-10	8.1409e-16	0.796615	-1.78145e-10
42019836	rs143318468	2.10089e-13	-2.27418e-10	-1.16715	3.61524e-06	-2.27418e-10	-1.18463	1.1265e-16	-2.27418e-10	-1.18117
42020387	rs115319768	1.01025e-12	-2.27418e-10	0.403269	1.64191e-05	-2.27418e-10	0.32865	4.97236e-16	-2.27418e-10	0.303609
42020723	rs113016520	9.57595e-13	-2.27418e-10	0.349746	1.55833e-05	-2.27418e-10	0.276408	4.72132e-16	-2.27418e-10	0.251804
42021210	rs112823763	1.00443e-12	-2.27418e-10	0.397495	1.63268e-05	-2.27418e-10	0.323013	4.94464e-16	-2.27418e-10	0.298019
42021680	rs67901137	1.00127e-12	-2.27418e-10	0.39435	1.62767e-05	-2.27418e-10	0.319942	4.92961e-16	-2.27418e-10	0.294974
42021957	rs112384077	9.54864e-13	-2.27418e-10	0.346891	1.55399e-05	-2.27418e-10	0.273621	4.7083e-16	-2.27418e-10	0.249041
42022035	rs13055759	3.49167e-13	0.374891	-1.03402	4.72581e-07	-2.03213	-1.1872	1.12468e-13	6.86795	-1.14298
42022106	rs147353853	7.41212e-13	0.0936078	-1.78145e-10	0.000173348	2.68551	-1.78145e-10	4.80663e-17	-2.03287	-1.78145e-10
42022666	rs5751130	4.29314e-13	-2.27418e-10	-0.452491	6.52695e-06	-2.27418e-10	-0.593853	2.18356e-16	-2.27418e-10	-0.519331
42023551	rs117579868	2.06786e-13	-2.27418e-10	-1.183	3.61555e-06	-2.27418e-10	-1.18455	1.12939e-16	-2.27418e-10	-1.17861
42023714	rs28741110	2.09257e-13	-1.17111	-1.78145e-10	0.000449587	3.63854	-1.78145e-10	9.27119e-12	10.137	-1.78145e-10
42023940	rs28741111	8.96321e-13	-2.27418e-10	0.283619	1.46097e-05	-2.27418e-10	0.211896	4.42879e-16	-2.27418e-10	0.187842
42025006	rs28741113	3.52278e-13	-2.27418e-10	-0.650257	5.47508e-06	-2.27418e-10	-0.769586	1.80677e-16	-2.27418e-10	-0.708744
42025057	rs5751131	4.27953e-13	-2.27418e-10	-0.455666	5.07499e-06	-2.27418e-10	-0.845468	1.55219e-16	-2.27418e-10	-0.860616
42025219	rs5751132	4.09914e-13	-2.27418e-10	-0.49873	4.94285e-06	-2.27418e-10	-0.87185	1.51174e-16	-2.27418e-10	-0.887021
42025350	rs132771	3.63293e-13	0.416069	-1.03554	4.73796e-07	-2.02951	-1.18726	1.04055e-13	6.78938	-1.14216
42025823	rs28741121	1.79964e-13	-1.32192	-1.78145e-10	1.61022e-06	-1.99342	-1.78145e-10	1.91307e-16	-0.651576	-1.78145e-10
42026779	rs8137031	8.66572e-13	-2.27418e-10	0.249866	1.41367e-05	-2.27418e-10	0.178981	4.28662e-16	-2.27418e-10	0.155213
42028108	rs371803507	2.20396e-13	-2.27418e-10	-1.11925	3.95181e-06	-2.27418e-10	-1.09562	1.18298e-16	-2.27418e-10	-1.13225
42028405	rs28384714	8.4678e-13	-2.27418e-10	0.226763	1.38218e-05	-2.27418e-10	0.156456	4.19197e-16	-2.27418e-10	0.132886
42029043	rs546074898	9.01734e-14	-2.01294	-1.78145e-10	2.59153e-06	-1.51755	-1.78145e-10	2.23749e-16	-0.49493	-1.78145e-10
42029299	rs140143525	1.1415e-13	-1.77716	-1.78145e-10	1.54721e-06	-2.03334	-1.78145e-10	4.78306e-17	-2.03779	-1.78145e-10
42030142	rs149971352	2.56379e-13	-2.27418e-10	-0.968021	4.51514e-06	-2.27418e-10	-0.962356	1.43287e-16	-2.27418e-10	-0.940603
42030291	rs28384719	8.30704e-13	-2.27418e-10	0.207595	1.3566e-05	-2.27418e-10	0.137773	4.11506e-16	-2.27418e-10	0.114368
42030768	rs78411531	2.05916e-13	-2.27418e-10	-1.18721	3.67439e-06	-2.27418e-10	-1.1684	1.1426e-16	-2.27418e-10	-1.16698
42031751	rs28384725	8.86041e-13	-2.27418e-10	0.272085	1.44463e-05	-2.27418e-10	0.200646	4.37968e-16	-2.27418e-10	0.17669
42031768	rs132773	3.63293e-13	0.416069	-1.03554	4.73796e-07	-2.02951	-1.18726	1.04055e-13	6.78938	-1.14216
42031830	rs28384726	8.27671e-13	-2.27418e-10	0.203938	1.35177e-05	-2.27418e-10	0.134208	4.10055e-16	-2.27418e-10	0.110835
42031953	rs132774	9.60565e-13	0.679855	-0.327012	6.77153e-07	-2.03641	-0.823244	6.8622e-14	6.24766	-1.01675
42034891	rs116962367	8.62959e-13	0.245689	-1.78145e-10	0.000217095	2.91054	-1.78145e-10	4.77567e-17	-2.03934	-1.78145e-10
42036087	rs28384738	8.03288e-13	-2.27418e-10	0.174035	1.31295e-05	-2.27418e-10	0.105068	3.98382e-16	-2.27418e-10	0.0819548
42036374	rs132776	3.98052e-13	0.508954	-1.03705	4.84141e-07	-2.00786	-1.18731	8.61367e-14	6.59956	-1.14133
42036496	rs28384740	7.96804e-13	-2.27418e-10	0.16593	1.30262e-05	-2.27418e-10	0.0971715	3.95276e-16	-2.27418e-10	0.0741294
42036508	rs28384741	7.81145e-13	-2.27418e-10	0.146082	1.27768e-05	-2.27418e-10	0.0778359	3.87775e-16	-2.27418e-10	0.0549687
42037346	rs7286971	8.45215e-13	-2.27418e-10	0.224912	1.37969e-05	-2.27418e-10	0.154652	4.18448e-16	-2.27418e-10	0.131098
42037612	rs28741125	8.44459e-13	-2.27418e-10	0.224017	1.37849e-05	-2.27418e-10	0.15378	4.18087e-16	-2.27418e-10	0.130233
42037803	rs73161323	1.50177e-13	-1.50286	-1.78145e-10	2.33253e-05	0.679748	-1.78145e-10	1.49107e-15	1.40179	-1.78145e-10
42038257	rs7291732	7.75688e-13	-2.27418e-10	0.139072	1.26898e-05	-2.27418e-10	0.0710079	3.8516e-16	-2.27418e-10	0.0482028
42038640	rs132779	3.61657e-13	0.416069	-1.04005	4.73739e-07	-2.02951	-1.18738	1.04317e-13	6.78938	-1.13964
42038786	rs73161324	9.36364e-14	-1.97526	-1.78145e-10	4.29973e-06	-1.01124	-1.78145e-10	5.04254e-16	0.317624	-1.78145e-10
42039509	rs112898596	3.73858e-11	4.01437	-1.78145e-10	3.29494e-05	1.02518	-1.78145e-10	2.62819e-16	-0.333989	-1.78145e-10
42039681	rs113704698	7.68694e-13	-2.27418e-10	0.130015	1.25784e-05	-2.27418e-10	0.0621869	3.81808e-16	-2.27418e-10	0.0394622
42039786	rs182384863	3.23166e-13	-2.27418e-10	-0.736511	5.53456e-06	-2.27418e-10	-0.75878	1.55447e-16	-2.27418e-10	-0.85915
42040398	rs66700098	8.35256e-13	-2.27418e-10	0.21306	1.36384e-05	-2.27418e-10	0.143099	4.13684e-16	-2.27418e-10	0.119647
42041310	rs9611636	6.59679e-13	1.0167	-1.03962	5.08606e-07	-1.95854	-1.18733	1.83563e-14	5.05238	-1.14011
42041391	rs79926446	1.26047e-13	-1.67802	-1.78145e-10	2.8822e-06	-1.41124	-1.78145e-10	1.25254e-16	-1.07511	-1.78145e-10
42041925	rs183748472	9.55723e-14	-1.9548	-1.78145e-10	6.02438e-06	-0.673977	-1.78145e-10	1.43711e-16	-0.937655	-1.78145e-10
42043970	rs78392319	1.0559e-13	-1.85512	-1.78145e-10	1.54541e-06	-2.0345	-1.78145e-10	3.18027e-16	-0.143319	-1.78145e-10
42043971	rs76757462	1.05819e-13	-1.85295	-1.78145e-10	1.54603e-06	-2.0341	-1.78145e-10	3.20238e-16	-0.136392	-1.78145e-10
42044179	rs58336301	7.86945e-13	-2.27418e-10	0.15348	1.28692e-05	-2.27418e-10	0.0850428	3.90554e-16	-2.27418e-10	0.0621103
42044459	rs61407702	7.84839e-13	-2.27418e-10	0.1508	1.28356e-05	-2.27418e-10	0.0824317	3.89545e-16	-2.27418e-10	0.0595228
42045327	rs59370976	7.9252e-13	-2.27418e-10	0.160539	1.2958e-05	-2.27418e-10	0.0919193	3.93224e-16	-2.27418e-10	0.0689247
42045581	rs28384753	5.96092e-13	-0.124283	-1.78145e-10	1.36583e-05	0.144554	-1.78145e-10	8.63668e-17	-1.44685	-1.78145e-10
42045784	rs12167973	7.72356e-13	-2.27418e-10	0.134767	1.26367e-05	-2.27418e-10	0.0668157	3.83563e-16	-2.27418e-10	0.0440488
42046122	rs132781	2.04587e-13	-0.15885	-1.03483	4.71525e-07	-2.03428	-1.18729	1.79429e-13	7.33746	-1.14539
42046289	rs73161328	7.60139e-13	-2.27418e-10	0.118822	1.2442e-05	-2.27418e-10	0.051287	3.77707e-16	-2.27418e-10	0.0286621
42047072	rs72547481	7.28808e-13	-2.27418e-10	0.0767312	1.36264e-05	-2.27418e-10	0.142219	3.80221e-16	-2.27418e-10	0.0352977
42047525	rs8142745	2.98842e-14	-2.03053	-1.08682	1.47901e-06	-1.01492	-1.0635	2.33781e-09	16.6536	-0.986614
42047612	rs147125938	7.50155e-13	-2.27418e-10	0.105601	1.22829e-05	-2.27418e-10	0.0384133	3.72919e-16	-2.27418e-10	0.0159068
42048866	rs5751135	1.89177e-13	-0.258286	-1.01371	4.68792e-07	-2.04011	-1.18728	2.16014e-13	7.53318	-1.15554
42049210	rs881092	1.05859e-13	-1.85257	-1.78145e-10	1.61496e-06	-1.99048	-1.78145e-10	1.08567e-16	-1.21809	-1.78145e-10
42049890	rs28384765	1.76901e-13	-1.33909	-1.78145e-10	2.61176e-06	-1.50977	-1.78145e-10	2.53386e-16	-0.370542	-1.78145e-10
42050333	rs150330478	2.48773e-13	-0.998139	-1.78145e-10	3.84576e-06	-1.12282	-1.78145e-10	6.12391e-17	-1.79067	-1.78145e-10
42050774	rs67553892	5.79294e-13	-2.27418e-10	-0.152869	9.55361e-06	-2.27418e-10	-0.212873	2.90768e-16	-2.27418e-10	-0.232929
42051845	rs7286988	6.75146e-13	-2.27418e-10	0.000249919	1.1086e-05	-2.27418e-10	-0.0641057	3.36908e-16	-2.27418e-10	-0.0856461
42052017	rs11090053	4.15319e-13	-2.27418e-10	-0.485632	4.96669e-06	-2.27418e-10	-0.867038	1.51913e-16	-2.27418e-10	-0.882151
42052363	rs132784	1.93404e-13	-0.209184	-1.04071	4.69316e-07	-2.03885	-1.18742	1.95582e-13	7.42049	-1.14221
42052795	rs45502098	7.30067e-13	-2.27418e-10	0.0784579	1.19625e-05	-2.27418e-10	0.0119882	3.63283e-16	-2.27418e-10	-0.0102733
42053192	rs56404392	7.10274e-13	-2.27418e-10	0.0509723	1.16468e-05	-2.27418e-10	-0.0147621	3.53783e-16	-2.27418e-10	-0.0367727
42054161	rs11912946	1.7131e-13	-1.3712	-1.78145e-10	2.53994e-06	-1.53765	-1.78145e-10	2.41089e-16	-0.420288	-1.78145e-10
42054803	rs28384769	1.48503e-13	-0.988139	-0.525937	9.66849e-07	-1.78358	-0.719926	3.31761e-17	-1.80673	-0.596897
42055194	rs28384776	3.27953e-13	-2.27418e-10	-0.721809	5.61449e-06	-2.27418e-10	-0.744442	1.57412e-16	-2.27418e-10	-0.846588
42056163	rs28384778	6.5424e-13	-2.27418e-10	-0.031205	1.07521e-05	-2.27418e-10	-0.0946908	3.26856e-16	-2.27418e-10	-0.115934
42056234	rs28384779	6.5424e-13	-2.27418e-10	-0.031205	1.07521e-05	-2.27418e-10	-0.0946908	3.26856e-16	-2.27418e-10	-0.115934
42057597	rs28384781	6.99672e-13	-2.27418e-10	0.0359331	1.14776e-05	-2.27418e-10	-0.0293955	3.48692e-16	-2.27418e-10	-0.0512677
42058592	rs28384783	6.85419e-13	-2.27418e-10	0.015351	1.12501e-05	-2.27418e-10	-0.0494181	3.41845e-16	-2.27418e-10	-0.0710995
42058846	rs132786	6.41615e-13	0.441866	-0.492557	6.11794e-07	-2.03939	-0.921765	5.8838e-14	6.16131	-1.08422
42058949	rs132787	6.26819e-13	0.422253	-0.496274	6.10133e-07	-2.03981	-0.924062	6.0893e-14	6.19707	-1.08565
42059768	rs132788	2.80901e-13	0.152854	-1.02953	8.0033e-07	-1.69839	-0.994137	1.82633e-17	-2.02515	-0.97541
42060626	rs17002541	6.18426e-13	-0.0875019	-1.78145e-10	2.79748e-06	-1.44107	-1.78145e-10	1.16164e-16	-1.15045	-1.78145e-10
42060917	rs28384790	2.9329e-14	-1.94925	-1.18686	7.30692e-07	-1.61423	-1.16933	1.43198e-14	4.85071	-1.18676
42061156	rs28384792	2.68648e-14	-2.03715	-1.18672	6.62109e-07	-1.71206	-1.17006	1.06446e-14	4.55425	-1.1869
42061562	rs132790	1.56163e-12	1.31134	-0.472541	6.34184e-07	-2.01586	-0.909351	2.09349e-14	5.11867	-1.07496
42061639	rs34077262	9.38611e-13	0.798791	-0.469068	6.2413e-07	-2.03401	-0.907184	4.41634e-14	5.86377	-1.07358
42062146	rs111953426	2.78433e-13	0.155972	-1.04147	7.71549e-07	-1.71406	-1.01509	1.79132e-17	-2.02474	-0.995175
42062767	rs11703638	1.31311e-13	-0.578651	-1.05846	5.77093e-07	-2.00939	-1.01015	7.34748e-16	1.73882	-1.04475
42062822	rs132792	5.43055e-13	0.261239	-0.478707	6.24036e-07	-2.02815	-0.913192	1.45554e-13	7.06024	-1.0774
42063681	rs132793	5.53037e-13	0.853919	-1.05317	5.73845e-07	-1.83786	-1.18733	2.69441e-14	5.42776	-1.13169
42063961	rs132796	4.48134e-13	0.64932	-1.05891	4.96071e-07	-1.98372	-1.18711	5.66955e-14	6.16789	-1.12789
42064579	rs5996048	5.7992e-13	-2.27418e-10	-0.151788	9.73838e-06	-2.27418e-10	-0.193718	2.93985e-16	-2.27418e-10	-0.221926
42064765	rs132797	4.38713e-13	0.626672	-1.05751	4.94425e-07	-1.98698	-1.18718	5.89354e-14	6.20758	-1.12884
42064838	rs117698911	9.58645e-14	-0.767891	-1.18385	5.40356e-07	-1.90278	-1.18254	1.70743e-17	-1.88068	-1.1872
42064892	rs143746012	6.25757e-13	-2.27418e-10	-0.0757167	1.0492e-05	-2.27418e-10	-0.119175	3.16406e-16	-2.27418e-10	-0.148429
42064901	rs132798	5.39096e-13	0.261239	-0.486024	6.21206e-07	-2.02815	-0.917736	1.45136e-13	7.06024	-1.08027
42064985	rs7284702	5.77712e-13	-2.27418e-10	-0.155603	9.70205e-06	-2.27418e-10	-0.197455	2.92904e-16	-2.27418e-10	-0.22561
42065688	rs6002432	5.72324e-13	-2.27418e-10	-0.164973	9.61342e-06	-2.27418e-10	-0.206633	2.90267e-16	-2.27418e-10	-0.234655
42066098	rs145826292	5.9821e-13	-2.27418e-10	-0.120736	1.10295e-05	-2.27418e-10	-0.0692153	3.19211e-16	-2.27418e-10	-0.139604
42066705	rs132800	3.95054e-13	0.185699	-0.721355	1.02755e-06	-1.71928	-0.723337	2.5949e-17	-2.02865	-0.620671
42066833	rs7291084	6.17259e-13	-2.27418e-10	-0.0893903	1.03524e-05	-2.27418e-10	-0.132578	3.12251e-16	-2.27418e-10	-0.161647
42066892	rs7291602	6.17259e-13	-2.27418e-10	-0.0893903	1.03524e-05	-2.27418e-10	-0.132578	3.12251e-16	-2.27418e-10	-0.161647
42067047	rs5758402	3.89623e-13	-2.27418e-10	-0.549499	4.74654e-06	-2.27418e-10	-0.912376	1.45494e-16	-2.27418e-10	-0.925317
42067618	rs6002434	5.65538e-13	-2.27418e-10	-0.176901	9.50177e-06	-2.27418e-10	-0.218314	2.86944e-16	-2.27418e-10	-0.246168
42067864	rs132802	5.2635e-13	0.200242	-0.448955	6.38922e-07	-2.0232	-0.894569	1.66494e-13	7.18275	-1.06549
42068250	rs8142602	6.12852e-13	-2.27418e-10	-0.0965545	1.02799e-05	-2.27418e-10	-0.1396	3.10097e-16	-2.27418e-10	-0.168571
42068336	rs144445098	8.77658e-14	-2.04001	-1.78145e-10	2.0572e-06	-1.74844	-1.78145e-10	7.07306e-17	-1.64658	-1.78145e-10
42068346	rs148422560	9.51953e-11	4.94901	-1.78145e-10	1.22227e-05	0.0335029	-1.78145e-10	1.06114e-15	1.06165	-1.78145e-10
42068469	rs132803	9.62469e-13	0.840755	-0.485931	6.19025e-07	-2.03462	-0.914785	4.66252e-14	5.92187	-1.07743
42068510	rs132804	9.66849e-13	0.840755	-0.481391	6.18978e-07	-2.03462	-0.914861	4.65775e-14	5.92187	-1.07845
42068533	rs139729458	2.15486e-13	-2.27418e-10	-1.14178	3.82119e-06	-2.27418e-10	-1.12923	1.15572e-16	-2.27418e-10	-1.15556
42068602	rs132805	4.34136e-13	0.606168	-1.04749	4.9288e-07	-1.98985	-1.18743	6.0715e-14	6.24375	-1.13526
42069710	rs143725419	1.04914e-13	-1.86154	-1.78145e-10	1.55552e-06	-2.02798	-1.78145e-10	4.78815e-17	-2.03673	-1.78145e-10
42070276	rs8779	4.56487e-13	0.647484	-1.0386	4.88304e-07	-1.99926	-1.18735	6.82339e-14	6.3657	-1.14046
42070374	rs41311445	8.05204e-13	0.176417	-1.78145e-10	1.86685e-06	-1.84554	-1.78145e-10	5.17306e-17	-1.95941	-1.78145e-10
42070793	rs132806	5.51315e-13	0.656269	-0.85864	1.11506e-06	-1.53002	-0.830861	2.28124e-17	-2.02258	-0.755576
42071584	rs132807	4.257e-13	0.579159	-1.0401	4.85926e-07	-2.00411	-1.18738	6.33807e-14	6.29107	-1.13961
42072853	rs146129261	5.98812e-13	-2.27418e-10	-0.119731	1.00491e-05	-2.27418e-10	-0.162312	3.0323e-16	-2.27418e-10	-0.190965
42072912	rs1807497	9.57225e-13	0.819178	-0.469819	6.22859e-07	-2.03557	-0.907653	4.8505e-14	5.95784	-1.07388
42073134	rs1811113	4.34472e-13	0.599556	-1.0401	4.87117e-07	-2.00166	-1.18738	6.11235e-14	6.25481	-1.13961
42073832	rs8141035	1.18875e-13	-1.73661	-1.78145e-10	1.83262e-06	-1.86405	-1.78145e-10	1.30216e-16	-1.03626	-1.78145e-10
42074042	rs949438	4.28939e-13	0.579159	-1.03252	4.86042e-07	-2.00411	-1.18714	6.3117e-14	6.29107	-1.14378
42075300	rs5758404	5.01017e-13	0.150916	-0.448955	6.43677e-07	-2.01578	-0.894569	1.73532e-13	7.22415	-1.06549
42075426	rs141653623	3.23148e-13	-2.27418e-10	-0.736568	5.09863e-06	-2.27418e-10	-0.84082	1.65938e-16	-2.27418e-10	-0.793842
42075581	rs5751136	6.68113e-13	1.02692	-1.03714	5.1026e-07	-1.95532	-1.18731	2.98525e-14	5.53985	-1.14128
42076330	rs6002436	5.5484e-13	-2.27418e-10	-0.196	9.32572e-06	-2.27418e-10	-0.237016	2.81704e-16	-2.27418e-10	-0.264598
42076381	rs5758405	9.9566e-13	0.862414	-0.473687	6.22599e-07	-2.03358	-0.910066	4.50719e-14	5.88597	-1.07541
42076641	rs5758406	1.01535e-12	0.878125	-0.469819	6.2221e-07	-2.03662	-0.907653	4.38002e-14	5.85582	-1.07388
42076956	rs5758407	1.02372e-12	0.886336	-0.469819	6.24875e-07	-2.03234	-0.907653	4.33973e-14	5.84657	-1.07388
42077737	rs5758408	4.48421e-13	0.626672	-1.03562	4.94383e-07	-1.98698	-1.18726	5.81582e-14	6.20758	-1.14212
42077858	rs5758409	5.1049e-13	0.158677	-0.437984	6.38672e-07	-2.02352	-0.894633	1.72373e-13	7.21602	-1.06406
42078160	rs115776275	5.96531e-13	-2.27418e-10	-0.123547	1.00116e-05	-2.27418e-10	-0.166052	3.02114e-16	-2.27418e-10	-0.194652
42078457	rs78092457	5.92318e-13	-2.27418e-10	-0.130636	9.94228e-06	-2.27418e-10	-0.172996	3.00052e-16	-2.27418e-10	-0.201499
42078666	rs6519270	1.69084e-12	1.37404	-0.455735	6.44538e-07	-2.01018	-0.898833	1.91808e-14	5.02444	-1.06823
42078804	rs73161340	5.9521e-13	-2.27418e-10	-0.125765	9.98984e-06	-2.27418e-10	-0.168224	3.01467e-16	-2.27418e-10	-0.196794
42078937	rs138307784	5.93761e-13	-2.27418e-10	-0.128201	9.96602e-06	-2.27418e-10	-0.170612	3.00759e-16	-2.27418e-10	-0.199148
42079361	rs148537066	1.22542e-13	-1.70622	-1.78145e-10	1.61032e-06	-1.99336	-1.78145e-10	1.15159e-13	5.74861	-1.78145e-10
42079734	rs5758411	5.08972e-13	0.170621	-0.452907	6.42337e-07	-2.01538	-0.897056	2.00834e-13	7.37187	-1.06709
42080080	rs143518762	2.95487e-13	-2.27418e-10	-0.826055	5.14347e-06	-2.27418e-10	-0.832064	1.45407e-16	-2.27418e-10	-0.925921
42080188	rs2157287	9.69033e-13	0.857909	-0.496289	6.11071e-07	-2.03825	-0.924088	5.37881e-14	6.07161	-1.08426
42080270	rs73161342	5.86594e-13	-2.27418e-10	-0.140346	9.84814e-06	-2.27418e-10	-0.18251	2.97251e-16	-2.27418e-10	-0.210878
42080803	rs5758412	4.40095e-13	0.606402	-1.03409	4.85954e-07	-2.00423	-1.18721	7.32257e-14	6.43879	-1.14295
42081063	rs5758414	4.87815e-13	0.151256	-0.476	6.34466e-07	-2.01326	-0.911507	2.07125e-13	7.41195	-1.07633
42081735	rs142958945	5.43432e-13	-2.27418e-10	-0.216775	9.13797e-06	-2.27418e-10	-0.257354	2.76115e-16	-2.27418e-10	-0.284637
42081783	rs188099986	5.88017e-13	-2.27418e-10	-0.137923	9.87155e-06	-2.27418e-10	-0.180136	2.97948e-16	-2.27418e-10	-0.208537
42081921	rs13056262	4.40095e-13	0.606402	-1.03409	4.85954e-07	-2.00423	-1.18721	7.32257e-14	6.43879	-1.14295
42082247	rs6002438	5.40892e-13	-2.27418e-10	-0.221458	9.09617e-06	-2.27418e-10	-0.261939	2.74871e-16	-2.27418e-10	-0.289154
42082329	rs62236556	2.96866e-14	-2.02837	-1.09562	7.91967e-07	-1.7028	-1.00023	1.24225e-14	4.59064	-1.06884
42082497	rs5758415	4.01902e-13	0.514083	-1.03255	4.81914e-07	-2.01264	-1.18714	6.93591e-14	6.38536	-1.14377
42082501	rs146741716	1.92803e-13	-1.25301	-1.78145e-10	2.41475e-06	-1.5882	-1.78145e-10	1.71044e-16	-0.763536	-1.78145e-10
42082791	rs5758416	4.00164e-13	0.511286	-1.03409	4.83807e-07	-2.00865	-1.18721	5.87291e-14	6.21818	-1.14295
42083029	rs150936560	9.17604e-14	-1.9955	-1.78145e-10	1.70643e-06	-1.93539	-1.78145e-10	2.04691e-16	-0.583952	-1.78145e-10
42083091	rs150122580	5.8389e-13	-2.27418e-10	-0.144967	9.80366e-06	-2.27418e-10	-0.187036	2.95928e-16	-2.27418e-10	-0.215339
42083441	rs146786867	9.93194e-14	-1.91634	-1.78145e-10	1.54436e-06	-2.03519	-1.78145e-10	4.99476e-17	-1.99448	-1.78145e-10
42083766	rs6002439	5.37116e-13	-2.27418e-10	-0.228465	9.034e-06	-2.27418e-10	-0.268797	2.7302e-16	-2.27418e-10	-0.29591
42084237	rs73161344	5.81076e-13	-2.27418e-10	-0.149797	9.75738e-06	-2.27418e-10	-0.191768	2.94551e-16	-2.27418e-10	-0.220004
42084636	rs41281293	1.30451e-13	-1.64368	-1.78145e-10	1.60028e-06	-1.99961	-1.78145e-10	4.78748e-17	-2.03687	-1.78145e-10
42085002	rs73161345	5.79677e-13	-2.27418e-10	-0.152208	9.73436e-06	-2.27418e-10	-0.19413	2.93866e-16	-2.27418e-10	-0.222332
42085086	rs8138334	1.89773e-13	-1.26885	-1.78145e-10	2.6851e-06	-1.48207	-1.78145e-10	2.7917e-16	-0.273634	-1.78145e-10
42085838	rs149964158	5.36417e-13	-2.27418e-10	-0.229767	9.0225e-06	-2.27418e-10	-0.270071	2.72678e-16	-2.27418e-10	-0.297165
42088158	rs10775759	1.01985e-12	0.901435	-0.488704	6.21761e-07	-2.03681	-0.908181	5.01981e-14	5.99923	-1.08095
42089623	rs739134	8.91935e-13	0.752402	-0.473687	6.1815e-07	-2.04075	-0.910066	6.23333e-14	6.21021	-1.07541
42089630	rs138061605	2.5165e-13	-2.27418e-10	-0.98664	4.48284e-06	-2.27418e-10	-0.969536	1.40014e-16	-2.27418e-10	-0.963717
42089659	rs2839716	5.30321e-13	-2.27418e-10	-0.241195	8.92215e-06	-2.27418e-10	-0.281256	2.6969e-16	-2.27418e-10	-0.308183
42090069	rs739135	3.96804e-13	0.487142	-1.01838	4.77695e-07	-2.02234	-1.18623	8.72498e-14	6.62189	-1.15082
42091063	rs73161347	5.73431e-13	-2.27418e-10	-0.163041	9.63163e-06	-2.27418e-10	-0.20474	2.90809e-16	-2.27418e-10	-0.23279
42092004	rs73161348	5.72056e-13	-2.27418e-10	-0.165442	9.609e-06	-2.27418e-10	-0.207093	2.90135e-16	-2.27418e-10	-0.235108
42092225	rs2187795	4.56321e-13	0.617096	-1.00858	4.8901e-07	-1.99989	-1.18528	6.85981e-14	6.38574	-1.15518
42092998	rs61735255	5.86164e-12	2.16151	-1.78145e-10	3.19256e-05	0.993617	-1.78145e-10	1.97363e-16	-0.620412	-1.78145e-10
42093110	rs73161349	5.70685e-13	-2.27418e-10	-0.167842	9.58645e-06	-2.27418e-10	-0.209442	2.89464e-16	-2.27418e-10	-0.237424
42095140	rs2003816	5.30947e-13	0.260903	-0.500919	6.14003e-07	-2.03061	-0.926942	8.87048e-14	6.57365	-1.08604
42095451	rs73161350	5.69319e-13	-2.27418e-10	-0.170238	9.56397e-06	-2.27418e-10	-0.211789	2.88795e-16	-2.27418e-10	-0.239737
42095464	rs743832	1.88294e-13	-1.27667	-1.78145e-10	0.000341472	3.36347	-1.78145e-10	6.18759e-12	9.7326	-1.78145e-10
42095644	rs200066340	2.84475e-13	-2.27418e-10	-0.864033	4.87201e-06	-2.27418e-10	-0.886286	1.54295e-16	-2.27418e-10	-0.866589
42095658	rs147348682	9.06985e-14	-2.00714	-1.78145e-10	1.78809e-06	-1.88865	-1.78145e-10	8.67226e-17	-1.44274	-1.78145e-10
42095711	rs191014345	5.67958e-13	-2.27418e-10	-0.172632	9.54157e-06	-2.27418e-10	-0.214134	2.88129e-16	-2.27418e-10	-0.242048
42095904	rs11090056	5.48303e-13	0.241105	-0.448955	6.35069e-07	-2.02925	-0.894569	9.4094e-14	6.61208	-1.06549
42095912	rs139499030	5.67958e-13	-2.27418e-10	-0.172632	9.54157e-06	-2.27418e-10	-0.214134	2.88129e-16	-2.27418e-10	-0.242048
42096061	rs9619984	1.19098e-13	-1.73474	-1.78145e-10	1.83523e-06	-1.86262	-1.78145e-10	1.30659e-16	-1.03286	-1.78145e-10
42096102	rs73161351	5.67958e-13	-2.27418e-10	-0.172632	9.54157e-06	-2.27418e-10	-0.214134	2.88129e-16	-2.27418e-10	-0.242048
42096115	rs73161352	5.67958e-13	-2.27418e-10	-0.172632	9.54157e-06	-2.27418e-10	-0.214134	2.88129e-16	-2.27418e-10	-0.242048
42097069	rs8138554	6.43712e-13	-2.27418e-10	-0.047427	1.07871e-05	-2.27418e-10	-0.0914406	3.25181e-16	-2.27418e-10	-0.121074
42097238	rs2413652	5.28694e-13	0.178551	-0.422819	6.57974e-07	-2.01036	-0.878026	1.90376e-13	7.30603	-1.05473
42097462	rs8138780	3.76407e-13	0.527292	-1.1113	4.81419e-07	-2.01877	-1.18204	8.61141e-14	6.54802	-1.09005
42098086	rs145638697	2.96237e-13	-2.27418e-10	-0.823517	4.51324e-06	-2.27418e-10	-0.962778	1.42112e-16	-2.27418e-10	-0.948837
42098154	rs76697129	1.91701e-13	-1.25874	-1.78145e-10	0.000344706	3.3729	-1.78145e-10	8.89599e-12	10.0957	-1.78145e-10
42098289	rs146567913	5.51038e-13	-2.27418e-10	-0.202875	9.26315e-06	-2.27418e-10	-0.243748	2.79842e-16	-2.27418e-10	-0.271231
42098687	rs138609835	5.70685e-13	-2.27418e-10	-0.167842	9.58645e-06	-2.27418e-10	-0.209442	2.89464e-16	-2.27418e-10	-0.237424
42098744	rs117636897	5.67924e-13	-2.27418e-10	-0.172692	9.66391e-06	-2.27418e-10	-0.201394	2.90859e-16	-2.27418e-10	-0.232617
42098745	rs5751138	3.15048e-13	-2.27418e-10	-0.761952	6.85183e-06	-2.27418e-10	-0.545277	1.88989e-16	-2.27418e-10	-0.663766
42098763	rs5758426	1.62526e-12	1.29951	-0.420765	6.47136e-07	-2.02827	-0.876719	2.06777e-14	5.08523	-1.05388
42099688	rs5758427	1.07354e-12	0.883782	-0.419747	6.40494e-07	-2.03924	-0.876071	5.10476e-14	5.98851	-1.05345
42099723	rs117795073	5.62681e-13	-2.27418e-10	-0.181966	9.45476e-06	-2.27418e-10	-0.223274	2.85545e-16	-2.27418e-10	-0.251056
42099981	rs5751139	4.38905e-13	0.569799	-1.00019	4.82312e-07	-2.01468	-1.18427	7.44313e-14	6.47078	-1.1586
42100275	rs739136	4.69719e-13	0.63765	-1.00019	4.90768e-07	-1.9973	-1.18427	6.59142e-14	6.34925	-1.1586
42100681	rs6002445	4.69719e-13	0.63765	-1.00019	4.90768e-07	-1.9973	-1.18427	6.59142e-14	6.34925	-1.1586
42101815	rs2097413	2.29416e-12	1.66379	-0.440342	6.38708e-07	-2.02896	-0.889136	5.12749e-14	6.00147	-1.06197
42102273	rs7287751	5.61343e-13	-2.27418e-10	-0.184347	9.43274e-06	-2.27418e-10	-0.225606	2.8489e-16	-2.27418e-10	-0.253354
42103669	rs112082055	3.44049e-13	-0.673895	-1.78145e-10	4.79119e-06	-0.903013	-1.78145e-10	4.76993e-17	-2.04054	-1.78145e-10
42104745	rs4346490	1.30808e-13	-1.64095	-1.78145e-10	1.97429e-06	-1.78958	-1.78145e-10	1.54115e-16	-0.867757	-1.78145e-10
42104929	rs1988153	1.15132e-12	0.961733	-0.427748	6.39938e-07	-2.03502	-0.881159	4.32228e-14	5.82545	-1.05678
42105864	rs77728523	3.13562e-13	-2.27418e-10	-0.766681	3.91732e-06	-2.27418e-10	-1.10438	1.14552e-16	-2.27418e-10	-1.16443
42105980	rs117839209	8.93097e-14	-2.02257	-1.78145e-10	2.26938e-06	-1.65029	-1.78145e-10	7.14801e-17	-1.63604	-1.78145e-10
42106209	rs7289156	5.58801e-13	-2.27418e-10	-0.188886	9.39091e-06	-2.27418e-10	-0.230051	2.83644e-16	-2.27418e-10	-0.257734
42106216	rs5758428	4.80456e-13	0.663627	-1.00357	4.90068e-07	-1.9983	-1.1847	6.07877e-14	6.26694	-1.15725
42106675	rs9607833	1.25234e-13	-1.6845	-1.78145e-10	1.90781e-06	-1.82384	-1.78145e-10	1.4291e-16	-0.943241	-1.78145e-10
42106996	rs2413653	4.77303e-13	0.657043	-1.00357	4.84774e-07	-2.00916	-1.1847	6.15133e-14	6.27881	-1.15725
42107226	rs146360148	9.1215e-14	-2.00146	-1.78145e-10	1.94346e-06	-1.80532	-1.78145e-10	2.11096e-16	-0.553142	-1.78145e-10
42107262	rs2413654	4.77303e-13	0.657043	-1.00357	4.84774e-07	-2.00916	-1.1847	6.15133e-14	6.27881	-1.15725
42107745	rs5751141	4.86479e-13	0.677761	-1.00525	4.85782e-07	-2.00689	-1.1849	5.93626e-14	6.24253	-1.15657
42108101	rs12170293	1.15065e-13	-1.76918	-1.78145e-10	1.78807e-06	-1.88866	-1.78145e-10	1.22639e-16	-1.09621	-1.78145e-10
42108598	rs117873693	6.08712e-12	2.19925	-1.78145e-10	0.00014334	2.49543	-1.78145e-10	6.61514e-16	0.589076	-1.78145e-10
42109844	rs5758430	1.18341e-12	1.00075	-0.439274	6.33086e-07	-2.03848	-0.888461	4.15027e-14	5.78959	-1.06153
42109917	rs5758431	1.21007e-12	1.02303	-0.439274	6.33497e-07	-2.03783	-0.888461	4.00495e-14	5.75395	-1.06153
42110234	rs55638148	9.94813e-14	-1.91471	-1.78145e-10	1.54209e-06	-2.03666	-1.78145e-10	5.04681e-17	-1.98411	-1.78145e-10
42111693	rs5758432	6.73671e-13	1.01321	-1.01514	5.31306e-07	-1.91626	-1.18595	2.81496e-14	5.49213	-1.1523
42111896	rs9306355	5.50452e-13	0.246116	-0.450054	6.47218e-07	-2.0096	-0.895261	1.63284e-13	7.16372	-1.06593
42111917	rs116967103	8.96986e-14	-2.01822	-1.78145e-10	1.96343e-06	-1.7951	-1.78145e-10	8.32193e-17	-1.48398	-1.78145e-10
42112473	rs144724345	1.09979e-13	-1.81439	-1.78145e-10	1.64855e-06	-1.9699	-1.78145e-10	1.17363e-16	-1.14018	-1.78145e-10
42113165	rs73161359	8.08714e-11	4.78594	-1.78145e-10	9.93754e-06	-0.173473	-1.78145e-10	9.83201e-16	0.985358	-1.78145e-10
42113228	rs73161361	5.5484e-13	-2.27418e-10	-0.196	9.32572e-06	-2.27418e-10	-0.237016	2.81704e-16	-2.27418e-10	-0.264598
42113276	rs143911011	3.9398e-13	-0.538378	-1.78145e-10	1.16592e-05	-0.0136943	-1.78145e-10	2.83908e-16	-0.256804	-1.78145e-10
42113315	rs7288759	1.16134e-13	-1.75994	-1.78145e-10	1.80052e-06	-1.88172	-1.78145e-10	1.24763e-16	-1.07904	-1.78145e-10
42115285	rs143789979	5.5484e-13	-2.27418e-10	-0.196	9.32572e-06	-2.27418e-10	-0.237016	2.81704e-16	-2.27418e-10	-0.264598
42116163	rs5758434	6.00423e-13	0.360121	-0.477166	6.25972e-07	-2.02601	-0.912233	1.355e-13	6.98806	-1.07679
42116391	rs142619712	7.55053e-13	0.112109	-1.78145e-10	6.7296e-06	-0.563277	-1.78145e-10	7.14421e-17	-1.63657	-1.78145e-10
42116560	rs9607834	1.19198e-13	-1.73389	-1.78145e-10	2.56334e-06	-1.52848	-1.78145e-10	1.56852e-16	-0.850154	-1.78145e-10
42116710	rs8137216	5.52222e-13	-2.27418e-10	-0.200729	9.28264e-06	-2.27418e-10	-0.241646	2.80422e-16	-2.27418e-10	-0.26916
42117322	rs13056216	4.09564e-13	0.406973	-0.906559	9.52582e-07	-1.63861	-0.879757	2.13072e-17	-2.03712	-0.809294
42118249	rs739129	5.44252e-13	0.827874	-1.04314	5.00678e-07	-1.97416	-1.18742	4.95623e-14	6.04339	-1.13786
42120578	rs183471866	2.12736e-13	-2.27418e-10	-1.15463	3.65936e-06	-2.27418e-10	-1.1725	1.19176e-16	-2.27418e-10	-1.12485
42120864	rs62239561	3.01709e-14	-2.01476	-1.09304	8.44144e-07	-1.65888	-0.980346	8.20825e-15	4.14245	-1.03501
42121278	rs2011053	5.15226e-13	0.229474	-0.499548	6.23632e-07	-2.01589	-0.926097	1.66806e-13	7.20464	-1.08551
42121480	rs73161369	5.4974e-13	-2.27418e-10	-0.205234	9.24179e-06	-2.27418e-10	-0.246057	2.79206e-16	-2.27418e-10	-0.273506
42121721	rs73161371	5.51038e-13	-2.27418e-10	-0.202875	9.26315e-06	-2.27418e-10	-0.243748	2.79842e-16	-2.27418e-10	-0.271231
42121789	rs55906525	3.05574e-14	-2.00033	-1.09474	8.9435e-07	-1.59858	-0.982865	8.77786e-15	4.2117	-1.03717
42121909	rs9619987	1.10683e-13	-1.80801	-1.78145e-10	1.73751e-06	-1.91734	-1.78145e-10	1.13924e-16	-1.16992	-1.78145e-10
42122926	rs1807669	4.63066e-13	0.117748	-0.494557	6.31002e-07	-2.00125	-0.928988	1.41752e-13	7.04662	-1.09024
42123099	rs739132	3.97865e-13	0.513607	-1.04217	4.77722e-07	-2.02109	-1.18743	5.68918e-14	6.17676	-1.13331
42123399	rs738422	4.59709e-13	0.117748	-0.501832	6.28209e-07	-2.00125	-0.933424	1.41368e-13	7.04662	-1.09295
42123737	rs2092274	8.9505e-13	0.789064	-0.506864	6.02066e-07	-2.0407	-0.936483	3.96199e-14	5.77645	-1.09481
42124265	rs5758436	4.40651e-13	0.617236	-1.04366	4.82543e-07	-2.01106	-1.18742	4.74215e-14	5.99377	-1.13239
42124315	rs6002453	1.96551e-13	-1.23376	-1.78145e-10	2.76664e-06	-1.45216	-1.78145e-10	2.94336e-16	-0.220735	-1.78145e-10
42124369	rs6519276	1.26589e-13	-1.67373	-1.78145e-10	1.92394e-06	-1.81542	-1.78145e-10	1.45627e-16	-0.924404	-1.78145e-10
42125147	rs5758437	9.25731e-13	0.830305	-0.5144	5.99517e-07	-2.04037	-0.941051	3.69076e-14	5.7083	-1.09758
42125937	rs7288081	5.47629e-13	-2.27418e-10	-0.20908	9.20706e-06	-2.27418e-10	-0.249822	2.78172e-16	-2.27418e-10	-0.277216
42126301	rs2179332	3.25246e-14	-1.94904	-1.08364	9.57786e-07	-1.54563	-0.967297	1.01355e-14	4.34487	-1.02653
42126683	rs12171085	2.70306e-13	-0.915123	-1.78145e-10	1.42909e-05	0.189831	-1.78145e-10	2.15551e-16	-0.532258	-1.78145e-10
42126708	rs73161379	5.59242e-13	-2.27418e-10	-0.188097	9.28956e-06	-2.27418e-10	-0.240901	2.71919e-16	-2.27418e-10	-0.29995
42127139	rs5996055	1.16565e-13	-1.75623	-1.78145e-10	2.49011e-06	-1.55746	-1.78145e-10	1.50039e-16	-0.894562	-1.78145e-10
42127211	rs189682478	2.07977e-13	-2.27418e-10	-1.17725	3.68136e-06	-2.27418e-10	-1.16651	1.13283e-16	-2.27418e-10	-1.17557
42127444	rs144835710	3.26293e-13	-2.27418e-10	-0.726882	5.6753e-06	-2.27418e-10	-0.733669	1.58348e-16	-2.27418e-10	-0.840659
42127665	rs9607835	1.22477e-13	-1.70676	-1.78145e-10	1.8751e-06	-1.84113	-1.78145e-10	1.37397e-16	-0.982584	-1.78145e-10
42127781	rs5996056	7.05921e-14	-2.01552	-0.242239	4.08417e-06	-0.780396	-0.282277	1.14176e-16	-0.858529	-0.309189
42127999	rs2064189	4.6805e-13	0.150537	-0.516642	6.25985e-07	-1.99581	-0.942407	1.3056e-13	6.97253	-1.0984
42128097	rs5751144	4.52952e-13	0.117748	-0.516642	6.22591e-07	-2.00125	-0.942407	1.406e-13	7.04662	-1.0984
42128461	rs6002455	7.29434e-14	-1.98735	-0.237649	3.59601e-06	-0.912182	-0.277785	9.53025e-17	-1.04364	-0.304764
42129187	rs145080143	5.46341e-13	-2.27418e-10	-0.211436	9.18585e-06	-2.27418e-10	-0.252128	2.77541e-16	-2.27418e-10	-0.279488
42129357	rs2413656	4.80611e-13	0.173618	-0.513239	6.1865e-07	-2.00966	-0.940349	1.84741e-13	7.31841	-1.09716
42129510	rs6002456	2.04328e-13	-1.19495	-1.78145e-10	2.86005e-06	-1.41895	-1.78145e-10	3.11926e-16	-0.16269	-1.78145e-10
42129620	rs143557652	1.42747e-13	-1.55361	-1.78145e-10	1.80684e-06	-1.87821	-1.78145e-10	7.7639e-16	0.7492	-1.78145e-10
42129964	rs2092275	4.74946e-13	0.696607	-1.04809	4.82937e-07	-2.01032	-1.18735	6.04323e-14	6.23343	-1.1296
42130324	rs5996057	1.27934e-13	-1.66317	-1.78145e-10	2.80562e-06	-1.43817	-1.78145e-10	1.79659e-16	-0.714393	-1.78145e-10
42130383	rs13054514	5.0666e-13	0.226401	-0.513239	6.20139e-07	-2.00726	-0.940349	1.64671e-13	7.2034	-1.09716
42130409	rs7285359	1.22181e-13	-1.70918	-1.78145e-10	1.8716e-06	-1.843	-1.78145e-10	1.36806e-16	-0.986893	-1.78145e-10
42130843	rs13055891	4.0972e-13	0.3906	-0.889804	9.32124e-07	-1.68231	-0.857772	2.18671e-17	-2.04025	-0.780225
42131410	rs144996011	1.9238e-13	-1.25521	-1.78145e-10	0.000246576	3.03788	-1.78145e-10	1.16199e-13	5.7576	-1.78145e-10
42131447	rs11090057	3.95691e-13	0.365848	-0.899894	9.11943e-07	-1.69177	-0.870196	2.16359e-17	-2.04054	-0.790561
42131762	rs5758439	5.38644e-13	0.820996	-1.04662	4.93922e-07	-1.98779	-1.18738	5.04802e-14	6.05442	-1.13054
42131981	rs73161382	5.45872e-13	-2.27418e-10	-0.212294	9.17814e-06	-2.27418e-10	-0.252968	2.77311e-16	-2.27418e-10	-0.280316
42132044	rs138051490	9.97265e-14	-1.91225	-1.78145e-10	1.90314e-06	-1.82629	-1.78145e-10	4.91363e-17	-2.01086	-1.78145e-10
42132481	rs5758440	5.93264e-13	0.380409	-0.509448	6.09076e-07	-2.02755	-0.938051	1.2784e-13	6.94884	-1.09577
42132510	rs185805989	1.08644e-13	-1.8266	-1.78145e-10	2.11273e-06	-1.72181	-1.78145e-10	8.95335e-17	-1.41084	-1.78145e-10
42132685	rs9611648	1.33903e-13	-1.61756	-1.78145e-10	2.01137e-06	-1.77098	-1.78145e-10	1.60376e-16	-0.827937	-1.78145e-10
42132888	rs5758441	5.81349e-13	0.360121	-0.509448	6.10017e-07	-2.02601	-0.938051	1.32953e-13	6.98806	-1.09577
42133060	rs5758442	5.81349e-13	0.360121	-0.509448	6.10017e-07	-2.02601	-0.938051	1.32953e-13	6.98806	-1.09577
42133376	rs552274127	1.13455e-13	-1.78327	-1.78145e-10	1.5389e-06	-2.03872	-1.78145e-10	7.29483e-17	-1.6157	-1.78145e-10
42133443	rs5758443	5.51074e-13	0.842336	-1.04514	4.95363e-07	-1.98485	-1.1874	4.86604e-14	6.01864	-1.13147
42133552	rs5751145	6.49331e-13	0.98404	-1.02278	5.28819e-07	-1.92036	-1.18654	3.12898e-14	5.59253	-1.14693
42133567	rs73161386	5.35747e-11	4.37415	-1.78145e-10	8.03666e-06	-0.385779	-1.78145e-10	7.4904e-16	0.713337	-1.78145e-10
42133921	rs5758444	5.86068e-13	0.906843	-1.04809	5.00015e-07	-1.97556	-1.18735	4.38089e-14	5.91174	-1.1296
42134494	rs150036394	6.24295e-13	-2.27418e-10	-0.078056	1.16754e-05	-2.27418e-10	-0.0123069	3.66856e-16	-2.27418e-10	-0.000487343
42134539	rs146140905	3.31781e-13	0.472752	-1.18296	5.17418e-07	-1.98377	-1.14493	3.34775e-17	-1.22897	-1.16562
42134782	rs74848143	3.64177e-13	-2.27418e-10	-0.617038	6.24165e-06	-2.27418e-10	-0.638547	1.27341e-16	-2.27418e-10	-1.05859
42134895	rs2899346	5.63006e-13	0.863757	-1.04514	4.96859e-07	-1.98184	-1.1874	4.69535e-14	5.98293	-1.13147
42134931	rs6002459	7.26902e-14	-1.98383	-0.244639	3.6289e-06	-0.896236	-0.284625	9.60923e-17	-1.02864	-0.311502
42135485	rs7285075	5.45173e-13	-2.27418e-10	-0.213576	9.16663e-06	-2.27418e-10	-0.254223	2.76968e-16	-2.27418e-10	-0.281552
42135751	rs768414	5.15579e-13	0.775757	-1.04514	4.90104e-07	-1.99553	-1.1874	3.7548e-14	5.75939	-1.13147
42136042	rs6519279	1.22998e-13	-1.70251	-1.78145e-10	1.88127e-06	-1.83784	-1.78145e-10	1.38437e-16	-0.975037	-1.78145e-10
42136066	rs6002460	7.26042e-14	-1.98502	-0.244639	3.60962e-06	-0.901564	-0.284625	9.56121e-17	-1.03365	-0.311502
42136093	rs117552256	4.95615e-13	-2.27418e-10	-0.30888	9.16731e-06	-2.27418e-10	-0.254148	2.60367e-16	-2.27418e-10	-0.343363
42136148	rs8139144	5.45173e-13	-2.27418e-10	-0.213576	9.16663e-06	-2.27418e-10	-0.254223	2.76968e-16	-2.27418e-10	-0.281552
42136618	rs6519281	7.26042e-14	-1.98502	-0.244639	3.60962e-06	-0.901564	-0.284625	9.56121e-17	-1.03365	-0.311502
42136930	rs8141103	4.96532e-13	0.735142	-1.04217	4.84187e-07	-2.00765	-1.18743	3.87308e-14	5.79224	-1.13331
42138146	rs9607837	1.45121e-13	-1.53711	-1.78145e-10	1.97216e-06	-1.79066	-1.78145e-10	1.93239e-16	-0.641529	-1.78145e-10
42138200	rs5758447	6.20348e-13	0.421248	-0.505646	6.08758e-07	-2.03038	-0.935743	1.1839e-13	6.87065	-1.09436
42139054	rs5751147	5.81852e-13	0.892213	-1.04068	5.05758e-07	-1.96406	-1.18743	4.4693e-14	5.93634	-1.13422
42139078	rs5751148	6.03358e-13	0.928508	-1.04068	5.01601e-07	-1.97231	-1.18743	4.2087e-14	5.87626	-1.13422
42139501	rs5751149	6.03358e-13	0.928508	-1.04068	5.01601e-07	-1.97231	-1.18743	4.2087e-14	5.87626	-1.13422
42139665	rs76198486	8.84333e-14	-2.03243	-1.78145e-10	1.61394e-06	-1.99111	-1.78145e-10	4.80564e-17	-2.03308	-1.78145e-10
42140160	rs5758449	6.10089e-13	0.404571	-0.505646	6.06643e-07	-2.03386	-0.935743	1.23151e-13	6.91007	-1.09436
42140353	rs112603305	1.0746e-13	-1.83756	-1.78145e-10	1.55175e-06	-2.03041	-1.78145e-10	7.87935e-17	-1.53863	-1.78145e-10
42141242	rs117448992	3.52185e-13	-2.27418e-10	-0.650521	5.20992e-06	-2.27418e-10	-0.819229	1.69745e-16	-2.27418e-10	-0.771157
42141452	rs5996058	5.55052e-13	0.846557	-1.04217	4.91469e-07	-1.99272	-1.18743	4.66461e-14	5.9782	-1.13331
42141640	rs5758450	5.23169e-13	0.787398	-1.04217	4.93363e-07	-1.98887	-1.18743	5.15274e-14	6.07772	-1.13331
42142306	rs964898	6.30666e-13	0.97427	-1.04217	5.05174e-07	-1.96521	-1.18743	3.91102e-14	5.80199	-1.13331
42142386	rs964899	7.9973e-13	1.21177	-1.04217	5.54736e-07	-1.87162	-1.18743	2.23282e-14	5.24146	-1.13331
42142393	rs78339304	3.42201e-13	-0.679282	-1.78145e-10	4.19729e-06	-1.03535	-1.78145e-10	4.79993e-17	-2.03427	-1.78145e-10
42142725	rs8135192	5.48446e-13	-2.27418e-10	-0.20759	9.2205e-06	-2.27418e-10	-0.248363	2.78572e-16	-2.27418e-10	-0.275779
42143129	rs9611651	1.38939e-13	-1.58065	-1.78145e-10	1.91313e-06	-1.82105	-1.78145e-10	1.79594e-16	-0.714754	-1.78145e-10
42143429	rs73161395	5.4974e-13	-2.27418e-10	-0.205234	9.24179e-06	-2.27418e-10	-0.246057	2.79206e-16	-2.27418e-10	-0.273506
42143537	rs1883368	6.28439e-13	0.441799	-0.513239	6.05181e-07	-2.03167	-0.940349	1.13547e-13	6.83168	-1.09716
42143572	rs1883369	5.40552e-13	0.823057	-1.04514	4.90016e-07	-1.99571	-1.1874	4.86047e-14	6.01749	-1.13147
42143599	rs9611652	1.16193e-13	-1.75942	-1.78145e-10	1.80121e-06	-1.88133	-1.78145e-10	1.24882e-16	-1.07809	-1.78145e-10
42143786	rs74278415	2.10359e-13	-2.27418e-10	-1.16586	3.60614e-06	-2.27418e-10	-1.18716	1.11983e-16	-2.27418e-10	-1.18711
42144372	rs17449595	7.54008e-14	-1.06146	-1.1304	6.57596e-07	-1.70882	-1.18014	1.90805e-17	-1.78835	-1.16844
42144500	rs145205784	9.11017e-14	-2.0027	-1.78145e-10	1.88163e-06	-1.83766	-1.78145e-10	7.79751e-17	-1.54907	-1.78145e-10
42144772	rs76422293	5.48446e-13	-2.27418e-10	-0.20759	9.2205e-06	-2.27418e-10	-0.248363	2.78572e-16	-2.27418e-10	-0.275779
42144906	rs139612244	2.20841e-13	-1.11723	-1.78145e-10	3.89592e-06	-1.10986	-1.78145e-10	7.60926e-17	-1.57351	-1.78145e-10
42144927	rs5758452	6.03417e-13	0.404571	-0.516642	6.02614e-07	-2.03386	-0.942407	1.22655e-13	6.91007	-1.0984
42145044	rs149755490	5.06943e-13	-2.27418e-10	-0.28628	8.53716e-06	-2.27418e-10	-0.325364	2.58225e-16	-2.27418e-10	-0.351622
42145260	rs73161398	5.48446e-13	-2.27418e-10	-0.20759	9.2205e-06	-2.27418e-10	-0.248363	2.78572e-16	-2.27418e-10	-0.275779
42145936	rs71329112	1.5094e-13	-1.4978	-1.78145e-10	2.34257e-06	-1.61854	-1.78145e-10	9.57544e-17	-1.34367	-1.78145e-10
42146160	rs73161399	5.48446e-13	-2.27418e-10	-0.20759	9.2205e-06	-2.27418e-10	-0.248363	2.78572e-16	-2.27418e-10	-0.275779
42146676	rs73426979	1.17124e-13	-1.75145	-1.78145e-10	1.81209e-06	-1.87531	-1.78145e-10	1.26732e-16	-1.06338	-1.78145e-10
42147179	rs7291082	4.41631e-13	0.490945	-0.91515	9.37669e-07	-1.64967	-0.884476	2.12641e-17	-2.03847	-0.809967
42147725	rs1807725	4.83554e-13	0.717479	-1.05099	4.84061e-07	-2.00808	-1.18726	5.83959e-14	6.19725	-1.1277
42148467	rs715498	4.5575e-13	0.659703	-1.05244	4.85634e-07	-2.00489	-1.1872	6.46513e-14	6.29805	-1.12674
42149570	rs115554035	8.87949e-14	-2.02835	-1.78145e-10	2.04887e-06	-1.7525	-1.78145e-10	8.31372e-17	-1.48496	-1.78145e-10
42150146	rs1534932	5.21001e-13	0.79351	-1.05244	5.16866e-07	-1.94256	-1.1872	3.01307e-14	5.53459	-1.12674
42151142	rs143349336	2.39118e-13	-2.27418e-10	-1.03772	4.12496e-06	-2.27418e-10	-1.05274	1.298e-16	-2.27418e-10	-1.03946
42151926	rs79634727	4.3077e-13	-0.449105	-1.78145e-10	2.58538e-06	-1.51992	-1.78145e-10	2.84006e-14	4.34871	-1.78145e-10
42151947	rs61011022	5.51523e-13	-2.27418e-10	-0.201996	9.27114e-06	-2.27418e-10	-0.242887	2.80079e-16	-2.27418e-10	-0.270382
42152266	rs2050031	4.45161e-13	0.639058	-1.0553	4.84562e-07	-2.00724	-1.18707	6.71776e-14	6.33444	-1.1248
42152429	rs2050032	2.14658e-13	-0.0885521	-1.05708	4.71484e-07	-2.0347	-1.18697	2.76059e-13	7.74647	-1.12356
42152546	rs138813564	1.12513e-13	-1.79161	-1.78145e-10	1.54424e-06	-2.03526	-1.78145e-10	7.05466e-17	-1.64918	-1.78145e-10
42152988	rs17377643	2.84575e-14	-2.0406	-1.12567	7.13678e-07	-1.77678	-1.03033	4.10831e-15	3.49272	-1.07741
42153097	rs139394475	3.61107e-13	-2.27418e-10	-0.625505	5.73839e-06	-2.27418e-10	-0.722613	1.7754e-16	-2.27418e-10	-0.726259
42153292	rs5751150	4.70476e-13	0.703322	-1.06426	4.88302e-07	-1.99971	-1.1869	6.0201e-14	6.22188	-1.12189
42153369	rs117654164	5.64488e-13	-2.27418e-10	-0.178759	1.07269e-05	-2.27418e-10	-0.0970418	2.98503e-16	-2.27418e-10	-0.206677
42153510	rs151160832	5.51038e-13	-2.27418e-10	-0.202875	9.26315e-06	-2.27418e-10	-0.243748	2.79842e-16	-2.27418e-10	-0.271231
42153726	rs73163307	5.51038e-13	-2.27418e-10	-0.202875	9.26315e-06	-2.27418e-10	-0.243748	2.79842e-16	-2.27418e-10	-0.271231
42153787	rs5758457	3.55088e-13	-2.27418e-10	-0.642314	4.47164e-06	-2.27418e-10	-0.972038	1.36962e-16	-2.27418e-10	-0.985755
42153973	rs139449429	1.59351e-13	-1.44357	-1.78145e-10	1.93637e-06	-1.80898	-1.78145e-10	4.80021e-17	-2.03421	-1.78145e-10
42154132	rs5758458	4.72702e-13	0.703322	-1.05954	4.88349e-07	-1.99971	-1.18681	6.02052e-14	6.22188	-1.12182
42154430	rs8141939	1.16459e-13	-1.75714	-1.78145e-10	1.80431e-06	-1.87961	-1.78145e-10	1.2541e-16	-1.07387	-1.78145e-10
42155576	rs9611656	1.18264e-13	-1.74176	-1.78145e-10	1.82544e-06	-1.86797	-1.78145e-10	1.29e-16	-1.04564	-1.78145e-10
42155621	rs147745938	9.05456e-14	-2.00883	-1.78145e-10	1.91013e-06	-1.82262	-1.78145e-10	7.98089e-17	-1.52582	-1.78145e-10
42156156	rs376298257	2.95854e-13	-2.27418e-10	-0.824814	5.14981e-06	-2.27418e-10	-0.830834	1.4556e-16	-2.27418e-10	-0.924865
42156517	rs4401299	4.83597e-13	0.248323	-0.58175	5.94577e-07	-2.0086	-0.9811	1.05012e-13	6.77744	-1.12106
42156548	rs6002464	1.79789e-13	-1.32289	-1.78145e-10	2.56482e-06	-1.5279	-1.78145e-10	2.57121e-16	-0.355908	-1.78145e-10
42156561	rs5751153	4.52717e-13	0.67254	-1.07195	4.81923e-07	-2.01416	-1.1856	4.39774e-14	5.89836	-1.11238
42157040	rs9611659	6.9957e-14	-2.00964	-0.257155	3.1502e-06	-1.02545	-0.296873	8.40964e-17	-1.14993	-0.323565
42157081	rs5758459	4.61613e-13	0.693326	-1.07328	4.83016e-07	-2.01207	-1.18543	4.24914e-14	5.86291	-1.11131
42157735	rs8138931	1.17799e-13	-1.74569	-1.78145e-10	1.82e-06	-1.87096	-1.78145e-10	1.28076e-16	-1.05283	-1.78145e-10
42158204	rs2899347	5.8958e-13	0.939327	-1.07459	5.23452e-07	-1.93185	-1.18525	2.42559e-14	5.30119	-1.11023
42159072	rs713988	5.10661e-13	0.796932	-1.0759	4.9259e-07	-1.99281	-1.18506	3.70705e-14	5.72426	-1.10914
42159229	rs2050033	5.21632e-13	0.818188	-1.0759	4.9397e-07	-1.99001	-1.18506	3.57934e-14	5.6892	-1.10914
42159409	rs5758460	3.86936e-13	-2.27418e-10	-0.55642	9.14052e-06	-2.27418e-10	-0.257075	2.41367e-16	-2.27418e-10	-0.419136
42159698	rs11705219	1.37302e-13	-1.59249	-1.78145e-10	2.99267e-06	-1.37363	-1.78145e-10	7.1427e-17	-1.63678	-1.78145e-10
42159981	rs559960958	2.64803e-13	-2.27418e-10	-0.935692	4.86583e-06	-2.27418e-10	-0.887554	1.36595e-16	-2.27418e-10	-0.988432
42160050	rs2064188	5.59173e-13	0.383098	-0.571318	5.87348e-07	-2.02694	-0.974993	8.54852e-14	6.56822	-1.11758
42161113	rs148954364	7.94401e-13	-2.27418e-10	0.16291	1.72173e-05	-2.27418e-10	0.376121	5.31521e-16	-2.27418e-10	0.370287
42162189	rs5758461	4.2116e-13	0.61067	-1.08234	4.79895e-07	-2.01997	-1.18401	4.93672e-14	6.00516	-1.10357
42162333	rs139063190	2.78626e-13	-0.884807	-1.78145e-10	3.04704e-06	-1.35562	-1.78145e-10	1.53438e-16	-0.872162	-1.78145e-10
42162564	rs115822272	1.09691e-13	-1.81701	-1.78145e-10	1.75343e-06	-1.90822	-1.78145e-10	1.12774e-16	-1.18007	-1.78145e-10
42162860	rs73163314	5.67958e-13	-2.27418e-10	-0.172632	9.54157e-06	-2.27418e-10	-0.214134	2.88129e-16	-2.27418e-10	-0.242048
42163259	rs9619990	1.31374e-13	-1.63663	-1.78145e-10	1.89816e-06	-1.82891	-1.78145e-10	1.12443e-16	-1.18301	-1.78145e-10
42164251	rs144759068	5.70685e-13	-2.27418e-10	-0.167842	9.58645e-06	-2.27418e-10	-0.209442	2.89464e-16	-2.27418e-10	-0.237424
42164365	rs138611012	5.70685e-13	-2.27418e-10	-0.167842	9.58645e-06	-2.27418e-10	-0.209442	2.89464e-16	-2.27418e-10	-0.237424
42164442	rs11704894	1.27612e-13	-1.66568	-1.78145e-10	2.73509e-06	-1.46363	-1.78145e-10	6.66438e-17	-1.70609	-1.78145e-10
42164516	rs2899348	4.32198e-13	0.637804	-1.0836	4.85374e-07	-2.00885	-1.18378	4.71523e-14	5.95812	-1.10244
42164660	rs2899349	4.38305e-13	0.651835	-1.0836	4.81828e-07	-2.01618	-1.18378	4.60233e-14	5.93388	-1.10244
42164724	rs73163316	5.72056e-13	-2.27418e-10	-0.165442	9.609e-06	-2.27418e-10	-0.207093	2.90135e-16	-2.27418e-10	-0.235108
42164862	rs2413659	4.76519e-13	0.226394	-0.574566	5.93676e-07	-2.01432	-0.976898	7.9786e-14	6.50032	-1.11867
42166416	rs8139203	3.26414e-13	0.222804	-0.949315	8.19196e-07	-1.74865	-0.920577	2.03859e-17	-2.04022	-0.850397
42166486	rs1983576	4.46356e-13	0.67254	-1.0861	4.83035e-07	-2.01416	-1.18329	4.4519e-14	5.89836	-1.10014
42167154	rs117885614	1.57441e-13	-1.45563	-1.78145e-10	1.53604e-06	-2.04058	-1.78145e-10	8.39419e-17	-1.47533	-1.78145e-10
42167358	rs117206252	9.31912e-13	0.32256	-1.78145e-10	9.61441e-06	-0.20653	-1.78145e-10	1.76777e-14	3.8746	-1.78145e-10
42167359	rs117483839	9.61775e-13	0.354102	-1.78145e-10	8.26964e-06	-0.357202	-1.78145e-10	1.72576e-14	3.85055	-1.78145e-10
42167464	rs5996062	4.45254e-13	0.67254	-1.08857	4.83285e-07	-2.01416	-1.18278	4.46226e-14	5.89836	-1.09782
42168181	rs6002474	4.26705e-13	0.631212	-1.0898	4.81511e-07	-2.01811	-1.18251	4.79681e-14	5.96948	-1.09665
42168767	rs5996063	4.6515e-13	0.717479	-1.0898	4.86366e-07	-2.00808	-1.18251	6.02378e-14	6.19725	-1.09665
42168881	rs6002476	7.32248e-14	-2.02079	-0.200358	2.38795e-06	-1.35807	-0.241283	6.92698e-17	-1.39864	-0.268802
42169269	rs6519287	3.44596e-13	0.255114	-0.927421	8.41429e-07	-1.74502	-0.897428	2.09117e-17	-2.0407	-0.824441
42169618	rs6519288	4.87263e-13	0.263016	-0.588891	5.85896e-07	-2.01915	-0.985259	1.07414e-13	6.8024	-1.12341
42169632	rs10854744	7.35219e-14	-2.02141	-0.195685	2.72936e-06	-1.22902	-0.236708	6.98912e-17	-1.39422	-0.264294
42169874	rs143101889	5.80254e-13	-2.27418e-10	-0.151213	9.74386e-06	-2.27418e-10	-0.193155	2.94148e-16	-2.27418e-10	-0.221371
42170025	rs5751156	4.18014e-13	0.61067	-1.08984	4.81389e-07	-2.01997	-1.1809	4.97033e-14	6.00516	-1.09679
42170432	rs6519289	4.16466e-13	0.61067	-1.09354	4.81045e-07	-2.01997	-1.18162	4.98938e-14	6.00516	-1.09296
42170935	rs17377987	2.63447e-13	-0.940826	-1.78145e-10	1.65098e-06	-1.96842	-1.78145e-10	2.54829e-13	6.54289	-1.78145e-10
42171071	rs73163320	5.81658e-13	-2.27418e-10	-0.148796	9.76695e-06	-2.27418e-10	-0.190788	2.94836e-16	-2.27418e-10	-0.219037
42171300	rs5758464	4.82134e-13	0.758279	-1.09474	4.88409e-07	-2.00508	-1.18132	3.88398e-14	5.75351	-1.09176
42171817	rs76636806	3.42564e-13	-2.27418e-10	-0.678221	4.36959e-06	-2.27418e-10	-0.995123	1.33796e-16	-2.27418e-10	-1.00914
42172080	rs5996064	2.73719e-13	0.149653	-1.05223	5.2043e-07	-1.98734	-1.13555	1.70984e-17	-1.95566	-1.11081
42173063	rs9607838	1.00723e-13	-1.90231	-1.78145e-10	1.64587e-06	-1.97152	-1.78145e-10	9.44706e-17	-1.35717	-1.78145e-10
42173879	rs73163324	5.60395e-13	0.873395	-1.05943	4.91299e-07	-2.04052	-1.13997	2.36873e-17	-1.62431	-1.11621
42174231	rs9623449	1.15805e-13	-1.76277	-1.78145e-10	1.79668e-06	-1.88385	-1.78145e-10	1.24109e-16	-1.0843	-1.78145e-10
42174891	rs6002477	1.6707e-13	-1.39626	-1.78145e-10	2.13396e-06	-1.71181	-1.78145e-10	2.22125e-16	-0.502217	-1.78145e-10
42175231	rs9623450	4.98134e-13	0.281517	-0.585326	5.90388e-07	-2.01358	-0.983185	1.43821e-13	7.09311	-1.12224
42175314	rs5758465	4.14989e-13	0.61067	-1.0971	4.81491e-07	-2.01997	-1.18069	5.00754e-14	6.00516	-1.08933
42175365	rs5751159	4.83866e-13	0.269818	-0.60269	5.80845e-07	-2.01982	-0.993245	1.47346e-13	7.12296	-1.12787
42175695	rs5751160	4.52229e-13	0.696607	-1.0971	4.8616e-07	-2.01032	-1.18069	6.29158e-14	6.23343	-1.08933
42176059	rs5758466	4.88304e-13	0.261586	-0.585326	5.90116e-07	-2.01404	-0.983185	1.24194e-13	6.94639	-1.12224
42176283	rs117886891	3.25713e-12	1.57392	-1.78145e-10	3.14676e-05	0.979168	-1.78145e-10	1.51859e-16	-0.882503	-1.78145e-10
42176339	rs80333497	3.06573e-13	-2.27418e-10	-0.789223	5.54281e-06	-2.27418e-10	-0.757291	1.58522e-16	-2.27418e-10	-0.839563
42176871	rs9619994	1.22373e-12	0.594979	-1.78145e-10	3.78853e-06	-1.13781	-1.78145e-10	5.98308e-17	-1.81394	-1.78145e-10
42176917	rs6002480	8.84532e-13	0.838027	-0.567647	5.82116e-07	-2.03804	-0.972835	6.92048e-14	6.35571	-1.11634
42177317	rs73163330	5.56973e-13	-2.27418e-10	-0.192163	9.36082e-06	-2.27418e-10	-0.233259	2.82749e-16	-2.27418e-10	-0.260896
42177453	rs4822050	4.30327e-13	0.152651	-0.602784	5.89078e-07	-2.00569	-0.993299	1.27031e-13	6.97463	-1.1279
42177816	rs6002481	7.1861e-14	-2.03748	-0.202461	2.23372e-06	-1.44152	-0.224602	6.08153e-17	-1.5362	-0.261411
42177899	rs45500192	4.90493e-13	0.759236	-1.0785	4.82249e-07	-2.01442	-1.18467	5.55261e-14	6.12608	-1.10693
42178040	rs139540	6.1365e-13	0.454454	-0.549708	5.97968e-07	-2.02178	-0.962226	1.02833e-13	6.74559	-1.11018
42178381	rs73163332	5.55656e-13	-2.27418e-10	-0.194529	9.33917e-06	-2.27418e-10	-0.235576	2.82104e-16	-2.27418e-10	-0.263178
42178441	rs126092	6.71605e-13	0.537597	-0.542606	5.96607e-07	-2.02829	-0.957998	8.837e-14	6.59153	-1.1077
42179111	rs8141783	9.57606e-14	-1.95283	-1.78145e-10	1.59077e-06	-2.00557	-1.78145e-10	8.3852e-17	-1.4764	-1.78145e-10
42179576	rs140842820	1.37156e-11	3.01161	-1.78145e-10	1.0996e-05	-0.0722564	-1.78145e-10	1.6435e-15	1.49913	-1.78145e-10
42179662	rs11090059	3.50953e-13	0.269715	-0.923742	8.39341e-07	-1.75139	-0.893543	2.10033e-17	-2.04068	-0.820096
42180584	rs6002482	7.46815e-14	-2.04015	-0.161296	2.1197e-06	-1.51549	-0.203032	6.49768e-17	-1.50032	-0.231106
42181191	rs9623454	1.33209e-13	-1.62276	-1.78145e-10	1.82785e-06	-1.86665	-1.78145e-10	1.54466e-16	-0.865482	-1.78145e-10
42181368	rs184348183	9.45853e-14	-1.96518	-1.78145e-10	1.64414e-06	-1.97257	-1.78145e-10	8.32006e-17	-1.4842	-1.78145e-10
42181498	rs139545	4.53818e-13	0.695256	-1.09224	4.85486e-07	-2.01046	-1.18194	6.27534e-14	6.23578	-1.09426
42181511	rs6002483	1.19688e-13	-1.72979	-1.78145e-10	1.71064e-06	-1.93292	-1.78145e-10	1.28402e-16	-1.05029	-1.78145e-10
42183409	rs73163336	5.37249e-13	0.890336	-1.11855	4.76806e-07	-2.04008	-1.17036	2.42611e-17	-1.55797	-1.15861
42183440	rs73163337	4.52208e-13	0.713553	-1.11409	4.78842e-07	-2.03808	-1.1681	2.33903e-17	-1.59744	-1.15569
42183468	rs8136343	8.9296e-13	1.39546	-1.11559	4.79852e-07	-2.03521	-1.16887	2.8412e-17	-1.40196	-1.15668
42184143	rs55906059	8.34431e-13	0.212072	-1.78145e-10	1.89398e-06	-1.83111	-1.78145e-10	5.18009e-17	-1.95805	-1.78145e-10
42185044	rs150579180	6.02395e-13	-2.27418e-10	-0.113766	1.0108e-05	-2.27418e-10	-0.156467	3.04982e-16	-2.27418e-10	-0.185202
42185087	rs8136873	7.31775e-14	-2.03722	-0.184566	2.22334e-06	-1.44496	-0.225821	6.11011e-17	-1.53936	-0.253566
42185185	rs9607840	1.1654e-13	-1.75644	-1.78145e-10	1.80526e-06	-1.87909	-1.78145e-10	1.25572e-16	-1.07258	-1.78145e-10
42185186	rs8137029	2.96293e-11	4.82391	-1.04207	4.85822e-07	-2.00711	-1.1846	9.64218e-16	2.15169	-1.18583
42185683	rs117963388	3.19962e-13	-0.746478	-1.78145e-10	3.21188e-06	-1.30294	-1.78145e-10	1.1468e-16	-1.16331	-1.78145e-10
42186266	rs7292780	6.06762e-13	1.01733	-1.12388	4.75979e-07	-2.03922	-1.17295	2.53827e-17	-1.50937	-1.16201
42186593	rs9611666	1.15302e-13	-1.76712	-1.78145e-10	1.79083e-06	-1.88711	-1.78145e-10	1.23111e-16	-1.09237	-1.78145e-10
42186838	rs9607841	4.29642e-13	0.63319	-1.08492	4.77557e-07	-2.02533	-1.18353	6.9529e-14	6.34528	-1.10124
42187004	rs112945405	5.09784e-13	-0.280692	-1.78145e-10	6.87363e-06	-0.5421	-1.78145e-10	4.86752e-17	-2.02029	-1.78145e-10
42187015	rs9611667	5.36205e-13	0.854754	-1.08492	5.0816e-07	-1.96322	-1.18353	4.04076e-14	5.80255	-1.10124
42187199	rs139553	7.07601e-13	0.593363	-0.546162	5.91404e-07	-2.03493	-0.960117	8.36097e-14	6.5374	-1.10894
42187382	rs5758474	3.1848e-13	-2.27418e-10	-0.751118	4.21131e-06	-2.27418e-10	-1.03202	1.28678e-16	-2.27418e-10	-1.04814
42188722	rs146353315	5.51821e-13	-0.201455	-1.78145e-10	5.48906e-06	-0.767035	-1.78145e-10	7.14465e-17	-1.63651	-1.78145e-10
42188891	rs12168543	4.63014e-13	0.507183	-0.884104	9.35755e-07	-1.68442	-0.851775	2.20876e-17	-2.03688	-0.773563
42189090	rs112915650	9.25465e-13	1.40896	-1.09334	4.93845e-07	-2.01894	-1.15639	3.07625e-17	-1.33925	-1.13991
42189135	rs11090060	5.19305e-13	0.613997	-0.876185	1.03338e-06	-1.59351	-0.843446	2.23974e-17	-2.03219	-0.764321
42189230	rs139556	1.69458e-13	-0.892549	-0.489524	7.3127e-07	-1.93131	-0.851456	8.94779e-16	1.76672	-0.8756
42189384	rs12628731	5.05519e-13	0.588107	-0.8772	1.0214e-06	-1.6041	-0.844514	2.23393e-17	-2.0336	-0.765504
42189407	rs139557	1.66991e-13	-0.907217	-0.489524	7.34634e-07	-1.92672	-0.851456	9.19123e-16	1.79357	-0.8756
42189551	rs139558	1.66991e-13	-0.907217	-0.489524	7.34634e-07	-1.92672	-0.851456	9.19123e-16	1.79357	-0.8756
42190309	rs738247	4.92232e-13	0.557458	-0.873187	1.03892e-06	-1.59131	-0.840295	2.2519e-17	-2.03027	-0.760826
42191242	rs12330030	1.2915e-13	-1.65371	-1.78145e-10	1.90541e-06	-1.8251	-1.78145e-10	1.09079e-16	-1.21338	-1.78145e-10
42191540	rs6002488	8.49411e-14	-2.03975	-0.0329663	2.37935e-06	-1.5257	-0.077261	7.27979e-17	-1.51068	-0.107087
42191636	rs139559	6.12487e-13	0.500604	-0.597755	5.73019e-07	-2.03842	-0.988203	7.90155e-14	6.49541	-1.12347
42192083	rs117635884	2.13689e-13	-2.27418e-10	-1.15016	3.78864e-06	-2.27418e-10	-1.13778	1.15094e-16	-2.27418e-10	-1.1597
42192434	rs187660776	6.31107e-13	-2.27418e-10	-0.0672027	1.058e-05	-2.27418e-10	-0.110829	3.19021e-16	-2.27418e-10	-0.140198
42192482	rs73163343	4.42418e-13	0.694887	-1.11731	4.93584e-07	-2.00184	-1.17401	5.36273e-14	6.05368	-1.06932
42192722	rs9607842	4.42418e-13	0.694887	-1.11731	4.93584e-07	-2.00184	-1.17401	5.36273e-14	6.05368	-1.06932
42193654	rs116988798	4.84198e-13	-2.27418e-10	-0.332184	9.14294e-06	-2.27418e-10	-0.25681	2.54496e-16	-2.27418e-10	-0.36617
42193741	rs4822052	8.9056e-13	0.935743	-0.658571	5.53689e-07	-2.03808	-1.02286	3.56196e-14	5.71759	-1.14239
42193913	rs4820443	4.57205e-13	0.732905	-1.12245	5.01069e-07	-1.98918	-1.17162	5.23604e-14	6.02288	-1.06243
42194539	rs142139954	5.64199e-13	-2.27418e-10	-0.179273	1.05058e-05	-2.27418e-10	-0.117864	3.69537e-16	-2.27418e-10	0.00679425
42194561	rs1983554	1.56563e-13	-0.923406	-0.537817	7.00917e-07	-1.92151	-0.903651	8.92642e-16	1.82351	-0.934775
42194567	rs4581989	1.61878e-13	-0.892549	-0.535289	7.05818e-07	-1.93131	-0.886881	8.66228e-16	1.76672	-0.908028
42194580	rs148205431	5.44102e-13	0.918319	-1.13386	4.7311e-07	-2.04072	-1.17749	2.58297e-17	-1.48576	-1.16817
42194724	rs146134497	5.73248e-13	0.918319	-1.08168	4.84791e-07	-2.04072	-1.15311	2.67668e-17	-1.48576	-1.13253
42194728	rs1983555	2.63802e-13	-0.939481	-1.78145e-10	1.73953e-06	-1.91618	-1.78145e-10	2.34261e-15	1.85356	-1.78145e-10
42194962	rs139560	4.41433e-13	0.695766	-1.12042	5.03731e-07	-1.9829	-1.1726	4.59428e-14	5.89491	-1.06521
42195410	rs139561	4.87981e-13	0.797827	-1.12223	5.05633e-07	-1.98	-1.17173	4.69069e-14	5.9132	-1.06274
42196467	rs738248	1.8464e-13	-0.902316	-0.393956	7.73615e-07	-1.93319	-0.793282	8.70061e-16	1.67613	-0.813022
42196684	rs139562	4.87006e-13	0.797827	-1.12423	5.06141e-07	-1.98	-1.17073	4.70385e-14	5.9132	-1.05993
42196745	rs58505525	5.00511e-13	-2.27418e-10	-0.299049	9.46436e-06	-2.27418e-10	-0.222259	2.62897e-16	-2.27418e-10	-0.333693
42196843	rs73163349	5.68239e-13	-2.27418e-10	-0.172137	9.5462e-06	-2.27418e-10	-0.213649	2.88266e-16	-2.27418e-10	-0.241571
42196911	rs2076018	4.87031e-13	0.75441	-1.08076	4.86413e-07	-2.03791	-1.15258	2.49822e-17	-1.55542	-1.13187
42197270	rs12166503	4.33411e-13	0.433192	-0.876185	9.84363e-07	-1.64211	-0.843446	2.22958e-17	-2.03674	-0.764321
42197748	rs188937206	3.2476e-13	-2.27418e-10	-0.731593	5.90971e-06	-2.27418e-10	-0.693195	1.31663e-16	-2.27418e-10	-1.02521
42198093	rs4239895	7.28062e-14	-2.02821	-0.198667	1.28206e-06	-1.70878	-0.512548	8.68791e-15	3.77374	-0.609505
42198537	rs5996067	7.24138e-13	0.896005	-0.825702	1.20423e-06	-1.49348	-0.790473	2.58556e-17	-1.94715	-0.705776
42198647	rs150509505	2.73261e-13	-0.904251	-1.78145e-10	3.93942e-06	-1.09876	-1.78145e-10	5.72873e-17	-1.85738	-1.78145e-10
42198896	rs139564	4.48079e-13	0.713524	-1.12323	4.95115e-07	-2.00152	-1.17124	6.49941e-14	6.23793	-1.06134
42199272	rs147368801	4.09449e-13	-0.499867	-1.78145e-10	3.97623e-06	-1.08946	-1.78145e-10	1.75015e-16	-0.740587	-1.78145e-10
42199277	rs139566	3.72453e-13	0.528665	-1.12323	4.86357e-07	-2.01937	-1.17124	7.24615e-14	6.34669	-1.06134
42199279	rs117340583	8.98429e-14	-2.01662	-1.78145e-10	1.62569e-06	-1.98386	-1.78145e-10	5.89517e-17	-1.82874	-1.78145e-10
42199541	rs144799347	1.06965e-13	-1.84218	-1.78145e-10	1.55342e-06	-2.02934	-1.78145e-10	7.93735e-17	-1.53129	-1.78145e-10
42199543	rs9607843	1.24838e-13	-1.68766	-1.78145e-10	1.75458e-06	-1.90756	-1.78145e-10	1.38283e-16	-0.976154	-1.78145e-10
42199860	rs6002494	2.20466e-13	-0.767361	-0.351573	7.74243e-07	-1.96241	-0.763248	8.75578e-16	1.65316	-0.783736
42199911	rs186096677	2.47088e-13	-2.27418e-10	-1.00494	4.01774e-06	-2.27418e-10	-1.07907	1.25935e-16	-2.27418e-10	-1.06969
42200239	rs9611670	1.23821e-13	-1.69584	-1.78145e-10	1.74581e-06	-1.91257	-1.78145e-10	1.36326e-16	-0.990404	-1.78145e-10
42200324	rs7292782	2.15759e-13	-0.787453	-0.353064	7.91472e-07	-1.94441	-0.75924	9.01994e-16	1.68109	-0.781934
42200916	rs73163354	4.30528e-13	0.673566	-1.12323	4.93719e-07	-2.00435	-1.17124	5.6083e-14	6.09047	-1.06134
42201111	rs9619997	3.40825e-13	0.146671	-0.82998	9.25882e-07	-1.75185	-0.794955	2.34512e-17	-2.03982	-0.710715
42201112	rs5758479	3.56723e-13	-2.27418e-10	-0.637718	4.50186e-06	-2.27418e-10	-0.965302	1.38333e-16	-2.27418e-10	-0.975795
42201185	rs5996069	2.16539e-13	-0.792386	-0.344522	7.80422e-07	-1.95949	-0.758221	8.26215e-16	1.59023	-0.778831
42201517	rs74705753	1.34201e-13	-1.61534	-1.78145e-10	1.60632e-06	-1.99584	-1.78145e-10	1.00726e-13	5.61471	-1.78145e-10
42202606	rs4820444	4.30195e-13	0.673566	-1.12401	4.93912e-07	-2.00435	-1.17084	5.61441e-14	6.09047	-1.06025
42202825	rs4820445	2.12048e-13	-0.820425	-0.337442	8.09514e-07	-1.92795	-0.753165	9.62588e-16	1.73807	-0.773898
42202944	rs112524762	4.30195e-13	0.673566	-1.12401	4.93912e-07	-2.00435	-1.17084	5.61441e-14	6.09047	-1.06025
42203289	rs6002495	1.07914e-13	-1.83334	-1.78145e-10	2.00059e-06	-1.77635	-1.78145e-10	1.24398e-16	-1.08197	-1.78145e-10
42204113	rs9611671	4.2977e-13	0.673566	-1.12499	4.94165e-07	-2.00435	-1.17033	5.62232e-14	6.09047	-1.05884
42206050	rs140810110	2.65072e-13	-0.934679	-1.78145e-10	4.08194e-06	-1.06322	-1.78145e-10	6.32025e-17	-1.75911	-1.78145e-10
42206084	rs4512	5.06066e-13	0.835995	-1.12401	5.1673e-07	-1.95918	-1.17084	4.19851e-14	5.79986	-1.06025
42207421	rs5751167	3.47489e-13	-2.27418e-10	-0.663945	5.20757e-06	-2.27418e-10	-0.81968	1.70862e-16	-2.27418e-10	-0.764597
42207425	rs11704230	4.95199e-14	-2.03979	-0.572515	1.85935e-06	-1.24484	-0.604725	3.02599e-17	-1.86935	-0.626278
42208373	rs139978327	2.09513e-13	-2.27418e-10	-1.16989	3.94414e-06	-2.27418e-10	-1.09756	1.22125e-16	-2.27418e-10	-1.10041
42208672	rs6002503	5.38559e-12	3.14915	-1.07235	4.78922e-07	-2.01887	-1.18714	1.82357e-15	2.78645	-1.18336
42208982	rs117825868	4.29419e-13	-2.27418e-10	-0.452245	8.62065e-06	-2.27418e-10	-0.315632	2.60376e-16	-2.27418e-10	-0.343329
42209258	rs139474696	1.47575e-13	-1.52034	-1.78145e-10	1.54449e-06	-2.0351	-1.78145e-10	4.80432e-17	-2.03335	-1.78145e-10
42209922	rs9611672	3.26458e-13	0.404286	-1.13066	4.80787e-07	-2.03496	-1.16716	1.11244e-13	6.76441	-1.05038
42210119	rs73163358	3.79894e-13	0.587936	-1.16272	4.69655e-07	-2.03816	-1.18739	2.27972e-17	-1.5981	-1.18071
42210597	rs11703813	9.27107e-14	-1.9852	-1.78145e-10	1.71206e-06	-1.9321	-1.78145e-10	1.34692e-15	1.30012	-1.78145e-10
42210985	rs139568	1.40434e-11	4.14263	-1.1074	4.755e-07	-2.03114	-1.18204	1.04921e-15	2.22285	-1.17252
42211141	rs139569	2.60628e-13	-0.155581	-0.796002	5.58544e-07	-1.95725	-1.09496	1.86009e-13	7.40328	-1.17519
42211455	rs147643809	2.63778e-13	-0.939571	-1.78145e-10	2.11462e-06	-1.72092	-1.78145e-10	6.20235e-17	-1.77794	-1.78145e-10
42211789	rs8137282	9.66087e-14	-1.94401	-1.78145e-10	7.39558e-06	-0.46891	-1.78145e-10	9.81674e-16	0.983804	-1.78145e-10
42212549	rs5758482	3.80674e-13	-2.27418e-10	-0.572735	4.7236e-06	-2.27418e-10	-0.917221	1.44182e-16	-2.27418e-10	-0.934376
42212936	rs4822053	1.3462e-13	-0.806017	-0.806208	6.43089e-07	-1.8004	-1.11086	5.15066e-13	8.42516	-1.17857
42213157	rs117446546	5.88949e-13	-2.27418e-10	-0.136339	1.09935e-05	-2.27418e-10	-0.0724848	3.86161e-16	-2.27418e-10	0.0507983
42214032	rs116948521	3.97388e-13	-2.27418e-10	-0.529765	7.43591e-06	-2.27418e-10	-0.463472	2.09753e-16	-2.27418e-10	-0.559525
42214084	rs78594100	3.58072e-13	-0.633945	-1.78145e-10	4.81133e-06	-0.898818	-1.78145e-10	4.77412e-17	-2.03966	-1.78145e-10
42214238	rs139571	3.84077e-13	0.566598	-1.13043	4.85737e-07	-2.02458	-1.1673	8.23443e-14	6.46394	-1.05073
42214532	rs139572	3.37098e-13	0.437062	-1.13137	4.8014e-07	-2.03673	-1.16674	1.03324e-13	6.68945	-1.04928
42214719	rs7292894	5.08799e-14	-2.00319	-0.582019	3.59479e-06	-0.576332	-0.613976	4.93968e-17	-1.37021	-0.635356
42214785	rs139573	3.44688e-13	0.457454	-1.12949	4.80019e-07	-2.03587	-1.16785	9.91672e-14	6.65129	-1.05218
42215684	rs4820446	3.3581e-13	0.416752	-1.11489	4.75797e-07	-2.03751	-1.17505	1.04895e-13	6.72769	-1.07243
42216326	rs7364123	1.36758e-13	-0.763745	-0.832723	6.38067e-07	-1.80676	-1.11235	4.54558e-13	8.30256	-1.18094
42216426	rs111486201	9.6954e-14	-1.94044	-1.78145e-10	1.91918e-06	-1.8179	-1.78145e-10	2.50282e-16	-0.382867	-1.78145e-10
42217000	rs142056935	2.25192e-13	-1.09772	-1.78145e-10	3.50322e-06	-1.21611	-1.78145e-10	5.83984e-17	-1.83817	-1.78145e-10
42217006	rs76293665	1.19809e-13	-1.72878	-1.78145e-10	1.73465e-06	-1.91899	-1.78145e-10	1.3827e-16	-0.976244	-1.78145e-10
42218602	rs56229399	3.65913e-10	7.44826	-1.15279	5.0243e-07	-2.01453	-1.14356	2.46924e-17	-1.67956	-1.0194
42218856	rs7364180	1.15434e-10	6.26824	-1.12646	6.44117e-07	-1.73491	-1.17476	2.23708e-17	-1.63478	-1.16292
42219160	rs4822055	1.47246e-10	6.53488	-1.1497	4.88371e-07	-2.03869	-1.14778	3.13928e-17	-1.43276	-1.02612
42219854	rs4822056	1.51928e-10	6.562	-1.14551	4.84602e-07	-2.03909	-1.15513	3.10744e-17	-1.43995	-1.02912
42220376	rs117449393	2.17398e-13	-2.27418e-10	-1.13295	3.82602e-06	-2.27418e-10	-1.12797	1.16074e-16	-2.27418e-10	-1.15123
42220491	rs8137791	1.28132e-11	3.73937	-0.795825	6.54609e-07	-1.79808	-1.09543	6.63121e-17	-0.535739	-1.17534
42220719	rs8138849	2.39034e-12	2.10073	-0.836221	9.29442e-07	-1.42852	-1.11445	9.81742e-17	-0.137176	-1.18154
42221650	rs41281295	1.56913e-10	6.59187	-1.14311	4.83422e-07	-2.03948	-1.15718	3.06903e-17	-1.44781	-1.0337
42221846	rs41277466	1.61419e-10	6.6218	-1.14472	4.83916e-07	-2.03981	-1.15582	3.05443e-17	-1.45562	-1.03065
42221951	rs41277467	2.46705e-10	7.05101	-1.14974	4.8588e-07	-2.04039	-1.1512	3.12204e-17	-1.44366	-1.02072
42222859	rs145219388	1.23996e-12	0.608153	-1.78145e-10	8.41489e-06	-0.33979	-1.78145e-10	7.7561e-17	-1.55439	-1.78145e-10
42223410	rs17378709	2.08132e-13	-1.1765	-1.78145e-10	1.57157e-06	-2.01772	-1.78145e-10	6.73258e-17	-1.69591	-1.78145e-10
42224713	rs77889640	1.41575e-10	6.49316	-1.14726	4.86863e-07	-2.03594	-1.15363	2.72083e-17	-1.58183	-1.0201
42225018	rs7285782	8.15039e-13	0.862117	-0.67356	8.72975e-07	-2.01132	-0.594325	2.94673e-16	0.330172	-0.549761
42225635	rs181324904	3.01357e-12	1.4962	-1.78145e-10	1.73633e-05	0.384564	-1.78145e-10	1.17708e-16	-1.13725	-1.78145e-10
42225917	rs143291707	6.66832e-13	1.16811	-1.18025	5.00929e-07	-1.98013	-1.18095	2.4128e-17	-1.53502	-1.18706
42226224	rs181921895	2.48026e-13	-2.27418e-10	-1.00115	4.31691e-06	-2.27418e-10	-1.00725	1.37637e-16	-2.27418e-10	-0.980833
42226395	rs5758487	8.09779e-13	1.11378	-0.931694	6.91749e-07	-1.97051	-0.867813	5.14447e-16	1.18264	-0.845006
42226410	rs55760438	2.76794e-10	7.16507	-1.14872	4.88176e-07	-2.03461	-1.15227	2.43584e-17	-1.6955	-1.01708
42226823	rs57380124	1.55946e-10	6.59151	-1.14893	4.87836e-07	-2.0355	-1.15207	2.86339e-17	-1.53422	-1.01665
42226950	rs9611674	9.60035e-13	1.0861	-0.733808	8.40956e-07	-1.98467	-0.658335	2.60106e-16	0.267147	-0.611512
42227039	rs4822057	1.54478e-10	6.59151	-1.15838	4.92447e-07	-2.0355	-1.14266	2.92637e-17	-1.53422	-0.994889
42227100	rs4822058	1.64986e-10	6.64862	-1.14968	4.87554e-07	-2.03681	-1.15133	2.82892e-17	-1.54793	-1.01504
42227150	rs62238557	1.19922e-13	-1.72784	-1.78145e-10	7.32315e-06	-0.478752	-1.78145e-10	4.81257e-14	4.87612	-1.78145e-10
42227247	rs11703214	7.72001e-14	-1.79678	-0.371495	3.8544e-06	-0.740827	-0.379749	6.98123e-17	-1.22587	-0.43378
42227988	rs76212474	3.55286e-13	-2.27418e-10	-0.641755	5.80324e-06	-2.27418e-10	-0.711376	1.22921e-16	-2.27418e-10	-1.09392
42228156	rs34344173	5.9774e-13	-0.121523	-1.78145e-10	2.60114e-06	-1.51384	-1.78145e-10	3.23e-14	4.47737	-1.78145e-10
42228348	rs11704061	7.78093e-14	-1.79733	-0.363087	3.88187e-06	-0.742091	-0.371385	7.03083e-17	-1.22687	-0.425699
42229562	rs13057991	8.94938e-13	1.04667	-0.764596	8.00446e-07	-1.99912	-0.693257	2.45919e-16	0.236288	-0.63674
42229867	rs9607849	1.28084e-13	-1.66199	-1.78145e-10	1.69977e-06	-1.9393	-1.78145e-10	1.09164e-16	-1.2126	-1.78145e-10
42230472	rs113193963	2.72482e-13	-0.907108	-1.78145e-10	3.87662e-06	-1.11483	-1.78145e-10	4.83682e-17	-2.02661	-1.78145e-10
42231556	rs149292655	3.31824e-13	-2.27418e-10	-0.710073	5.23994e-06	-2.27418e-10	-0.813481	1.20179e-16	-2.27418e-10	-1.11647
42231601	rs144565008	5.68834e-13	-2.27418e-10	-0.171091	7.91608e-06	-2.27418e-10	-0.400896	2.70889e-16	-2.27418e-10	-0.303747
42232291	rs1569451	1.88833e-13	-1.29062	0.0168044	1.32148e-06	-1.70061	-0.490431	1.21765e-15	1.71546	-0.516241
42232577	rs2006638	1.96319e-10	6.82617	-1.15335	4.87787e-07	-2.04011	-1.14756	2.72892e-17	-1.59206	-1.0069
42232588	rs73163373	1.45697e-13	-0.67426	-0.858889	7.31326e-07	-1.75627	-1.02641	1.88403e-17	-2.03067	-0.938786
42233050	rs76902725	1.16596e-12	1.6904	-1.14377	5.31992e-07	-1.95664	-1.14428	3.25207e-17	-1.25562	-1.16796
42233955	rs4822060	1.46066e-10	6.53458	-1.15745	4.93088e-07	-2.034	-1.14286	2.96096e-17	-1.52031	-0.997048
42234663	rs148982064	1.41938e-13	-1.13763	-0.421657	1.28993e-05	0.517037	-0.429653	1.10362e-16	-0.719733	-0.481958
42234937	rs7287010	4.66311e-14	-2.03791	-0.634497	7.30656e-07	-1.94817	-0.835432	1.16253e-15	2.08128	-0.928381
42235219	rs8141218	1.00039e-13	-0.920478	-0.988636	7.72899e-07	-1.62004	-1.10736	1.67258e-17	-2.03676	-1.05174
42235352	rs9607850	1.62531e-12	1.59113	-0.71236	8.94033e-07	-1.94421	-0.637597	4.99449e-16	0.893028	-0.584977
42235794	rs146427423	1.74648e-13	-1.35191	-1.78145e-10	2.67062e-06	-1.48748	-1.78145e-10	5.46637e-17	-1.90426	-1.78145e-10
42235815	rs7293096	1.46264e-10	6.53458	-1.15609	4.92289e-07	-2.034	-1.14448	2.951e-17	-1.52031	-1.00042
42236153	rs8137847	1.33667e-13	-0.605431	-1.01389	6.58104e-07	-1.76581	-1.12238	1.67787e-17	-2.01438	-1.07097
42236193	rs6519292	2.14894e-13	-1.24854	0.104002	1.35119e-06	-1.74507	-0.423728	1.24866e-15	1.67512	-0.450756
42236337	rs5996074	2.2008e-13	-1.26057	0.139886	1.39943e-06	-1.73765	-0.396077	1.31711e-15	1.70134	-0.423594
42237565	rs2267438	2.10488e-13	-1.26057	0.0953225	1.35222e-06	-1.73765	-0.4304	1.27345e-15	1.70134	-0.457307
42237769	rs2267439	2.23053e-13	-1.19394	0.0866713	1.29148e-06	-1.77696	-0.437042	1.09815e-15	1.55976	-0.463831
42238027	rs7287886	1.03737e-13	-0.944438	-0.928383	8.2048e-07	-1.60515	-1.06251	1.76059e-17	-2.03807	-0.999152
42238719	rs75155466	2.98524e-13	-2.27418e-10	-0.815828	5.49352e-06	-2.27418e-10	-0.766224	1.5125e-16	-2.27418e-10	-0.886522
42238764	rs115157273	9.09596e-14	-2.00426	-1.78145e-10	2.15099e-06	-1.70387	-1.78145e-10	7.03991e-16	0.651309	-1.78145e-10
42239222	rs16985978	1.14755e-13	-1.77188	-1.78145e-10	1.70176e-06	-1.93813	-1.78145e-10	9.18365e-17	-1.38545	-1.78145e-10
42239348	rs1009544	9.56172e-14	-1.03076	-0.923569	1.50763e-06	-0.989557	-1.06969	2.45499e-17	-1.71212	-0.992629
42239827	rs1124998	1.45416e-10	6.53458	-1.1619	4.95973e-07	-2.034	-1.13703	2.99629e-17	-1.52031	-0.985186
42239938	rs4269017	6.263e-13	0.788921	-0.86377	7.01267e-07	-2.02965	-0.795008	1.73921e-16	0.020637	-0.767492
42240378	rs117634052	2.18712e-13	-2.27418e-10	-1.12692	3.70207e-06	-2.27418e-10	-1.1609	1.16119e-16	-2.27418e-10	-1.15084
42240797	rs2284082	2.11293e-13	-1.22146	0.0600332	1.28543e-06	-1.76125	-0.457453	1.14001e-15	1.61721	-0.483871
42241372	rs2255957	1.07029e-13	-0.957507	-0.884071	8.46418e-07	-1.59685	-1.03968	1.84384e-17	-2.03868	-0.952345
42243020	rs1883205	1.91573e-13	-1.23506	-0.024351	1.20659e-06	-1.75322	-0.528778	1.10336e-15	1.64611	-0.545448
42243582	rs80033951	3.1126e-13	-0.77405	-1.78145e-10	8.01045e-06	-0.389046	-1.78145e-10	1.16068e-16	-1.15128	-1.78145e-10
42243618	rs7288536	7.59354e-13	0.918148	-0.800358	7.63085e-07	-2.01977	-0.720409	1.94512e-16	0.0599082	-0.694872
42243841	rs7288838	1.8471e-12	1.72966	-0.722964	9.1956e-07	-1.91554	-0.638114	5.10284e-16	0.935184	-0.605672
42244034	rs12373989	1.25502e-13	-1.68236	-1.78145e-10	1.80295e-06	-1.88037	-1.78145e-10	1.05232e-16	-1.24929	-1.78145e-10
42244212	rs7292219	1.28389e-10	6.41794	-1.1698	5.03297e-07	-2.03219	-1.12417	3.2135e-17	-1.47534	-0.960173
42244383	rs76302306	4.06347e-14	-1.75435	-1.05571	5.9482e-07	-1.80186	-1.18743	1.5615e-17	-1.97416	-1.18306
42244845	rs77463446	1.37056e-13	-1.59429	-1.78145e-10	1.54499e-06	-2.03478	-1.78145e-10	9.33934e-17	-1.36864	-1.78145e-10
42245445	rs542086057	1.95675e-12	-2.27418e-10	1.06436	4.84107e-05	-2.27418e-10	1.40993	1.40128e-15	-2.27418e-10	1.33969
42245722	rs59493447	1.11783e-13	-0.969321	-0.828796	8.83379e-07	-1.58923	-1.00456	1.91769e-17	-2.03916	-0.912585
42245763	rs4501042	1.99208e-13	-1.22146	0.00113723	1.22746e-06	-1.76125	-0.503599	1.08572e-15	1.61721	-0.532667
42245970	rs6519293	2.13348e-13	-1.22146	0.0697101	1.29329e-06	-1.76125	-0.451353	1.14269e-15	1.61721	-0.481524
42246037	rs34587252	1.80969e-10	6.77858	-1.18718	5.35857e-07	-2.03978	-1.0539	3.30494e-17	-1.56384	-0.843613
42246392	rs6519294	2.00882e-13	-1.22146	0.00950187	1.23528e-06	-1.76125	-0.49725	1.09248e-15	1.61721	-0.526455
42246530	rs9607851	1.20174e-13	-1.72574	-1.78145e-10	1.64694e-06	-1.97088	-1.78145e-10	9.92053e-17	-1.30826	-1.78145e-10
42246564	rs12373973	1.3351e-13	-1.6205	-1.78145e-10	1.88066e-06	-1.83817	-1.78145e-10	1.15226e-16	-1.15856	-1.78145e-10
42247148	rs143651774	2.37745e-13	-2.27418e-10	-1.04348	3.88964e-06	-2.27418e-10	-1.11148	1.21698e-16	-2.27418e-10	-1.10391
42247356	rs9611677	1.20368e-13	-1.72412	-1.78145e-10	1.64819e-06	-1.97011	-1.78145e-10	9.94498e-17	-1.3058	-1.78145e-10
42247360	rs2413660	1.00698e-12	1.16203	-0.762	8.11963e-07	-1.99919	-0.678903	2.31588e-16	0.181562	-0.642059
42247695	rs12170228	6.68677e-13	0.653835	-0.663213	8.69887e-07	-2.0378	-0.57138	1.5955e-16	-0.302208	-0.530891
42247984	rs117181659	4.38122e-10	6.47557	-1.78145e-10	1.01255e-05	-0.154731	-1.78145e-10	8.09067e-16	0.790426	-1.78145e-10
42248181	rs73430924	1.48333e-13	-1.51522	-1.78145e-10	2.02691e-06	-1.76328	-1.78145e-10	1.3386e-16	-1.00866	-1.78145e-10
42248253	rs149121946	1.73786e-13	-1.35685	-1.78145e-10	2.65881e-06	-1.49191	-1.78145e-10	5.45437e-17	-1.90645	-1.78145e-10
42248282	rs73430926	1.37833e-13	-1.58863	-1.78145e-10	1.92307e-06	-1.81587	-1.78145e-10	1.20639e-16	-1.11265	-1.78145e-10
42248289	rs80094991	4.50967e-12	1.8993	-1.78145e-10	1.21367e-05	0.0264383	-1.78145e-10	4.69675e-12	9.45693	-1.78145e-10
42248860	rs2267440	1.18685e-13	-1.76415	0.0259523	2.81158e-06	-0.923534	-0.51251	6.84365e-15	3.4174	-0.49178
42250806	rs146809299	3.08769e-13	-2.27418e-10	-0.782084	4.93802e-06	-2.27418e-10	-0.872829	1.56007e-16	-2.27418e-10	-0.855554
42250992	rs10222269	1.6428e-13	-1.41311	-1.78145e-10	1.57752e-06	-2.01394	-1.78145e-10	5.23746e-17	-1.94703	-1.78145e-10
42251053	rs8141414	2.46233e-13	-0.400903	-0.607498	1.57287e-05	0.917142	-0.631449	2.70654e-16	0.293452	-0.598065
42251123	rs67057013	2.3986e-10	7.05085	-1.17772	5.9496e-07	-2.0359	-0.953156	4.18412e-17	-1.46065	-0.710922
42251190	rs74278423	3.21202e-13	0.391602	-1.13421	4.71303e-07	-2.0356	-1.18645	1.73167e-17	-1.88968	-1.16411
42251810	rs719440	3.76063e-12	2.25128	-0.533618	1.21901e-06	-1.84242	-0.42934	3.04917e-16	0.204994	-0.390411
42251917	rs73163382	9.62258e-14	-1.11168	-0.836301	8.84907e-06	0.560587	-0.850067	8.00919e-17	-0.688383	-0.833897
42252180	rs59859018	2.28297e-13	-0.467569	-0.616461	1.53466e-05	0.901323	-0.640224	3.13357e-16	0.448987	-0.607101
42252417	rs75588372	2.05888e-13	-2.27418e-10	-1.18735	3.76555e-06	-2.27418e-10	-1.1439	1.1649e-16	-2.27418e-10	-1.14765
42252589	rs2284083	3.25664e-13	0.41012	-1.13893	4.69865e-07	-2.03811	-1.18699	1.80254e-17	-1.84648	-1.1672
42252894	rs55834311	2.39881e-10	7.05085	-1.17764	5.93574e-07	-2.0359	-0.955487	4.1479e-17	-1.46065	-0.719618
42252960	rs7292386	2.47344e-10	7.08196	-1.1781	5.93431e-07	-2.03659	-0.955038	4.14038e-17	-1.46847	-0.713608
42252962	rs186713955	4.35853e-13	-2.27418e-10	-0.437374	9.67283e-06	-2.27418e-10	-0.200472	2.86539e-16	-2.27418e-10	-0.247582
42253589	rs62240960	1.36774e-10	5.31141	-1.78145e-10	8.42283e-05	1.96374	-1.78145e-10	6.74882e-16	0.609082	-1.78145e-10
42253727	rs2839713	3.40163e-13	0.458906	-1.14416	4.69032e-07	-2.03946	-1.18741	1.82073e-17	-1.83257	-1.17106
42253763	rs2839714	3.39796e-13	0.458906	-1.14524	4.69025e-07	-2.03946	-1.18743	1.81952e-17	-1.83257	-1.17172
42255525	rs133280	4.15984e-12	2.28484	-0.466288	1.32458e-06	-1.83515	-0.353545	3.36763e-16	0.229287	-0.315364
42255705	rs74823524	2.95238e-13	0.313946	-1.14084	4.71683e-07	-2.03396	-1.18728	1.75244e-17	-1.87286	-1.169
42255802	rs9611678	1.24031e-13	-1.69415	-1.78145e-10	1.67229e-06	-1.9556	-1.78145e-10	1.0406e-16	-1.26049	-1.78145e-10
42256088	rs80720	9.72248e-14	-1.93765	-1.78145e-10	1.99517e-06	-1.77906	-1.78145e-10	8.29314e-16	0.815143	-1.78145e-10
42256663	rs150105096	1.86202e-13	-1.28785	-1.78145e-10	2.72262e-06	-1.4682	-1.78145e-10	5.19062e-17	-1.95602	-1.78145e-10
42256814	rs60386215	3.51436e-13	0.489313	-1.14196	4.69241e-07	-2.03909	-1.18734	1.76573e-17	-1.8646	-1.1697
42257693	rs9611679	2.01466e-13	-0.482027	-0.727032	1.25445e-05	0.807836	-0.748344	2.17739e-16	0.196466	-0.718622
42258049	rs133281	4.59986e-12	2.38428	-0.465177	1.34799e-06	-1.81882	-0.35235	3.9679e-16	0.392093	-0.314142
42258272	rs9607852	2.35307e-13	-0.358641	-0.695146	1.51341e-05	0.973808	-0.726651	2.62169e-16	0.343821	-0.680288
42258577	rs17002706	4.21517e-10	7.61874	-1.1818	5.79136e-07	-2.04064	-0.975367	3.4783e-17	-1.61349	-0.742835
42259098	rs714015	5.28601e-12	2.52332	-0.465177	1.39179e-06	-1.78685	-0.35235	4.40002e-16	0.495465	-0.314142
42259909	rs6002514	2.36912e-13	-2.27418e-10	-1.04699	4.95504e-06	-2.27418e-10	-0.869387	1.50144e-16	-2.27418e-10	-0.893862
42260169	rs9623461	2.36664e-13	-0.349767	-0.698272	1.54133e-05	0.985685	-0.720248	2.62496e-16	0.354385	-0.689605
42260971	rs2413662	3.96545e-10	7.55821	-1.18235	5.77342e-07	-2.04035	-0.978767	3.50594e-17	-1.60065	-0.747764
42261360	rs78302660	1.3897e-10	5.32733	-1.78145e-10	8.52243e-05	1.97549	-1.78145e-10	6.81368e-16	0.618647	-1.78145e-10
42262411	rs143256776	8.97154e-14	-2.01804	-1.78145e-10	1.97889e-06	-1.78726	-1.78145e-10	1.65044e-16	-0.799241	-1.78145e-10
42262447	rs133286	4.48929e-12	2.38428	-0.489508	1.31316e-06	-1.81882	-0.378528	3.86307e-16	0.392093	-0.340917
42264269	rs2269657	1.40526e-10	6.37252	-1.03405	7.66193e-07	-1.54876	-1.18735	2.48692e-17	-1.50465	-1.18718
42264272	rs150583098	1.8887e-13	-1.27362	-1.78145e-10	2.75662e-06	-1.45579	-1.78145e-10	5.21568e-17	-1.9512	-1.78145e-10
42265430	rs744011	4.8175e-13	0.538867	-0.87612	5.09242e-07	-2.04011	-1.10451	2.13141e-17	-1.85135	-0.994733
42266168	rs78815780	3.58572e-13	0.452764	-1.08531	4.77265e-07	-2.03577	-1.1737	1.81453e-17	-1.87453	-1.13252
42266419	rs133287	5.15397e-12	2.52332	-0.490473	1.35442e-06	-1.78685	-0.379567	4.27922e-16	0.495465	-0.34198
42267196	rs9607853	1.69988e-13	-0.455482	-0.923466	9.48909e-06	0.726658	-0.946308	1.82851e-16	0.215762	-0.912546
42267605	rs133290	1.00406e-11	2.80424	-0.104529	1.86223e-06	-1.71739	-0.130629	7.34867e-16	0.705945	-0.011711
42267623	rs7292752	1.64187e-13	-0.488862	-0.924808	9.06753e-06	0.682498	-0.94759	1.75466e-16	0.175903	-0.913915
42268721	rs4820447	8.59052e-10	8.14538	-0.996477	7.86736e-07	-2.03539	-0.674269	5.80665e-17	-1.71579	-0.128073
42269128	rs9611683	2.12073e-13	-0.231725	-0.926024	1.26919e-05	1.01993	-0.948753	2.37839e-16	0.481295	-0.915156
42269532	rs11702960	2.24807e-13	-1.09944	-1.78145e-10	1.66671e-06	-1.95894	-1.78145e-10	2.16241e-15	1.77352	-1.78145e-10
42269628	rs133291	1.24299e-13	-1.69508	0.00308476	2.42501e-06	-1.05079	-0.533165	5.05609e-15	3.13147	-0.508578
42270707	rs4822061	4.57938e-10	7.49786	-0.978053	8.0391e-07	-2.03986	-0.648203	6.7249e-17	-1.58761	-0.109443
42270844	rs56746717	4.86091e-13	0.791664	-1.11995	4.7013e-07	-2.03964	-1.1849	1.93955e-17	-1.77902	-1.1614
42270864	rs149192849	6.82733e-14	-1.22119	-1.06997	5.31073e-06	0.282412	-1.08248	4.63505e-17	-1.00377	-1.06546
42271054	rs147961321	2.09795e-13	-2.27418e-10	-1.16855	3.70551e-06	-2.27418e-10	-1.15997	1.16557e-16	-2.27418e-10	-1.14707
42273462	rs17848346	1.95519e-13	-0.292663	-0.946359	1.14975e-05	0.940505	-0.968165	2.16759e-16	0.409249	-0.935918
42273728	rs57362759	3.91991e-13	-2.27418e-10	-0.54344	7.82883e-06	-2.27418e-10	-0.411979	2.25729e-16	-2.27418e-10	-0.486121
42273933	rs9611685	1.59148e-13	-1.44485	-1.78145e-10	1.92455e-06	-1.8151	-1.78145e-10	1.48743e-16	-0.903235	-1.78145e-10
42274034	rs9623465	3.07119e-13	-0.787443	-1.78145e-10	1.83376e-06	-1.86342	-1.78145e-10	4.86e-17	-2.02183	-1.78145e-10
42274287	rs4822062	2.28355e-10	7.0099	-1.18592	5.66764e-07	-2.02659	-1.01102	3.59017e-17	-1.49017	-0.8345
42275415	rs9611686	1.62694e-13	-0.421733	-1.00107	9.21471e-06	0.771193	-1.02018	1.75839e-16	0.255993	-0.99188
42276288	rs62240965	4.1159e-13	-0.494651	-1.78145e-10	4.91368e-06	-0.877769	-1.78145e-10	5.97289e-17	-1.81564	-1.78145e-10
42276291	rs62240966	4.1159e-13	-0.494651	-1.78145e-10	4.91368e-06	-0.877769	-1.78145e-10	5.97289e-17	-1.81564	-1.78145e-10
42276742	rs2228314	1.63719e-10	6.45643	-0.9652	7.60472e-07	-1.56879	-1.17482	2.45831e-17	-1.52557	-1.17783
42277792	rs73163396	8.31053e-10	8.30257	-1.1868	5.58716e-07	-1.99426	-1.05765	2.54786e-17	-1.80114	-0.866479
42278245	rs12165579	1.6301e-13	-0.397275	-1.02359	9.43169e-06	0.803396	-1.02911	1.78122e-16	0.285106	-1.0081
42278355	rs148437973	1.96716e-13	-1.23292	-1.78145e-10	2.85656e-06	-1.42018	-1.78145e-10	5.29055e-17	-1.93695	-1.78145e-10
42278566	rs2267441	5.33441e-13	0.843568	-1.0789	4.85437e-07	-2.04033	-1.15216	2.02283e-17	-1.80278	-1.09559
42279372	rs117659206	9.41728e-14	-1.96955	-1.78145e-10	2.31319e-06	-1.63116	-1.78145e-10	9.68399e-17	-1.3324	-1.78145e-10
42279506	rs4822064	1.76245e-11	4.44602	-1.18366	5.40956e-07	-2.00089	-1.08332	3.36759e-17	-1.46313	-0.925549
42279653	rs13055841	4.51836e-14	-1.95616	-0.747782	1.66425e-06	-1.25465	-0.705767	6.62267e-16	1.3299	-0.739689
42280135	rs5751174	7.57904e-13	0.570094	-0.454215	8.12676e-07	-2.01168	-0.665539	2.58559e-17	-1.89473	-0.758191
42280285	rs9607854	1.40377e-13	-1.57035	-1.78145e-10	1.7866e-06	-1.88948	-1.78145e-10	1.2471e-16	-1.07946	-1.78145e-10
42280361	rs2267442	3.0496e-14	-1.91104	-1.18604	4.93732e-07	-2.01663	-1.15893	1.44512e-16	0.251914	-1.184
42280618	rs2269658	1.0829e-13	-0.734758	-1.09511	2.99215e-06	-0.196699	-1.1771	4.47261e-17	-0.960234	-1.14466
42281149	rs9623466	9.08545e-14	-0.908997	-1.09642	3.42639e-06	-0.128664	-1.10962	1.10401e-16	-0.111375	-1.08996
42281255	rs9623467	9.01933e-14	-0.908997	-1.10373	3.40337e-06	-0.128664	-1.11636	1.09569e-16	-0.111375	-1.09753
42281294	rs9623468	8.81611e-14	-0.922779	-1.11273	3.31534e-06	-0.146589	-1.12464	1.06612e-16	-0.129382	-1.10687
42281429	rs1052717	7.17223e-11	4.71321	-0.0473301	2.36873e-06	-1.70906	0.101623	8.6205e-16	0.717227	0.136631
42281571	rs145453004	9.54913e-14	-1.95564	-1.78145e-10	1.66644e-06	-1.95911	-1.78145e-10	5.38067e-17	-1.92006	-1.78145e-10
42281587	rs9623469	8.97383e-14	-0.912659	-1.10512	3.38285e-06	-0.133423	-1.11765	1.08888e-16	-0.116156	-1.09898
42282012	rs17002737	2.59336e-12	2.52984	-1.18381	5.71088e-07	-1.8625	-1.1675	1.48012e-17	-2.02461	-1.18614
42283075	rs2284084	1.02263e-13	-0.759894	-1.12724	3.0566e-06	-0.166563	-1.18593	4.48232e-17	-0.937137	-1.16559
42283550	rs2284085	1.25562e-12	1.79792	-1.17721	6.00794e-07	-1.80379	-1.17551	1.51013e-17	-2.00331	-1.18737
42283551	rs2284086	1.23292e-12	1.7802	-1.17773	6.0381e-07	-1.79936	-1.17493	1.51289e-17	-2.00153	-1.18732
42283709	rs6002521	1.0345e-13	-0.788802	-1.08679	6.79525e-06	0.547125	-1.10069	2.02683e-16	0.486188	-1.08
42284260	rs2839715	2.34871e-09	9.33511	-1.18041	7.61244e-07	-1.64374	-1.09885	1.93317e-17	-2.00212	-0.941587
42285063	rs6002522	1.13867e-13	-0.682481	-1.09716	2.81221e-06	-0.257696	-1.17812	4.28042e-17	-1.00681	-1.14201
42285868	rs5996077	1.09263e-13	-0.689478	-1.13145	2.54174e-06	-0.351004	-1.18594	4.09279e-17	-1.02917	-1.16447
42286255	rs5996078	1.13202e-13	-0.680685	-1.10482	7.79912e-06	0.70159	-1.11737	2.31746e-16	0.638849	-1.09866
42287203	rs73165104	2.13888e-13	-1.14923	-1.78145e-10	4.49977e-05	1.33682	-1.78145e-10	5.54065e-15	2.71441	-1.78145e-10
42287454	rs2267443	8.05255e-13	1.00856	-0.832075	8.09427e-07	-1.96619	-0.715033	2.77789e-17	-1.92722	-0.653956
42287855	rs147970142	2.30279e-13	-2.27418e-10	-1.07539	3.96267e-06	-2.27418e-10	-1.09287	1.24699e-16	-2.27418e-10	-1.07955
42287966	rs73165105	6.4108e-14	-1.4088	-0.945305	2.88413e-06	-0.268731	-1.14184	1.22681e-16	0.0620585	-1.15793
42288072	rs117459974	4.11451e-13	-0.494988	-1.78145e-10	1.60538e-06	-1.99643	-1.78145e-10	6.87244e-17	-1.67535	-1.78145e-10
42288994	rs6002524	1.78962e-11	4.11606	-0.838396	9.17814e-07	-1.45932	-1.09623	2.09487e-17	-1.74112	-1.12226
42289378	rs144846435	9.49233e-14	-1.96161	-1.78145e-10	2.02836e-06	-1.76257	-1.78145e-10	5.39934e-17	-1.91659	-1.78145e-10
42289466	rs5996080	1.74405e-11	4.04905	-0.797181	9.57625e-07	-1.43849	-1.0746	2.16617e-17	-1.72611	-1.1038
42289500	rs4822066	9.24303e-08	13.0139	-1.18664	8.83345e-07	-1.5694	-1.02444	1.89794e-17	-2.00459	-0.95751
42289797	rs73165107	8.87331e-12	3.42376	-0.847637	8.60021e-07	-1.51967	-1.10092	2.219e-17	-1.6796	-1.12622
42290177	rs12157312	1.73472e-11	4.04905	-0.80255	9.54873e-07	-1.43849	-1.07748	2.16081e-17	-1.72611	-1.10627
42290490	rs74409678	1.23602e-13	-1.69761	-1.78145e-10	1.61837e-06	-1.98837	-1.78145e-10	8.08787e-17	-1.51251	-1.78145e-10
42292885	rs17848348	6.31901e-12	3.08576	-0.849124	9.33332e-07	-1.44171	-1.09708	2.47628e-17	-1.56999	-1.12612
42292922	rs138717964	6.93486e-13	-2.27418e-10	0.0270523	9.77751e-06	-2.27418e-10	-0.189708	3.43146e-16	-2.27418e-10	-0.0672985
42292923	rs2269660	9.44572e-12	3.49277	-0.854131	8.18507e-07	-1.57041	-1.09966	2.20655e-17	-1.6832	-1.12824
42293140	rs2228313	5.86119e-12	2.99862	-0.837186	1.00181e-06	-1.37712	-1.09086	2.51535e-17	-1.55948	-1.12098
42294176	rs12166430	5.5729e-13	0.682213	-0.873807	2.05429e-06	-0.640251	-1.10961	2.57092e-17	-1.52224	-1.13636
42294253	rs62240986	5.26711e-13	-0.248027	-1.78145e-10	6.09294e-06	-0.662662	-1.78145e-10	6.59939e-17	-1.71589	-1.78145e-10
42295178	rs75036403	9.03216e-14	-2.0113	-1.78145e-10	1.89357e-06	-1.83133	-1.78145e-10	1.52889e-16	-0.875745	-1.78145e-10
42295250	rs713881	1.24542e-13	-1.70849	0.0184527	2.36336e-06	-1.22799	-0.381718	4.06646e-15	2.69551	-0.290441
42295653	rs73165113	1.32275e-11	3.87158	-0.896212	7.61876e-07	-1.61465	-1.12712	1.97029e-17	-1.77484	-1.14985
42295992	rs117728734	9.31579e-14	-1.98038	-1.78145e-10	1.88546e-06	-1.83562	-1.78145e-10	4.76912e-17	-2.04071	-1.78145e-10
42296703	rs9620000	2.18478e-11	4.3127	-0.835521	7.67965e-07	-1.63677	-1.09703	1.87788e-17	-1.83995	-1.13278
42297191	rs137994572	4.72915e-13	-2.27418e-10	-0.355762	6.62766e-06	-2.27418e-10	-0.578541	2.17437e-16	-2.27418e-10	-0.523547
42297922	rs80230005	8.83567e-12	3.51286	-0.940988	8.24842e-07	-1.51123	-1.15113	2.10147e-17	-1.69196	-1.16828
42297968	rs6002527	2.03525e-11	4.3127	-0.906417	7.42648e-07	-1.63677	-1.13055	1.84912e-17	-1.83995	-1.14821
42298165	rs73165115	1.18285e-11	3.5544	-0.690807	9.2078e-07	-1.52395	-1.02838	2.30104e-17	-1.70227	-1.06724
42298601	rs73165116	1.19629e-11	3.57423	-0.69934	9.10875e-07	-1.52995	-1.03319	2.28034e-17	-1.70712	-1.07142
42298775	rs12628192	2.12203e-13	-2.27418e-10	-1.15714	3.71599e-06	-2.27418e-10	-1.15715	1.18175e-16	-2.27418e-10	-1.13329
42299535	rs17379759	1.3559e-07	13.3802	-1.1697	8.09105e-07	-1.58135	-1.10027	1.74224e-17	-2.0006	-1.0471
42299817	rs74989989	1.3476e-11	3.65787	-0.663886	9.04957e-07	-1.55478	-1.01488	2.25178e-17	-1.72713	-1.06402
42300248	rs73165117	1.3321e-11	3.65787	-0.675454	8.98992e-07	-1.55478	-1.02149	2.23924e-17	-1.72713	-1.0696
42300948	rs17848337	1.13147e-11	3.50635	-0.687175	9.34674e-07	-1.50921	-1.02814	2.31025e-17	-1.69032	-1.07519
42301014	rs2269662	1.41234e-11	3.70763	-0.666719	8.98097e-07	-1.56077	-1.0165	2.19521e-17	-1.7512	-1.06539
42301133	rs1894710	6.54027e-08	12.6424	-1.16097	7.24437e-07	-1.67394	-1.11821	1.69372e-17	-2.01661	-1.05933
42301332	rs2269663	6.15531e-13	-2.27418e-10	-0.0921938	1.28641e-05	-2.27418e-10	0.0846485	4.08084e-16	-2.27418e-10	0.106016
42301434	rs41276325	1.12861e-13	-1.78852	-1.78145e-10	1.74825e-06	-1.91118	-1.78145e-10	1.16562e-16	-1.14703	-1.78145e-10
42301712	rs2157590	5.4532e-08	12.4643	-1.16469	7.62193e-07	-1.62954	-1.11181	1.71233e-17	-2.01433	-1.05068
42301748	rs2229442	2.48227e-11	4.30058	-0.695742	8.21296e-07	-1.63371	-1.03295	1.98546e-17	-1.83779	-1.07923
42301943	rs2269664	1.25179e-11	3.61598	-0.695742	8.99777e-07	-1.54245	-1.03295	2.23991e-17	-1.71721	-1.07923
42302311	rs4822067	5.51464e-08	12.4745	-1.16366	7.40459e-07	-1.65661	-1.11367	1.71232e-17	-2.01184	-1.05318
42302326	rs17848343	2.0673e-13	-2.27418e-10	-1.18326	3.66449e-06	-2.27418e-10	-1.1711	1.13678e-16	-2.27418e-10	-1.17208
42302664	rs1132781	9.81483e-14	-1.9282	-1.78145e-10	1.63769e-06	-1.9765	-1.78145e-10	8.6095e-17	-1.45	-1.78145e-10
42303724	rs73165119	1.49779e-11	3.82895	-0.729295	8.31259e-07	-1.6031	-1.0515	2.10121e-17	-1.7657	-1.09466
42303839	rs79498857	1.36594e-11	3.74211	-0.734599	8.49106e-07	-1.57898	-1.05438	2.13684e-17	-1.74651	-1.09703
42303987	rs73165121	1.49781e-11	3.80668	-0.707011	8.46669e-07	-1.597	-1.03924	2.13301e-17	-1.76085	-1.08448
42304756	rs9611691	1.02964e-13	-1.8803	-1.78145e-10	1.69981e-06	-1.93928	-1.78145e-10	9.55576e-17	-1.34573	-1.78145e-10
42307226	rs76140449	1.26968e-11	3.6305	-0.696071	8.98748e-07	-1.54674	-1.0298	2.23173e-17	-1.72067	-1.07943
42307239	rs117492772	1.38681e-11	3.71598	-0.693317	8.7809e-07	-1.57156	-1.02824	2.19056e-17	-1.74058	-1.07813
42307763	rs6002536	2.77143e-11	4.38218	-0.667151	9.54712e-07	-1.5029	-1.01324	2.1143e-17	-1.7885	-1.06565
42307810	rs146928770	1.353e-11	3.69406	-0.696071	8.82249e-07	-1.56527	-1.0298	2.19877e-17	-1.73555	-1.07943
42307895	rs79681549	3.04792e-08	11.8633	-1.14544	6.38039e-07	-1.78117	-1.13798	1.62429e-17	-2.03816	-1.07964
42308080	rs6002537	2.77143e-11	4.38218	-0.667151	9.54712e-07	-1.5029	-1.01324	2.1143e-17	-1.7885	-1.06565
42308152	rs78328564	1.353e-11	3.69406	-0.696071	8.82249e-07	-1.56527	-1.0298	2.19877e-17	-1.73555	-1.07943
42308284	rs73165124	1.353e-11	3.69406	-0.696071	8.82249e-07	-1.56527	-1.0298	2.19877e-17	-1.73555	-1.07943
42308739	rs5758504	3.08468e-10	6.94444	-0.819746	1.20346e-06	-1.50835	-0.776243	1.73551e-16	-0.0971573	-0.651825
42309226	rs146701534	2.56326e-13	-2.27418e-10	-0.968227	4.18865e-06	-2.27418e-10	-1.03741	1.41729e-16	-2.27418e-10	-0.951541
42309244	rs12160926	3.03164e-11	4.48936	-0.684593	7.91932e-07	-1.6798	-1.02327	1.93272e-17	-1.86993	-1.07401
42309412	rs117933749	1.09553e-13	-1.81827	-1.78145e-10	1.59418e-06	-2.00343	-1.78145e-10	8.57839e-17	-1.45362	-1.78145e-10
42309549	rs77288416	1.20422e-13	-1.72368	-1.78145e-10	1.66536e-06	-1.95975	-1.78145e-10	9.95126e-17	-1.30517	-1.78145e-10
42309650	rs61603876	1.3792e-11	3.71598	-0.698818	8.75359e-07	-1.57156	-1.03135	2.18492e-17	-1.74058	-1.08071
42310914	rs6002539	3.23363e-11	4.54798	-0.678717	7.8385e-07	-1.69342	-1.01991	1.92014e-17	-1.87926	-1.07121
42310988	rs117237923	1.5132e-11	3.82016	-0.710273	8.44755e-07	-1.6007	-1.0378	2.12346e-17	-1.7638	-1.08603
42311058	rs140649172	3.35419e-11	4.59325	-0.687379	7.71985e-07	-1.70372	-1.02486	1.89891e-17	-1.88626	-1.07533
42311204	rs149567399	8.81843e-14	-2.03525	-1.78145e-10	1.61045e-06	-1.99328	-1.78145e-10	5.93631e-17	-1.82178	-1.78145e-10
42312807	rs141342807	1.5109e-11	3.86249	-0.754116	8.14096e-07	-1.6122	-1.06327	2.08065e-17	-1.7729	-1.09729
42313324	rs73165125	1.50664e-11	3.86249	-0.756941	8.12868e-07	-1.6122	-1.06478	2.07797e-17	-1.7729	-1.09857
42313995	rs73165126	1.3775e-11	3.77798	-0.762053	8.29648e-07	-1.58905	-1.0675	2.1116e-17	-1.75453	-1.10089
42314124	rs73165127	1.53265e-11	3.88471	-0.762053	8.0584e-07	-1.61816	-1.0675	2.06343e-17	-1.77761	-1.10089
42314392	rs8140914	8.8118e-14	-2.036	-1.78145e-10	1.64517e-06	-1.97195	-1.78145e-10	1.13879e-16	-1.17032	-1.78145e-10
42314433	rs744012	1.18873e-13	-1.73662	-1.78145e-10	1.59504e-06	-2.0029	-1.78145e-10	7.70354e-17	-1.56119	-1.78145e-10
42315371	rs73165129	1.55566e-11	3.90495	-0.767389	7.99252e-07	-1.62355	-1.07032	2.04977e-17	-1.78186	-1.10329
42315500	rs60306772	7.82859e-13	-2.27418e-10	0.148274	1.5364e-05	-2.27418e-10	0.262237	4.52857e-16	-2.27418e-10	0.21012
42315706	rs76756093	1.09942e-13	-1.81473	-1.78145e-10	1.5575e-06	-2.02671	-1.78145e-10	6.97353e-17	-1.66075	-1.78145e-10
42315790	rs763263	0.00888712	24.064	-0.763092	4.76254e-07	-2.03513	-1.17647	2.00732e-17	-1.71871	-1.18736
42315993	rs57249443	1.0724e-13	-1.83961	-1.78145e-10	1.66857e-06	-1.95783	-1.78145e-10	8.32678e-17	-1.48339	-1.78145e-10
42316496	rs73165130	1.64719e-11	3.96994	-0.775206	7.82563e-07	-1.64054	-1.07444	2.01557e-17	-1.7952	-1.10677
42317013	rs78881710	4.94006e-13	-2.27418e-10	-0.312132	4.6832e-06	-2.27418e-10	-0.925811	1.57319e-16	-2.27418e-10	-0.847181
42317023	rs79784624	1.12954e-13	-1.7877	-1.78145e-10	1.56893e-06	-2.0194	-1.78145e-10	7.22061e-17	-1.62593	-1.78145e-10
42317090	rs116904348	4.71522e-13	-2.27418e-10	-0.358713	9.10068e-06	-2.27418e-10	-0.261444	2.81003e-16	-2.27418e-10	-0.267091
42317478	rs182240980	1.7765e-11	4.05574	-0.785436	7.61653e-07	-1.6623	-1.07976	1.97276e-17	-1.81218	-1.11126
42318068	rs116853696	8.95591e-14	-2.01978	-1.78145e-10	1.59008e-06	-2.00601	-1.78145e-10	9.94109e-17	-1.30619	-1.78145e-10
42320131	rs80243871	1.3022e-11	3.75795	-0.798232	8.18745e-07	-1.58344	-1.08633	2.08764e-17	-1.75007	-1.11677
42320547	rs6002543	2.77804e-11	4.46596	-0.748552	7.68461e-07	-1.67428	-1.05888	1.8842e-17	-1.86612	-1.10324
42320603	rs58264802	1.39085e-13	-1.57959	-1.78145e-10	1.88747e-06	-1.83456	-1.78145e-10	1.22217e-16	-1.09966	-1.78145e-10
42321251	rs7290134	0.00500189	23.5154	-0.789206	4.95874e-07	-1.99194	-1.17928	1.64302e-17	-1.91953	-1.1868
42321591	rs5996087	3.34121e-11	4.50286	-0.600868	8.55785e-07	-1.68297	-0.94256	2.08946e-17	-1.87211	-0.993859
42321757	rs55898132	1.24893e-11	3.73595	-0.818001	8.15685e-07	-1.57724	-1.09628	2.08071e-17	-1.74512	-1.12504
42322016	rs73165134	9.05596e-12	3.75795	-1.16145	8.18559e-07	-1.58344	-1.08656	2.1827e-17	-1.75007	-1.07224
42322716	rs77874543	1.13569e-11	3.38718	-0.564285	1.12245e-06	-1.47148	-0.882797	2.69933e-17	-1.65956	-0.950306
42323913	rs5996088	3.05759e-11	4.62627	-0.812986	8.23173e-07	-1.5706	-1.09378	1.90742e-17	-1.83414	-1.12297
42324463	rs77657071	1.14383e-11	3.67217	-0.842125	8.21016e-07	-1.55894	-1.10806	2.09108e-17	-1.73047	-1.13472
42324521	rs41277473	1.16914e-11	3.69406	-0.842125	8.15837e-07	-1.56527	-1.10806	2.0805e-17	-1.73555	-1.13472
42324622	rs12158335	0.00306916	23.0428	-0.805091	4.79409e-07	-2.02338	-1.18162	1.69882e-17	-1.88686	-1.18608
42324700	rs117193272	1.17299e-11	3.71598	-0.860765	8.0362e-07	-1.57156	-1.11686	2.05535e-17	-1.74058	-1.14184
42324725	rs34293106	2.99953e-14	-2.00044	-1.1132	5.08947e-07	-2.04051	-1.1047	1.63139e-17	-2.01798	-1.09546
42325017	rs75743846	1.94978e-13	-1.24179	-1.78145e-10	2.41832e-06	-1.58672	-1.78145e-10	6.6965e-16	0.601299	-1.78145e-10
42326166	rs144886236	1.71307e-11	4.15329	-0.919347	6.99232e-07	-1.68612	-1.14145	1.82999e-17	-1.83061	-1.16795
42326181	rs8139212	2.05174e-06	16.0618	-1.13454	7.61803e-07	-1.59442	-1.14744	1.6342e-17	-2.01623	-1.09548
42326606	rs117215978	1.62805e-11	4.13045	-0.9474	6.94838e-07	-1.68062	-1.15324	1.83095e-17	-1.82637	-1.17166
42326720	rs186715304	9.04409e-14	-2.00998	-1.78145e-10	1.61664e-06	-1.98944	-1.78145e-10	1.63788e-16	-0.806884	-1.78145e-10
42326817	rs145240808	1.48536e-12	0.788735	-1.78145e-10	6.66066e-06	-0.573573	-1.78145e-10	8.20921e-13	7.71273	-1.78145e-10
42327050	rs143290435	3.35085e-14	-1.94809	-1.05479	5.44519e-07	-2.03414	-1.04351	1.79128e-17	-1.98854	-1.0314
42327659	rs73165137	1.55269e-11	4.08694	-0.951288	7.01224e-07	-1.67002	-1.1547	1.84421e-17	-1.81817	-1.17265
42327735	rs117264993	2.70033e-13	-2.27418e-10	-0.916135	4.71067e-06	-2.27418e-10	-0.919962	1.43405e-16	-2.27418e-10	-0.939784
42327739	rs73165139	1.58508e-11	4.10971	-0.953413	6.96776e-07	-1.67559	-1.15549	1.8353e-17	-1.82249	-1.17318
42327758	rs145531454	3.03589e-13	-2.27418e-10	-0.799004	5.25875e-06	-2.27418e-10	-0.8099	1.67576e-16	-2.27418e-10	-0.78402
42328049	rs116914238	4.31297e-13	-2.27418e-10	-0.447882	6.69463e-06	-2.27418e-10	-0.568487	2.03888e-16	-2.27418e-10	-0.587883
42329275	rs77441740	4.03729e-12	1.78865	-1.78145e-10	1.11337e-05	-0.0598129	-1.78145e-10	1.21669e-12	8.10619	-1.78145e-10
42329284	rs112045239	2.57444e-07	13.9867	-1.13511	6.16424e-07	-1.80828	-1.14533	1.7748e-17	-1.93855	-1.09063
42329597	rs74348413	1.53307e-11	4.07565	-0.952719	6.83772e-07	-1.68772	-1.16221	1.76795e-17	-1.8589	-1.17415
42329804	rs117907197	3.149e-13	-2.27418e-10	-0.762424	5.55103e-06	-2.27418e-10	-0.755809	1.60166e-16	-2.27418e-10	-0.829242
42330229	rs9620001	0.133497	26.8481	-0.837718	4.82229e-07	-2.01294	-1.18618	1.70868e-17	-1.8852	-1.18195
42330336	rs73165141	1.64072e-11	4.15329	-0.962497	6.82723e-07	-1.68612	-1.16534	1.8146e-17	-1.83061	-1.1764
42330492	rs147531601	1.35803e-12	0.699114	-1.78145e-10	1.06745e-05	-0.101936	-1.78145e-10	8.40864e-17	-1.47361	-1.78145e-10
42330879	rs117454669	3.13742e-13	-2.27418e-10	-0.766107	4.6927e-06	-2.27418e-10	-0.923785	1.53694e-16	-2.27418e-10	-0.870491
42331208	rs139696415	9.35119e-14	-1.97659	-1.78145e-10	2.60594e-06	-1.512	-1.78145e-10	9.75047e-17	-1.32556	-1.78145e-10
42331409	rs10154646	0.121588	26.7577	-0.840729	4.80058e-07	-2.01728	-1.18636	1.71563e-17	-1.88153	-1.18156
42331740	rs9607859	9.20408e-14	-1.99245	-1.78145e-10	1.53583e-06	-2.04072	-1.78145e-10	6.19059e-17	-1.77984	-1.78145e-10
42332436	rs5996089	3.79824e-11	5.01164	-0.981442	6.11777e-07	-1.79019	-1.17099	1.61586e-17	-1.94273	-1.18027
42332909	rs148183470	2.12505e-13	-2.27418e-10	-1.15571	3.60545e-06	-2.27418e-10	-1.18735	1.11949e-16	-2.27418e-10	-1.18741
42333330	rs6002545	1.19882e-05	17.7743	-1.08175	7.63116e-07	-1.56455	-1.17558	1.53548e-17	-2.03273	-1.14129
42333408	rs6002546	0.0153877	24.6574	-0.807449	4.98121e-07	-1.98292	-1.18379	1.46302e-17	-2.03734	-1.18503
42333802	rs9611693	4.92052e-14	-1.66487	-0.953811	6.62278e-07	-1.94295	-0.938908	2.28578e-17	-1.85308	-0.92308
42333934	rs183454112	1.2869e-13	-1.65727	-1.78145e-10	1.5449e-06	-2.03483	-1.78145e-10	2.46089e-16	-0.399762	-1.78145e-10
42334063	rs139454492	1.79678e-11	4.26394	-0.982279	6.61812e-07	-1.71198	-1.17058	1.77355e-17	-1.85041	-1.17948
42334231	rs73432628	3.12075e-06	16.4262	-1.07952	6.53916e-07	-1.71825	-1.17631	1.63219e-17	-1.9702	-1.14275
42334588	rs117962560	1.70937e-11	4.2409	-1.00911	6.60341e-07	-1.7067	-1.17809	1.77158e-17	-1.84638	-1.18462
42334660	rs8135804	3.12422e-06	16.4262	-1.07841	6.53686e-07	-1.71825	-1.17667	1.63104e-17	-1.9702	-1.14346
42334953	rs1047997	0.103589	26.6169	-0.860108	4.77822e-07	-2.02113	-1.18717	1.73894e-17	-1.87087	-1.17872
42335411	rs55917324	1.7046e-11	4.2409	-1.0119	6.59859e-07	-1.7067	-1.17882	1.77047e-17	-1.84638	-1.18525
42335621	rs1894713	0.104975	26.6169	-0.846811	4.78059e-07	-2.02113	-1.18668	1.736e-17	-1.87087	-1.18041
42335740	rs75762735	8.30048e-13	0.206805	-1.78145e-10	7.68445e-06	-0.430594	-1.78145e-10	4.77039e-17	-2.04044	-1.78145e-10
42335970	rs67516067	3.55275e-06	16.5324	-1.05609	6.58718e-07	-1.70493	-1.18232	1.54705e-17	-2.01058	-1.15594
42336172	rs5758511	4.60337e-13	-0.260877	-0.121843	9.39865e-07	-1.88136	-0.650449	2.6774e-16	0.326198	-0.641636
42336237	rs73165147	6.11763e-06	17.0981	-1.07832	8.53998e-07	-1.45092	-1.1767	1.53815e-17	-2.02877	-1.14352
42336783	rs12483944	3.63742e-06	16.5691	-1.0692	6.64542e-07	-1.69913	-1.17932	1.60823e-17	-1.97874	-1.149
42337040	rs6002548	0.078955	26.3425	-0.857312	4.74748e-07	-2.02767	-1.1871	1.77716e-17	-1.84904	-1.17881
42338152	rs6002551	9.31977e-06	17.5003	-1.05958	7.27584e-07	-1.60622	-1.1816	1.52566e-17	-2.02625	-1.15419
42338351	rs6002552	0.0831918	26.4126	-0.875108	4.75325e-07	-2.02612	-1.18743	1.77264e-17	-1.85475	-1.17565
42339095	rs6002554	0.0552265	25.9997	-0.871934	4.71602e-07	-2.03401	-1.1874	1.83469e-17	-1.81974	-1.17626
42339516	rs3752591	0.024143	25.1754	-0.875108	4.69198e-07	-2.0391	-1.18743	1.92968e-17	-1.76987	-1.17565
42339525	rs10483213	1.08728e-12	0.476759	-1.78145e-10	1.67223e-06	-1.95564	-1.78145e-10	5.16376e-17	-1.96121	-1.78145e-10
42340397	rs73165152	5.61783e-06	17.006	-1.07152	9.39517e-07	-1.35349	-1.1787	1.5152e-17	-2.03966	-1.14767
42340569	rs1023498	0.0662976	26.2026	-0.892141	4.73321e-07	-2.0305	-1.18727	1.81024e-17	-1.83735	-1.17206
42340582	rs1023499	0.054737	25.9997	-0.880837	4.7159e-07	-2.03401	-1.18743	1.83791e-17	-1.81974	-1.17451
42340731	rs141955649	8.82671e-14	-2.03431	-1.78145e-10	2.10955e-06	-1.72332	-1.78145e-10	6.19631e-17	-1.77892	-1.78145e-10
42340844	rs1023500	0.0672432	26.2026	-0.877979	4.73244e-07	-2.0305	-1.18743	1.80477e-17	-1.83735	-1.17508
42341046	rs150687600	9.59004e-14	-1.95137	-1.78145e-10	2.44357e-06	-1.57633	-1.78145e-10	9.04449e-17	-1.40071	-1.78145e-10
42341308	rs7293091	0.0499124	25.9301	-0.903511	4.71355e-07	-2.03505	-1.18689	1.85899e-17	-1.81351	-1.16933
42341363	rs73165153	1.51243e-11	4.15329	-1.04391	6.69513e-07	-1.68612	-1.18488	1.79543e-17	-1.83061	-1.18702
42341934	rs35542507	1.61587e-11	4.21999	-1.04445	6.59282e-07	-1.70185	-1.18454	1.77326e-17	-1.84268	-1.18737
42342765	rs3752592	1.70864e-06	15.8649	-1.12063	6.22096e-07	-1.78867	-1.15579	1.75723e-17	-1.93091	-1.10823
42342870	rs41277477	1.48148e-11	4.19702	-1.10832	6.6142e-07	-1.69649	-1.18667	1.79623e-17	-1.83857	-1.17861
42343091	rs6002555	0.0230354	25.3523	-1.09894	5.17365e-07	-2.00014	-1.12866	1.89641e-17	-1.89906	-1.06385
42343773	rs6002556	3.4129e-10	7.41309	-1.18728	8.97857e-07	-1.65147	-0.926069	6.3915e-17	-0.913244	-0.834658
42344266	rs5996091	9.26228e-05	19.9245	-1.18735	2.02113e-06	-0.781511	-0.984622	2.1817e-17	-1.88291	-0.939853
42344297	rs8140869	2.88391e-13	-0.850362	-1.78145e-10	2.14236e-06	-1.70788	-1.78145e-10	7.17448e-16	0.670245	-1.78145e-10
42344408	rs5996092	4.10104e-10	7.58846	-1.17897	7.20251e-07	-1.78908	-1.00887	3.96302e-17	-1.29104	-0.934823
42344872	rs8141722	8.66673e-05	19.8578	-1.18713	2.18693e-06	-0.710373	-0.976922	2.19964e-17	-1.88323	-0.931352
42344911	rs62240992	3.59935e-13	-0.628754	-1.78145e-10	2.01354e-06	-1.7699	-1.78145e-10	5.88989e-16	0.472952	-1.78145e-10
42345070	rs5996093	0.000136596	20.3125	-1.18693	1.88761e-06	-0.862092	-0.972388	2.22467e-17	-1.87691	-0.926354
42345181	rs5751182	4.23862e-12	2.97836	-1.14105	3.15106e-06	-0.553095	-0.76896	4.22364e-16	0.862307	-0.721896
42345902	rs145841401	8.7715e-14	-2.04059	-1.78145e-10	1.91604e-06	-1.81953	-1.78145e-10	5.68237e-17	-1.8655	-1.78145e-10
42346042	rs73165159	1.53736e-12	0.823146	-1.78145e-10	5.92786e-06	-0.690129	-1.78145e-10	5.67026e-13	7.3427	-1.78145e-10
42346475	rs12167978	3.41946e-13	-0.680026	-1.78145e-10	2.02453e-06	-1.76445	-1.78145e-10	6.24032e-16	0.530746	-1.78145e-10
42346728	rs62240993	1.58112e-12	0.851213	-1.78145e-10	1.91502e-06	-1.82007	-1.78145e-10	4.91376e-17	-2.01083	-1.78145e-10
42346781	rs55651128	3.36594e-13	-0.695801	-1.78145e-10	2.03911e-06	-1.75728	-1.78145e-10	6.37782e-16	0.552541	-1.78145e-10
42347060	rs5996094	3.20795e-10	7.34586	-1.18198	7.39755e-07	-1.77894	-0.992285	3.86045e-17	-1.32557	-0.926513
42347371	rs11913631	3.31357e-13	-0.711482	-1.78145e-10	2.05398e-06	-1.75001	-1.78145e-10	6.51894e-16	0.574426	-1.78145e-10
42347391	rs11913578	3.31357e-13	-0.711482	-1.78145e-10	2.05398e-06	-1.75001	-1.78145e-10	6.51894e-16	0.574426	-1.78145e-10
42347844	rs2187959	3.97382e-12	2.90908	-1.13627	3.07785e-06	-0.590704	-0.754857	4.06711e-16	0.809673	-0.707027
42348062	rs28722907	6.8249e-13	1.16342	-1.15235	2.26706e-06	-0.503331	-1.14798	8.55044e-17	-0.289312	-1.16758
42348094	rs2157591	9.10796e-05	19.9068	-1.18649	2.24097e-06	-0.69827	-0.964614	2.23901e-17	-1.87904	-0.917795
42348355	rs2187960	1.38123e-13	-1.58653	-1.78145e-10	6.38095e-06	-0.616476	-1.78145e-10	6.98021e-15	2.94538	-1.78145e-10
42348602	rs6519296	4.10053e-12	2.94206	-1.13786	3.11884e-06	-0.57283	-0.7595	4.14987e-16	0.834712	-0.711921
42348790	rs7285557	2.85538e-10	7.23044	-1.18299	7.01085e-07	-1.8381	-0.986818	3.97434e-17	-1.31429	-0.908718
42349134	rs1894714	3.26219e-13	-0.72711	-1.78145e-10	2.06919e-06	-1.74264	-1.78145e-10	6.66414e-16	0.596456	-1.78145e-10
42349329	rs77451568	2.22965e-13	-2.27418e-10	-1.10766	3.8436e-06	-2.27418e-10	-1.12338	1.1865e-16	-2.27418e-10	-1.12928
42349710	rs5751186	3.3139e-13	-0.711382	-1.78145e-10	2.05389e-06	-1.75006	-1.78145e-10	6.51802e-16	0.574285	-1.78145e-10
42349847	rs6519297	2.99306e-05	18.7948	-1.18736	1.28032e-06	-1.23747	-0.985211	2.28549e-17	-1.83579	-0.940504
42349912	rs55903228	9.12899e-14	-2.00064	-1.78145e-10	2.38442e-06	-1.60084	-1.78145e-10	9.7263e-16	0.974548	-1.78145e-10
42350090	rs139673891	1.1735e-12	0.553065	-1.78145e-10	1.07887e-05	-0.0912911	-1.78145e-10	5.38886e-17	-1.91854	-1.78145e-10
42350127	rs55718937	3.31357e-13	-0.711482	-1.78145e-10	2.05398e-06	-1.75001	-1.78145e-10	6.51894e-16	0.574426	-1.78145e-10
42350510	rs5751187	1.44161e-12	1.43711	-0.678279	3.2172e-06	-0.274754	-1.02653	1.2296e-16	-0.0995964	-0.994002
42351289	rs12158579	2.74122e-13	-0.901106	-1.78145e-10	1.87415e-06	-1.84164	-1.78145e-10	5.42957e-16	0.391575	-1.78145e-10
42351309	rs58302269	3.31357e-13	-0.711482	-1.78145e-10	2.05398e-06	-1.75001	-1.78145e-10	6.51894e-16	0.574426	-1.78145e-10
42351477	rs9680671	2.83843e-13	-0.866257	-1.78145e-10	1.8378e-06	-1.86122	-1.78145e-10	4.74085e-16	0.255931	-1.78145e-10
42351481	rs4822069	1.59527e-10	6.64957	-1.18428	6.86975e-07	-1.86799	-0.977257	4.32829e-17	-1.24023	-0.897467
42351538	rs145793708	9.34872e-14	-1.97685	-1.78145e-10	2.36537e-06	-1.60886	-1.78145e-10	8.85652e-17	-1.42172	-1.78145e-10
42352081	rs4822070	2.99353e-05	18.7948	-1.1872	1.28819e-06	-1.23747	-0.979087	2.301e-17	-1.83579	-0.933741
42352983	rs181281616	1.46395e-13	-1.52837	-1.78145e-10	2.14073e-06	-1.70864	-1.78145e-10	4.77494e-17	-2.03949	-1.78145e-10
42353064	rs4822071	2.49134e-12	2.43249	-1.12659	2.54812e-06	-0.806939	-0.727497	5.13219e-16	1.01347	-0.678217
42353348	rs142752661	4.22243e-13	-2.27418e-10	-0.469098	7.55026e-06	-2.27418e-10	-0.44821	2.74254e-16	-2.27418e-10	-0.291401
42353408	rs73417007	1.22912e-05	17.9035	-1.18602	1.35281e-06	-1.20952	-0.958092	2.2473e-17	-1.88251	-0.910626
42354389	rs62240996	2.21552e-12	2.31552	-1.12696	2.38595e-06	-0.86792	-0.732274	5.22078e-16	1.01327	-0.660908
42354567	rs62240997	3.43875e-13	-0.6744	-1.78145e-10	2.00637e-06	-1.77347	-1.78145e-10	5.66722e-16	0.434413	-1.78145e-10
42354642	rs73165163	1.6278e-12	1.95079	-1.07048	9.4945e-07	-1.33836	-1.18331	3.39228e-17	-1.194	-1.18737
42354701	rs62240998	2.5011e-12	2.43249	-1.12268	2.54295e-06	-0.806939	-0.729529	5.14411e-16	1.01347	-0.675898
42355549	rs73165164	3.28037e-13	-0.721552	-1.78145e-10	2.04987e-06	-1.75201	-1.78145e-10	6.0444e-16	0.498847	-1.78145e-10
42355563	rs62240999	3.43875e-13	-0.6744	-1.78145e-10	2.00637e-06	-1.77347	-1.78145e-10	5.66722e-16	0.434413	-1.78145e-10
42355997	rs67222508	1.13746e-05	17.8266	-1.18663	1.10337e-06	-1.40455	-0.966873	2.12438e-17	-1.92911	-0.920282
42356321	rs78863773	1.85615e-05	18.3157	-1.18602	1.47405e-06	-1.12369	-0.958092	2.33583e-17	-1.84388	-0.910626
42356430	rs7288749	3.38481e-13	-0.690211	-1.78145e-10	2.02058e-06	-1.76641	-1.78145e-10	5.78974e-16	0.455801	-1.78145e-10
42356482	rs5758520	4.01694e-13	-2.27418e-10	-0.518988	4.6598e-06	-2.27418e-10	-0.93082	1.48382e-16	-2.27418e-10	-0.905667
42356886	rs6002560	2.47624e-12	2.43249	-1.13267	2.50519e-06	-0.806939	-0.744491	5.0412e-16	1.01347	-0.696106
42357105	rs116886599	8.79892e-14	-2.03746	-1.78145e-10	1.65543e-06	-1.96573	-1.78145e-10	1.16384e-16	-1.14856	-1.78145e-10
42357852	rs57986573	8.05809e-06	17.4824	-1.18712	1.09003e-06	-1.40682	-0.976765	2.14966e-17	-1.90638	-0.93118
42358040	rs5751188	1.9171e-12	1.59542	-0.551531	3.75773e-06	-0.199892	-0.946085	1.52158e-16	0.0336401	-0.914179
42358413	rs8140164	7.25746e-06	17.378	-1.18743	1.08614e-06	-1.397	-0.990161	2.17628e-17	-1.87928	-0.945977
42359204	rs6002561	1.70604e-10	6.71258	-1.18016	6.83511e-07	-1.848	-1.0023	4.61743e-17	-1.13492	-0.938116
42359229	rs60751895	1.34174e-05	17.9915	-1.18632	1.89439e-06	-0.854093	-0.976802	2.93061e-17	-1.59285	-0.934807
42359302	rs1984419	1.55086e-12	1.99839	-1.1665	3.16291e-06	-0.462862	-0.855438	8.88393e-16	1.69734	-0.813381
42359793	rs8137409	1.8177e-05	18.2931	-1.18437	2.36513e-06	-0.570418	-1.03854	2.90291e-17	-1.53729	-0.999864
42360407	rs67797654	9.42054e-06	17.6336	-1.18207	1.62833e-06	-0.930261	-1.05198	2.51491e-17	-1.66565	-1.01498
42360574	rs9623482	3.56519e-13	-0.638291	-1.78145e-10	2.00008e-06	-1.77661	-1.78145e-10	6.44824e-16	0.563522	-1.78145e-10
42360833	rs4822072	1.54554e-12	1.3705	-0.542057	1.07817e-06	-1.91493	-0.479597	3.43816e-17	-2.02052	-0.347412
42361237	rs5751189	4.20241e-13	-2.27418e-10	-0.47385	4.79331e-06	-2.27418e-10	-0.902572	1.52834e-16	-2.27418e-10	-0.876103
42361336	rs5996096	0.000121188	20.1079	-1.10196	4.92955e-07	-2.04072	-1.13641	1.93736e-17	-1.84599	-1.09556
42362457	rs4822074	2.59649e-11	4.64776	-0.997937	5.04519e-07	-1.99882	-1.15512	2.66642e-17	-1.44902	-1.17312
42362560	rs4822075	4.17424e-07	14.462	-1.12704	1.26232e-06	-1.08222	-1.15462	2.4698e-17	-1.56361	-1.13513
42363161	rs76859597	3.4721e-13	-0.66475	-1.78145e-10	2.36794e-06	-1.60777	-1.78145e-10	1.68981e-16	-0.775669	-1.78145e-10
42363408	rs2899350	5.90999e-11	5.25556	-0.783252	1.2382e-06	-1.5001	-0.756034	3.64587e-16	0.616951	-0.623643
42363812	rs79005996	1.84704e-08	11.3487	-1.13169	8.22045e-07	-1.51473	-1.15103	1.70671e-17	-1.93768	-1.13062
42364057	rs4822076	5.29071e-05	19.151	-0.973879	8.69305e-07	-1.42307	-1.18678	3.9299e-17	-1.05775	-1.17651
42364432	rs77350866	5.31456e-12	2.06353	-1.78145e-10	7.57132e-05	1.85716	-1.78145e-10	7.06169e-17	-1.64819	-1.78145e-10
42364997	rs6519298	8.58744e-09	10.4456	-0.994434	3.14407e-06	-0.139085	-1.18519	8.47786e-15	4.31302	-1.17327
42365073	rs10154700	2.17565e-13	-1.13218	-1.78145e-10	2.20514e-06	-1.679	-1.78145e-10	7.88051e-16	0.764107	-1.78145e-10
42367641	rs76401019	1.24849e-13	-1.68758	-1.78145e-10	1.62511e-06	-1.98422	-1.78145e-10	1.11183e-15	1.1083	-1.78145e-10
42367837	rs916440	4.93866e-08	12.3176	-1.11712	9.99408e-07	-1.30911	-1.16128	1.86265e-17	-1.83724	-1.14363
42368857	rs739292	6.34485e-09	10.1899	-1.04138	2.93617e-06	-0.215093	-1.17759	7.31173e-15	4.14926	-1.15748
42369095	rs5758525	1.73969e-11	4.18621	-0.936835	5.02326e-07	-2.02921	-1.12909	2.56292e-17	-1.5026	-1.15912
42369228	rs66487809	3.73273e-08	12.0515	-1.13093	9.51163e-07	-1.36822	-1.15164	1.8288e-17	-1.86783	-1.13139
42370910	rs141029606	3.1397e-13	-2.27418e-10	-0.76538	7.02005e-06	-2.27418e-10	-0.521022	1.86716e-16	-2.27418e-10	-0.675868
42370991	rs5751191	6.12849e-07	14.6452	-0.926288	2.06462e-05	1.74462	-1.18688	5.89942e-14	6.26578	-1.18604
42371333	rs4820451	1.58065e-11	4.07842	-0.924924	5.12037e-07	-2.01799	-1.12116	2.64224e-17	-1.48837	-1.14287
42373644	rs188492459	9.10154e-14	-2.00365	-1.78145e-10	3.08228e-06	-1.34412	-1.78145e-10	7.28585e-17	-1.61694	-1.78145e-10
42373648	rs739293	2.2422e-11	4.37592	-0.872798	5.24553e-07	-2.02869	-1.08631	2.8314e-17	-1.44184	-1.12026
42374985	rs118061137	1.02665e-13	-1.88321	-1.78145e-10	3.14423e-06	-1.32422	-1.78145e-10	7.66005e-17	-1.56685	-1.78145e-10
42375228	rs763260	1.66455e-11	4.11764	-0.912422	5.1046e-07	-2.0298	-1.11244	2.55161e-17	-1.52476	-1.14139
42375761	rs5758527	3.31874e-09	9.62207	-1.12166	3.30972e-06	-0.117729	-1.1552	1.57901e-14	4.87139	-1.10971
42376614	rs5758529	5.20531e-13	-0.259829	-1.78145e-10	1.64384e-06	-1.97276	-1.78145e-10	2.44528e-16	-0.406126	-1.78145e-10
42376964	rs4822077	8.33841e-11	5.67485	-0.858314	6.04362e-07	-1.89035	-1.08303	5.47453e-17	-0.784953	-1.11781
42377878	rs2269665	3.88127e-13	-0.16522	-0.388128	2.25785e-06	-0.807251	-0.848127	7.95908e-16	1.57346	-0.799436
42378070	rs11914200	2.32749e-13	0.0155889	-1.08031	4.64485e-06	-0.232959	-0.701074	2.91017e-15	2.65149	-0.580984
42378507	rs62241000	2.11696e-13	0.0278606	-1.18739	3.48771e-06	-0.205529	-1.01502	2.2343e-15	2.78743	-0.981207
42379813	rs5751194	1.47173e-11	3.96443	-0.882327	5.17783e-07	-2.03252	-1.09547	2.68007e-17	-1.49042	-1.12661
42380001	rs5751195	3.21885e-09	9.42718	-0.957323	3.2212e-06	-0.112611	-1.18743	1.41404e-14	4.83437	-1.18303
42380648	rs5758531	2.25034e-13	-1.09843	-1.78145e-10	8.70072e-06	-0.306387	-1.78145e-10	1.31815e-14	3.58112	-1.78145e-10
42381427	rs5758532	2.21756e-13	-1.1131	-1.78145e-10	8.52904e-06	-0.326315	-1.78145e-10	1.27164e-14	3.54519	-1.78145e-10
42381703	rs112204402	1.85349e-13	-1.29244	-1.78145e-10	1.53669e-06	-2.04016	-1.78145e-10	9.25295e-17	-1.37793	-1.78145e-10
42381726	rs739294	9.12834e-11	5.75251	-0.845462	1.40225e-06	-1.31573	-0.815986	5.16135e-16	1.03919	-0.698275
42381892	rs56177503	2.59446e-13	-0.956131	-1.78145e-10	2.30898e-06	-1.63299	-1.78145e-10	4.24304e-16	0.144995	-1.78145e-10
42382352	rs117736895	4.04321e-13	-2.27418e-10	-0.51247	7.00684e-06	-2.27418e-10	-0.522906	2.62061e-16	-2.27418e-10	-0.336878
42382437	rs118142868	2.51382e-13	-0.987705	-1.78145e-10	2.26492e-06	-1.65226	-1.78145e-10	4.05666e-16	0.100075	-1.78145e-10
42382748	rs133292	3.30498e-09	9.45642	-0.960154	3.26869e-06	-0.0979688	-1.18743	1.62834e-14	4.97508	-1.18263
42382797	rs133293	3.7496e-09	9.5683	-0.945821	3.42381e-06	-0.0518155	-1.18722	1.77392e-14	5.06254	-1.18446
42382805	rs133294	4.9399e-09	9.81461	-0.916435	3.81483e-06	0.0546405	-1.18554	2.42466e-14	5.37736	-1.18679
42384019	rs117644134	6.94176e-13	0.0280471	-1.78145e-10	4.11943e-06	-1.05408	-1.78145e-10	3.08576e-16	-0.173487	-1.78145e-10
42384077	rs62241003	9.52957e-14	-1.95769	-1.78145e-10	1.77264e-06	-1.89732	-1.78145e-10	1.27019e-16	-1.06112	-1.78145e-10
42384125	rs133295	6.95228e-11	5.46274	-0.828013	5.9837e-07	-1.91869	-1.06465	5.1146e-17	-0.869641	-1.10113
42384171	rs11090065	2.06972e-13	0.00506341	-1.18716	3.49539e-06	-0.186439	-1.03191	2.3392e-15	2.85456	-1.00245
42384172	rs117969468	2.36464e-13	-1.04888	-1.78145e-10	2.06144e-06	-1.74639	-1.78145e-10	4.35426e-16	0.170869	-1.78145e-10
42385261	rs133296	2.59425e-13	-0.95621	-1.78145e-10	1.74978e-06	-1.9103	-1.78145e-10	7.62454e-16	0.731086	-1.78145e-10
42385352	rs4820454	1.40864e-11	3.96264	-0.924352	5.05505e-07	-2.03415	-1.11784	2.51212e-17	-1.53723	-1.14451
42385399	rs117582565	2.10962e-11	3.44217	-1.78145e-10	2.12185e-06	-1.7175	-1.78145e-10	5.46206e-17	-1.90504	-1.78145e-10
42385429	rs62241023	2.03337e-13	-1.19981	-1.78145e-10	1.81137e-06	-1.87571	-1.78145e-10	4.12457e-16	0.116677	-1.78145e-10
42385967	rs6519301	3.37599e-09	9.47064	-0.953115	3.09087e-06	-0.153955	-1.18738	1.65438e-14	4.99191	-1.18359
42386057	rs133297	1.17026e-10	6.16139	-1.00592	6.17507e-07	-1.79573	-1.15613	5.21255e-17	-0.778839	-1.17296
42386269	rs58874647	1.79929e-13	-0.136753	-1.18536	1.37887e-06	-1.16561	-0.982919	3.64277e-16	0.92995	-0.937492
42386487	rs146951100	3.69498e-14	-1.99308	-0.912037	9.25514e-07	-1.67541	-0.871791	2.92452e-16	0.640271	-0.867427
42386494	rs147597180	1.01016e-13	-1.8994	-1.78145e-10	3.54417e-06	-1.20449	-1.78145e-10	7.6282e-17	-1.57102	-1.78145e-10
42386949	rs133298	2.1379e-10	6.65302	-0.894948	8.37057e-07	-1.54911	-1.09854	6.2244e-17	-0.639114	-1.13528
42387260	rs146328892	2.10371e-13	-2.27418e-10	-1.16581	3.67218e-06	-2.27418e-10	-1.16901	1.16215e-16	-2.27418e-10	-1.15001
42388826	rs56234624	3.36764e-13	0.481076	-1.17637	4.38732e-06	0.102827	-1.0939	2.9037e-15	3.13906	-1.07077
42388841	rs133299	5.72483e-12	3.15049	-1.0126	4.98693e-07	-2.00669	-1.15887	2.92214e-17	-1.35575	-1.1748
42389389	rs150116643	2.30436e-13	-2.27418e-10	-1.07471	4.02222e-06	-2.27418e-10	-1.07796	1.31191e-16	-2.27418e-10	-1.0288
42389431	rs2097561	3.36358e-13	0.481076	-1.17758	4.40334e-06	0.102827	-1.09025	2.91554e-15	3.13906	-1.0667
42389500	rs2097562	3.36358e-13	0.481076	-1.17758	4.40334e-06	0.102827	-1.09025	2.91554e-15	3.13906	-1.0667
42389698	rs739295	5.8669e-12	3.18324	-1.02084	4.98409e-07	-2.00399	-1.16213	2.95088e-17	-1.34382	-1.17694
42389839	rs133300	6.2725e-09	10.1258	-0.988754	4.1629e-06	0.142874	-1.18646	2.84001e-14	5.52607	-1.17737
42389948	rs739296	3.36117e-13	0.481076	-1.1783	4.41352e-06	0.102827	-1.08795	2.92304e-15	3.13906	-1.06413
42390093	rs133301	5.16583e-09	9.95698	-1.01408	3.88743e-06	0.0717106	-1.18375	2.50324e-14	5.39309	-1.17062
42390209	rs7290907	3.27882e-13	0.456272	-1.1783	4.31375e-06	0.0799627	-1.08795	2.82088e-15	3.10348	-1.06413
42390225	rs7290655	3.27882e-13	0.456272	-1.1783	4.31375e-06	0.0799627	-1.08795	2.82088e-15	3.10348	-1.06413
42391176	rs133302	6.2457e-12	3.25364	-1.02867	4.80842e-07	-2.03688	-1.16513	2.42693e-17	-1.5374	-1.17884
42392091	rs55758879	1.47345e-13	-1.5219	-1.78145e-10	1.68834e-06	-1.94605	-1.78145e-10	5.23089e-17	-1.94829	-1.78145e-10
42392104	rs56041448	9.41291e-14	-1.97001	-1.78145e-10	2.98266e-06	-1.37698	-1.78145e-10	8.20792e-17	-1.49777	-1.78145e-10
42392152	rs78845485	2.97322e-13	-2.27418e-10	-0.819862	5.38516e-06	-2.27418e-10	-0.786145	1.53673e-16	-2.27418e-10	-0.870629
42392560	rs710194	6.88978e-12	3.34191	-1.0188	5.06041e-07	-1.98959	-1.16134	3.13093e-17	-1.28511	-1.17643
42392811	rs1062753	2.25209e-13	0.0787223	-1.17637	3.20998e-06	-0.209627	-1.0939	2.53977e-15	3.00514	-1.07077
42393758	rs41277479	1.75673e-12	0.956533	-1.78145e-10	1.50903e-05	0.244263	-1.78145e-10	1.39215e-16	-0.969436	-1.78145e-10
42394612	rs4822079	4.60819e-13	0.491954	-0.873627	4.16269e-06	0.0356786	-1.07931	2.20096e-15	2.8726	-1.08141
42395242	rs133303	6.8637e-09	10.2444	-1.01727	4.03088e-06	0.108432	-1.18424	2.08823e-14	5.20996	-1.16876
42395686	rs133304	6.65159e-12	3.34191	-1.05398	5.00326e-07	-1.98959	-1.17269	3.10919e-17	-1.28511	-1.18339
42395960	rs133305	6.99022e-09	10.2744	-1.02905	4.12337e-06	0.129262	-1.18239	2.45696e-14	5.36838	-1.16457
42396150	rs133306	6.57788e-09	10.2136	-1.02905	4.01964e-06	0.103784	-1.18239	2.34382e-14	5.32124	-1.16457
42396300	rs80057302	9.70761e-14	-1.93918	-1.78145e-10	3.61142e-06	-1.18569	-1.78145e-10	8.58335e-17	-1.45305	-1.78145e-10
42396371	rs8138080	3.74714e-13	0.581829	-1.17034	4.30229e-06	0.0987203	-1.10937	2.56148e-15	3.02132	-1.07844
42396568	rs133307	6.57788e-09	10.2136	-1.02905	4.01964e-06	0.103784	-1.18239	2.34382e-14	5.32124	-1.16457
42396890	rs34071114	1.57117e-13	-1.45769	-1.78145e-10	1.55976e-06	-2.02526	-1.78145e-10	3.97617e-15	2.38262	-1.78145e-10
42397026	rs9623489	3.56755e-13	0.533659	-1.17129	4.12771e-06	0.0552345	-1.1073	2.4013e-15	2.95431	-1.076
42397042	rs5758537	6.56243e-09	10.2136	-1.0314	4.02136e-06	0.103784	-1.18195	2.34594e-14	5.32124	-1.16367
42397469	rs133308	6.90432e-12	3.38442	-1.0592	4.78467e-07	-2.03257	-1.17439	2.51453e-17	-1.49653	-1.18426
42398195	rs11090066	3.65515e-13	0.558836	-1.17221	4.23141e-06	0.0779582	-1.10522	2.49307e-15	2.98936	-1.07354
42398266	rs9623490	3.65515e-13	0.558836	-1.17221	4.23141e-06	0.0779582	-1.10522	2.49307e-15	2.98936	-1.07354
42398375	rs129853	5.15939e-12	3.09309	-1.0592	4.98042e-07	-1.99247	-1.17439	2.96593e-17	-1.33142	-1.18426
42398500	rs5751196	2.77466e-13	-2.27418e-10	-0.888982	5.93074e-06	-2.27418e-10	-0.689644	1.66366e-16	-2.27418e-10	-0.791266
42398606	rs133309	3.25539e-13	-0.729198	-1.78145e-10	1.45505e-05	0.207831	-1.78145e-10	2.84061e-14	4.3489	-1.78145e-10
42399325	rs129855	7.29938e-09	10.3292	-1.04063	4.22939e-06	0.152324	-1.18006	2.57587e-14	5.41094	-1.15987
42399396	rs129856	6.14283e-09	10.159	-1.04289	3.94021e-06	0.0809841	-1.17954	2.25959e-14	5.27894	-1.15888
42399547	rs9620006	3.64765e-13	0.558836	-1.17426	4.2527e-06	0.0779582	-1.1002	2.50781e-15	2.98936	-1.06765
42399686	rs129857	6.89414e-09	10.2744	-1.04289	4.13511e-06	0.129262	-1.17954	2.47099e-14	5.36838	-1.15888
42400120	rs5751197	5.96827e-12	3.24575	-1.06622	4.93936e-07	-1.99858	-1.17656	2.99433e-17	-1.32087	-1.18528
42400416	rs6002571	5.82073e-09	10.1007	-1.0384	3.84178e-06	0.056692	-1.18055	2.15557e-14	5.23376	-1.16082
42401514	rs9611700	2.61463e-13	0.220906	-1.16929	3.66186e-06	-0.0602538	-1.11157	3.54746e-15	3.34957	-1.08104
42401749	rs133313	3.28835e-09	9.5267	-1.03549	3.43895e-06	-0.0536189	-1.18101	3.16383e-14	5.6197	-1.16303
42401841	rs133314	3.29144e-09	9.5267	-1.03455	3.43778e-06	-0.0536189	-1.18135	3.16577e-14	5.6197	-1.16242
42402005	rs133315	4.98579e-12	3.06064	-1.06097	4.96222e-07	-1.99557	-1.17495	2.92966e-17	-1.34345	-1.18453
42402386	rs133317	2.03635e-10	6.35768	-0.648274	2.03562e-06	-1.15745	-0.601543	8.55906e-16	1.33325	-0.486541
42402399	rs2413663	2.5545e-13	0.199554	-1.17121	3.6041e-06	-0.0802318	-1.10749	3.44892e-15	3.31658	-1.07622
42402480	rs133318	3.77121e-09	9.63906	-1.01083	3.5889e-06	-0.00689345	-1.18505	3.44004e-14	5.71118	-1.17081
42403446	rs133319	5.14117e-12	3.09309	-1.06273	4.97489e-07	-1.99247	-1.1755	2.96434e-17	-1.33142	-1.18479
42403914	rs145976773	2.09128e-13	-2.27418e-10	-1.17173	3.65228e-06	-2.27418e-10	-1.17444	1.15296e-16	-2.27418e-10	-1.15795
42403980	rs59993856	3.40612e-13	0.488189	-1.17212	3.96939e-06	0.0142265	-1.10541	2.25879e-15	2.8909	-1.07377
42405322	rs133321	5.70811e-09	10.0765	-1.03374	3.78608e-06	0.0430468	-1.18151	1.87427e-14	5.09585	-1.16274
42405657	rs9620007	3.2469e-13	0.438455	-1.17026	3.78793e-06	-0.0284326	-1.10954	2.09675e-15	2.82133	-1.07864
42405659	rs133322	5.51156e-09	10.0234	-1.01576	3.79378e-06	0.048012	-1.18444	2.0448e-14	5.18944	-1.16925
42405666	rs76886334	2.55749e-13	-2.27418e-10	-0.97048	3.8649e-06	-2.27418e-10	-1.11786	1.22417e-16	-2.27418e-10	-1.09802
42405922	rs133323	5.06371e-09	9.96206	-1.03913	3.61528e-06	-0.00423371	-1.18039	1.72067e-14	5.00812	-1.16052
42406237	rs118035989	1.36928e-13	-1.59523	-1.78145e-10	1.59858e-06	-2.00068	-1.78145e-10	2.68151e-16	-0.313904	-1.78145e-10
42406371	rs133324	6.02748e-09	10.1308	-1.03368	3.87489e-06	0.0656355	-1.18091	1.95609e-14	5.1376	-1.16176
42406788	rs4822081	3.21987e-13	0.428128	-1.16829	3.66742e-06	-0.0567399	-1.11357	1.82787e-15	2.68886	-1.08341
42406820	rs133325	5.36984e-09	10.0162	-1.03455	3.69337e-06	0.0180935	-1.18135	1.79015e-14	5.0496	-1.16242
42406821	rs142384783	1.26543e-13	-0.535653	-1.13845	1.26197e-06	-1.10382	-1.13331	3.30287e-16	1.05133	-1.15683
42406885	rs133326	4.79633e-09	9.90208	-1.03339	3.52158e-06	-0.0288965	-1.18199	1.63417e-14	4.96217	-1.16615
42407163	rs145965651	4.93042e-12	1.9885	-1.78145e-10	1.49619e-05	0.235712	-1.78145e-10	1.1848e-15	1.17187	-1.78145e-10
42407350	rs150656198	8.83092e-14	-2.03383	-1.78145e-10	1.54371e-06	-2.03561	-1.78145e-10	5.29072e-17	-1.93692	-1.78145e-10
42407689	rs133327	4.79081e-09	9.90208	-1.03455	3.52383e-06	-0.0288965	-1.18135	1.64028e-14	4.96217	-1.16242
42408079	rs133328	5.50412e-09	10.0162	-1.00985	3.67929e-06	0.0180935	-1.18517	1.77466e-14	5.0496	-1.17111
42408288	rs117111792	1.01163e-12	0.404636	-1.78145e-10	1.28494e-05	0.0835071	-1.78145e-10	6.39128e-17	-1.74794	-1.78145e-10
42408680	rs133329	6.68632e-12	3.35073	-1.05759	4.78112e-07	-2.03383	-1.17388	2.48857e-17	-1.50716	-1.184
42409456	rs133330	5.10299e-09	9.96206	-1.0314	3.60962e-06	-0.00423371	-1.18195	1.71526e-14	5.00812	-1.16367
42409913	rs149152747	2.55542e-13	-0.971291	-1.78145e-10	2.28767e-06	-1.64226	-1.78145e-10	4.15261e-16	0.123451	-1.78145e-10
42409977	rs9611710	2.94777e-13	0.337227	-1.16569	3.36427e-06	-0.138139	-1.11844	1.60192e-15	2.56272	-1.08921
42410419	rs12166549	2.81687e-13	0.291315	-1.1652	3.2262e-06	-0.179183	-1.1193	1.50111e-15	2.49875	-1.09024
42410695	rs9611711	2.88055e-13	0.313123	-1.16465	3.28658e-06	-0.159693	-1.12025	1.5457e-15	2.52915	-1.09138
42410842	rs5751201	5.05594e-13	-2.27418e-10	-0.288944	5.49554e-06	-2.27418e-10	-0.765856	1.75964e-16	-2.27418e-10	-0.735179
42410993	rs9611712	2.88215e-13	0.313123	-1.1641	3.28348e-06	-0.159693	-1.1212	1.54396e-15	2.52915	-1.0925
42411603	rs133331	6.58309e-12	3.33678	-1.0592	5.00798e-07	-1.98695	-1.17439	3.08663e-17	-1.29153	-1.18426
42411664	rs133332	6.07859e-12	3.25364	-1.05579	4.76933e-07	-2.03688	-1.17329	2.41516e-17	-1.5374	-1.1837
42412141	rs144506763	2.1071e-13	-2.27418e-10	-1.1642	3.74978e-06	-2.27418e-10	-1.1481	1.16553e-16	-2.27418e-10	-1.14711
42412365	rs133333	6.38679e-12	3.31715	-1.06984	4.7642e-07	-2.03498	-1.17627	2.45907e-17	-1.51769	-1.1854
42412404	rs148345118	3.2535e-13	-2.27418e-10	-0.729777	4.78498e-06	-2.27418e-10	-0.904312	1.55197e-16	-2.27418e-10	-0.86076
42412711	rs5758550	6.26353e-12	3.28702	-1.0592	4.76863e-07	-2.03593	-1.17439	2.43887e-17	-1.52708	-1.18426
42412933	rs5751202	8.17032e-13	0.190999	-1.78145e-10	3.31877e-06	-1.2702	-1.78145e-10	3.73633e-15	2.3204	-1.78145e-10
42414181	rs9607868	2.79735e-13	0.279796	-1.16063	3.22166e-06	-0.173185	-1.12671	1.64326e-15	2.59811	-1.09913
42414198	rs4822082	5.99968e-12	3.24575	-1.06097	4.94732e-07	-1.99858	-1.17495	2.99657e-17	-1.32087	-1.18453
42414716	rs188919751	2.86496e-13	-2.27418e-10	-0.856953	4.70503e-06	-2.27418e-10	-0.921159	1.53551e-16	-2.27418e-10	-0.871423
42416056	rs133335	2.59454e-09	9.27151	-1.01727	4.04155e-06	0.111074	-1.18424	2.26403e-14	5.29079	-1.16876
42416303	rs133336	2.32797e-09	9.14553	-0.999701	2.56241e-06	-0.342688	-1.18616	1.04061e-14	4.5187	-1.174
42416695	rs133337	4.81019e-12	3.02829	-1.06448	4.94199e-07	-1.99857	-1.17604	2.89345e-17	-1.35538	-1.18504
42416805	rs133338	5.32875e-12	3.13068	-1.06448	4.74196e-07	-2.03989	-1.17604	2.33909e-17	-1.56807	-1.18504
42416987	rs133339	2.56962e-09	9.27151	-1.02692	4.04754e-06	0.111074	-1.18276	2.27171e-14	5.29079	-1.16537
42417260	rs140121343	2.92638e-13	-2.27418e-10	-0.835743	5.34677e-06	-2.27418e-10	-0.793299	1.51669e-16	-2.27418e-10	-0.883755
42417687	rs133340	2.71787e-09	9.32039	-1.01971	2.78948e-06	-0.260044	-1.1839	1.1734e-14	4.63273	-1.16794
42418110	rs9607869	2.64136e-13	0.225243	-1.16346	3.12785e-06	-0.207188	-1.12226	1.49957e-15	2.50126	-1.09378
42418185	rs133341	5.24733e-12	3.12198	-1.07118	4.87078e-07	-2.01111	-1.17802	2.88344e-17	-1.35799	-1.1859
42418910	rs133342	6.44498e-12	3.33311	-1.07674	5.79972e-07	-1.83358	-1.18099	4.60755e-17	-0.889107	-1.18607
42418914	rs148712137	2.394e-13	-1.03654	-1.78145e-10	4.64745e-06	-0.933474	-1.78145e-10	4.78284e-17	-2.03784	-1.78145e-10
42419341	rs80308193	2.59136e-13	-2.27418e-10	-0.957325	4.05724e-06	-2.27418e-10	-1.06929	1.27963e-16	-2.27418e-10	-1.05371
42419433	rs133344	5.94301e-12	3.27284	-1.09755	4.9002e-07	-1.99912	-1.18398	1.50879e-17	-2.00473	-1.18683
42419459	rs74538360	2.40545e-12	2.26614	-0.995324	7.52312e-07	-1.568	-1.1864	3.41332e-17	-1.18822	-1.18697
42420510	rs9611714	4.12187e-12	2.25603	-0.446647	1.06793e-05	0.22711	-0.328597	2.56788e-13	6.86999	-0.319443
42420855	rs133346	3.64296e-09	9.49066	-0.897028	3.98951e-06	0.0940741	-1.1802	1.96821e-14	5.16852	-1.18651
42421720	rs117239938	2.73878e-13	-2.27418e-10	-0.901996	4.85177e-06	-2.27418e-10	-0.890449	1.67492e-16	-2.27418e-10	-0.784522
42421804	rs113456199	8.78467e-14	-2.03909	-1.78145e-10	2.06824e-06	-1.74309	-1.78145e-10	1.94477e-16	-0.635143	-1.78145e-10
42423110	rs2301521	9.86377e-06	17.3295	-0.832083	1.56743e-06	-0.851051	-1.1693	1.50459e-16	0.289614	-1.18138
42423645	rs133347	3.7936e-09	9.54366	-0.909517	4.07412e-06	0.116916	-1.18205	2.0513e-14	5.21044	-1.18708
42424160	rs149430793	2.05763e-13	-1.18795	-1.78145e-10	1.73733e-06	-1.91745	-1.78145e-10	5.69238e-17	-1.86374	-1.78145e-10
42425480	rs143333223	9.85224e-14	-1.92439	-1.78145e-10	1.57905e-06	-2.01297	-1.78145e-10	5.03704e-17	-1.98605	-1.78145e-10
42427709	rs189499696	1.94422e-12	-2.27418e-10	1.05794	4.34867e-05	-2.27418e-10	1.30266	1.35044e-15	-2.27418e-10	1.30273
42427949	rs133348	2.99678e-09	9.32655	-0.928184	3.70329e-06	0.0238005	-1.18437	1.72731e-14	5.03888	-1.18743
42428104	rs117242066	4.41967e-13	-2.27418e-10	-0.423444	8.85044e-06	-2.27418e-10	-0.289326	2.84006e-16	-2.27418e-10	-0.256461
42428727	rs133349	3.38046e-09	9.43778	-0.918933	3.88784e-06	0.0713556	-1.18329	1.88606e-14	5.12672	-1.18734
42429049	rs133350	8.91075e-06	17.2581	-0.862263	1.53034e-06	-0.868704	-1.1756	1.46291e-16	0.264882	-1.18474
42429908	rs73165199	8.79593e-14	-2.0378	-1.78145e-10	1.56277e-06	-2.02333	-1.78145e-10	6.07912e-17	-1.79801	-1.78145e-10
42431246	rs133351	9.10586e-11	5.85552	-0.950937	1.25437e-06	-1.31508	-0.928084	4.38069e-16	1.01779	-0.840873
42431429	rs5758553	3.78559e-09	9.54366	-0.911631	4.07149e-06	0.116916	-1.1827	2.05077e-14	5.21044	-1.18734
42433801	rs5751204	1.08244e-05	17.4654	-0.875058	1.61977e-06	-0.80957	-1.17794	1.54563e-16	0.320931	-1.18579
42433887	rs147771475	2.51975e-13	-2.27418e-10	-0.985348	3.98607e-06	-2.27418e-10	-1.08699	1.24726e-16	-2.27418e-10	-1.07933
42434022	rs133352	1.30684e-05	17.652	-0.873193	1.58626e-06	-0.830802	-1.17761	1.41376e-16	0.231618	-1.18565
42434621	rs5758554	5.21309e-13	-2.27418e-10	-0.258337	5.63846e-06	-2.27418e-10	-0.740181	1.79599e-16	-2.27418e-10	-0.714728
42435227	rs5751206	2.73753e-13	-0.441507	-0.460945	1.7547e-06	-1.02923	-0.878259	5.17721e-16	1.18566	-0.841676
42435868	rs4822084	4.01763e-09	9.63302	-0.941497	4.24585e-06	0.161812	-1.18566	2.15729e-14	5.26101	-1.18728
42435986	rs146777464	2.24212e-12	1.2005	-1.78145e-10	1.86842e-05	0.457884	-1.78145e-10	1.61385e-16	-0.82166	-1.78145e-10
42436322	rs9607871	2.76066e-13	-0.894039	-1.78145e-10	2.00744e-06	-1.77293	-1.78145e-10	5.48183e-16	0.401154	-1.78145e-10
42437366	rs133353	1.32505e-05	17.6658	-0.873193	1.60647e-06	-0.818146	-1.17761	1.40163e-16	0.223	-1.18565
42438985	rs117795733	1.36583e-13	-1.59774	-1.78145e-10	1.5978e-06	-2.00116	-1.78145e-10	5.14504e-17	-1.96484	-1.78145e-10
42440239	rs73165200	8.86519e-14	-2.02996	-1.78145e-10	1.64846e-06	-1.96995	-1.78145e-10	5.76305e-17	-1.8514	-1.78145e-10
42440285	rs133355	9.8719e-06	17.378	-0.8797	1.47055e-06	-0.905425	-1.17873	1.3083e-16	0.154553	-1.18611
42441091	rs28715885	2.83873e-13	-0.866152	-1.78145e-10	2.04699e-06	-1.75342	-1.78145e-10	5.61003e-16	0.424271	-1.78145e-10
42441157	rs140556618	4.37179e-13	-0.434337	-1.78145e-10	7.78011e-06	-0.418222	-1.78145e-10	5.86298e-17	-1.83421	-1.78145e-10
42441177	rs186348033	4.49238e-13	-2.27418e-10	-0.407126	7.01057e-06	-2.27418e-10	-0.522374	2.17143e-16	-2.27418e-10	-0.524899
42441213	rs10428005	5.19014e-13	-2.27418e-10	-0.262747	5.60799e-06	-2.27418e-10	-0.7456	1.79271e-16	-2.27418e-10	-0.716559
42441302	rs133356	9.25667e-06	17.3136	-0.8797	1.4479e-06	-0.920944	-1.17873	1.28035e-16	0.132953	-1.18611
42441412	rs6002586	9.80904e-06	17.3935	-0.901655	1.57233e-06	-0.835149	-1.18209	1.52954e-16	0.31185	-1.18717
42441825	rs5751207	2.91102e-13	-2.27418e-10	-0.841004	4.56104e-06	-2.27418e-10	-0.952242	1.45456e-16	-2.27418e-10	-0.925584
42442157	rs79545511	2.1152e-13	-2.27418e-10	-1.16036	3.72889e-06	-2.27418e-10	-1.15368	1.16788e-16	-2.27418e-10	-1.1451
42442235	rs133357	3.52119e-09	9.46136	-0.901731	2.97407e-06	-0.198937	-1.18092	1.25731e-14	4.72062	-1.18676
42442539	rs133358	4.13989e-09	9.62645	-0.904947	3.17678e-06	-0.132523	-1.1814	1.42695e-14	4.84733	-1.1869
42443788	rs111301688	2.90103e-12	1.45814	-1.78145e-10	5.7555e-06	-0.719637	-1.78145e-10	6.1775e-17	-1.78196	-1.78145e-10
42443908	rs34277770	1.14515e-10	6.05865	-0.924866	1.42117e-06	-1.2211	-0.897207	5.54599e-16	1.22031	-0.807518
42444489	rs5758559	1.25996e-05	17.601	-0.858718	1.58692e-06	-0.834257	-1.17374	1.37337e-16	0.201059	-1.18408
42444866	rs139048851	1.29513e-13	-1.6509	-1.78145e-10	1.68897e-06	-1.94567	-1.78145e-10	5.94759e-17	-1.81988	-1.78145e-10
42445174	rs78036465	5.28949e-12	2.0588	-1.78145e-10	1.63625e-06	-1.97739	-1.78145e-10	4.78162e-17	-2.03809	-1.78145e-10
42446215	rs5751208	3.03509e-13	-2.27418e-10	-0.799267	4.74133e-06	-2.27418e-10	-0.913474	1.50468e-16	-2.27418e-10	-0.891707
42447341	rs10854749	1.13831e-10	6.06978	-0.941989	1.36173e-06	-1.24728	-0.913757	4.94614e-16	1.13346	-0.835135
42447531	rs76277210	9.08259e-14	-2.00573	-1.78145e-10	2.20534e-06	-1.67891	-1.78145e-10	9.31678e-17	-1.37105	-1.78145e-10
42448238	rs5758562	1.01429e-05	17.265	-0.739672	1.60036e-06	-0.859533	-1.14003	1.47412e-16	0.251534	-1.16376
42448761	rs5758563	6.77134e-14	-1.99935	-0.300049	8.6046e-07	-1.86171	-0.75837	3.10209e-17	-1.75492	-0.715878
42451603	rs5751209	7.80221e-06	16.9948	-0.731796	1.50184e-06	-0.925662	-1.13744	1.34636e-16	0.159039	-1.16192
42451766	rs76120052	9.39014e-14	-1.97243	-1.78145e-10	2.02804e-06	-1.76272	-1.78145e-10	8.29627e-17	-1.48706	-1.78145e-10
42453765	rs146215534	8.85119e-13	-2.27418e-10	0.271044	1.16072e-05	-2.27418e-10	-0.0181656	3.49272e-16	-2.27418e-10	-0.0496034
42453772	rs58099562	3.18503e-13	-0.751048	-1.78145e-10	1.9415e-06	-1.80633	-1.78145e-10	4.77979e-16	0.264111	-1.78145e-10
42454353	rs144373253	4.82283e-12	1.96644	-1.78145e-10	1.47159e-05	0.219136	-1.78145e-10	1.16169e-15	1.15217	-1.78145e-10
42454354	rs5758566	1.3923e-05	17.5709	-0.728807	1.85041e-06	-0.717936	-1.13645	1.5133e-16	0.275214	-1.16121
42454587	rs11703233	2.92995e-14	-2.03998	-1.09712	5.48791e-07	-1.97959	-1.09024	1.76472e-17	-1.912	-1.12288
42454950	rs1063392	2.11179e-09	9.04776	-0.99939	2.50253e-06	-0.366979	-1.18551	9.36429e-15	4.42416	-1.18496
42455180	rs117826003	1.11113e-13	-1.80413	-1.78145e-10	7.97748e-05	1.90941	-1.78145e-10	6.12685e-14	5.11757	-1.78145e-10
42455248	rs62238588	1.00423e-13	-1.90529	-1.78145e-10	1.95808e-06	-1.79783	-1.78145e-10	7.53788e-16	0.719656	-1.78145e-10
42457550	rs78010544	2.24641e-13	-1.10018	-1.78145e-10	2.118e-06	-1.71932	-1.78145e-10	3.45093e-16	-0.061641	-1.78145e-10
42457910	rs140235304	2.39072e-13	-2.27418e-10	-1.03791	3.82451e-06	-2.27418e-10	-1.12836	1.19771e-16	-2.27418e-10	-1.11988
42457912	rs2013960	2.93924e-09	9.15176	-0.772778	2.70725e-06	-0.326422	-1.14744	1.03095e-14	4.50363	-1.16827
42458481	rs2854837	5.03736e-06	16.5775	-0.752012	1.36706e-06	-1.01315	-1.14399	1.3553e-16	0.170261	-1.16653
42458827	rs55715427	9.76365e-14	-1.93343	-1.78145e-10	2.0249e-06	-1.76427	-1.78145e-10	7.67711e-16	0.737958	-1.78145e-10
42459035	rs150693978	2.25074e-13	-2.27418e-10	-1.09825	4.18228e-06	-2.27418e-10	-1.03894	1.25533e-16	-2.27418e-10	-1.07289
42459622	rs2413666	2.00097e-06	15.6879	-0.785714	1.15582e-06	-1.17613	-1.14886	8.37448e-17	-0.309207	-1.16847
42459913	rs150015348	5.42352e-13	-0.218764	-1.78145e-10	5.15418e-06	-0.829984	-1.78145e-10	7.19513e-17	-1.62947	-1.78145e-10
42461088	rs77920989	1.14385e-13	-1.77511	-1.78145e-10	8.95872e-05	2.02542	-1.78145e-10	7.1603e-14	5.27344	-1.78145e-10
42461187	rs9620018	1.9963e-12	1.08437	-1.78145e-10	3.92672e-06	-1.10199	-1.78145e-10	5.05189e-17	-1.98311	-1.78145e-10
42461918	rs2854827	1.46823e-13	-1.52545	-1.78145e-10	2.77248e-06	-1.45005	-1.78145e-10	9.53815e-16	0.955014	-1.78145e-10
42463366	rs133367	1.40363e-08	10.7597	-0.817179	1.2009e-06	-1.5163	-0.77042	1.57265e-16	-0.173932	-0.673588
42463651	rs561074029	1.9638e-13	-1.23463	-1.78145e-10	2.59497e-06	-1.51622	-1.78145e-10	1.17175e-16	-1.14178	-1.78145e-10
42463689	rs133368	5.70447e-06	16.756	-0.806148	1.09718e-06	-1.21714	-1.15991	9.62154e-17	-0.16248	-1.17639
42463814	rs133369	4.79859e-06	16.5624	-0.78548	1.11064e-06	-1.21076	-1.1541	9.75689e-17	-0.151558	-1.17334
42464645	rs73167109	8.92702e-14	-2.02301	-1.78145e-10	1.65698e-06	-1.9648	-1.78145e-10	9.6891e-17	-1.33187	-1.78145e-10
42465260	rs133370	4.7415e-06	16.5068	-0.741869	1.03635e-06	-1.29282	-1.14127	8.09073e-17	-0.348733	-1.16342
42465574	rs133371	4.7415e-06	16.5068	-0.741869	1.03635e-06	-1.29282	-1.14127	8.09073e-17	-0.348733	-1.16342
42465788	rs133373	9.25157e-10	8.09001	-0.866967	2.10766e-06	-0.894771	-0.829441	3.79524e-15	3.07483	-0.738788
42465941	rs133374	4.7415e-06	16.5068	-0.741869	1.03635e-06	-1.29282	-1.14127	8.09073e-17	-0.348733	-1.16342
42466509	rs133375	5.76011e-06	16.7053	-0.745787	1.09708e-06	-1.23461	-1.14253	8.36984e-17	-0.313915	-1.16432
42466905	rs133376	4.83863e-10	7.42099	-0.846111	1.6994e-06	-1.1321	-0.807417	2.41405e-15	2.59778	-0.714172
42466950	rs133377	3.98902e-06	16.3943	-0.802172	9.8258e-07	-1.32875	-1.15862	7.54617e-17	-0.407357	-1.17447
42466980	rs2859438	4.30032e-06	16.4434	-0.776116	1.01253e-06	-1.30551	-1.15183	7.87881e-17	-0.36785	-1.17084
42467695	rs133378	4.6756e-06	16.5068	-0.755865	1.02682e-06	-1.29282	-1.15051	8.06708e-17	-0.348733	-1.16635
42468246	rs28605764	8.77827e-07	14.9281	-0.849827	1.02588e-06	-1.63972	-0.804517	7.3246e-17	-0.899932	-0.7117
42468250	rs5758573	4.65724e-11	5.2363	-1.00222	8.03641e-07	-1.51004	-1.17835	9.93939e-17	-0.13044	-1.17592
42468309	rs143052156	4.014e-13	-0.519721	-1.78145e-10	6.76599e-06	-0.557884	-1.78145e-10	5.41364e-17	-1.91395	-1.78145e-10
42468535	rs133379	2.24181e-06	15.8417	-0.825836	1.09083e-06	-1.21633	-1.16652	8.77696e-17	-0.250906	-1.17983
42468910	rs133380	8.85385e-07	14.9281	-0.841254	1.03529e-06	-1.63972	-0.795391	7.39945e-17	-0.899932	-0.701533
42470063	rs41277481	1.33406e-12	0.681303	-1.78145e-10	3.65064e-06	-1.17489	-1.78145e-10	5.27516e-17	-1.93986	-1.78145e-10
42470074	rs5751210	6.11296e-14	-2.01219	-0.389493	7.81072e-07	-1.8897	-0.827178	2.81693e-17	-1.7906	-0.776624
42470221	rs76392259	6.14495e-14	-2.01159	-0.384875	7.85255e-07	-1.88832	-0.823216	2.84232e-17	-1.78882	-0.769426
42470317	rs13057094	2.05671e-06	15.7733	-0.843576	1.07237e-06	-1.23097	-1.16895	8.56907e-17	-0.272513	-1.1822
42470334	rs138301103	9.09095e-14	-2.00481	-1.78145e-10	1.62022e-06	-1.98723	-1.78145e-10	1.15074e-16	-1.15988	-1.78145e-10
42470589	rs4822088	3.92166e-06	16.3731	-0.79796	9.93246e-07	-1.31948	-1.15709	7.68214e-17	-0.388961	-1.17501
42470608	rs133381	5.36091e-06	16.7127	-0.824964	1.24998e-06	-1.08277	-1.1639	1.00883e-16	-0.111579	-1.17992
42470736	rs78725400	6.06602e-14	-2.01278	-0.396607	7.76285e-07	-1.89107	-0.831953	2.79765e-17	-1.79237	-0.781725
42471738	rs45441993	1.84298e-13	-1.29812	-1.78145e-10	2.58422e-06	-1.52037	-1.78145e-10	1.71982e-15	1.54452	-1.78145e-10
42471774	rs133382	4.45145e-06	16.4434	-0.741575	1.0216e-06	-1.30551	-1.14291	7.93412e-17	-0.36785	-1.16385
42472237	rs2413667	2.70213e-13	-0.915467	-1.78145e-10	2.06443e-06	-1.74494	-1.78145e-10	5.21356e-16	0.350978	-1.78145e-10
42473603	rs133383	5.07289e-10	7.47351	-0.851357	1.72577e-06	-1.11577	-0.808345	2.50153e-15	2.63457	-0.715371
42473860	rs1807493	4.61141e-12	2.83045	-0.908839	5.17962e-07	-1.97736	-1.15029	3.17155e-17	-1.30313	-1.14552
42474138	rs1807494	5.84482e-06	16.708	-0.733817	1.08044e-06	-1.25199	-1.14044	8.61264e-17	-0.2876	-1.16204
42475568	rs8135801	4.68651e-06	16.4734	-0.720126	1.0565e-06	-1.27861	-1.13622	8.55548e-17	-0.298125	-1.15817
42475703	rs2269524	4.17073e-06	16.3764	-0.739716	1.00844e-06	-1.31882	-1.14257	7.78337e-17	-0.387963	-1.16292
42476754	rs6002592	5.33398e-06	16.6389	-0.75623	1.06083e-06	-1.2661	-1.14464	8.41846e-17	-0.308669	-1.16377
42477650	rs2071711	2.04551e-06	15.7133	-0.789099	1.07368e-06	-1.24371	-1.15499	8.48391e-17	-0.291362	-1.17334
42480007	rs62238591	1.11856e-12	0.505117	-1.78145e-10	5.26452e-06	-0.808802	-1.78145e-10	9.39164e-17	-1.36305	-1.78145e-10
42480421	rs139043947	1.23434e-13	-1.69897	-1.78145e-10	1.62256e-06	-1.98579	-1.78145e-10	5.37849e-17	-1.92046	-1.78145e-10
42480863	rs117421064	2.89191e-14	-1.98734	-1.16283	6.23823e-07	-1.78763	-1.15405	2.03493e-17	-1.73522	-1.15719
42481400	rs5758574	3.51701e-10	7.18198	-0.926126	1.53701e-06	-1.15139	-0.888559	3.33232e-15	3.0134	-0.807428
42481849	rs7245	4.01702e-10	7.4302	-1.04141	1.40956e-06	-1.10388	-1.02264	3.72531e-15	3.25916	-0.941713
42482502	rs4147641	3.38324e-06	16.0908	-0.663419	1.02169e-06	-1.33499	-1.11334	1.00528e-16	-0.152778	-1.14224
42484466	rs6002596	2.22684e-06	15.6973	-0.688157	9.38418e-07	-1.41089	-1.12246	8.80463e-17	-0.278296	-1.1493
42485292	rs4147640	3.17221e-06	15.9551	-0.592093	1.02674e-06	-1.36156	-1.08184	9.85773e-17	-0.196403	-1.11821
42485671	rs2284087	3.89506e-10	7.29562	-0.937663	1.6023e-06	-1.09757	-0.900785	3.56546e-15	3.09277	-0.819174
42486038	rs532237786	1.92619e-12	1.04862	-1.78145e-10	3.07018e-06	-1.34806	-1.78145e-10	9.97572e-17	-1.30272	-1.78145e-10
42486056	rs5751211	2.98332e-13	-0.425169	-0.391303	7.17029e-07	-1.97531	-0.827124	9.68496e-17	-0.554319	-0.777977
42486080	rs1989202	1.379e-13	-1.58815	-1.78145e-10	1.64881e-06	-1.96974	-1.78145e-10	5.19819e-17	-1.95456	-1.78145e-10
42486723	rs1801311	3.21568e-06	15.9551	-0.578484	1.03269e-06	-1.36156	-1.07606	9.90408e-17	-0.196403	-1.11352
42487453	rs118007280	1.4684e-13	-1.52533	-1.78145e-10	1.54487e-06	-2.03485	-1.78145e-10	7.78151e-17	-1.55112	-1.78145e-10
42487900	rs4147638	2.23257e-06	15.6973	-0.685587	9.39893e-07	-1.41089	-1.12089	8.80157e-17	-0.278296	-1.14964
42488160	rs6002597	2.30693e-06	15.6973	-0.652825	9.51692e-07	-1.41089	-1.10841	8.89555e-17	-0.278296	-1.13902
42488163	rs5758576	3.60816e-13	-0.441924	-0.184386	8.40454e-07	-1.97188	-0.671723	1.1339e-16	-0.538162	-0.636464
42488345	rs6002598	2.58041e-06	15.826	-0.669463	9.68893e-07	-1.38646	-1.11493	9.20885e-17	-0.237578	-1.14513
42488906	rs6002600	2.74964e-06	15.8936	-0.673518	9.80071e-07	-1.37348	-1.11645	9.39824e-17	-0.216067	-1.14628
42489058	rs6002601	2.74964e-06	15.8936	-0.673518	9.80071e-07	-1.37348	-1.11645	9.39824e-17	-0.216067	-1.14628
42489425	rs144526129	4.76541e-13	-0.348126	-1.78145e-10	3.53241e-06	-1.20781	-1.78145e-10	5.87246e-17	-1.8326	-1.78145e-10
42489434	rs5758577	5.74614e-10	7.80368	-1.05691	1.61575e-06	-0.952394	-1.0376	4.37382e-15	3.43665	-0.958714
42489733	rs180822461	1.8452e-12	-2.27418e-10	1.00566	4.31042e-05	-2.27418e-10	1.29383	1.29279e-15	-2.27418e-10	1.2591
42489754	rs117567414	3.85095e-13	-2.27418e-10	-0.561188	7.71133e-06	-2.27418e-10	-0.427102	2.20294e-16	-2.27418e-10	-0.510492
42490007	rs181757423	1.01201e-13	-1.89757	-1.78145e-10	6.4178e-06	-0.610717	-1.78145e-10	1.43128e-16	-0.941714	-1.78145e-10
42490292	rs5758578	7.93908e-10	7.99407	-0.924024	2.04632e-06	-0.865941	-0.88781	5.94256e-15	3.58526	-0.800821
42490600	rs61527837	2.60261e-06	15.826	-0.660899	9.72024e-07	-1.38646	-1.11171	9.23165e-17	-0.237578	-1.14265
42490967	rs5996108	8.83114e-07	14.7822	-0.697912	9.60775e-07	-1.38448	-1.12533	9.04503e-17	-0.247684	-1.15297
42491422	rs143591969	3.45535e-13	-0.669584	-1.78145e-10	1.53637e-06	-2.04037	-1.78145e-10	4.9322e-17	-2.00708	-1.78145e-10
42491479	rs5758579	4.19098e-13	-0.34006	-0.136513	8.53363e-07	-1.99112	-0.637239	1.06783e-16	-0.633815	-0.600839
42491734	rs8138500	3.07699e-06	15.9551	-0.622571	1.01154e-06	-1.36156	-1.09675	9.73246e-17	-0.196403	-1.131
42492063	rs7292241	3.40985e-06	16.096	-0.660749	1.2031e-06	-1.17375	-1.11114	1.21008e-16	0.0323213	-1.14192
42492104	rs7291996	2.68043e-06	15.826	-0.631436	9.8319e-07	-1.38646	-1.10029	9.31396e-17	-0.237578	-1.13378
42492225	rs6002602	3.10327e-06	15.9551	-0.614066	1.01501e-06	-1.36156	-1.09333	9.75887e-17	-0.196403	-1.12829
42492362	rs6002603	2.71149e-06	15.826	-0.619913	9.86977e-07	-1.38646	-1.09644	9.35993e-17	-0.237578	-1.12886
42492515	rs75303662	9.14516e-14	-1.99887	-1.78145e-10	1.65792e-06	-1.96423	-1.78145e-10	7.5954e-17	-1.57533	-1.78145e-10
42492537	rs553586481	2.29237e-13	-1.07992	-1.78145e-10	2.94374e-06	-1.39011	-1.78145e-10	1.37919e-16	-0.978792	-1.78145e-10
42492863	rs73421049	2.70429e-06	15.826	-0.622571	9.86668e-07	-1.38646	-1.09675	9.33987e-17	-0.237578	-1.131
42492985	rs57117731	2.85612e-13	-0.475166	-0.384879	7.27764e-07	-1.96477	-0.822799	1.02156e-16	-0.505592	-0.773367
42493081	rs6002604	3.1722e-06	15.9551	-0.592097	1.02421e-06	-1.36156	-1.0843	9.82935e-17	-0.196403	-1.12109
42493098	rs5996109	3.15847e-06	15.9551	-0.596436	1.02237e-06	-1.36156	-1.08611	9.81517e-17	-0.196403	-1.12254
42493767	rs5996110	3.12997e-06	15.9551	-0.605499	1.01856e-06	-1.36156	-1.08984	9.78597e-17	-0.196403	-1.12552
42493875	rs5758580	4.33137e-13	-0.322771	-0.120853	8.606e-07	-1.99403	-0.625892	1.06365e-16	-0.649456	-0.589125
42493902	rs5996111	3.38026e-06	16.096	-0.669463	1.19854e-06	-1.17375	-1.11493	1.20621e-16	0.0323213	-1.14513
42494013	rs116963083	2.52689e-13	-0.982519	-1.78145e-10	1.21881e-05	0.0306639	-1.78145e-10	5.21258e-17	-1.95179	-1.78145e-10
42494261	rs9917542	2.33672e-13	-2.27418e-10	-1.06076	3.85948e-06	-2.27418e-10	-1.11926	1.25598e-16	-2.27418e-10	-1.07237
42494335	rs6002605	2.83737e-06	15.8936	-0.64211	9.94776e-07	-1.37348	-1.10155	9.49751e-17	-0.216067	-1.13577
42494773	rs6002606	3.03706e-06	15.9551	-0.635633	1.00631e-06	-1.36156	-1.10194	9.69287e-17	-0.196403	-1.13508
42496506	rs6002607	5.04422e-10	7.52113	-0.904644	1.74658e-06	-1.04497	-0.867163	4.24907e-15	3.22642	-0.777415
42496629	rs6002608	4.81232e-10	7.47407	-0.904644	1.72032e-06	-1.06012	-0.867163	4.10327e-15	3.1915	-0.777415
42496829	rs6002609	1.14712e-06	15.0492	-0.70333	9.67969e-07	-1.37449	-1.12786	8.96143e-17	-0.256535	-1.15341
42496979	rs6002610	3.01774e-06	15.9551	-0.642013	1.00535e-06	-1.36156	-1.10289	9.69825e-17	-0.196403	-1.13452
42497963	rs142472570	1.34645e-12	0.69055	-1.78145e-10	1.53625e-06	-2.04045	-1.78145e-10	5.54973e-17	-1.88912	-1.78145e-10
42498204	rs12157818	2.74548e-06	15.8936	-0.675031	9.78875e-07	-1.37348	-1.11767	9.40457e-17	-0.216067	-1.14561
42498578	rs9620026	3.16419e-06	16.0229	-0.662429	1.00852e-06	-1.34834	-1.11297	9.83812e-17	-0.174653	-1.14195
42498675	rs28817600	3.44964e-06	16.1093	-0.662429	1.03087e-06	-1.32642	-1.11297	9.98691e-17	-0.159643	-1.14195
42499068	rs112400358	3.2386e-11	4.66028	-0.789481	5.28526e-07	-2.04022	-1.06723	1.52955e-17	-2.03641	-1.14149
42499242	rs74959375	2.22995e-13	-2.27418e-10	-1.10753	3.98471e-06	-2.27418e-10	-1.08733	1.19428e-16	-2.27418e-10	-1.12274
42500483	rs28791586	3.2989e-06	16.0908	-0.688662	1.01463e-06	-1.33499	-1.12028	9.9918e-17	-0.152778	-1.14833
42500745	rs2839708	3.25862e-06	16.0908	-0.700949	1.01011e-06	-1.33499	-1.12474	9.95803e-17	-0.152778	-1.15171
42501217	rs6519306	3.03268e-06	16.0229	-0.704881	9.95318e-07	-1.34834	-1.12614	9.73225e-17	-0.174653	-1.15277
42501630	rs73167135	7.57497e-09	10.4389	-1.1132	1.04872e-06	-1.23493	-1.1873	3.00682e-17	-1.33529	-1.16669
42501802	rs6002614	4.12749e-06	16.3351	-0.708797	1.0487e-06	-1.29471	-1.12754	1.0084e-16	-0.138105	-1.15382
42502070	rs9611734	3.91586e-13	-0.376187	-0.168286	8.15496e-07	-2.01359	-0.660161	9.9176e-17	-0.684044	-0.624515
42502486	rs79801871	1.14735e-12	0.530531	-1.78145e-10	3.51278e-06	-1.21338	-1.78145e-10	4.01522e-15	2.39239	-1.78145e-10
42503608	rs6002615	5.95618e-08	12.0099	-0.62202	5.71471e-07	-1.93483	-1.0945	3.13105e-17	-1.33334	-1.12816
42504168	rs62238599	9.02639e-14	-2.01194	-1.78145e-10	1.79595e-06	-1.88426	-1.78145e-10	1.8708e-16	-0.673918	-1.78145e-10
42504619	rs117957480	2.48971e-13	-0.997343	-1.78145e-10	1.77483e-06	-1.89609	-1.78145e-10	5.57942e-17	-1.88379	-1.78145e-10
42504679	rs6002616	3.06331e-06	16.0684	-0.740321	9.83924e-07	-1.34766	-1.13834	9.18754e-17	-0.223246	-1.16178
42504918	rs8141702	4.0722e-06	16.411	-0.798192	1.22213e-06	-1.11347	-1.15573	1.21743e-16	0.0711838	-1.17473
42505841	rs2413668	9.11469e-10	8.23785	-1.02972	1.93774e-06	-0.797211	-1.01106	5.53727e-15	3.63857	-0.924773
42506081	rs5996113	4.65412e-06	16.5421	-0.795771	1.25763e-06	-1.08389	-1.15667	1.2726e-16	0.115707	-1.17493
42506193	rs7364289	3.76019e-06	16.2667	-0.733609	1.02403e-06	-1.30844	-1.13761	9.78506e-17	-0.160067	-1.16195
42506370	rs7364293	3.41574e-06	16.2046	-0.767618	1.00055e-06	-1.32081	-1.14843	9.52048e-17	-0.179925	-1.1695
42507056	rs140235320	7.68624e-13	-2.27418e-10	0.129923	1.30367e-05	-2.27418e-10	0.0979758	4.40803e-16	-2.27418e-10	0.183142
42507613	rs117108170	2.34673e-13	-2.27418e-10	-1.05648	4.06389e-06	-2.27418e-10	-1.06765	1.33606e-16	-2.27418e-10	-1.01056
42507748	rs2413669	4.29926e-06	16.4036	-0.736532	1.05323e-06	-1.28085	-1.13708	1.02368e-16	-0.116017	-1.16086
42507859	rs6002618	3.98298e-06	16.3351	-0.744437	1.03644e-06	-1.29471	-1.13929	1.00176e-16	-0.138105	-1.16042
42508937	rs5751216	4.71379e-10	7.57846	-1.02972	1.55022e-06	-1.02034	-1.01106	3.49703e-15	3.17899	-0.924773
42510783	rs78548180	1.89731e-08	11.2948	-1.05098	1.51761e-06	-0.872494	-1.18016	4.30585e-17	-0.957679	-1.18522
42510983	rs5996115	3.99941e-06	16.3351	-0.740321	1.03743e-06	-1.29471	-1.13834	1.0004e-16	-0.138105	-1.16178
42511002	rs6002621	3.40933e-06	16.2046	-0.769496	1.00131e-06	-1.32081	-1.14768	9.53105e-17	-0.179925	-1.16839
42511529	rs2839709	3.69695e-12	2.61994	-0.919352	5.06889e-07	-1.99931	-1.14994	2.92175e-17	-1.38363	-1.14706
42511550	rs2839710	3.90036e-06	16.3351	-0.765397	1.02962e-06	-1.29471	-1.1459	9.93939e-17	-0.138105	-1.16826
42511727	rs3985938	2.80369e-13	-0.425169	-0.453403	6.87975e-07	-1.97531	-0.868489	9.26641e-17	-0.554319	-0.822156
42511822	rs2413670	5.84931e-10	7.78531	-1.02074	1.67531e-06	-0.952225	-1.00157	4.12114e-15	3.33165	-0.91322
42511825	rs2413671	5.84931e-10	7.78531	-1.02074	1.67531e-06	-0.952225	-1.00157	4.12114e-15	3.33165	-0.91322
42511844	rs113826224	6.03562e-13	-0.11183	-1.78145e-10	1.17733e-05	-0.00396017	-1.78145e-10	8.62453e-17	-1.44826	-1.78145e-10
42512192	rs9623522	4.15317e-12	1.81695	-1.78145e-10	6.81903e-06	-0.550075	-1.78145e-10	6.13367e-17	-1.78908	-1.78145e-10
42512297	rs7286375	3.91476e-06	16.3351	-0.761714	1.03081e-06	-1.29471	-1.14473	9.94725e-17	-0.138105	-1.16747
42512613	rs61665536	3.90036e-06	16.3351	-0.765397	1.02962e-06	-1.29471	-1.1459	9.93939e-17	-0.138105	-1.16826
42513261	rs2413672	3.90036e-06	16.3351	-0.765397	1.02962e-06	-1.29471	-1.1459	9.93939e-17	-0.138105	-1.16826
42513761	rs6002623	3.90036e-06	16.3351	-0.765397	1.02962e-06	-1.29471	-1.1459	9.93939e-17	-0.138105	-1.16826
42513824	rs6002624	3.38923e-06	16.2046	-0.775409	9.99988e-07	-1.32081	-1.149	9.51242e-17	-0.179925	-1.17035
42514190	rs11090076	3.83318e-06	16.3351	-0.782772	1.02709e-06	-1.29471	-1.14836	9.95748e-17	-0.138105	-1.16644
42515637	rs8143153	3.85177e-06	16.3351	-0.777935	1.02383e-06	-1.29471	-1.15153	9.90643e-17	-0.138105	-1.17158
42515712	rs190828330	9.02446e-14	-2.01215	-1.78145e-10	2.27589e-06	-1.64742	-1.78145e-10	8.11779e-17	-1.50881	-1.78145e-10
42516205	rs5751220	9.78801e-10	8.11491	-0.835502	2.24732e-06	-0.86252	-0.797536	6.30689e-15	3.54108	-0.697139
42516229	rs8138678	4.37107e-06	16.4659	-0.782352	1.05344e-06	-1.26815	-1.14959	1.03475e-16	-0.0958287	-1.17029
42516366	rs5751221	2.75581e-13	-0.458589	-0.43721	6.98811e-07	-1.96837	-0.859796	9.69388e-17	-0.52192	-0.809456
42516420	rs111988926	2.69923e-12	1.38604	-1.78145e-10	2.8717e-06	-1.41489	-1.78145e-10	9.16142e-16	0.914715	-1.78145e-10
42517471	rs5758586	2.62256e-13	-0.491653	-0.453704	6.97689e-07	-1.96109	-0.868687	9.88801e-17	-0.489179	-0.822368
42517492	rs5996116	4.74909e-06	16.5347	-0.768145	1.07142e-06	-1.25405	-1.14675	1.05965e-16	-0.073502	-1.16884
42517636	rs5758587	1.26618e-09	8.55144	-1.01461	2.19919e-06	-0.686599	-0.995104	7.13208e-15	3.87228	-0.905378
42517689	rs6002625	2.31357e-06	15.8589	-0.811489	1.14236e-06	-1.17725	-1.15944	1.16741e-16	0.031536	-1.17704
42517922	rs5751222	2.75628e-13	-0.441924	-0.453704	6.90198e-07	-1.97188	-0.868687	9.41534e-17	-0.538162	-0.822368
42517989	rs6002626	8.57166e-10	8.16835	-1.02165	1.86928e-06	-0.844269	-0.999969	5.2894e-15	3.58072	-0.912718
42518382	rs5758589	8.59555e-10	7.98939	-0.839896	2.19028e-06	-0.883599	-0.802162	5.91918e-15	3.48283	-0.702329
42518426	rs764481	4.98146e-06	16.5973	-0.782969	1.08045e-06	-1.24113	-1.15128	1.07824e-16	-0.0530965	-1.17186
42521577	rs201551607	8.62353e-13	-2.27418e-10	0.244986	9.22992e-06	-2.27418e-10	-0.247343	2.92517e-16	-2.27418e-10	-0.226932
42521639	rs374153932	7.4523e-13	-2.27418e-10	0.0990146	1.40525e-05	-2.27418e-10	0.173005	5.59856e-16	-2.27418e-10	0.422224
42521929	rs34385013	3.04904e-10	6.97919	-0.866112	1.95958e-06	-0.927864	-0.869198	5.64546e-15	3.47251	-0.739361
42521985	rs4078247	4.50302e-13	-0.354698	-0.0500622	9.23093e-07	-2.01402	-0.535801	1.06454e-16	-0.746266	-0.491478
42522027	rs4078248	2.07434e-13	-2.27418e-10	-1.17987	3.61924e-06	-2.27418e-10	-1.18353	1.12122e-16	-2.27418e-10	-1.18587
42522074	rs35028622	2.27292e-10	6.69239	-0.873073	1.69157e-06	-1.06801	-0.876126	3.83022e-15	3.09281	-0.747588
42522312	rs116390392	7.54932e-07	14.6498	-0.722327	1.26649e-06	-1.13749	-1.09605	1.35859e-16	0.155578	-1.14942
42522392	rs28371738	4.61815e-13	-0.371827	-0.00768769	9.58836e-07	-2.01181	-0.500017	1.11144e-16	-0.731175	-0.463456
42522613	rs1135840	2.53175e-10	6.7882	-0.861047	1.73537e-06	-1.03585	-0.882718	4.18689e-15	3.16634	-0.732077
42523358	rs28371729	9.03021e-14	-2.01152	-1.78145e-10	1.87246e-06	-1.84254	-1.78145e-10	8.71883e-17	-1.43739	-1.78145e-10
42523805	rs28371725	9.96619e-09	10.7455	-1.14548	1.39216e-06	-0.95779	-1.18114	3.96391e-17	-1.083	-1.14264
42523943	rs16947	8.9287e-07	14.7267	-0.631435	1.11366e-06	-1.30807	-1.05407	1.13366e-16	-0.0543054	-1.12053
42524130	rs28371722	2.06636e-13	-2.27418e-10	-1.18372	3.64335e-06	-2.27418e-10	-1.17689	1.12408e-16	-2.27418e-10	-1.18332
42524310	rs28371717	8.90044e-14	-2.02599	-1.78145e-10	1.55323e-06	-2.02945	-1.78145e-10	5.3115e-17	-1.933	-1.78145e-10
42524696	rs58440431	3.57394e-13	-0.439089	-0.196751	8.2366e-07	-2.00896	-0.654829	9.9291e-17	-0.724903	-0.582498
42524947	rs3892097	9.45275e-14	-0.821986	-1.1438	6.03207e-07	-1.84008	-1.1352	1.30212e-16	0.0929814	-1.12927
42525625	rs1081004	1.60106e-13	-1.43884	-1.78145e-10	1.68164e-06	-1.95002	-1.78145e-10	8.97052e-17	-1.40893	-1.78145e-10
42525756	rs1081003	5.8086e-13	-0.164864	0.0146941	6.01642e-06	-0.173559	-0.501741	1.00155e-15	1.45369	-0.449844
42526694	rs1065852	4.21247e-13	-0.361626	-0.109835	8.58054e-07	-2.01709	-0.605795	8.90394e-17	-0.868073	-0.548303
42526763	rs769258	1.59249e-13	-0.699766	-0.744446	1.09866e-05	0.647315	-0.720435	3.00854e-14	5.09868	-0.692338
42527158	rs1080992	3.00708e-13	-0.808538	-1.78145e-10	2.58587e-06	-1.51973	-1.78145e-10	1.03121e-15	1.03303	-1.78145e-10
42527291	rs74966855	2.18819e-13	-2.27418e-10	-1.12643	3.80364e-06	-2.27418e-10	-1.13383	1.15133e-16	-2.27418e-10	-1.15936
42527533	rs28624811	1.00975e-06	14.8527	-0.634431	1.14299e-06	-1.28154	-1.05461	1.18817e-16	-0.0107784	-1.11709
42527793	rs1080989	4.71042e-13	-0.310282	-0.0494502	8.83607e-07	-2.02275	-0.570787	8.85348e-17	-0.910271	-0.511789
42528224	rs28588594	5.72402e-13	-0.361626	0.196788	1.10157e-06	-2.01709	-0.355968	1.12814e-16	-0.868073	-0.311645
42528382	rs1080985	3.17951e-12	2.2739	-0.724098	6.09834e-07	-1.96194	-1.00242	3.92459e-17	-1.20417	-1.03144
42528568	rs1080983	1.23158e-06	15.0784	-0.661553	1.49286e-06	-1.00214	-1.06696	1.80131e-16	0.416168	-1.12794
42528851	rs28680494	3.14631e-10	7.05293	-0.908452	1.8012e-06	-0.946812	-0.934529	4.33334e-15	3.26769	-0.799052
42528858	rs28439297	3.15793e-10	7.05293	-0.904766	1.80753e-06	-0.946812	-0.931018	4.35222e-15	3.26769	-0.794704
42528976	rs28360521	4.04352e-13	-0.428858	-0.0835345	8.76733e-07	-2.00834	-0.59301	9.59293e-17	-0.810627	-0.531217
42529219	rs28568508	3.59668e-13	-0.664075	0.0345784	9.71579e-07	-1.98906	-0.509562	1.11918e-16	-0.755591	-0.432101
42529321	rs28566059	4.77514e-13	-0.361626	0.0155404	9.35163e-07	-2.01709	-0.519741	9.78113e-17	-0.868073	-0.454342
42529366	rs118017929	2.22798e-13	-1.10841	-1.78145e-10	1.54596e-06	-2.03415	-1.78145e-10	5.15298e-17	-1.9633	-1.78145e-10
42529407	rs28542726	1.9739e-10	6.5214	-0.843143	1.565e-06	-1.20419	-0.817711	3.18042e-15	2.86829	-0.708982
42529540	rs28369142	1.17736e-06	15.1161	-0.744287	1.30329e-06	-1.0988	-1.1061	1.76366e-16	0.418461	-1.15136
42529585	rs188016342	1.84425e-12	-2.27418e-10	1.00515	4.00494e-05	-2.27418e-10	1.22032	1.18882e-15	-2.27418e-10	1.17526
42529930	rs28842514	3.42648e-14	-1.9044	-1.07616	8.02238e-07	-1.62953	-1.06061	2.61122e-17	-1.56341	-1.07964
42530826	rs28579115	5.71375e-10	7.57009	-0.82897	2.20366e-06	-0.820887	-0.858786	7.02431e-15	3.65994	-0.708266
42531020	rs144675432	1.09303e-13	-1.82055	-1.78145e-10	1.55183e-06	-2.03036	-1.78145e-10	1.02359e-16	-1.27697	-1.78145e-10
42531210	rs28670611	3.92526e-10	7.25972	-0.894041	1.89852e-06	-0.907774	-0.920943	4.58445e-15	3.30703	-0.782064
42534074	rs4993392	1.1403e-13	-1.77822	-1.78145e-10	1.8119e-06	-1.87542	-1.78145e-10	4.81615e-17	-2.03089	-1.78145e-10
42534075	rs4993393	1.34795e-05	17.625	-0.815228	1.4838e-06	-0.91785	-1.15734	1.81258e-16	0.467631	-1.17316
42534126	rs28515621	7.60867e-06	17.0857	-0.847816	1.3064e-06	-1.03593	-1.16659	1.43038e-16	0.238681	-1.18103
42534148	rs2743449	6.55847e-10	7.87	-0.990994	1.76766e-06	-0.927213	-0.972923	3.75178e-15	3.2047	-0.880172
42534276	rs28570317	9.65266e-06	17.3216	-0.845798	1.48139e-06	-0.909292	-1.16752	1.48854e-16	0.27871	-1.1812
42534550	rs116907259	2.22248e-10	5.79687	-1.78145e-10	2.98181e-06	-1.37726	-1.78145e-10	5.60302e-17	-1.87956	-1.78145e-10
42534600	rs6002633	3.92483e-06	16.3499	-0.77402	1.26462e-06	-1.08743	-1.14759	1.2777e-16	0.113318	-1.16854
42534601	rs2743450	3.21723e-13	-0.311443	-0.429545	6.77976e-07	-2.00728	-0.851161	7.37176e-17	-0.798687	-0.806526
42534682	rs2743451	3.90824e-10	7.39345	-1.03211	1.88213e-06	-0.821387	-1.016	3.67535e-15	3.23615	-0.932203
42534798	rs57855056	2.06526e-13	-2.27418e-10	-1.18425	3.77662e-06	-2.27418e-10	-1.14096	1.19307e-16	-2.27418e-10	-1.12376
42534956	rs2743453	3.15981e-13	-0.311443	-0.447553	6.69292e-07	-2.00728	-0.864052	7.26065e-17	-0.798687	-0.821713
42535461	rs2856962	7.18306e-13	0.0622174	-1.78145e-10	1.86598e-06	-1.846	-1.78145e-10	4.7728e-17	-2.03994	-1.78145e-10
42535636	rs2743454	3.00271e-13	-0.276808	-0.533187	6.29782e-07	-2.0119	-0.920275	6.67163e-17	-0.827723	-0.877283
42536313	rs2743456	3.41911e-13	-0.157877	-0.522251	6.21186e-07	-2.03053	-0.915392	5.64472e-17	-0.997388	-0.874762
42536974	rs3020737	5.5409e-13	-0.197352	-1.78145e-10	5.63506e-06	-0.740785	-1.78145e-10	5.5512e-17	-1.88886	-1.78145e-10
42537196	rs56404506	2.45839e-08	10.8334	-0.330517	7.00372e-07	-1.88624	-0.939699	2.74301e-17	-1.59127	-1.00255
42537310	rs373304350	2.68986e-13	-2.27418e-10	-0.92002	4.25309e-06	-2.27418e-10	-1.02215	1.40071e-16	-2.27418e-10	-0.963309
42537404	rs2854741	3.2592e-12	2.46668	-0.892119	5.03591e-07	-2.01671	-1.13907	2.70733e-17	-1.47885	-1.12806
42537597	rs1800754	4.79063e-10	7.60168	-1.03677	1.76388e-06	-0.87481	-1.02747	4.10968e-15	3.35952	-0.943877
42537623	rs73167167	1.00137e-13	-1.90814	-1.78145e-10	1.56562e-06	-2.02151	-1.78145e-10	7.588e-17	-1.5763	-1.78145e-10
42537628	rs150786922	1.58101e-12	0.851141	-1.78145e-10	7.31608e-06	-0.479718	-1.78145e-10	4.22316e-16	0.140298	-1.78145e-10
42537630	rs139038830	1.58101e-12	0.851141	-1.78145e-10	7.31608e-06	-0.479718	-1.78145e-10	4.22316e-16	0.140298	-1.78145e-10
42537834	rs4994469	9.62158e-14	-1.97119	0.0231088	1.61872e-06	-1.98537	-0.00278354	4.73455e-17	-2.02219	-0.0257972
42538029	rs1058167	3.26451e-05	18.5114	-0.817074	1.54043e-06	-0.884367	-1.15337	1.74494e-16	0.431211	-1.17478
42538071	rs2267444	2.68436e-13	-0.39011	-0.531954	6.46983e-07	-1.98984	-0.915391	8.48601e-17	-0.593219	-0.871233
42538084	rs2267446	2.76343e-13	-0.355975	-0.537062	6.41815e-07	-1.99563	-0.917621	8.20086e-17	-0.624847	-0.873784
42538229	rs28514673	1.0364e-06	14.9747	-0.730406	8.82696e-07	-1.46472	-1.12984	7.59459e-17	-0.421812	-1.15362
42538670	rs5758600	3.83246e-13	-2.27418e-10	-0.566002	4.66399e-06	-2.27418e-10	-0.929921	1.48205e-16	-2.27418e-10	-0.906859
42538704	rs2743459	6.33773e-10	7.90719	-1.06242	2.17856e-06	-0.635638	-1.05549	6.10643e-15	3.7967	-0.985054
42538820	rs191494653	8.74251e-13	-2.27418e-10	0.258688	1.75974e-05	-2.27418e-10	0.397957	5.58236e-16	-2.27418e-10	0.419326
42538826	rs184023369	2.34512e-12	0.58357	0.661843	2.61092e-05	0.207278	0.585216	2.53926e-15	1.34703	0.58714
42538870	rs2982057	9.21356e-14	-1.99142	-1.78145e-10	1.60103e-06	-1.99915	-1.78145e-10	4.77005e-17	-2.04051	-1.78145e-10
42538876	rs3020732	9.97287e-14	-1.91223	-1.78145e-10	1.53588e-06	-2.04069	-1.78145e-10	4.96552e-17	-2.00035	-1.78145e-10
42538885	rs2743460	4.85052e-13	0.829406	-1.15983	5.81966e-07	-1.84641	-1.16472	2.56302e-17	-1.51024	-1.15144
42538897	rs2854740	3.31478e-10	7.3007	-1.10406	1.46549e-06	-0.985276	-1.10233	4.34933e-15	3.50359	-1.03127
42539105	rs71329131	1.36358e-13	-1.71847	0.11907	1.51363e-06	-2.0294	-0.0258823	8.04767e-14	5.17832	0.211948
42539371	rs2272812	3.0163e-13	-2.27418e-10	-0.805478	5.45842e-06	-2.27418e-10	-0.772634	1.54144e-16	-2.27418e-10	-0.867568
42540551	rs2743461	9.59848e-10	8.0427	-0.78285	4.21809e-06	-0.260568	-0.769842	3.81391e-14	5.33623	-0.692692
42541127	rs139557568	3.62782e-13	-2.27418e-10	-0.620876	5.33765e-06	-2.27418e-10	-0.795008	1.61971e-16	-2.27418e-10	-0.818038
42541285	rs2856957	1.96396e-13	-0.585644	-0.648899	6.65534e-07	-1.93203	-0.944932	1.01905e-16	-0.316593	-0.964825
42541328	rs4467371	1.92193e-13	-0.601524	-0.654653	6.65893e-07	-1.92763	-0.948788	1.03308e-16	-0.299217	-0.968519
42541349	rs5758605	1.84162e-09	8.67924	-0.76776	4.33359e-06	-0.243039	-0.760358	4.11916e-14	5.3943	-0.673761
42541394	rs5751226	1.86935e-13	-0.601524	-0.682393	6.53725e-07	-1.92763	-0.967231	1.01501e-16	-0.299217	-0.986168
42541656	rs5758606	1.9492e-13	-0.587434	-0.654653	6.53524e-07	-1.94638	-0.948788	9.28217e-17	-0.406256	-0.968519
42542153	rs5751227	1.96396e-13	-0.585644	-0.648899	6.65534e-07	-1.93203	-0.944932	1.01905e-16	-0.316593	-0.964825
42542651	rs149013899	1.28001e-13	-1.66264	-1.78145e-10	1.60606e-06	-1.99601	-1.78145e-10	5.39016e-17	-1.9183	-1.78145e-10
42542870	rs2142694	1.33668e-09	8.36079	-0.769774	4.34594e-06	-0.24011	-0.76044	3.72641e-14	5.29841	-0.678077
42542895	rs117139644	2.83548e-13	-0.867297	-1.78145e-10	4.80187e-06	-0.900788	-1.78145e-10	4.97576e-17	-1.99829	-1.78145e-10
42543288	rs2743462	1.87654e-09	8.67924	-0.748974	4.43955e-06	-0.243039	-0.7362	4.18883e-14	5.3943	-0.656989
42543488	rs138019951	4.3141e-13	-2.27418e-10	-0.44762	7.19703e-06	-2.27418e-10	-0.496123	2.05161e-16	-2.27418e-10	-0.581659
42543960	rs5996120	2.0286e-13	-0.571471	-0.63069	6.58505e-07	-1.95039	-0.937183	9.27784e-17	-0.423095	-0.952147
42544050	rs2743464	5.40708e-12	3.26619	-1.1854	5.65454e-07	-1.88858	-1.15134	4.38154e-17	-0.990691	-1.13478
42544445	rs117978282	2.69001e-13	-2.27418e-10	-0.919964	4.43092e-06	-2.27418e-10	-0.981186	1.46202e-16	-2.27418e-10	-0.920468
42544758	rs5751228	2.22613e-13	-0.476696	-0.632546	6.52223e-07	-1.96006	-0.937104	8.44325e-17	-0.515241	-0.954263
42545221	rs5751229	3.67012e-13	-0.115732	-0.493552	7.21928e-07	-2.02779	-0.767833	1.02757e-16	-0.460877	-0.812209
42545893	rs35684169	1.2453e-13	-1.69013	-1.78145e-10	1.54576e-06	-2.03427	-1.78145e-10	4.53794e-16	0.212187	-1.78145e-10
42546304	rs12167368	1.32422e-08	10.9851	-1.10086	2.62891e-06	-0.317066	-1.18616	1.07233e-16	-0.0448356	-1.18562
42546447	rs2070904	4.05968e-11	5.28295	-1.18619	1.65111e-06	-0.832386	-1.13596	2.45777e-17	-1.58906	-1.11455
42546448	rs2070903	5.12005e-14	-1.75871	-0.820223	9.30469e-07	-1.76902	-0.772838	3.85444e-17	-1.54057	-0.713073
42546852	rs59390354	6.91228e-14	-1.28778	-0.991018	6.76046e-07	-1.7107	-1.15058	8.72951e-17	-0.286703	-1.14946
42547135	rs140196505	1.32115e-13	-1.63101	-1.78145e-10	1.53584e-06	-2.04072	-1.78145e-10	9.80803e-17	-1.31967	-1.78145e-10
42547150	rs143873292	4.19886e-13	-0.474695	-1.78145e-10	3.62238e-06	-1.18266	-1.78145e-10	6.27311e-17	-1.7666	-1.78145e-10
42547229	rs5758608	1.70931e-13	-0.547816	-0.825602	5.75934e-07	-1.95509	-1.06646	8.23323e-17	-0.431352	-1.06334
42547317	rs5758609	1.70931e-13	-0.547816	-0.825602	5.75934e-07	-1.95509	-1.06646	8.23323e-17	-0.431352	-1.06334
42547409	rs5758610	1.70931e-13	-0.547816	-0.825602	5.75934e-07	-1.95509	-1.06646	8.23323e-17	-0.431352	-1.06334
42547654	rs78518684	4.43758e-13	-0.419399	-1.78145e-10	1.99228e-06	-1.78051	-1.78145e-10	4.77006e-17	-2.04051	-1.78145e-10
42547739	rs2743465	3.10916e-10	7.08545	-0.95285	2.60013e-06	-0.548531	-0.965702	2.04886e-14	4.91539	-0.893219
42547755	rs8137366	1.47584e-13	-0.685458	-0.834823	5.79789e-07	-1.94618	-1.06871	8.24046e-17	-0.432056	-1.06176
42548107	rs61736524	1.84437e-08	11.3516	-1.13606	2.52418e-06	-0.356823	-1.18705	9.24328e-17	-0.201809	-1.17716
42548178	rs5758612	1.53574e-13	-0.639584	-0.840913	5.68238e-07	-1.96276	-1.07225	8.7246e-17	-0.365295	-1.07143
42548433	rs55750514	2.76995e-13	-0.890678	-1.78145e-10	1.53735e-06	-2.03973	-1.78145e-10	5.66563e-17	-1.86845	-1.78145e-10
42548880	rs2743467	7.28732e-07	15.052	-1.15985	1.15434e-06	-1.15686	-1.16941	2.23727e-16	0.644639	-1.13967
42549103	rs61736522	3.27573e-14	-1.88185	-1.14371	1.79579e-06	-0.703879	-1.18047	2.72422e-17	-1.4148	-1.18589
42549164	rs5758613	1.41814e-13	-0.671652	-0.888512	5.50861e-07	-1.96377	-1.1023	7.88076e-17	-0.441913	-1.09653
42550287	rs1997659	1.22543e-13	-0.758416	-0.9478	5.67061e-07	-1.91309	-1.12399	8.94071e-17	-0.296368	-1.11589
42551344	rs2236779	1.43938e-13	-0.613689	-0.931609	5.71075e-07	-1.91651	-1.11352	8.57285e-17	-0.349961	-1.10431
42551765	rs189492326	2.91362e-12	1.46247	-1.78145e-10	5.75737e-05	1.58327	-1.78145e-10	3.67929e-15	2.30502	-1.78145e-10
42552253	rs742086	4.83649e-13	0.545923	-0.879243	5.19185e-07	-2.038	-1.08728	2.13524e-17	-1.77314	-1.07115
42552347	rs76627233	8.85266e-14	-2.03138	-1.78145e-10	1.99928e-06	-1.77701	-1.78145e-10	7.30763e-17	-1.61395	-1.78145e-10
42552875	rs6519313	1.85764e-12	2.10175	-1.08937	5.82432e-07	-2.02029	-0.990045	3.42645e-17	-1.3907	-0.980642
42553353	rs5751230	1.25813e-13	-0.515381	-1.1645	4.84012e-07	-2.01487	-1.18057	5.54116e-17	-0.706521	-1.18415
42553582	rs28507165	1.47763e-12	1.9598	-1.17628	5.21112e-07	-2.02449	-1.09709	3.16402e-17	-1.34776	-1.10327
42554409	rs2899354	1.15844e-13	-0.596833	-1.1656	5.25941e-07	-1.9324	-1.17995	7.73069e-17	-0.37396	-1.18371
42554726	rs185606382	4.35653e-13	-2.27418e-10	-0.437833	8.10281e-06	-2.27418e-10	-0.377582	2.46924e-16	-2.27418e-10	-0.396374
42554839	rs5758618	1.23364e-13	-0.752644	-0.946894	5.58664e-07	-1.92612	-1.12588	8.82378e-17	-0.308648	-1.11677
42555598	rs183941308	2.00766e-13	-1.21254	-1.78145e-10	2.00851e-06	-1.7724	-1.78145e-10	1.3386e-15	1.29392	-1.78145e-10
42555861	rs5751231	1.22537e-13	-0.738891	-0.967378	5.14421e-07	-2.00149	-1.13301	6.65532e-17	-0.581476	-1.12598
42556656	rs144054744	3.93732e-13	-0.539009	-1.78145e-10	3.51166e-06	-1.2137	-1.78145e-10	1.50178e-16	-0.893632	-1.78145e-10
42557710	rs5758619	5.32295e-10	7.81178	-1.1415	3.00102e-06	-0.224581	-1.14626	1.52074e-14	4.84302	-1.11894
42558056	rs146771028	1.36528e-13	-1.59815	-1.78145e-10	1.54942e-06	-2.03191	-1.78145e-10	5.08938e-17	-1.97572	-1.78145e-10
42559051	rs79724799	7.63555e-13	0.123306	-1.78145e-10	3.25173e-05	1.01198	-1.78145e-10	9.12385e-14	5.51578	-1.78145e-10
42561365	rs9611746	7.08444e-14	-1.21074	-1.04345	5.53863e-07	-1.89362	-1.16701	7.89494e-17	-0.373995	-1.16265
42561937	rs11703217	1.48467e-13	-0.49477	-1.01955	2.71735e-06	-0.465542	-1.00459	2.80199e-16	0.776274	-1.04623
42563308	rs4453786	1.21228e-13	-0.564921	-1.15209	5.191e-07	-1.94092	-1.18453	7.44827e-17	-0.407885	-1.187
42563529	rs62240863	2.58781e-13	-2.27418e-10	-0.958697	3.80712e-06	-2.27418e-10	-1.13292	1.19703e-16	-2.27418e-10	-1.12045
42563889	rs62240864	1.6142e-13	-1.43067	-1.78145e-10	2.96037e-06	-1.38448	-1.78145e-10	2.65582e-15	1.97905	-1.78145e-10
42563933	rs5758622	1.187e-13	-0.580922	-1.15716	5.21952e-07	-1.93671	-1.18327	7.5804e-17	-0.390965	-1.18634
42564304	rs5751232	1.1894e-13	-0.580922	-1.15514	5.21729e-07	-1.93671	-1.18369	7.57849e-17	-0.390965	-1.18659
42564902	rs146250424	3.93893e-13	-2.27418e-10	-0.538599	6.27622e-06	-2.27418e-10	-0.633024	2.01875e-16	-2.27418e-10	-0.597809
42565200	rs9623534	3.8198e-08	12.0725	-1.12892	3.74399e-06	0.0377751	-1.18742	1.38822e-16	0.207762	-1.18002
42565835	rs117428927	4.2697e-13	-2.27418e-10	-0.457964	8.43751e-06	-2.27418e-10	-0.337105	2.344e-16	-2.27418e-10	-0.448424
42566101	rs5751233	1.2433e-13	-0.552479	-1.13926	2.7019e-06	-0.28853	-1.18731	6.06074e-16	1.68883	-1.18728
42566417	rs73167200	2.3932e-08	11.605	-1.12892	3.13661e-06	-0.139233	-1.18742	1.15461e-16	0.0234997	-1.18002
42567090	rs9306356	4.77549e-08	12.3145	-1.14756	4.09171e-06	0.124442	-1.18527	1.75223e-16	0.431578	-1.17098
42567430	rs141702538	2.7332e-13	-2.27418e-10	-0.904035	4.84095e-06	-2.27418e-10	-0.892681	1.3179e-16	-2.27418e-10	-1.02424
42567451	rs9607882	1.17185e-13	-0.596833	-1.15409	5.23536e-07	-1.9324	-1.18454	7.70757e-17	-0.37396	-1.18671
42568323	rs117808926	2.07486e-13	-2.27418e-10	-1.17961	3.62486e-06	-2.27418e-10	-1.18198	1.12123e-16	-2.27418e-10	-1.18586
42569024	rs714002	8.46871e-14	-0.921624	-1.15409	5.0558e-07	-1.9673	-1.18454	7.04634e-17	-0.463655	-1.18671
42569124	rs112991199	2.55417e-12	1.33081	-1.78145e-10	5.94444e-06	-0.687337	-1.78145e-10	5.47479e-17	-1.90272	-1.78145e-10
42569355	rs79504780	2.87172e-13	-2.27418e-10	-0.854598	6.40886e-06	-2.27418e-10	-0.612111	2.00957e-16	-2.27418e-10	-0.602362
42569870	rs713811	8.77177e-14	-0.881382	-1.15917	5.0331e-07	-1.97357	-1.18277	7.2408e-17	-0.437422	-1.18572
42569999	rs2011944	8.06947e-14	-0.963893	-1.16011	5.23243e-07	-1.93504	-1.18246	7.54728e-17	-0.396343	-1.18534
42570458	rs742089	9.21896e-11	6.05468	-1.13775	1.47381e-06	-0.938811	-1.14313	1.89014e-14	5.06128	-1.11974
42570595	rs28407360	1.83206e-13	-1.30407	-1.78145e-10	1.96177e-06	-1.79595	-1.78145e-10	9.10989e-16	0.909075	-1.78145e-10
42570848	rs5751235	4.5197e-14	-1.76127	-0.942378	1.14192e-06	-1.5334	-0.803685	2.31396e-17	-1.99232	-0.771595
42570857	rs142437509	2.06572e-13	-2.27418e-10	-1.18403	3.60525e-06	-2.27418e-10	-1.1874	1.13983e-16	-2.27418e-10	-1.16941
42570897	rs9611749	2.03598e-12	1.10405	-1.78145e-10	6.69258e-06	-0.568793	-1.78145e-10	3.38634e-13	6.82722	-1.78145e-10
42571028	rs760648	9.0104e-11	6.05559	-1.16154	2.56256e-06	-0.34762	-1.18117	1.65783e-13	7.29428	-1.18131
42571439	rs147135783	4.89969e-13	-0.320337	-1.78145e-10	4.13829e-06	-1.04951	-1.78145e-10	1.81976e-16	-0.701579	-1.78145e-10
42571637	rs116858138	1.43712e-13	-1.54687	-1.78145e-10	1.56094e-06	-2.02451	-1.78145e-10	7.98286e-17	-1.52557	-1.78145e-10
42571907	rs5758625	2.84479e-13	-2.27418e-10	-0.864018	4.03233e-06	-2.27418e-10	-1.07545	1.24818e-16	-2.27418e-10	-1.0786
42572357	rs7287503	3.26681e-08	11.9087	-1.12149	3.53851e-06	-0.0187657	-1.18732	1.44584e-16	0.250768	-1.18237
42572363	rs5758626	1.11952e-13	-0.612656	-1.18395	5.40973e-07	-1.92801	-1.15616	8.02233e-17	-0.356869	-1.16377
42572547	rs5758627	1.11836e-13	-0.612656	-1.18499	5.42401e-07	-1.92801	-1.15353	8.04466e-17	-0.356869	-1.16099
42573139	rs1989375	9.95037e-14	-0.818056	-1.09643	5.44704e-07	-1.89335	-1.18395	8.98696e-17	-0.225249	-1.18185
42573956	rs5758628	1.5239e-13	-0.418929	-1.06931	2.95766e-06	-0.207346	-1.17805	5.1594e-16	1.51609	-1.17555
42574258	rs148249186	2.06558e-13	-2.27418e-10	-1.1841	3.61115e-06	-2.27418e-10	-1.18577	1.13542e-16	-2.27418e-10	-1.17329
42574555	rs5758629	1.38601e-13	-0.483586	-1.09949	5.08709e-07	-1.9607	-1.18497	6.87448e-17	-0.491199	-1.18386
42574830	rs2413684	5.85521e-10	7.90874	-1.14316	4.02674e-06	0.0699915	-1.14683	5.93477e-15	3.90478	-1.12165
42575948	rs56070086	3.22999e-13	-0.737029	-1.78145e-10	1.53795e-06	-2.03934	-1.78145e-10	5.37429e-17	-1.92124	-1.78145e-10
42578054	rs5758632	1.07313e-13	-0.655304	-1.18363	2.48471e-06	-0.400257	-1.15938	5.25897e-16	1.52498	-1.16533
42578596	rs9607885	9.80308e-14	-0.743332	-1.18607	5.51173e-07	-1.9178	-1.1477	8.43373e-17	-0.313846	-1.15679
42578609	rs75993207	2.94662e-14	-1.94484	-1.18659	1.47005e-06	-0.945057	-1.13944	2.43769e-17	-1.54933	-1.16249
42579051	rs5751237	2.7382e-14	-2.0231	-1.18169	5.76687e-07	-1.85754	-1.16271	2.06372e-17	-1.70905	-1.16931
42579520	rs2899355	1.03768e-09	8.47945	-1.14163	4.13203e-06	0.0943351	-1.14536	5.13691e-15	3.75854	-1.11979
42579923	rs5758635	9.64743e-14	-0.758457	-1.18695	5.57227e-07	-1.91309	-1.14149	8.62475e-17	-0.2963	-1.15193
42580158	rs78630558	4.78211e-13	-0.344626	-1.78145e-10	2.45491e-05	0.730883	-1.78145e-10	2.32999e-14	4.15075	-1.78145e-10
42580933	rs5758637	1.03599e-13	-0.772828	-1.10133	5.30584e-07	-1.91999	-1.18358	8.4668e-17	-0.28507	-1.18165
42580975	rs28438468	9.17721e-14	-1.99537	-1.78145e-10	1.62742e-06	-1.9828	-1.78145e-10	5.45097e-17	-1.90708	-1.78145e-10
42580982	rs35234745	1.74676e-13	-1.35174	-1.78145e-10	1.54546e-06	-2.03447	-1.78145e-10	1.79992e-15	1.59004	-1.78145e-10
42581248	rs2142695	8.77216e-14	-2.04051	-1.78145e-10	2.59629e-06	-1.51571	-1.78145e-10	6.24987e-17	-1.77031	-1.78145e-10
42582394	rs5758638	8.83848e-14	-0.932933	-1.10005	5.69162e-07	-1.84965	-1.18374	1.03958e-16	-0.0789825	-1.18249
42583328	rs141691610	2.4939e-13	-2.27418e-10	-0.995659	3.98739e-06	-2.27418e-10	-1.08666	1.30589e-16	-2.27418e-10	-1.0334
42583871	rs73169115	1.52296e-13	-1.48885	-1.78145e-10	1.83828e-06	-1.86096	-1.78145e-10	8.25076e-16	0.81002	-1.78145e-10
42583910	rs5751238	1.03009e-13	-0.793687	-1.08618	2.09008e-06	-0.551162	-1.18143	4.14035e-16	1.30077	-1.18028
42584071	rs8141134	1.2952e-12	1.83289	-1.18115	4.8571e-07	-2.01621	-1.17572	1.59544e-17	-1.96537	-1.17035
42584389	rs4349441	3.33081e-13	-0.706293	-1.78145e-10	1.53977e-06	-2.03816	-1.78145e-10	5.32575e-17	-1.93032	-1.78145e-10
42584395	rs4464374	3.33081e-13	-0.706293	-1.78145e-10	1.53977e-06	-2.03816	-1.78145e-10	5.32575e-17	-1.93032	-1.78145e-10
42584466	rs17002868	1.23453e-12	1.78905	-1.18528	5.01208e-07	-2.03003	-1.13049	1.63935e-17	-1.98475	-1.12382
42584612	rs17476888	1.77647e-13	-1.33488	-1.78145e-10	1.54809e-06	-2.03277	-1.78145e-10	1.8707e-15	1.62861	-1.78145e-10
42584918	rs2839711	1.24768e-13	-1.68823	-1.78145e-10	1.78668e-06	-1.88943	-1.78145e-10	4.76909e-17	-2.04071	-1.78145e-10
42585304	rs55962220	2.80659e-13	-0.877539	-1.78145e-10	1.5368e-06	-2.04009	-1.78145e-10	5.63718e-17	-1.87349	-1.78145e-10
42586073	rs12484402	1.30557e-12	1.80242	-1.1427	5.40486e-07	-2.01745	-1.06763	1.75756e-17	-1.967	-1.07194
42586227	rs187894351	1.576e-13	-1.45462	-1.78145e-10	2.18039e-06	-1.69029	-1.78145e-10	9.27937e-17	-1.37508	-1.78145e-10
42586880	rs5758642	2.18757e-13	-2.27418e-10	-1.12672	3.87565e-06	-2.27418e-10	-1.11508	1.18142e-16	-2.27418e-10	-1.13356
42586914	rs148341813	9.68841e-14	-1.94116	-1.78145e-10	1.91889e-06	-1.81805	-1.78145e-10	1.09948e-16	-1.20545	-1.78145e-10
42586930	rs150891729	1.99833e-13	-1.2172	-1.78145e-10	1.94643e-05	0.498791	-1.78145e-10	5.29073e-17	-1.93691	-1.78145e-10
42589464	rs113036988	1.30296e-13	-1.64487	-1.78145e-10	1.83896e-06	-1.86059	-1.78145e-10	4.77309e-17	-2.03988	-1.78145e-10
42590761	rs139000896	1.86895e-13	-1.28413	-1.78145e-10	2.49111e-06	-1.55706	-1.78145e-10	5.20212e-17	-1.9538	-1.78145e-10
42591943	rs146668082	3.75141e-13	-0.587375	-1.78145e-10	3.3882e-06	-1.24949	-1.78145e-10	1.4397e-16	-0.935854	-1.78145e-10
42592239	rs5751239	6.46622e-14	-1.24692	-1.09858	7.31682e-07	-1.63802	-1.14419	1.61572e-16	0.319252	-1.13976
42593521	rs142652891	2.0596e-13	-2.27418e-10	-1.18699	3.62254e-06	-2.27418e-10	-1.18262	1.11967e-16	-2.27418e-10	-1.18725
42593624	rs117965774	2.09951e-13	-1.1678	-1.78145e-10	1.05065e-05	-0.117797	-1.78145e-10	1.84346e-14	3.91653	-1.78145e-10
42593831	rs117758920	2.51854e-13	-2.27418e-10	-0.98583	4.31868e-06	-2.27418e-10	-1.00684	1.32685e-16	-2.27418e-10	-1.01748
42594243	rs117542216	1.36375e-13	-1.59927	-1.78145e-10	2.19875e-06	-1.6819	-1.78145e-10	5.35791e-17	-1.9243	-1.78145e-10
42595258	rs5751240	8.84429e-14	-0.845951	-1.18637	5.5224e-07	-1.94655	-1.11701	7.98766e-17	-0.397001	-1.12797
42595926	rs75971674	1.93161e-13	-1.25115	-1.78145e-10	2.1144e-06	-1.72102	-1.78145e-10	5.90442e-16	0.475417	-1.78145e-10
42596253	rs8142673	2.66615e-13	-0.928872	-1.78145e-10	1.53774e-06	-2.03948	-1.78145e-10	5.66806e-17	-1.86802	-1.78145e-10
42597378	rs9623538	1.30458e-12	0.658961	-1.78145e-10	4.00734e-06	-1.08166	-1.78145e-10	5.33782e-17	-1.92805	-1.78145e-10
42597836	rs17002872	2.78547e-12	2.55799	-1.1405	6.1416e-07	-1.90023	-1.05707	2.10007e-17	-1.80079	-1.0601
42598538	rs73169118	8.27752e-09	10.5269	-1.11256	1.68757e-06	-0.759823	-1.18668	8.20316e-17	-0.313872	-1.18448
42598951	rs5758645	2.79997e-10	7.1941	-1.16625	2.6346e-06	-0.332294	-1.16877	2.43329e-15	3.04304	-1.15149
42599066	rs118160511	2.53525e-13	-2.27418e-10	-0.979217	4.04742e-06	-2.27418e-10	-1.07171	1.38233e-16	-2.27418e-10	-0.976515
42599310	rs183015563	1.16069e-13	-1.7605	-1.78145e-10	2.24537e-06	-1.66092	-1.78145e-10	5.03959e-17	-1.98555	-1.78145e-10
42599446	rs2223273	1.0047e-13	-0.721083	-1.18373	2.31664e-06	-0.471906	-1.15777	4.7267e-16	1.41897	-1.16603
42599647	rs17002876	2.17286e-07	13.8541	-1.17208	1.58542e-06	-0.94865	-1.06029	7.45744e-17	-0.553807	-1.03985
42600067	rs17002878	5.74016e-13	-2.27418e-10	-0.162022	1.20951e-05	-2.27418e-10	0.0230119	3.66326e-16	-2.27418e-10	-0.00193128
42600589	rs5751241	2.13796e-10	6.92109	-1.16299	2.37777e-06	-0.43794	-1.16569	2.41776e-15	3.0316	-1.14646
42600855	rs147924505	2.85564e-13	-0.860213	-1.78145e-10	3.52923e-06	-1.20871	-1.78145e-10	6.1954e-17	-1.77906	-1.78145e-10
42601571	rs149010974	3.61172e-13	-0.625324	-1.78145e-10	3.29486e-06	-1.27743	-1.78145e-10	1.39288e-16	-0.968909	-1.78145e-10
42602139	rs16986035	3.87405e-13	0.590736	-1.14594	4.97258e-07	-1.99376	-1.17468	1.60881e-17	-1.95691	-1.17047
42602704	rs5758646	1.11452e-13	-0.616584	-1.1845	2.60176e-06	-0.358147	-1.15546	5.60507e-16	1.58693	-1.16355
42602959	rs5758647	1.3122e-13	-0.454572	-1.18323	3.09012e-06	-0.182428	-1.15916	7.21716e-16	1.84291	-1.16673
42603814	rs6002655	8.20347e-10	8.29024	-1.18743	2.27261e-05	1.78197	-1.12825	6.88305e-13	8.65806	-1.12153
42603869	rs5751242	1.70766e-13	-0.192124	-1.18226	4.69714e-06	0.238657	-1.1615	7.28585e-16	1.85437	-1.16872
42604885	rs76019742	2.62322e-13	-2.27418e-10	-0.945106	4.79464e-06	-2.27418e-10	-0.902293	1.4158e-16	-2.27418e-10	-0.952591
42605548	rs5758649	8.78482e-14	-0.852254	-1.18681	2.03446e-06	-0.615236	-1.14432	3.86639e-16	1.20446	-1.15242
42606257	rs2070116	1.12523e-12	1.66524	-1.15418	5.30046e-07	-2.02125	-1.08334	1.73748e-17	-1.97063	-1.07981
42609148	rs5758651	6.12149e-14	-1.21305	-1.18724	6.85047e-07	-1.71009	-1.13797	2.37965e-16	0.715507	-1.14884
42610099	rs34030679	2.96623e-08	11.8457	-1.15499	3.47006e-06	-0.0425543	-1.18307	1.88926e-16	0.501467	-1.16557
42610793	rs142871472	9.55828e-14	-1.95469	-1.78145e-10	1.58295e-06	-2.0105	-1.78145e-10	1.15386e-16	-1.15718	-1.78145e-10
42611265	rs143525991	4.85894e-14	-2.03706	-0.594217	9.92356e-07	-1.91404	-0.563422	3.13299e-17	-1.78688	-0.674008
42611788	rs116943841	8.9359e-14	-2.02202	-1.78145e-10	1.54959e-06	-2.0318	-1.78145e-10	5.21609e-16	0.351463	-1.78145e-10
42611834	rs73169123	2.56593e-08	11.682	-1.13624	3.24917e-06	-0.104358	-1.18704	1.74176e-16	0.431693	-1.17709
42612296	rs17386314	1.25549e-13	-1.68198	-1.78145e-10	1.81078e-06	-1.87604	-1.78145e-10	3.38107e-16	-0.0820944	-1.78145e-10
42612297	rs5996130	1.55984e-08	11.1724	-1.12435	2.32999e-06	-0.436522	-1.18741	1.04828e-16	-0.0715981	-1.18153
42612360	rs118002301	3.65868e-13	-0.612407	-1.78145e-10	3.26517e-06	-1.28648	-1.78145e-10	5.93403e-17	-1.82217	-1.78145e-10
42612408	rs5758652	6.66551e-14	-1.12772	-1.18742	6.54535e-07	-1.7606	-1.13302	2.05761e-16	0.565709	-1.14445
42613485	rs5758653	4.94068e-10	7.75076	-1.15501	3.28061e-06	-0.123073	-1.15869	6.38338e-15	3.98588	-1.12988
42614362	rs932376	3.07956e-13	0.395526	-1.18025	3.03492e-06	-0.224937	-1.13467	6.0002e-15	3.95119	-1.1571
42614401	rs2143139	1.2745e-07	13.3101	-1.16151	1.30107e-06	-1.17269	-1.03392	6.82925e-17	-0.679525	-1.00213
42615054	rs17002897	1.32981e-12	1.79362	-1.1155	5.7005e-07	-2.01121	-1.02061	1.92628e-17	-1.93687	-1.01041
42615492	rs78555069	8.78347e-14	-2.03922	-1.78145e-10	1.69084e-05	0.35802	-1.78145e-10	1.10557e-14	3.40525	-1.78145e-10
42616153	rs74223203	2.22233e-13	-2.27418e-10	-1.11095	3.75467e-06	-2.27418e-10	-1.14679	1.17808e-16	-2.27418e-10	-1.1364
42616172	rs118040307	4.97385e-14	-2.03781	-0.570094	1.01254e-06	-1.91864	-0.538687	3.18331e-17	-1.7934	-0.651549
42616280	rs116995679	3.50603e-13	-2.27418e-10	-0.655025	5.23834e-06	-2.27418e-10	-0.813789	1.58268e-16	-2.27418e-10	-0.841168
42616513	rs117749753	1.56869e-13	-1.45927	-1.78145e-10	1.56054e-06	-2.02476	-1.78145e-10	5.52827e-17	-1.893	-1.78145e-10
42617177	rs5751243	5.5895e-14	-1.30411	-1.18709	7.40216e-07	-1.6482	-1.12241	2.87054e-16	0.889176	-1.13496
42617411	rs5751244	5.59185e-14	-1.30411	-1.18667	7.42989e-07	-1.6482	-1.11867	2.88276e-16	0.889176	-1.13071
42617456	rs62240933	2.65737e-13	-0.932173	-1.78145e-10	1.53985e-06	-2.03811	-1.78145e-10	5.76041e-17	-1.85186	-1.78145e-10
42618340	rs2143138	8.13859e-14	-0.984137	-1.13134	6.46089e-07	-1.73673	-1.16988	1.51809e-16	0.274761	-1.15759
42618350	rs145566136	8.79333e-14	-2.0381	-1.78145e-10	2.25676e-05	0.646721	-1.78145e-10	1.70099e-14	3.83609	-1.78145e-10
42618352	rs55979692	9.27829e-14	-1.98442	-1.78145e-10	2.21347e-06	-1.67523	-1.78145e-10	9.63981e-16	0.965616	-1.78145e-10
42618662	rs117878768	3.97697e-13	-0.528988	-1.78145e-10	2.117e-05	0.582791	-1.78145e-10	7.03276e-14	5.25546	-1.78145e-10
42618669	rs5758657	6.1233e-14	-1.21305	-1.18694	6.9709e-07	-1.71009	-1.12055	2.41694e-16	0.715507	-1.13329
42619067	rs1033459	6.20306e-14	-1.20011	-1.18694	6.91468e-07	-1.71818	-1.12055	2.36087e-16	0.692032	-1.13329
42619308	rs1033460	6.20215e-14	-1.20011	-1.18709	6.90183e-07	-1.71818	-1.12241	2.35692e-16	0.692032	-1.13496
42620795	rs7292034	7.78847e-13	1.26303	-1.11989	5.5421e-07	-2.03644	-1.02356	1.78169e-17	-2.00797	-1.01734
42620940	rs5751245	2.04948e-13	-0.0134721	-1.17845	2.90383e-06	-0.274009	-1.12975	5.49006e-15	3.85802	-1.15278
42621228	rs144242396	2.27132e-13	-1.08915	-1.78145e-10	2.01384e-06	-1.76975	-1.78145e-10	1.00217e-14	3.30706	-1.78145e-10
42621232	rs148704559	1.43604e-11	3.05755	-1.78145e-10	2.26209e-06	-1.6535	-1.78145e-10	5.08393e-17	-1.97679	-1.78145e-10
42622003	rs5758659	7.81611e-10	8.20167	-1.14723	4.40422e-06	0.164945	-1.15217	9.2291e-15	4.34515	-1.12048
42622369	rs9623543	1.46436e-12	0.774494	-1.78145e-10	4.67532e-06	-0.927495	-1.78145e-10	5.84155e-17	-1.83787	-1.78145e-10
42622781	rs117484537	5.14415e-14	-2.03942	-0.534817	1.0372e-06	-1.93073	-0.502536	3.23324e-17	-1.81074	-0.618648
42623258	rs55867855	6.60539e-14	-1.13689	-1.18732	6.43719e-07	-1.78394	-1.12634	2.14074e-16	0.598622	-1.13775
42623718	rs5758660	4.16865e-10	7.57977	-1.15393	3.05596e-06	-0.195529	-1.15717	5.85037e-15	3.89803	-1.12922
42624445	rs5758661	8.82418e-14	-0.889047	-1.14555	6.55595e-07	-1.71457	-1.17743	1.6957e-16	0.395063	-1.16725
42625640	rs74915033	1.51695e-13	-1.49281	-1.78145e-10	1.55682e-06	-2.02715	-1.78145e-10	5.65913e-17	-1.8696	-1.78145e-10
42627122	rs28854583	1.8909e-12	2.01308	-0.982947	7.14846e-07	-1.99566	-0.809821	2.37954e-17	-1.9589	-0.777058
42627290	rs116867592	5.25218e-13	-0.250865	-1.78145e-10	3.42966e-05	1.06525	-1.78145e-10	7.68985e-14	5.34479	-1.78145e-10
42628088	rs5758662	6.56927e-14	-1.18523	-1.14446	7.67098e-07	-1.75716	-0.977776	2.65182e-16	0.683029	-1.00807
42628335	rs56906457	1.20891e-13	-1.44982	-0.269968	2.50353e-06	-1.42375	-0.128336	1.83922e-15	1.78368	-0.172045
42628729	rs5758663	2.27919e-13	-2.27418e-10	-1.08569	3.62934e-06	-2.27418e-10	-1.18074	1.12934e-16	-2.27418e-10	-1.17865
42629354	rs28582339	8.77755e-14	-2.0399	-1.78145e-10	1.53631e-06	-2.04041	-1.78145e-10	4.93129e-17	-2.00727	-1.78145e-10
42630745	rs17386770	1.79361e-13	-1.32528	-1.78145e-10	1.56156e-06	-2.02411	-1.78145e-10	3.20472e-15	2.16692	-1.78145e-10
42630772	rs78870601	5.63383e-13	-0.180719	-1.78145e-10	3.76088e-05	1.15744	-1.78145e-10	8.86131e-14	5.48658	-1.78145e-10
42631236	rs370377794	2.25272e-13	-2.27418e-10	-1.09737	3.9287e-06	-2.27418e-10	-1.10148	1.2438e-16	-2.27418e-10	-1.08212
42631773	rs78463060	5.60394e-13	-0.186038	-1.78145e-10	3.02538e-05	0.93983	-1.78145e-10	5.36965e-14	4.98565	-1.78145e-10
42632556	rs79812456	1.85775e-13	-1.29014	-1.78145e-10	2.04207e-06	-1.75583	-1.78145e-10	5.48714e-16	0.402122	-1.78145e-10
42632589	rs143879709	1.06767e-13	-1.84403	-1.78145e-10	1.73972e-06	-1.91607	-1.78145e-10	6.25672e-17	-1.76921	-1.78145e-10
42632747	rs74539107	2.46574e-12	1.29557	-1.78145e-10	1.53624e-06	-2.04046	-1.78145e-10	6.88184e-17	-1.67398	-1.78145e-10
42632833	rs5758666	1.81166e-13	-0.228919	-1.08635	3.51382e-06	-0.259762	-0.953326	5.17485e-15	3.64564	-0.999528
42633054	rs5751247	1.7011e-13	-0.287291	-1.09094	3.29305e-06	-0.317631	-0.960345	4.63552e-15	3.54186	-1.00581
42633204	rs5758667	7.33298e-14	-1.0657	-1.15401	6.89123e-07	-1.84164	-1.00049	2.15735e-16	0.495465	-1.02687
42635326	rs8137968	1.07697e-13	-1.83536	-1.78145e-10	1.72886e-06	-1.92233	-1.78145e-10	4.77366e-17	-2.03976	-1.78145e-10
42635459	rs138687708	1.08278e-13	-1.82998	-1.78145e-10	1.72112e-06	-1.92682	-1.78145e-10	6.15753e-17	-1.78519	-1.78145e-10
42635632	rs189892230	9.73293e-14	-1.93658	-1.78145e-10	1.56821e-06	-2.01986	-1.78145e-10	1.22046e-16	-1.10106	-1.78145e-10
42636687	rs5758670	3.89151e-10	7.51662	-1.15958	3.72848e-06	0.0101593	-1.16395	5.54521e-15	3.85317	-1.13794
42636811	rs138985384	2.24572e-13	-2.27418e-10	-1.10048	3.81907e-06	-2.27418e-10	-1.12979	1.13959e-16	-2.27418e-10	-1.16961
42636965	rs117206004	1.89497e-13	-1.2703	-1.78145e-10	1.67605e-06	-1.95335	-1.78145e-10	5.21644e-17	-1.95106	-1.78145e-10
42637023	rs117518412	1.50521e-13	-1.50058	-1.78145e-10	1.68218e-06	-1.9497	-1.78145e-10	5.07905e-17	-1.97775	-1.78145e-10
42638140	rs150398197	8.58391e-09	10.5229	-1.07217	3.8233e-06	0.0478901	-1.17657	1.26514e-16	0.120185	-1.18528
42638411	rs117227008	1.00735e-13	-1.90219	-1.78145e-10	1.82465e-06	-1.86841	-1.78145e-10	4.83092e-17	-2.02783	-1.78145e-10
42639227	rs28805093	1.76294e-12	2.04979	-1.08972	6.23706e-07	-1.97729	-0.964575	2.01158e-17	-1.95103	-0.952923
42639645	rs5751250	4.76673e-10	7.71479	-1.15488	4.1137e-06	0.102502	-1.15797	6.50902e-15	4.00901	-1.13352
42640518	rs75628172	8.80102e-14	-2.03723	-1.78145e-10	2.316e-05	0.672635	-1.78145e-10	1.76739e-14	3.87439	-1.78145e-10
42640606	rs5751251	9.63569e-14	-0.861892	-1.08473	8.07759e-07	-1.54672	-1.13656	2.9286e-16	0.892072	-1.11783
42641458	rs5996135	1.79259e-13	-0.248553	-1.0773	1.08701e-06	-1.43759	-0.948774	8.33067e-17	-0.540146	-0.94278
42641535	rs77134147	5.69788e-13	-0.169414	-1.78145e-10	6.19412e-06	-0.646191	-1.78145e-10	7.98315e-17	-1.52554	-1.78145e-10
42642047	rs113631412	1.29235e-12	0.649538	-1.78145e-10	3.73286e-06	-1.15262	-1.78145e-10	3.72424e-16	0.0145781	-1.78145e-10
42642395	rs138929129	1.37839e-11	3.01657	-1.78145e-10	0.000358068	3.41093	-1.78145e-10	1.45782e-14	3.68183	-1.78145e-10
42642576	rs58654759	7.06882e-14	-1.06897	-1.18743	6.23159e-07	-1.81491	-1.12784	1.90019e-16	0.483589	-1.14192
42642843	rs137992872	2.55098e-13	-0.97303	-1.78145e-10	1.54354e-06	-2.03571	-1.78145e-10	5.86155e-17	-1.83446	-1.78145e-10
42643039	rs5758677	3.77251e-10	7.50507	-1.17909	2.76564e-06	-0.271343	-1.18118	4.18791e-15	3.60234	-1.16784
42643847	rs2839706	1.10278e-13	-1.81167	-1.78145e-10	1.69923e-06	-1.93962	-1.78145e-10	6.03948e-17	-1.80455	-1.78145e-10
42643900	rs2839707	1.1152e-13	-1.80047	-1.78145e-10	1.66471e-06	-1.96014	-1.78145e-10	1.531e-16	-0.874365	-1.78145e-10
42644471	rs55906806	1.99527e-13	-1.21873	-1.78145e-10	2.5123e-06	-1.54859	-1.78145e-10	1.65036e-15	1.50329	-1.78145e-10
42645091	rs5758681	6.66661e-14	-1.12772	-1.18726	6.61314e-07	-1.7606	-1.12271	2.07364e-16	0.565709	-1.13669
42645202	rs5758682	7.48342e-14	-1.01214	-1.18726	6.2363e-07	-1.81928	-1.12271	1.72165e-16	0.379687	-1.13669
42646273	rs184660836	1.85625e-13	-1.29095	-1.78145e-10	1.61206e-06	-1.99228	-1.78145e-10	7.03365e-17	-1.65216	-1.78145e-10
42648353	rs34107327	6.8399e-14	-1.10292	-1.1864	6.59057e-07	-1.77408	-1.11265	2.00569e-16	0.524249	-1.12855
42648408	rs5751255	8.49608e-10	8.31639	-1.17854	4.15738e-06	0.135687	-1.18059	6.30998e-15	4.01084	-1.1664
42649298	rs12165846	2.07921e-12	1.12506	-1.78145e-10	5.85072e-06	-0.703227	-1.78145e-10	6.46645e-17	-1.73624	-1.78145e-10
42649334	rs118066186	1.96444e-13	-1.2343	-1.78145e-10	1.70852e-06	-1.93417	-1.78145e-10	5.16744e-17	-1.96049	-1.78145e-10
42649443	rs78179954	2.15005e-13	-1.14402	-1.78145e-10	1.87094e-06	-1.84335	-1.78145e-10	1.50723e-16	-0.890009	-1.78145e-10
42649509	rs5758684	7.01085e-14	-1.07778	-1.18685	6.47581e-07	-1.78724	-1.11707	1.91884e-16	0.483113	-1.13168
42650013	rs138926378	4.50328e-14	-2.04073	-0.666554	8.87738e-07	-1.9512	-0.637673	2.77576e-17	-1.8408	-0.74114
42650663	rs134866	8.12594e-14	-0.998718	-1.11831	6.40167e-07	-1.75465	-1.16117	1.35799e-16	0.151282	-1.14556
42650854	rs13056975	1.45698e-13	-1.53314	-1.78145e-10	1.75838e-06	-1.9054	-1.78145e-10	9.5591e-15	3.25979	-1.78145e-10
42651221	rs134867	3.81954e-08	12.124	-1.18042	9.83138e-07	-1.32027	-1.16653	3.28435e-17	-1.26108	-1.15262
42651536	rs56400210	2.89577e-13	-0.846259	-1.78145e-10	1.96486e-06	-1.79437	-1.78145e-10	8.31285e-16	0.817517	-1.78145e-10
42651567	rs111957468	1.11952e-13	-1.7966	-1.78145e-10	1.6834e-06	-1.94897	-1.78145e-10	4.77359e-17	-2.03977	-1.78145e-10
42651967	rs134868	1.27818e-12	1.73441	-1.09589	5.8952e-07	-2.01967	-0.978566	1.90227e-17	-1.99465	-0.965176
42652074	rs134869	2.62923e-10	7.13916	-1.17422	2.79573e-06	-0.264603	-1.1771	3.74156e-15	3.48072	-1.15892
42652317	rs134870	7.4285e-14	-1.10267	-1.1041	5.96558e-07	-1.83313	-1.15324	1.09419e-16	-0.0782734	-1.132
42652716	rs134871	6.58911e-14	-1.21622	-1.11046	4.83834e-07	-2.03854	-1.15727	2.4304e-17	-1.57765	-1.13716
42652946	rs60198933	4.02072e-13	-2.27418e-10	-0.518049	5.78158e-06	-2.27418e-10	-0.715115	1.76381e-16	-2.27418e-10	-0.732807
42653038	rs134872	7.82304e-13	1.25841	-1.11084	7.19122e-07	-1.79731	-1.00221	2.64037e-17	-1.64112	-0.990838
42653852	rs79829846	1.1897e-13	-1.73581	-1.78145e-10	1.55731e-06	-2.02683	-1.78145e-10	3.95596e-16	0.0749384	-1.78145e-10
42654047	rs138982580	2.54616e-13	-0.974924	-1.78145e-10	2.94363e-05	0.912437	-1.78145e-10	5.82432e-17	-1.84083	-1.78145e-10
42654327	rs17478227	2.35351e-13	-1.0536	-1.78145e-10	2.1722e-06	-1.69405	-1.78145e-10	1.18545e-15	1.17242	-1.78145e-10
42654726	rs117818870	9.24062e-14	-1.98848	-1.78145e-10	1.65329e-06	-1.96703	-1.78145e-10	4.77321e-17	-2.03985	-1.78145e-10
42655283	rs9623546	1.0729e-08	10.7562	-1.0824	3.44518e-06	-0.0532708	-1.17954	1.64366e-16	0.383119	-1.18648
42655377	rs5758686	8.44617e-14	-0.89095	-1.18743	5.88099e-07	-1.87057	-1.13008	1.43041e-16	0.202326	-1.14465
42656588	rs5758687	8.44837e-14	-0.89095	-1.18717	5.93418e-07	-1.87057	-1.12108	1.44164e-16	0.202326	-1.13683
42656681	rs73169135	4.98908e-10	7.73114	-1.12564	1.09887e-06	-1.18825	-1.18726	5.0548e-17	-0.797084	-1.18545
42657566	rs134873	2.33038e-10	7.03113	-1.18685	2.48797e-06	-0.371474	-1.18685	4.97171e-15	3.79181	-1.18575
42658821	rs17478318	2.84279e-13	-0.864722	-1.78145e-10	1.54926e-06	-2.03201	-1.78145e-10	5.11527e-17	-1.97064	-1.78145e-10
42659964	rs4822099	1.98286e-13	-1.22497	-1.78145e-10	1.95377e-06	-1.80003	-1.78145e-10	4.83947e-17	-2.02607	-1.78145e-10
42660414	rs739146	7.66495e-14	-0.999017	-1.17642	6.54193e-07	-1.82531	-1.06884	1.77456e-16	0.359655	-1.08639
42661144	rs134874	2.99805e-07	14.166	-1.16207	1.58631e-06	-0.974334	-1.03405	8.11425e-17	-0.505064	-1.00418
42661207	rs61658637	2.21199e-13	-2.27418e-10	-1.11562	3.86716e-06	-2.27418e-10	-1.11727	1.20664e-16	-2.27418e-10	-1.11244
42661935	rs134875	4.36387e-13	-0.436149	-1.78145e-10	5.11123e-06	-0.838353	-1.78145e-10	5.32625e-17	-1.93022	-1.78145e-10
42662371	rs134877	4.56601e-10	7.67037	-1.15349	3.02626e-06	-0.204181	-1.15828	5.2965e-15	3.80093	-1.13158
42662501	rs5758688	7.52976e-14	-1.01214	-1.18109	5.99673e-07	-1.81928	-1.16189	1.66504e-16	0.379687	-1.17012
42663871	rs5751258	7.5959e-14	-0.999017	-1.18547	6.03884e-07	-1.82531	-1.14886	1.64977e-16	0.359655	-1.15931
42663874	rs134878	1.61037e-07	13.5398	-1.15731	1.33922e-06	-1.1582	-1.0195	7.00248e-17	-0.665604	-0.991002
42664106	rs151239871	2.18167e-13	-2.27418e-10	-1.12942	3.66528e-06	-2.27418e-10	-1.17089	1.16305e-16	-2.27418e-10	-1.14924
42664201	rs134879	4.60122e-10	7.6614	-1.13683	3.18819e-06	-0.167611	-1.14273	6.07785e-15	3.91764	-1.11069
42664883	rs56111723	7.01301e-14	-1.07778	-1.18655	6.30666e-07	-1.78724	-1.14354	1.87262e-16	0.483113	-1.15606
42664972	rs5758689	7.19852e-14	-1.05236	-1.18586	6.08911e-07	-1.8161	-1.14977	1.6078e-16	0.330213	-1.15563
42665117	rs12168969	2.29591e-08	11.5396	-1.10505	3.67635e-06	0.0168847	-1.18476	2.11e-16	0.633799	-1.1874
42665322	rs181057533	1.10743e-13	-1.80746	-1.78145e-10	1.54707e-06	-2.03343	-1.78145e-10	4.79018e-17	-2.0363	-1.78145e-10
42665394	rs79640657	8.79951e-14	-2.0374	-1.78145e-10	1.59568e-05	0.300093	-1.78145e-10	1.01298e-14	3.31779	-1.78145e-10
42666069	rs55644935	7.46908e-14	-1.0166	-1.18472	5.77579e-07	-1.86699	-1.15171	1.51753e-16	0.278131	-1.16133
42667359	rs137863594	2.12573e-13	-1.1554	-1.78145e-10	2.16627e-05	0.6058	-1.78145e-10	5.96874e-17	-1.81634	-1.78145e-10
42667473	rs1107553	5.94261e-14	-1.24783	-1.18212	6.85173e-07	-1.6875	-1.16038	2.49289e-16	0.780027	-1.16687
42667552	rs117168709	5.39728e-14	-2.04025	-0.485945	1.0804e-06	-1.93997	-0.452491	3.33917e-17	-1.82419	-0.572964
42667594	rs1107554	7.32895e-14	-1.03815	-1.18212	6.08015e-07	-1.80697	-1.16038	1.73917e-16	0.419995	-1.16687
42667716	rs118181882	8.84242e-14	-2.03253	-1.78145e-10	1.44507e-05	0.200947	-1.78145e-10	8.71398e-15	3.16723	-1.78145e-10
42668295	rs5758690	7.13761e-14	-1.06514	-1.18157	6.05491e-07	-1.80995	-1.16156	1.62013e-16	0.350118	-1.1679
42668504	rs5758691	7.34147e-14	-1.03815	-1.18041	6.05912e-07	-1.80697	-1.16385	1.73395e-16	0.419995	-1.16988
42669029	rs5758692	7.41838e-14	-1.02519	-1.18295	6.02295e-07	-1.81316	-1.16364	1.69999e-16	0.3998	-1.16946
42669082	rs142174483	2.53116e-13	-2.27418e-10	-0.98083	4.18951e-06	-2.27418e-10	-1.03721	1.38523e-16	-2.27418e-10	-0.97442
42669104	rs117529804	2.12545e-13	-1.15553	-1.78145e-10	2.03019e-06	-1.76166	-1.78145e-10	4.80231e-17	-2.03377	-1.78145e-10
42669331	rs134880	1.23988e-12	1.69898	-1.09089	5.94667e-07	-2.01589	-0.97366	1.96784e-17	-1.97029	-0.955646
42670111	rs1001587	7.61373e-14	-1.00122	-1.18092	5.67279e-07	-1.87279	-1.16391	1.48036e-16	0.261483	-1.16949
42670293	rs1001586	7.34604e-14	-1.03815	-1.17979	6.05245e-07	-1.80697	-1.16495	1.73231e-16	0.419995	-1.17082
42670740	rs134881	1.38544e-12	1.82316	-1.10406	5.70591e-07	-2.03737	-0.9935	1.86794e-17	-2.00171	-0.976325
42670965	rs134882	4.16409e-10	7.56946	-1.14472	3.08482e-06	-0.194585	-1.14871	5.72911e-15	3.86834	-1.12048
42671066	rs739147	7.1421e-14	-1.06508	-1.181	6.14706e-07	-1.79369	-1.16272	1.81131e-16	0.462667	-1.1689
42671186	rs113089356	1.08914e-13	-1.82412	-1.78145e-10	1.67703e-06	-1.95277	-1.78145e-10	4.80032e-17	-2.03419	-1.78145e-10
42671337	rs117586165	9.16673e-14	-1.99651	-1.78145e-10	2.27562e-06	-1.64754	-1.78145e-10	6.3821e-17	-1.74937	-1.78145e-10
42671487	rs134883	1.15046e-12	1.63084	-1.0976	5.74311e-07	-2.04068	-0.983699	1.85509e-17	-2.01883	-0.966105
42671508	rs134884	1.11595e-12	1.60256	-1.09978	5.72382e-07	-2.04075	-0.986993	1.84479e-17	-2.02097	-0.969538
42671567	rs80504	1.17765e-12	1.65638	-1.09978	5.72514e-07	-2.04052	-0.986993	1.85246e-17	-2.01682	-0.969538
42672124	rs762995	5.1378e-14	-1.51311	-1.06236	5.43557e-07	-1.95677	-1.12265	6.2674e-17	-0.667644	-1.09987
42673544	rs372884390	2.17091e-13	-2.27418e-10	-1.13436	3.78967e-06	-2.27418e-10	-1.13751	1.19455e-16	-2.27418e-10	-1.12252
42673811	rs134885	1.57211e-07	13.5271	-1.16864	1.14838e-06	-1.27119	-1.06025	6.1226e-17	-0.762584	-1.0283
42673856	rs134886	1.57211e-07	13.5271	-1.16864	1.14838e-06	-1.27119	-1.06025	6.1226e-17	-0.762584	-1.0283
42674239	rs134887	1.23891e-07	13.2868	-1.16653	1.10313e-06	-1.31681	-1.05483	5.66951e-17	-0.845524	-1.02224
42674281	rs134888	2.26296e-07	13.8892	-1.16653	1.46378e-06	-1.03394	-1.05483	7.80351e-17	-0.526053	-1.02224
42674350	rs134889	1.48529e-07	13.4692	-1.1676	1.13681e-06	-1.28401	-1.05755	6.04035e-17	-0.779123	-1.02529
42675882	rs134891	1.48644e-07	13.4724	-1.17	1.13875e-06	-1.27603	-1.06383	5.91377e-17	-0.793285	-1.0323
42677315	rs134893	1.09667e-12	1.58199	-1.09664	5.68314e-07	-2.0404	-0.994471	1.85116e-17	-2.01238	-0.974675
42677324	rs143432784	2.05921e-13	-2.27418e-10	-1.18719	3.60524e-06	-2.27418e-10	-1.1874	1.11977e-16	-2.27418e-10	-1.18716
42677356	rs5758696	2.55195e-13	-2.27418e-10	-0.972652	3.83047e-06	-2.27418e-10	-1.12681	1.18639e-16	-2.27418e-10	-1.12937
42677913	rs134894	9.47105e-13	1.42865	-1.08992	5.72304e-07	-2.04051	-0.987364	1.84318e-17	-2.02578	-0.965602
42678178	rs129472	9.92414e-13	1.46837	-1.0829	5.84309e-07	-2.02636	-0.980759	1.94225e-17	-1.98395	-0.955075
42678713	rs762997	9.87769e-13	1.46837	-1.08759	5.83945e-07	-2.02636	-0.981383	1.93088e-17	-1.98395	-0.960942
42678862	rs86668	1.00267e-12	1.48334	-1.08759	5.81774e-07	-2.03008	-0.981383	1.90743e-17	-1.99617	-0.960942
42679124	rs118004585	9.52694e-14	-1.95797	-1.78145e-10	8.32669e-06	-0.350327	-1.78145e-10	3.68515e-15	2.30661	-1.78145e-10
42680201	rs76462269	1.85146e-07	13.5392	-1.01727	3.14057e-05	2.13322	-1.15602	2.63281e-16	0.84095	-1.17318
42680655	rs116897926	2.98486e-13	-0.815957	-1.78145e-10	3.82128e-05	1.17338	-1.78145e-10	6.259e-17	-1.76885	-1.78145e-10
42680800	rs86669	6.48219e-14	-1.2323	-1.11074	5.57295e-07	-1.8816	-1.17286	1.09118e-16	-0.0669128	-1.14611
42680819	rs117058896	2.26079e-13	-2.27418e-10	-1.0938	3.99859e-06	-2.27418e-10	-1.08385	1.23673e-16	-2.27418e-10	-1.08782
42680973	rs86670	8.45566e-13	1.31285	-1.08753	5.47696e-07	-2.03807	-1.03376	1.81257e-17	-2.03104	-0.977086
42681561	rs17002938	2.23655e-13	-2.27418e-10	-1.10457	3.77476e-06	-2.27418e-10	-1.14146	1.22262e-16	-2.27418e-10	-1.09929
42681860	rs134897	8.70623e-13	1.35331	-1.09878	5.38804e-07	-2.0404	-1.04779	1.7859e-17	-2.02938	-0.993566
42682262	rs77238205	3.23284e-08	11.721	-0.944203	4.29757e-06	0.109173	-1.12092	2.05056e-16	0.565245	-1.14742
42682557	rs134898	8.61811e-13	1.32457	-1.08022	5.54354e-07	-2.03503	-1.02472	1.89334e-17	-1.99799	-0.966535
42682786	rs4822100	9.1995e-14	-1.99294	-1.78145e-10	1.88224e-06	-1.83733	-1.78145e-10	4.79752e-17	-2.03477	-1.78145e-10
42683030	rs134899	1.43655e-07	13.4289	-1.16068	1.11136e-06	-1.28081	-1.08339	5.82164e-17	-0.82075	-1.02054
42683200	rs117150568	2.73792e-13	-0.90231	-1.78145e-10	2.23355e-06	-1.6662	-1.78145e-10	4.77153e-17	-2.0402	-1.78145e-10
42683343	rs134900	3.4454e-10	7.37922	-1.14393	2.8978e-06	-0.236016	-1.16982	5.61287e-15	3.85736	-1.12999
42683520	rs134901	1.04759e-07	13.1086	-1.15615	1.04191e-06	-1.35511	-1.07362	5.45956e-17	-0.894887	-1.01062
42683997	rs134902	3.51537e-10	7.39895	-1.14355	2.96446e-06	-0.213035	-1.17006	5.69403e-15	3.87276	-1.13104
42684359	rs12165692	1.02348e-12	0.416285	-1.78145e-10	3.63274e-06	-1.1798	-1.78145e-10	5.66827e-17	-1.86799	-1.78145e-10
42684788	rs74706293	1.79186e-13	-1.32626	-1.78145e-10	1.03607e-05	-0.131774	-1.78145e-10	6.22648e-15	2.83111	-1.78145e-10
42684818	rs5758698	7.43188e-14	-1.01892	-1.18739	6.16236e-07	-1.8094	-1.14451	1.78011e-16	0.431954	-1.15556
42684913	rs134903	1.60883e-07	13.5302	-1.14873	1.13971e-06	-1.26315	-1.07587	6.08697e-17	-0.776842	-1.01988
42685537	rs134904	9.70165e-13	1.45503	-1.09224	5.23778e-07	-2.03785	-1.07863	1.76783e-17	-2.00609	-1.02703
42686947	rs143149108	2.89136e-13	-0.84778	-1.78145e-10	3.62881e-05	1.1217	-1.78145e-10	6.16654e-17	-1.78373	-1.78145e-10
42688034	rs5758699	6.45358e-14	-1.16021	-1.18725	5.54688e-07	-1.90888	-1.15026	1.25141e-16	0.0811851	-1.1572
42688085	rs112603	6.65209e-13	1.03491	-1.04948	5.60415e-07	-2.01661	-1.03226	1.94579e-17	-1.96451	-0.972693
42688532	rs17002947	4.9363e-14	-1.44966	-1.16582	7.22073e-07	-1.63572	-1.15971	5.00656e-16	1.46579	-1.15533
42688639	rs9611766	5.07719e-13	0.852329	-1.13708	5.10073e-07	-2.02391	-1.11908	2.42385e-17	-1.59399	-1.12353
42688724	rs17002948	8.76078e-14	-1.98031	-0.061494	6.94864e-06	-0.534504	0.00325729	3.68746e-16	0.0726914	-0.0680381
42689140	rs80506	2.11733e-10	6.86044	-1.11203	7.58222e-06	0.678922	-1.12291	1.30283e-14	4.67425	-1.10483
42689370	rs134906	2.99684e-10	7.19351	-1.0977	8.26472e-06	0.739555	-1.09735	1.91716e-14	5.03154	-1.07581
42689736	rs112510122	1.5877e-13	-1.44722	-1.78145e-10	1.7772e-06	-1.89475	-1.78145e-10	8.44228e-17	-1.46962	-1.78145e-10
42689789	rs143065297	1.08207e-13	-1.83063	-1.78145e-10	2.47584e-06	-1.56321	-1.78145e-10	3.77542e-16	0.028225	-1.78145e-10
42689945	rs113253914	1.42429e-13	-1.55583	-1.78145e-10	1.89101e-06	-1.83268	-1.78145e-10	9.49394e-17	-1.35222	-1.78145e-10
42689998	rs5758700	3.19872e-14	-2.03589	-1.01345	6.24978e-07	-1.79335	-1.14648	2.9554e-17	-1.39185	-1.12738
42690000	rs112585007	1.26955e-13	-1.67085	-1.78145e-10	1.61889e-06	-1.98805	-1.78145e-10	1.91156e-16	-0.652365	-1.78145e-10
42690262	rs5758701	3.11321e-14	-2.01213	-1.0643	7.51321e-07	-1.58672	-1.16899	3.13722e-17	-1.30374	-1.1558
42690311	rs6002672	1.63211e-08	11.1841	-1.09078	7.06566e-06	0.652553	-1.1671	1.54969e-16	0.30932	-1.17155
42691238	rs1548304	7.26286e-14	-1.24406	-0.985263	3.37872e-06	-0.248824	-1.00347	8.01011e-16	1.8216	-1.04118
42691270	rs8135529	9.09155e-14	-1.84404	-0.160711	1.9894e-06	-1.65049	-0.131471	2.7948e-17	-2.00717	-0.567935
42691296	rs6002673	4.13221e-14	-1.63255	-1.16073	4.69464e-07	-2.0386	-1.18736	5.05647e-17	-0.815081	-1.16712
42691688	rs181207038	8.87308e-14	-2.02907	-1.78145e-10	1.59517e-06	-2.00281	-1.78145e-10	5.64824e-17	-1.87153	-1.78145e-10
42691689	rs5996139	3.71573e-13	0.520762	-1.1177	1.58447e-06	-0.828222	-1.18132	1.10214e-16	-0.0629791	-1.14005
42692205	rs146172714	2.41747e-13	-2.27418e-10	-1.02679	4.03978e-06	-2.27418e-10	-1.0736	1.26947e-16	-2.27418e-10	-1.06169
42692339	rs9623554	3.63033e-13	0.338543	-0.958728	7.19817e-07	-1.68234	-1.11621	2.83659e-17	-1.53629	-1.02398
42692537	rs17002957	2.57803e-13	-2.27418e-10	-0.962484	3.85335e-06	-2.27418e-10	-1.12085	1.2467e-16	-2.27418e-10	-1.07979
42694220	rs6002674	3.08753e-13	0.152854	-0.934991	6.79804e-07	-1.7521	-1.10364	2.66616e-17	-1.61976	-1.00247
42694533	rs35661397	8.82776e-14	-2.03419	-1.78145e-10	1.54746e-06	-2.03318	-1.78145e-10	1.01989e-16	-1.28059	-1.78145e-10
42694904	rs73886025	4.81633e-12	1.96509	-1.78145e-10	0.000139169	2.4659	-1.78145e-10	3.3857e-15	2.22186	-1.78145e-10
42695148	rs11704558	1.59689e-13	-0.261762	-1.17969	6.72935e-07	-1.70713	-1.15876	2.25048e-17	-1.62488	-1.16684
42695345	rs73886026	2.71762e-14	-2.02492	-1.18742	5.31125e-07	-1.91589	-1.18666	1.61399e-17	-1.97385	-1.15031
42696005	rs8137939	4.02584e-11	5.27257	-1.18417	6.58034e-06	0.601449	-1.18716	6.97549e-16	1.82955	-1.18743
42696300	rs8141607	7.76341e-12	2.4425	-1.78145e-10	9.87312e-05	2.12261	-1.78145e-10	1.71642e-15	1.54254	-1.78145e-10
42696872	rs5758703	5.5514e-13	0.813251	-1.00871	2.86928e-06	-0.317667	-1.09807	1.60196e-16	0.22922	-1.05828
42697216	rs6002676	4.5743e-13	0.608379	-0.997434	2.61984e-06	-0.410731	-1.09595	1.39713e-16	0.0757312	-1.04159
42697449	rs11090082	8.91673e-11	6.06655	-1.18296	7.23035e-06	0.695859	-1.18736	7.93287e-16	1.95739	-1.18666
42697966	rs73886027	2.95205e-13	0.33476	-1.16177	6.13259e-07	-1.79972	-1.15904	2.30267e-17	-1.582	-1.1868
42698103	rs4822101	6.82166e-13	1.00274	-0.992142	3.34601e-06	-0.169756	-1.09227	1.93841e-16	0.398538	-1.03695
42698430	rs4822102	6.62102e-13	0.97448	-0.99374	3.26147e-06	-0.191896	-1.09572	1.88978e-16	0.373249	-1.03707
42698574	rs4822103	6.84523e-13	1.00274	-0.988692	3.3541e-06	-0.169756	-1.08985	1.9443e-16	0.398538	-1.03392
42698602	rs73169161	1.856e-13	-1.29109	-1.78145e-10	2.10671e-06	-1.72467	-1.78145e-10	1.32443e-15	1.28328	-1.78145e-10
42698800	rs4822104	5.96784e-13	0.865569	-0.988692	3.01312e-06	-0.276963	-1.08985	1.7199e-16	0.275905	-1.03392
42698962	rs4820459	8.22456e-11	5.74129	-0.938508	7.94415e-06	0.654628	-1.05198	8.50347e-16	1.88449	-1.0443
42698966	rs4822105	6.7681e-13	0.991179	-0.988468	2.93261e-06	-0.302629	-1.09127	1.77083e-16	0.305997	-1.03483
42699042	rs5758704	8.68416e-12	2.55458	-1.78145e-10	2.18012e-06	-1.69041	-1.78145e-10	5.14514e-17	-1.96482	-1.78145e-10
42699434	rs76585242	2.36059e-13	-2.27418e-10	-1.0506	4.13432e-06	-2.27418e-10	-1.05047	1.28013e-16	-2.27418e-10	-1.05332
42699606	rs9623555	5.87653e-13	0.865569	-1.00411	2.98102e-06	-0.276963	-1.10056	1.69682e-16	0.275905	-1.04744
42699996	rs8140842	4.7849e-13	0.840726	-1.18477	2.68083e-06	-0.296304	-1.18736	1.44696e-16	0.25373	-1.18455
42700222	rs8135132	5.76187e-13	0.8933	-1.05155	2.95195e-06	-0.255345	-1.13198	1.66772e-16	0.30067	-1.0895
42700655	rs5758705	2.77466e-13	-2.27418e-10	-0.888981	4.03855e-06	-2.27418e-10	-1.07391	1.29441e-16	-2.27418e-10	-1.04223
42701111	rs9623557	6.52971e-13	0.97448	-1.00763	3.23787e-06	-0.191896	-1.10298	1.86456e-16	0.373249	-1.05051
42701419	rs6002677	6.00311e-13	0.8933	-1.01053	3.03279e-06	-0.255345	-1.10496	1.72965e-16	0.30067	-1.05304
42701984	rs2157295	6.06186e-13	0.906969	-1.01446	2.70755e-06	-0.366245	-1.1075	1.61147e-16	0.231982	-1.05512
42702096	rs140960454	1.02619e-12	0.418926	-1.78145e-10	4.12733e-05	1.25042	-1.78145e-10	3.62079e-16	-0.0135938	-1.78145e-10
42702179	rs4822106	5.65158e-13	0.840726	-1.0183	2.90313e-06	-0.296304	-1.1077	1.64379e-16	0.25373	-1.05701
42702182	rs2157296	5.79374e-13	0.865569	-1.0183	2.95983e-06	-0.276963	-1.1077	1.68065e-16	0.275905	-1.05701
42702185	rs117724989	2.65577e-13	-2.27418e-10	-0.932775	3.93549e-06	-2.27418e-10	-1.09976	1.25832e-16	-2.27418e-10	-1.07051
42702310	rs142813206	1.47423e-13	-1.52137	-1.78145e-10	2.01736e-06	-1.768	-1.78145e-10	6.90898e-17	-1.67005	-1.78145e-10
42702627	rs117957493	2.70457e-13	-2.27418e-10	-0.914565	3.98107e-06	-2.27418e-10	-1.08824	1.2757e-16	-2.27418e-10	-1.05679
42702633	rs762998	7.2126e-13	1.08544	-1.01912	3.51224e-06	-0.104792	-1.10875	2.04669e-16	0.472637	-1.0567
42702673	rs762999	6.98721e-13	1.05679	-1.02222	3.42674e-06	-0.127321	-1.11086	1.98936e-16	0.446958	-1.05943
42702937	rs145081326	3.37659e-13	-2.27418e-10	-0.692642	6.94675e-06	-2.27418e-10	-0.531519	2.13059e-16	-2.27418e-10	-0.543887
42704386	rs6002678	3.48332e-14	-1.80379	-1.16032	4.95279e-07	-1.98575	-1.18667	2.06345e-17	-1.69209	-1.1864
42704600	rs137989005	1.0446e-13	-1.86588	-1.78145e-10	2.65817e-06	-1.49215	-1.78145e-10	1.44483e-16	-0.932295	-1.78145e-10
42704682	rs763000	5.00258e-14	-1.45096	-1.15117	8.66842e-07	-1.43209	-1.1806	1.09151e-16	-0.028374	-1.18435
42704834	rs4822107	4.20168e-14	-1.62104	-1.15557	7.52308e-07	-1.58091	-1.17349	6.90826e-17	-0.507949	-1.1622
42704966	rs147500386	2.05977e-13	-2.27418e-10	-1.18691	3.61342e-06	-2.27418e-10	-1.18514	1.13228e-16	-2.27418e-10	-1.17605
42705091	rs8142378	1.28614e-11	3.67566	-0.728356	1.70563e-05	1.07681	-0.71009	4.38716e-15	3.2714	-0.790416
42705180	rs187574921	2.4757e-13	-2.27418e-10	-1.00298	4.13934e-06	-2.27418e-10	-1.04926	1.28664e-16	-2.27418e-10	-1.04825
42705394	rs1041878	9.39608e-14	-0.943339	-1.02846	1.52059e-06	-0.929244	-1.12145	1.75625e-16	0.380076	-1.11718
42705603	rs111480017	1.20496e-11	3.57859	-0.696475	1.53055e-05	0.92399	-0.665568	4.3632e-15	3.23013	-0.75462
42705870	rs4822108	1.39725e-11	4.18013	-1.14996	7.70897e-06	0.748162	-1.17557	2.86504e-15	3.20957	-1.15469
42706082	rs117995778	4.4434e-13	-2.27418e-10	-0.418089	6.79803e-06	-2.27418e-10	-0.553159	2.13514e-16	-2.27418e-10	-0.541755
42706731	rs8139941	1.02982e-13	-0.861034	-1.01909	1.70127e-06	-0.819663	-1.11875	2.14335e-16	0.573699	-1.11161
42707262	rs75784404	2.75296e-13	-2.27418e-10	-0.896832	4.79502e-06	-2.27418e-10	-0.902214	1.56885e-16	-2.27418e-10	-0.849942
42707409	rs144107192	2.43877e-12	-2.27418e-10	1.28457	4.34139e-05	-2.27418e-10	1.30099	1.41624e-15	-2.27418e-10	1.3503
42707584	rs6002679	9.31475e-14	-0.945637	-1.03486	1.59578e-06	-0.873959	-1.12847	2.05194e-16	0.541251	-1.12275
42707668	rs117749645	6.52998e-13	-0.0331053	-1.78145e-10	2.84923e-06	-1.42274	-1.78145e-10	8.17736e-15	3.10367	-1.78145e-10
42707695	rs140827020	2.29829e-13	-2.27418e-10	-1.07734	4.34273e-06	-2.27418e-10	-1.00129	1.33653e-16	-2.27418e-10	-1.01021
42707715	rs13055057	1.38318e-11	4.18013	-1.16008	7.65996e-06	0.748162	-1.18195	2.83551e-15	3.20957	-1.16505
42708274	rs6002681	2.76596e-11	4.7774	-1.06436	1.52695e-06	-0.924524	-1.122	7.09182e-17	-0.483473	-1.16046
42708381	rs6002682	9.81413e-14	-0.894583	-1.03369	1.60842e-06	-0.866792	-1.12775	2.02595e-16	0.527738	-1.12199
42708731	rs6002683	9.81413e-14	-0.894583	-1.03369	1.60842e-06	-0.866792	-1.12775	2.02595e-16	0.527738	-1.12199
42708773	rs17002975	3.60084e-13	-2.27418e-10	-0.628341	5.78998e-06	-2.27418e-10	-0.713664	1.69813e-16	-2.27418e-10	-0.770758
42709334	rs5758706	3.62179e-14	-1.79378	-1.13134	7.5917e-07	-1.608	-1.13732	2.5428e-17	-1.50306	-1.16655
42709762	rs4820460	1.01716e-13	-0.839557	-1.05294	1.6228e-06	-0.845288	-1.14035	2.14512e-16	0.600896	-1.13798
42709886	rs6002684	6.68379e-12	2.98725	-0.694488	1.06806e-05	0.574199	-0.675567	2.33354e-15	2.60856	-0.758878
42709900	rs6002685	9.89248e-14	-0.875828	-1.04449	1.57306e-06	-0.881473	-1.1353	2.04305e-16	0.546972	-1.13281
42710052	rs6002686	1.05934e-13	-0.802722	-1.04914	1.68735e-06	-0.80854	-1.13809	2.2705e-16	0.655387	-1.13567
42710092	rs6002687	1.05637e-13	-0.802722	-1.05195	1.68453e-06	-0.80854	-1.13977	2.26661e-16	0.655387	-1.13739
42710369	rs139621215	6.70278e-13	-0.00698599	-1.78145e-10	1.47213e-05	0.219503	-1.78145e-10	3.63513e-15	2.29294	-1.78145e-10
42710606	rs11090083	1.00554e-13	-0.857688	-1.0463	1.67463e-06	-0.817814	-1.13639	2.29924e-16	0.666219	-1.13393
42710880	rs117247962	2.11259e-13	-2.27418e-10	-1.16159	3.61214e-06	-2.27418e-10	-1.18549	1.13002e-16	-2.27418e-10	-1.17805
42710882	rs78602968	2.6809e-13	0.260782	-1.18414	4.77616e-07	-2.02526	-1.18348	1.54264e-17	-1.99893	-1.17044
42711003	rs12628932	3.85671e-14	-1.70988	-1.1524	7.82491e-07	-1.55989	-1.15517	2.69737e-17	-1.43216	-1.17843
42711316	rs7287195	2.92517e-13	0.34945	-1.18561	4.79628e-07	-2.02311	-1.18142	1.5259e-17	-2.01387	-1.16641
42711636	rs35248349	1.57388e-11	4.32183	-1.17262	7.9863e-06	0.794557	-1.18662	3.167e-15	3.333	-1.17792
42712733	rs5751261	2.728e-13	-2.27418e-10	-0.90594	3.97741e-06	-2.27418e-10	-1.08916	1.2759e-16	-2.27418e-10	-1.05663
42713044	rs1008194	5.43797e-14	-1.35383	-1.16486	9.88158e-07	-1.30214	-1.17956	1.04362e-16	-0.0884856	-1.16911
42713369	rs184816706	2.16857e-13	-2.27418e-10	-1.13544	3.87063e-06	-2.27418e-10	-1.11638	1.2425e-16	-2.27418e-10	-1.08316
42714064	rs374635667	5.01527e-13	-2.27418e-10	-0.29702	8.8743e-06	-2.27418e-10	-0.286633	2.62964e-16	-2.27418e-10	-0.333437
42714640	rs143322442	8.82873e-14	-2.03408	-1.78145e-10	1.58254e-06	-2.01076	-1.78145e-10	7.15359e-17	-1.63526	-1.78145e-10
42714657	rs11704435	1.9812e-12	2.12912	-1.05234	2.30183e-06	-0.515708	-1.12038	3.50592e-16	1.08623	-1.13206
42715036	rs7285810	2.74343e-13	0.279721	-1.18002	4.76986e-07	-2.02367	-1.18639	1.52971e-17	-2.00144	-1.17636
42715328	rs57163740	2.35022e-11	4.60153	-1.05136	1.40171e-06	-1.02066	-1.11144	5.82707e-17	-0.685131	-1.15523
42715375	rs116589976	2.85978e-13	0.319733	-1.1785	4.78475e-07	-2.02008	-1.18686	1.51947e-17	-2.00645	-1.17806
42715391	rs5751262	3.76898e-14	-1.70988	-1.17541	7.65675e-07	-1.55989	-1.1769	2.67401e-17	-1.43216	-1.18713
42715469	rs5758707	2.72115e-13	-2.27418e-10	-0.908455	4.54372e-06	-2.27418e-10	-0.956047	1.59846e-16	-2.27418e-10	-0.831245
42716484	rs4822109	1.29379e-12	1.68007	-1.02942	1.89687e-06	-0.72603	-1.10356	2.52909e-16	0.746296	-1.11872
42716632	rs7286414	2.08231e-13	0.0112885	-1.18732	6.13446e-07	-1.77916	-1.17929	2.69758e-17	-1.42313	-1.18738
42717108	rs1107526	1.21784e-12	1.61006	-1.01991	1.83949e-06	-0.763713	-1.09659	2.39522e-16	0.685596	-1.11241
42717590	rs2413685	5.40825e-12	3.10411	-1.02311	6.31175e-06	0.471564	-1.09894	7.93004e-16	1.88492	-1.11454
42717812	rs2157297	5.342e-12	3.10523	-1.03655	5.91084e-06	0.415078	-1.10808	7.15989e-16	1.79226	-1.12405
42717884	rs2157298	5.24421e-12	3.08675	-1.03655	5.75806e-06	0.38889	-1.10808	6.35995e-16	1.67379	-1.12405
42718388	rs1894538	2.70459e-13	-2.27418e-10	-0.914558	3.96032e-06	-2.27418e-10	-1.09347	1.26694e-16	-2.27418e-10	-1.06368
42718481	rs6002688	2.36064e-13	0.128484	-1.17906	4.70634e-07	-2.03672	-1.18674	1.55165e-17	-1.98683	-1.17672
42719746	rs71329136	1.07059e-13	-1.8413	-1.78145e-10	1.54068e-06	-2.03757	-1.78145e-10	6.18231e-16	0.521407	-1.78145e-10
42720463	rs73169171	5.03258e-12	3.18444	-1.17544	5.26917e-06	0.379386	-1.18731	1.42726e-15	2.53763	-1.17958
42720582	rs36141542	1.58393e-12	1.9364	-1.08341	2.64427e-06	-0.356526	-1.14087	5.91057e-16	1.62935	-1.1529
42720961	rs62238251	1.43246e-13	-1.55011	-1.78145e-10	1.61241e-06	-1.99206	-1.78145e-10	2.46651e-16	-0.39748	-1.78145e-10
42721010	rs5758708	3.94023e-14	-1.66224	-1.17861	8.39225e-07	-1.45938	-1.18569	6.97099e-17	-0.479683	-1.18143
42721044	rs5758709	1.61989e-12	1.98844	-1.113	2.7508e-06	-0.297666	-1.16023	6.27376e-16	1.70464	-1.16855
42721374	rs73169175	7.69401e-13	0.130933	-1.78145e-10	1.35247e-05	0.134725	-1.78145e-10	2.18463e-15	1.78375	-1.78145e-10
42721474	rs79856524	3.49399e-13	-0.658466	-1.78145e-10	1.90147e-05	0.475418	-1.78145e-10	5.81461e-17	-1.8425	-1.78145e-10
42722518	rs2227113	1.68855e-13	-0.228741	-1.1569	2.11425e-06	-0.551631	-1.16946	6.83929e-16	1.78963	-1.16723
42722807	rs80265196	2.20123e-13	0.0625951	-1.18309	4.70468e-07	-2.03908	-1.18475	1.57814e-17	-1.97585	-1.17077
42723032	rs5751263	3.32456e-12	2.73972	-1.14531	4.41632e-06	0.192998	-1.17748	1.14748e-15	2.32279	-1.18292
42723705	rs112017267	1.74855e-13	-1.35072	-1.78145e-10	3.51211e-06	-1.21357	-1.78145e-10	8.63055e-16	0.855022	-1.78145e-10
42723903	rs5751264	3.28104e-12	2.70324	-1.12201	4.36292e-06	0.168085	-1.16474	1.11893e-15	2.28794	-1.17327
42725307	rs5758710	1.52619e-13	-0.469343	-1.01739	1.61107e-06	-0.845472	-1.14742	1.612e-17	-1.99724	-1.12815
42725342	rs117496644	3.8655e-13	-2.27418e-10	-0.557417	5.83395e-06	-2.27418e-10	-0.706099	1.95368e-16	-2.27418e-10	-0.630572
42725695	rs5758711	4.08857e-13	0.639594	-1.14091	4.17454e-06	0.117267	-1.15806	2.4106e-15	3.03733	-1.15516
42725719	rs5758712	1.66073e-13	-0.433839	-0.968412	1.70445e-06	-0.814482	-1.12207	1.67152e-17	-1.99117	-1.09797
42725745	rs57684853	4.37922e-12	2.82917	-0.959219	7.77262e-06	0.532638	-0.951823	2.11746e-15	2.75893	-1.00642
42726048	rs146594968	2.01178e-13	-1.21049	-1.78145e-10	2.94829e-06	-1.38857	-1.78145e-10	7.627e-17	-1.57118	-1.78145e-10
42726357	rs8142108	6.46199e-12	3.3928	-1.13378	6.0391e-06	0.499935	-1.17147	2.37581e-15	3.04595	-1.17831
42727133	rs4822111	4.16929e-14	-1.59813	-1.18621	9.89371e-07	-1.29334	-1.18714	8.951e-17	-0.224013	-1.18709
42727184	rs143887705	6.29149e-13	-0.0703106	-1.78145e-10	1.30269e-05	0.0972211	-1.78145e-10	2.3964e-15	1.87627	-1.78145e-10
42727231	rs8138069	4.01897e-12	2.74393	-0.959826	7.30187e-06	0.470778	-0.95244	1.9446e-15	2.67431	-1.00696
42727304	rs739149	4.16526e-14	-1.59813	-1.18718	9.90643e-07	-1.29334	-1.18585	8.94798e-17	-0.224013	-1.18743
42728168	rs739150	5.51393e-14	-1.31991	-1.18491	1.18354e-06	-1.11386	-1.18743	1.47807e-16	0.276626	-1.18618
42728456	rs713804	4.07425e-14	-1.62001	-1.1874	9.52737e-07	-1.33259	-1.18562	9.16736e-17	-0.199864	-1.18736
42729040	rs60201604	3.42654e-12	2.6225	-0.997877	6.43455e-06	0.383021	-0.991132	1.66668e-15	2.55378	-1.04065
42729096	rs58655134	9.3788e-13	1.31332	-0.984378	3.18671e-06	-0.333406	-0.977399	7.60277e-16	1.75697	-1.02874
42729596	rs56042802	1.51646e-13	-1.49313	-1.78145e-10	3.62898e-06	-1.18084	-1.78145e-10	2.82082e-15	2.03933	-1.78145e-10
42730482	rs6002691	4.83858e-13	0.837214	-1.1701	5.1807e-07	-1.9402	-1.18724	1.47415e-17	-2.03137	-1.18342
42730680	rs6002692	5.29431e-14	-1.35808	-1.18738	1.09578e-06	-1.19332	-1.18501	1.26453e-16	0.121712	-1.1873
42730837	rs79527556	3.0599e-13	0.369722	-1.16085	4.81545e-07	-2.01516	-1.18538	1.49821e-17	-2.01218	-1.18641
42730970	rs9623566	5.67559e-12	3.27165	-1.1424	5.31347e-06	0.377975	-1.17752	2.07762e-15	2.91573	-1.18221
42731385	rs59087868	2.29023e-12	2.168	-0.94627	3.29077e-06	-0.340003	-0.938669	2.79931e-16	0.723952	-0.994864
42731540	rs4822112	3.76689e-14	-1.69843	-1.18742	5.63931e-07	-1.87565	-1.16696	4.08547e-17	-1.0102	-1.18524
42733021	rs79463777	1.52498e-13	-0.503364	-0.984163	1.64066e-06	-0.844855	-1.12984	1.68252e-17	-1.97513	-1.10745
42733867	rs57892117	4.15187e-13	0.339725	-0.825674	3.83666e-06	-0.0904406	-1.03475	2.42442e-17	-1.72813	-0.989146
42734176	rs117604330	2.13657e-13	-2.27418e-10	-1.15031	3.63545e-06	-2.27418e-10	-1.17906	1.18213e-16	-2.27418e-10	-1.13297
42734422	rs370963717	1.44932e-13	-1.53841	-1.78145e-10	3.51552e-06	-1.21261	-1.78145e-10	2.9618e-16	-0.214488	-1.78145e-10
42735350	rs8135490	2.90576e-13	-0.842815	-1.78145e-10	5.37018e-06	-0.78893	-1.78145e-10	7.85447e-17	-1.54179	-1.78145e-10
42736136	rs7288345	1.26166e-13	-1.67708	-1.78145e-10	2.18645e-06	-1.68751	-1.78145e-10	1.15771e-13	5.75392	-1.78145e-10
42736397	rs73886046	4.38782e-12	3.05889	-1.18698	7.25129e-07	-1.62201	-1.16919	2.07251e-17	-1.71588	-1.15823
42736984	rs142367256	1.50666e-12	0.80297	-1.78145e-10	5.50869e-06	-0.763465	-1.78145e-10	5.5197e-17	-1.89455	-1.78145e-10
42737165	rs66534409	1.29546e-13	-0.854181	-0.796465	9.69492e-07	-1.64099	-0.859786	6.5671e-16	1.37713	-0.79534
42737184	rs73433586	1.25364e-12	0.619125	-1.78145e-10	3.1746e-06	-1.31461	-1.78145e-10	2.26459e-16	-0.482893	-1.78145e-10
42737789	rs7285654	2.07424e-13	-0.0121564	-1.16776	5.14277e-07	-2.03713	-1.09765	2.03578e-17	-1.8099	-1.08209
42737914	rs193232497	2.16459e-13	-2.27418e-10	-1.13728	3.81054e-06	-2.27418e-10	-1.13202	1.19225e-16	-2.27418e-10	-1.12444
42738285	rs143556414	1.05339e-13	-1.8575	-1.78145e-10	1.53981e-06	-2.03813	-1.78145e-10	6.51266e-17	-1.72912	-1.78145e-10
42738766	rs9620039	2.28923e-13	-0.216093	-0.8652	1.28754e-06	-1.2819	-0.935164	2.39097e-15	2.74752	-0.873519
42739317	rs141546806	2.0588e-13	-2.27418e-10	-1.18739	3.63606e-06	-2.27418e-10	-1.17889	1.12149e-16	-2.27418e-10	-1.18563
42740543	rs1041879	1.79261e-13	-0.141879	-1.18396	9.03241e-07	-1.38421	-1.18735	4.42538e-16	1.37151	-1.18444
42740665	rs1041880	1.80946e-13	-0.468109	-0.848368	1.0609e-06	-1.4935	-0.917168	9.95271e-16	1.85292	-0.855356
42741466	rs739151	2.84202e-14	-1.98025	-1.18733	6.34202e-07	-1.73959	-1.18559	1.95233e-16	0.556053	-1.18731
42741593	rs73433593	5.27086e-12	3.24124	-1.18597	7.93875e-07	-1.52729	-1.17333	2.01049e-17	-1.73293	-1.17156
42741727	rs6002693	5.64932e-12	3.3056	-1.18099	7.51421e-07	-1.57439	-1.18119	1.93823e-17	-1.7604	-1.1807
42741793	rs2071773	9.11009e-12	3.76986	-1.1674	8.38351e-07	-1.45878	-1.18734	2.17115e-17	-1.64026	-1.18735
42741887	rs7288008	1.35659e-11	4.13164	-1.131	8.91114e-07	-1.40644	-1.17863	1.72119e-17	-1.88194	-1.17791
42742451	rs6002695	8.84698e-13	1.36516	-1.09459	7.26128e-07	-1.65126	-1.13856	2.6882e-17	-1.50183	-1.11217
42742562	rs4820461	6.38393e-14	-1.39356	-0.964749	7.80102e-07	-1.74913	-0.968996	5.11205e-16	1.2582	-0.926886
42742645	rs4820462	5.64306e-14	-1.47614	-1.00553	7.12155e-07	-1.80588	-1.00337	4.37208e-16	1.13709	-0.962135
42742801	rs118078552	2.13257e-13	-2.27418e-10	-1.15218	3.7723e-06	-2.27418e-10	-1.14211	1.15855e-16	-2.27418e-10	-1.15312
42742938	rs9611773	3.71024e-14	-1.89387	-1.00712	5.70288e-07	-2.02333	-1.00808	2.4205e-17	-1.76028	-0.958613
42743025	rs35955687	1.33779e-13	-1.61849	-1.78145e-10	3.31871e-06	-1.27022	-1.78145e-10	3.06613e-13	6.72789	-1.78145e-10
42743922	rs6002697	5.49232e-14	-1.48834	-1.0204	6.94312e-07	-1.81732	-1.01731	3.83236e-16	1.0219	-0.978705
42744109	rs113782056	7.08838e-13	0.0489482	-1.78145e-10	2.76876e-06	-1.45139	-1.78145e-10	1.43559e-16	-0.938711	-1.78145e-10
42744257	rs184229321	2.06072e-13	-2.27418e-10	-1.18646	3.61305e-06	-2.27418e-10	-1.18524	1.12699e-16	-2.27418e-10	-1.18073
42744362	rs5758713	2.93254e-13	-0.83364	-1.78145e-10	2.79702e-06	-1.44124	-1.78145e-10	2.25426e-16	-0.487465	-1.78145e-10
42744363	rs2071774	3.38704e-14	-1.99966	-0.992472	5.83389e-07	-2.01784	-0.990848	1.06285e-16	-0.286165	-0.953167
42744820	rs4822114	1.05024e-13	-0.74457	-1.11592	4.95614e-07	-2.01538	-1.15636	1.55088e-17	-2.03142	-1.13263
42744850	rs28720861	2.11988e-13	0.0187958	-1.17694	8.13406e-07	-1.50102	-1.17529	4.41474e-17	-0.949303	-1.16862
42744979	rs4822115	3.81124e-14	-1.99558	-0.87856	5.5448e-07	-2.03111	-1.0284	1.86006e-17	-1.96541	-1.01685
42745352	rs6002698	7.00732e-13	1.14738	-1.10993	6.79047e-07	-1.70669	-1.15017	2.44731e-17	-1.58695	-1.12093
42745546	rs1023468	3.54688e-14	-1.7636	-1.18243	4.87058e-07	-2.02525	-1.16392	3.68871e-17	-1.12689	-1.17071
42745561	rs13056080	3.89369e-14	-1.99253	-0.860206	5.6268e-07	-2.02968	-1.01516	1.87853e-17	-1.96924	-1.00314
42745697	rs113534075	2.20688e-13	0.0475818	-1.16551	8.35606e-07	-1.48624	-1.16315	4.57468e-17	-0.92832	-1.15401
42745703	rs4822116	9.52262e-14	-0.837047	-1.12138	4.88223e-07	-2.02685	-1.15992	1.53384e-17	-2.0377	-1.13739
42745807	rs35517400	1.16002e-13	-1.76107	-1.78145e-10	2.30758e-06	-1.63359	-1.78145e-10	2.89468e-14	4.36776	-1.78145e-10
42745877	rs4820463	3.06358e-14	-2.02756	-1.06495	5.28671e-07	-2.03984	-1.06735	5.09681e-17	-0.934501	-1.03975
42745913	rs4822117	7.67933e-14	-1.05404	-1.11952	4.85896e-07	-2.03283	-1.15872	1.53165e-17	-2.04075	-1.13578
42746176	rs35758714	1.15216e-13	-1.76787	-1.78145e-10	2.28871e-06	-1.6418	-1.78145e-10	2.80157e-14	4.33506	-1.78145e-10
42746285	rs188168500	4.06724e-12	1.79604	-1.78145e-10	0.000104076	2.17533	-1.78145e-10	1.66892e-15	1.51448	-1.78145e-10
42746578	rs57603225	6.81538e-13	0.00967303	-1.78145e-10	2.71185e-06	-1.47216	-1.78145e-10	1.39529e-16	-0.967181	-1.78145e-10
42746717	rs4822118	3.57568e-14	-1.75499	-1.18295	4.87514e-07	-2.02316	-1.16507	3.62866e-17	-1.14233	-1.17167
42746877	rs6002701	3.10239e-14	-2.01655	-1.06337	5.30159e-07	-2.04044	-1.06394	5.30762e-17	-0.894446	-1.03928
42746948	rs6002702	6.36906e-13	0.927186	-0.985243	5.79332e-07	-1.95464	-1.06103	1.61054e-17	-2.01572	-1.11058
42747323	rs5996143	3.57975e-14	-1.75499	-1.18181	4.88718e-07	-2.02316	-1.1626	3.63621e-17	-1.14233	-1.16959
42747436	rs5996144	3.65412e-14	-1.73738	-1.17886	4.93963e-07	-2.01859	-1.15649	3.54517e-17	-1.17283	-1.16445
42747478	rs8141021	3.07111e-14	-2.022	-1.06805	5.2858e-07	-2.03875	-1.0686	5.7177e-17	-0.814909	-1.04439
42747522	rs8141151	3.17822e-14	-2.02722	-1.02855	5.49358e-07	-2.04043	-1.02837	5.37582e-17	-0.927531	-0.993429
42747533	rs8141373	4.84281e-14	-1.59611	-1.03849	6.06182e-07	-1.93355	-1.03682	1.48828e-16	0.096877	-0.999544
42747628	rs59086919	4.00982e-14	-1.99675	-0.826593	5.75565e-07	-2.03165	-0.990546	1.93727e-17	-1.96388	-0.977714
42747847	rs5751267	1.65426e-13	-0.907639	-0.498518	1.25196e-06	-1.46376	-0.781319	1.42533e-16	-0.391657	-0.554222
42747940	rs144018829	2.55357e-13	-2.27418e-10	-0.972017	4.68339e-06	-2.27418e-10	-0.925771	1.34206e-16	-2.27418e-10	-1.00608
42748397	rs59781921	6.61709e-13	1.07959	-1.09944	6.82262e-07	-1.70934	-1.14279	2.40252e-17	-1.61516	-1.11119
42748457	rs9611774	2.72018e-14	-2.03812	-1.17327	4.92058e-07	-2.03388	-1.14507	8.30144e-17	-0.332665	-1.15378
42748461	rs34423568	1.13841e-13	-1.77988	-1.78145e-10	2.32748e-06	-1.62501	-1.78145e-10	2.66306e-14	4.28436	-1.78145e-10
42749065	rs111703082	6.59631e-13	-0.022998	-1.78145e-10	2.2265e-06	-1.66936	-1.78145e-10	1.1712e-16	-1.14226	-1.78145e-10
42749247	rs73435504	5.9896e-13	-0.119484	-1.78145e-10	2.53606e-06	-1.53918	-1.78145e-10	1.27154e-16	-1.06006	-1.78145e-10
42749612	rs8142218	5.58295e-13	0.898718	-1.08851	6.994e-07	-1.69241	-1.13491	2.43714e-17	-1.61105	-1.10099
42749768	rs116904553	3.18047e-13	-2.27418e-10	-0.752478	4.64085e-06	-2.27418e-10	-0.934895	1.46213e-16	-2.27418e-10	-0.920389
42750618	rs2157294	4.50333e-14	-1.68735	-1.01993	6.1125e-07	-1.9481	-1.01394	1.54938e-16	0.116353	-0.978786
42750690	rs61458314	1.77973e-13	-0.292867	-1.04018	8.26844e-07	-1.62577	-1.03417	4.08696e-17	-1.18276	-1.01231
42750756	rs10154460	4.1631e-14	-2.02495	-0.760882	6.13588e-07	-2.01919	-0.939032	2.02093e-17	-1.97141	-0.927899
42750849	rs150388166	4.13013e-14	-1.99067	-0.803119	5.87376e-07	-2.02877	-0.973109	1.95751e-17	-1.97147	-0.95973
42751085	rs12168548	2.73689e-14	-2.02601	-1.17927	5.14766e-07	-1.94645	-1.18739	1.22484e-16	0.0890924	-1.18656
42751397	rs73169193	4.18817e-14	-1.93796	-0.841875	6.88981e-07	-2.03807	-0.804264	9.54687e-17	-0.568734	-0.777924
42751463	rs113116042	9.19767e-14	-0.811317	-1.18183	6.05164e-07	-1.79314	-1.17891	2.81762e-17	-1.3927	-1.17428
42751941	rs8135582	2.85811e-14	-1.9759	-1.18603	4.80088e-07	-2.01787	-1.18571	6.45446e-17	-0.551413	-1.18669
42752015	rs142731119	1.07167e-13	-1.84029	-1.78145e-10	2.89449e-06	-1.40698	-1.78145e-10	1.19724e-16	-1.12027	-1.78145e-10
42752280	rs4239898	3.32129e-13	-0.709156	-1.78145e-10	3.05623e-06	-1.35261	-1.78145e-10	2.59508e-16	-0.346666	-1.78145e-10
42752423	rs139391966	1.78764e-13	-1.32861	-1.78145e-10	7.89508e-06	-0.403553	-1.78145e-10	2.03974e-16	-0.587461	-1.78145e-10
42752792	rs77780735	2.08703e-13	-2.27418e-10	-1.17376	3.69237e-06	-2.27418e-10	-1.16352	1.13886e-16	-2.27418e-10	-1.17026
42752927	rs1011224	3.29136e-14	-1.83617	-1.18462	4.69145e-07	-2.03987	-1.18676	4.61834e-17	-0.885539	-1.1873
42753068	rs151016550	2.11169e-13	-2.27418e-10	-1.16202	3.75225e-06	-2.27418e-10	-1.14744	1.21587e-16	-2.27418e-10	-1.10482
42753244	rs140859841	1.08813e-13	-1.82505	-1.78145e-10	2.97332e-06	-1.38011	-1.78145e-10	1.23657e-16	-1.08794	-1.78145e-10
42753920	rs17479531	1.04603e-13	-1.86451	-1.78145e-10	2.04791e-06	-1.75297	-1.78145e-10	1.26178e-14	3.53741	-1.78145e-10
42754338	rs35608170	1.20129e-13	-1.72611	-1.78145e-10	1.61741e-06	-1.98897	-1.78145e-10	7.21538e-16	0.67593	-1.78145e-10
42754729	rs11090085	5.11745e-14	-1.61789	-0.961547	5.90935e-07	-2.03385	-0.961996	2.21262e-17	-1.92726	-0.881432
42754796	rs11090086	4.80246e-14	-1.82309	-0.819879	6.32289e-07	-1.94551	-0.982686	2.30524e-17	-1.79586	-0.971826
42754874	rs11090087	7.0687e-14	-1.14495	-1.11147	4.94698e-07	-2.0322	-1.1414	1.62338e-17	-1.98585	-1.13251
42754966	rs61287432	2.86791e-13	-2.27418e-10	-0.855924	4.32058e-06	-2.27418e-10	-1.0064	1.35324e-16	-2.27418e-10	-0.997787
42754992	rs61163795	2.9838e-13	-2.27418e-10	-0.816311	4.4645e-06	-2.27418e-10	-0.973636	1.39691e-16	-2.27418e-10	-0.966021
42755077	rs80185137	4.10348e-14	-1.62963	-1.17062	5.20231e-07	-1.98388	-1.13939	2.00623e-17	-1.81254	-1.09407
42756497	rs5996145	3.15121e-14	-1.89478	-1.16953	4.7814e-07	-2.0236	-1.18404	5.95072e-17	-0.638292	-1.18107
42757523	rs9611776	2.0594e-13	-1.18709	-1.78145e-10	3.86206e-06	-1.11859	-1.78145e-10	7.17544e-17	-1.63221	-1.78145e-10
42757554	rs75787278	9.43406e-14	-1.96777	-1.78145e-10	1.55775e-06	-2.02655	-1.78145e-10	4.78912e-17	-2.03652	-1.78145e-10
42757965	rs112876006	3.31051e-13	-2.27418e-10	-0.712406	4.95699e-06	-2.27418e-10	-0.868994	1.5557e-16	-2.27418e-10	-0.858362
42758245	rs5996146	3.39214e-13	0.258621	-0.946669	6.43093e-07	-1.91474	-0.996517	2.32994e-17	-1.83114	-0.925887
42758246	rs189553558	3.14693e-13	-2.27418e-10	-0.763082	4.75676e-06	-2.27418e-10	-0.910227	1.4918e-16	-2.27418e-10	-0.900301
42758726	rs73435512	1.02182e-13	-1.88793	-1.78145e-10	2.17117e-06	-1.69453	-1.78145e-10	8.9963e-17	-1.40606	-1.78145e-10
42759320	rs117943151	2.96423e-12	1.47969	-1.78145e-10	8.37037e-06	-0.345094	-1.78145e-10	1.08423e-16	-1.21941	-1.78145e-10
42759341	rs1023469	5.04472e-14	-1.58371	-1.01004	6.80358e-07	-1.84327	-1.01166	2.17528e-16	0.456477	-0.979605
42760066	rs6002704	8.05775e-13	0.177125	-1.78145e-10	3.28119e-06	-1.28159	-1.78145e-10	2.39497e-16	-0.426916	-1.78145e-10
42761285	rs116900029	2.98181e-13	-0.816979	-1.78145e-10	1.86803e-06	-1.84491	-1.78145e-10	1.07145e-16	-1.23127	-1.78145e-10
42761856	rs116156318	3.37953e-13	-2.27418e-10	-0.69177	5.01999e-06	-2.27418e-10	-0.856365	1.57865e-16	-2.27418e-10	-0.843712
42762024	rs4422240	2.82161e-14	-2.01894	-1.15584	5.85357e-07	-1.83496	-1.17037	2.82864e-16	0.914003	-1.17449
42764776	rs2071775	4.11332e-14	-1.6154	-1.18246	5.27005e-07	-1.94915	-1.16119	1.87805e-17	-1.84908	-1.12356
42764969	rs149661754	9.21809e-14	-1.99093	-1.78145e-10	2.61073e-06	-1.51016	-1.78145e-10	5.16029e-16	0.340707	-1.78145e-10
42766101	rs117925851	3.38097e-13	-2.27418e-10	-0.691346	5.29917e-06	-2.27418e-10	-0.802242	1.7074e-16	-2.27418e-10	-0.765316
42766109	rs12484845	1.07056e-13	-1.84133	-1.78145e-10	2.1043e-06	-1.72581	-1.78145e-10	2.5932e-14	4.25778	-1.78145e-10
42766286	rs146860263	4.10948e-13	-2.27418e-10	-0.496213	5.90745e-06	-2.27418e-10	-0.693579	1.85588e-16	-2.27418e-10	-0.681925
42766734	rs9607891	4.08503e-14	-1.77706	-1.0277	6.5978e-07	-1.86046	-1.02518	2.15065e-16	0.448846	-0.983362
42767470	rs58295490	4.44815e-13	-2.27418e-10	-0.417019	6.31852e-06	-2.27418e-10	-0.626307	1.98654e-16	-2.27418e-10	-0.61389
42768154	rs6002708	3.40102e-14	-1.89514	-1.09287	5.06453e-07	-2.0268	-1.12331	6.07735e-17	-0.688968	-1.10933
42768220	rs183888183	1.00405e-13	-1.90547	-1.78145e-10	2.05033e-06	-1.75179	-1.78145e-10	1.4918e-16	-0.900303	-1.78145e-10
42768395	rs139086691	4.21098e-13	-2.27418e-10	-0.471814	6.03074e-06	-2.27418e-10	-0.672922	1.89507e-16	-2.27418e-10	-0.661029
42769137	rs77337546	6.82882e-13	0.0116429	-1.78145e-10	3.38775e-06	-1.24963	-1.78145e-10	2.05659e-16	-0.579235	-1.78145e-10
42769201	rs186695556	7.62611e-13	0.12207	-1.78145e-10	6.74875e-06	-0.560435	-1.78145e-10	9.86536e-17	-1.31384	-1.78145e-10
42769652	rs4822119	4.70194e-14	-1.62138	-1.04274	6.88361e-07	-1.79297	-1.05026	3.43032e-16	0.938238	-1.00587
42769655	rs141541332	2.05872e-13	-2.27418e-10	-1.18742	3.62106e-06	-2.27418e-10	-1.18302	1.12007e-16	-2.27418e-10	-1.1869
42769725	rs2413686	4.63676e-14	-1.62311	-1.05497	6.72725e-07	-1.81354	-1.05267	3.11235e-16	0.84944	-1.01435
42769915	rs112595670	7.19205e-13	0.0634682	-1.78145e-10	3.33448e-06	-1.26548	-1.78145e-10	2.20325e-16	-0.510353	-1.78145e-10
42770546	rs8141398	4.30148e-14	-1.69697	-1.05617	7.01968e-07	-1.77089	-1.05277	3.76235e-16	1.04188	-1.01712
42770659	rs8141792	3.18029e-14	-2.04017	-1.01495	6.34034e-07	-1.86703	-1.05841	2.61934e-16	0.70867	-1.04603
42771226	rs4822120	4.45758e-14	-1.65085	-1.06664	6.47547e-07	-1.83978	-1.06457	2.62432e-16	0.693598	-1.02906
42771322	rs139126343	4.16903e-13	-2.27418e-10	-0.481825	5.9798e-06	-2.27418e-10	-0.681406	1.87888e-16	-2.27418e-10	-0.669611
42771352	rs9607893	4.66533e-14	-1.61349	-1.05844	7.28869e-07	-1.71896	-1.06709	3.68142e-16	1.02382	-1.02081
42771392	rs9611782	4.45267e-14	-1.72644	-0.992147	7.90314e-07	-1.70962	-0.995501	3.85899e-16	0.995559	-0.945439
42771517	rs9607894	3.09003e-14	-1.93363	-1.15028	4.84211e-07	-2.02495	-1.17008	5.91408e-17	-0.650142	-1.17539
42771643	rs9611783	4.88317e-14	-1.57369	-1.05261	7.92095e-07	-1.65257	-1.0503	4.93997e-16	1.30873	-1.01166
42771715	rs9607895	4.5793e-14	-1.61575	-1.0748	7.46719e-07	-1.69083	-1.07103	4.30114e-16	1.19443	-1.03584
42771888	rs7364236	1.40155e-13	-1.57193	-1.78145e-10	1.5374e-06	-2.0397	-1.78145e-10	4.77749e-17	-2.03895	-1.78145e-10
42771980	rs73886062	1.39869e-13	-1.57397	-1.78145e-10	1.53755e-06	-2.0396	-1.78145e-10	4.7769e-17	-2.03908	-1.78145e-10
42772083	rs9623571	1.00915e-12	0.810845	-0.40866	1.71565e-06	-1.39807	-0.531932	6.89482e-17	-1.27224	-0.399863
42772101	rs9623572	1.41269e-13	-1.56401	-1.78145e-10	1.5358e-06	-2.04074	-1.78145e-10	4.77303e-17	-2.03989	-1.78145e-10
42772172	rs57028529	2.47114e-13	-0.0167972	-0.988032	7.65681e-07	-1.71913	-1.01765	2.83915e-17	-1.64814	-0.911227
42772363	rs9620041	2.96026e-14	-1.97743	-1.14938	5.35047e-07	-1.94207	-1.15313	1.57803e-17	-1.97539	-1.1713
42772826	rs58111554	4.37949e-13	-2.27418e-10	-0.432577	6.77074e-06	-2.27418e-10	-0.557182	2.13731e-16	-2.27418e-10	-0.540738
42773234	rs117853963	1.12027e-13	-1.79594	-1.78145e-10	3.12659e-06	-1.32985	-1.78145e-10	1.31327e-16	-1.02776	-1.78145e-10
42773446	rs73886063	7.37249e-14	-1.47597	-0.738366	7.03575e-07	-2.03982	-0.781554	2.5718e-17	-2.01731	-0.640953
42773625	rs111888979	1.59714e-12	0.861291	-1.78145e-10	4.78857e-06	-0.903561	-1.78145e-10	5.24364e-16	0.35673	-1.78145e-10
42773732	rs9611784	5.37105e-14	-1.51248	-1.01859	1.26361e-06	-1.22452	-1.0113	3.32589e-16	0.865438	-0.963985
42773943	rs73435518	1.61154e-12	0.87027	-1.78145e-10	4.81557e-06	-0.897938	-1.78145e-10	5.28661e-16	0.364892	-1.78145e-10
42774162	rs142376364	5.99491e-13	-0.118597	-1.78145e-10	1.56389e-05	0.279969	-1.78145e-10	7.7579e-16	0.748426	-1.78145e-10
42774188	rs113759762	1.68448e-12	0.914534	-1.78145e-10	4.95131e-06	-0.870141	-1.78145e-10	5.50376e-16	0.405146	-1.78145e-10
42774214	rs112739748	1.65431e-12	0.896462	-1.78145e-10	4.89536e-06	-0.881504	-1.78145e-10	5.41403e-16	0.388708	-1.78145e-10
42774312	rs111829719	1.65431e-12	0.896462	-1.78145e-10	4.89536e-06	-0.881504	-1.78145e-10	5.41403e-16	0.388708	-1.78145e-10
42774405	rs112978266	1.6998e-12	0.923589	-1.78145e-10	4.97962e-06	-0.864439	-1.78145e-10	5.54929e-16	0.413384	-1.78145e-10
42774488	rs144807130	1.55482e-12	0.834433	-1.78145e-10	4.70885e-06	-0.92035	-1.78145e-10	5.11721e-16	0.332325	-1.78145e-10
42774511	rs112134598	1.65424e-12	0.896416	-1.78145e-10	4.89522e-06	-0.881533	-1.78145e-10	5.4138e-16	0.388666	-1.78145e-10
42774860	rs57154107	3.30708e-12	1.58914	-1.78145e-10	4.46518e-06	-0.973482	-1.78145e-10	3.96898e-16	0.0782235	-1.78145e-10
42774879	rs75006294	1.6998e-12	0.923589	-1.78145e-10	4.97962e-06	-0.864439	-1.78145e-10	5.54929e-16	0.413384	-1.78145e-10
42775808	rs113386925	1.26357e-12	0.627021	-1.78145e-10	3.4869e-06	-1.22078	-1.78145e-10	4.45133e-16	0.192918	-1.78145e-10
42775914	rs61018143	7.19847e-14	-1.50065	-0.73758	7.03583e-07	-2.04056	-0.780806	2.58786e-17	-2.01195	-0.640085
42775948	rs4822121	2.60338e-13	-0.150571	-0.802128	8.15626e-06	0.523445	-0.894452	5.51091e-15	3.55605	-0.847025
42776175	rs117380911	1.37303e-13	-1.59249	-1.78145e-10	1.68722e-06	-1.94671	-1.78145e-10	4.88608e-17	-2.01648	-1.78145e-10
42776276	rs9623573	3.07134e-13	-0.0112188	-0.776177	8.74414e-06	0.575576	-0.876985	7.50027e-15	3.83819	-0.820954
42776588	rs2294361	2.99883e-13	-0.0350898	-0.776196	8.51915e-06	0.548463	-0.87594	7.26685e-15	3.79752	-0.811894
42776609	rs2294362	3.04405e-13	-0.0350898	-0.76123	8.62163e-06	0.548463	-0.863981	7.30369e-15	3.79752	-0.806837
42776968	rs7286723	2.31209e-12	1.23123	-1.78145e-10	5.22011e-06	-0.817275	-1.78145e-10	7.48757e-16	0.712958	-1.78145e-10
42776977	rs117417957	2.10955e-13	-2.27418e-10	-1.16303	3.61948e-06	-2.27418e-10	-1.18346	1.11998e-16	-2.27418e-10	-1.18698
42777206	rs41277487	8.05602e-14	-1.32424	-0.801436	6.78677e-07	-2.03682	-0.820586	2.47549e-17	-1.95961	-0.736818
42777414	rs12484310	6.18459e-13	1.04708	-1.13453	7.4445e-06	0.664029	-1.12635	5.46943e-16	1.50656	-1.10767
42777621	rs11090090	1.82706e-13	-0.135895	-1.17091	2.93048e-06	-0.211799	-1.18283	2.8222e-16	0.922813	-1.18558
42777662	rs11090091	1.99293e-13	-0.0396741	-1.18023	3.96711e-06	0.0950823	-1.18684	2.06233e-16	0.610984	-1.18743
42777694	rs11090092	2.06768e-13	-0.00500404	-1.17808	4.01226e-06	0.106196	-1.18663	1.97874e-16	0.569519	-1.18735
42777716	rs11090093	2.43808e-13	0.140413	-1.15871	4.77017e-06	0.268651	-1.17606	2.33401e-16	0.727516	-1.18021
42777866	rs10854752	2.27147e-13	0.0736097	-1.16269	4.487e-06	0.21077	-1.17938	2.02586e-16	0.587532	-1.18182
42777935	rs11090094	2.01761e-13	-0.042212	-1.16538	3.81341e-06	0.0493754	-1.18064	1.7621e-16	0.448962	-1.18274
42777966	rs11090095	2.26826e-13	0.0744649	-1.16496	4.55757e-06	0.22638	-1.17938	2.17591e-16	0.659308	-1.18215
42778078	rs6002712	2.28172e-13	0.0713665	-1.15594	4.30701e-06	0.165492	-1.17504	2.00953e-16	0.575549	-1.17793
42778116	rs6002713	2.18341e-13	0.0260264	-1.15465	4.11533e-06	0.119147	-1.17422	1.91196e-16	0.525059	-1.17721
42778210	rs6002714	1.68144e-12	2.05709	-1.14437	1.31579e-05	1.27459	-1.16735	1.42196e-15	2.52828	-1.17395
42778325	rs6002715	2.74019e-13	0.253364	-1.15484	5.66441e-06	0.439488	-1.17508	2.27272e-16	0.69833	-1.17764
42779018	rs1057157	3.37439e-13	0.423591	-1.11688	6.12934e-06	0.453046	-1.10975	1.21978e-15	2.28616	-1.08519
42779752	rs2092175	3.66009e-13	0.307641	-0.919661	7.56325e-06	0.561796	-1.00829	4.25774e-16	1.07956	-0.931102
42779758	rs5758721	4.45799e-13	-2.27418e-10	-0.41481	8.25698e-06	-2.27418e-10	-0.358733	2.32257e-16	-2.27418e-10	-0.457611
42779879	rs731026	4.80635e-14	-1.57149	-1.07067	1.77705e-06	-0.817723	-1.07712	7.49613e-16	1.74903	-1.03493
42779880	rs731025	4.7277e-14	-1.58953	-1.06913	1.72844e-06	-0.846955	-1.07562	7.13174e-16	1.69744	-1.03317
42779900	rs1077870	7.14614e-14	-1.64829	-0.597231	7.9519e-07	-2.03876	-0.660204	3.89058e-17	-1.73497	-0.509342
42780331	rs713942	5.81411e-13	-0.149221	-1.78145e-10	9.70152e-06	-0.19751	-1.78145e-10	1.78523e-15	1.58185	-1.78145e-10
42780465	rs11912524	4.51513e-13	-2.27418e-10	-0.402075	6.96502e-06	-2.27418e-10	-0.528892	2.20314e-16	-2.27418e-10	-0.510402
42780985	rs12484229	6.52381e-14	-1.81154	-0.525094	8.67556e-07	-2.01335	-0.598517	5.12686e-17	-1.52362	-0.444752
42781071	rs12484478	6.68553e-14	-1.78705	-0.525094	8.70256e-07	-2.01024	-0.598517	5.29488e-17	-1.49138	-0.444752
42782102	rs12484885	6.65023e-14	-1.7878	-0.529645	8.57016e-07	-2.02077	-0.603318	4.85529e-17	-1.55783	-0.464976
42782579	rs117820687	4.20252e-13	-2.27418e-10	-0.473823	6.58626e-06	-2.27418e-10	-0.584807	2.09672e-16	-2.27418e-10	-0.559912
42782649	rs117121858	4.21832e-13	-2.27418e-10	-0.470072	6.55882e-06	-2.27418e-10	-0.588982	2.10966e-16	-2.27418e-10	-0.553758
42783070	rs34963472	1.35456e-13	-1.60603	-1.78145e-10	4.46161e-06	-0.974282	-1.78145e-10	3.55207e-14	4.57241	-1.78145e-10
42783130	rs11913215	8.52405e-13	0.233383	-1.78145e-10	6.49648e-06	-0.598532	-1.78145e-10	8.63209e-17	-1.44738	-1.78145e-10
42783506	rs74329479	6.65526e-14	-1.79257	-0.524116	8.62676e-07	-2.0194	-0.598106	4.91609e-17	-1.55117	-0.459181
42783596	rs732406	6.78683e-14	-1.77299	-0.524116	8.58149e-07	-2.02466	-0.598106	4.78704e-17	-1.57778	-0.459181
42783598	rs148007832	2.08726e-13	-1.17366	-1.78145e-10	1.64527e-06	-1.97189	-1.78145e-10	8.46921e-16	0.836151	-1.78145e-10
42783830	rs742157	1.54299e-13	-1.47579	-1.78145e-10	6.13667e-06	-0.65551	-1.78145e-10	5.63741e-14	5.03431	-1.78145e-10
42783917	rs4822123	4.64827e-14	-1.61266	-1.06294	8.82712e-07	-1.54358	-1.05097	2.05455e-17	-1.83816	-1.04465
42784201	rs5996149	8.26152e-13	0.2021	-1.78145e-10	6.33678e-06	-0.623422	-1.78145e-10	8.4957e-17	-1.46331	-1.78145e-10
42784944	rs73173004	2.44746e-13	-1.01446	-1.78145e-10	4.94051e-06	-0.872324	-1.78145e-10	2.88491e-15	2.06179	-1.78145e-10
42785060	rs13055337	1.18096e-13	-1.74318	-1.78145e-10	2.15984e-06	-1.69976	-1.78145e-10	2.40219e-15	1.87868	-1.78145e-10
42785121	rs73173005	1.35439e-13	-1.60615	-1.78145e-10	4.71147e-06	-0.919792	-1.78145e-10	3.25291e-14	4.48443	-1.78145e-10
42785379	rs111278641	4.59288e-13	-2.27418e-10	-0.385002	7.09022e-06	-2.27418e-10	-0.511076	2.28559e-16	-2.27418e-10	-0.47366
42785438	rs74745081	4.37912e-13	-2.27418e-10	-0.432662	6.73526e-06	-2.27418e-10	-0.562436	2.17728e-16	-2.27418e-10	-0.522211
42786394	rs79684139	4.41173e-13	-2.27418e-10	-0.425241	6.88676e-06	-2.27418e-10	-0.540192	2.20868e-16	-2.27418e-10	-0.507888
42786451	rs113588857	4.24723e-13	-2.27418e-10	-0.463242	6.65002e-06	-2.27418e-10	-0.575172	2.1309e-16	-2.27418e-10	-0.543743
42786544	rs10084635	7.232e-13	0.0690072	-1.78145e-10	3.05841e-05	0.950688	-1.78145e-10	9.28625e-14	5.53342	-1.78145e-10
42787043	rs12484450	1.73493e-13	-1.35854	-1.78145e-10	7.88469e-06	-0.404869	-1.78145e-10	6.76545e-14	5.21671	-1.78145e-10
42787101	rs12484851	1.73493e-13	-1.35854	-1.78145e-10	7.88469e-06	-0.404869	-1.78145e-10	6.76545e-14	5.21671	-1.78145e-10
42787278	rs13057554	1.71734e-13	-1.36873	-1.78145e-10	7.76109e-06	-0.42067	-1.78145e-10	6.54372e-14	5.18339	-1.78145e-10
42787282	rs6002719	8.27059e-13	0.203197	-1.78145e-10	6.79997e-06	-0.552874	-1.78145e-10	7.35199e-17	-1.6079	-1.78145e-10
42787899	rs144657106	9.25953e-14	-1.98644	-1.78145e-10	2.41342e-06	-1.58875	-1.78145e-10	2.02581e-16	-0.594314	-1.78145e-10
42788316	rs10084647	8.99328e-13	0.286969	-1.78145e-10	7.51735e-06	-0.452579	-1.78145e-10	8.23304e-17	-1.49471	-1.78145e-10
42788480	rs28360627	1.38792e-13	-1.5817	-1.78145e-10	5.51391e-06	-0.762518	-1.78145e-10	3.10853e-14	4.43903	-1.78145e-10
42788919	rs34273880	1.62866e-13	-1.42175	-1.78145e-10	7.14351e-06	-0.503589	-1.78145e-10	5.486e-14	5.00708	-1.78145e-10
42789204	rs74854193	1.06348e-13	-1.84796	-1.78145e-10	1.58663e-06	-2.00818	-1.78145e-10	8.83909e-17	-1.42369	-1.78145e-10
42789438	rs12158329	1.11542e-12	0.502306	-1.78145e-10	8.9882e-06	-0.27388	-1.78145e-10	9.16056e-17	-1.38796	-1.78145e-10
42789446	rs8139546	9.00846e-13	0.288655	-1.78145e-10	4.57489e-06	-0.949209	-1.78145e-10	3.64268e-16	-0.00756684	-1.78145e-10
42789520	rs150299022	2.0658e-13	-2.27418e-10	-1.18399	3.63921e-06	-2.27418e-10	-1.17803	1.1234e-16	-2.27418e-10	-1.18393
42789763	rs9611786	2.77443e-13	-0.889062	-1.78145e-10	4.10591e-06	-1.05737	-1.78145e-10	7.27051e-17	-1.61904	-1.78145e-10
42789949	rs117624933	2.16734e-13	-2.27418e-10	-1.13601	3.75505e-06	-2.27418e-10	-1.14669	1.20275e-16	-2.27418e-10	-1.11567
42789950	rs113685239	1.38193e-13	-1.58603	-1.78145e-10	1.54246e-06	-2.03642	-1.78145e-10	3.46386e-16	-0.0579029	-1.78145e-10
42789979	rs112696052	6.22435e-13	-0.0810392	-1.78145e-10	4.60333e-06	-0.943012	-1.78145e-10	6.85929e-16	0.625318	-1.78145e-10
42790618	rs35831717	1.7246e-13	-1.36451	-1.78145e-10	7.81211e-06	-0.414117	-1.78145e-10	6.63485e-14	5.19722	-1.78145e-10
42790703	rs35125472	1.35508e-13	-1.60565	-1.78145e-10	5.29677e-06	-0.802694	-1.78145e-10	2.83854e-14	4.34817	-1.78145e-10
42790873	rs4822125	5.34737e-13	-0.412816	0.179913	1.97116e-06	-1.79575	0.00457376	6.21399e-17	-1.97247	0.196402
42791072	rs118021275	2.26707e-13	-2.27418e-10	-1.09102	3.89123e-06	-2.27418e-10	-1.11107	1.18996e-16	-2.27418e-10	-1.12636
42791129	rs5996150	1.7088e-13	-1.37372	-1.78145e-10	7.7012e-06	-0.428416	-1.78145e-10	6.43749e-14	5.16702	-1.78145e-10
42791442	rs5996151	1.7088e-13	-1.37372	-1.78145e-10	7.7012e-06	-0.428416	-1.78145e-10	6.43749e-14	5.16702	-1.78145e-10
42791664	rs146095933	6.65931e-14	-1.79743	-0.518644	8.82128e-07	-2.01795	-0.577266	4.98408e-17	-1.54429	-0.452334
42792015	rs9607897	5.96501e-13	0.936442	-1.06004	3.76734e-06	-0.0303539	-1.11307	2.32158e-17	-1.70877	-1.05185
42792160	rs4822126	1.22512e-13	-1.96512	0.25865	5.2915e-06	-0.874415	0.0707243	5.24438e-15	2.37245	0.287002
42792210	rs6002721	1.81452e-13	-1.31369	-1.78145e-10	8.99755e-06	-0.27284	-1.78145e-10	6.86874e-14	5.23187	-1.78145e-10
42792374	rs6002722	1.7246e-13	-1.36451	-1.78145e-10	7.81211e-06	-0.414117	-1.78145e-10	6.63485e-14	5.19722	-1.78145e-10
42792390	rs117068321	4.51243e-13	-2.27418e-10	-0.402673	6.97605e-06	-2.27418e-10	-0.527309	2.24783e-16	-2.27418e-10	-0.490321
42792900	rs34797957	1.65956e-13	-1.40296	-1.78145e-10	7.35765e-06	-0.474052	-1.78145e-10	5.84324e-14	5.07017	-1.78145e-10
42793122	rs17003024	6.64558e-13	0.662017	-0.677573	3.03543e-06	-0.588392	-0.771046	2.86449e-16	0.489875	-0.737769
42793563	rs12160838	1.58347e-13	-1.44989	-1.78145e-10	6.83239e-06	-0.548118	-1.78145e-10	4.98522e-14	4.91136	-1.78145e-10
42793845	rs35151068	1.58347e-13	-1.44989	-1.78145e-10	6.83239e-06	-0.548118	-1.78145e-10	4.98522e-14	4.91136	-1.78145e-10
42793873	rs5996153	1.59879e-13	-1.44026	-1.78145e-10	6.93759e-06	-0.532838	-1.78145e-10	5.15212e-14	4.94429	-1.78145e-10
42794001	rs17003026	1.10255e-13	-1.81188	-1.78145e-10	2.93043e-06	-1.39464	-1.78145e-10	4.78794e-17	-2.03677	-1.78145e-10
42794230	rs2076089	5.2353e-13	-0.367488	0.113403	1.87351e-06	-1.78451	-0.0574706	5.87037e-17	-1.96244	0.129487
42794237	rs35282507	1.56842e-13	-1.45944	-1.78145e-10	6.72932e-06	-0.563318	-1.78145e-10	4.82412e-14	4.87851	-1.78145e-10
42794270	rs5758722	1.80939e-13	-1.31652	-1.78145e-10	8.0088e-06	-0.389251	-1.78145e-10	5.17462e-14	4.94865	-1.78145e-10
42794326	rs34966242	1.61281e-13	-1.43153	-1.78145e-10	7.03413e-06	-0.519019	-1.78145e-10	5.30747e-14	4.974	-1.78145e-10
42794522	rs150321282	2.09179e-13	-2.27418e-10	-1.17149	3.64024e-06	-2.27418e-10	-1.17774	1.14354e-16	-2.27418e-10	-1.16616
42794614	rs28591661	1.56842e-13	-1.45944	-1.78145e-10	6.72932e-06	-0.563318	-1.78145e-10	4.82412e-14	4.87851	-1.78145e-10
42794640	rs28733316	1.56842e-13	-1.45944	-1.78145e-10	6.72932e-06	-0.563318	-1.78145e-10	4.82412e-14	4.87851	-1.78145e-10
42794689	rs145913496	6.4116e-14	-1.84652	-0.507466	8.99508e-07	-2.00911	-0.566586	4.86661e-17	-1.57986	-0.440617
42795201	rs12484417	1.49067e-13	-1.84652	0.336233	1.84742e-06	-2.00911	0.153111	1.07076e-16	-1.57986	0.347936
42795237	rs111425933	1.34089e-12	0.686407	-1.78145e-10	5.31287e-06	-0.79966	-1.78145e-10	4.24739e-16	0.14602	-1.78145e-10
42795245	rs11090096	5.64049e-13	-0.524907	0.345369	2.16119e-06	-1.85726	0.158128	6.9773e-17	-2.00307	0.342861
42795733	rs117639252	1.31995e-13	-1.63192	-1.78145e-10	1.62994e-06	-1.98125	-1.78145e-10	6.37411e-17	-1.75063	-1.78145e-10
42796031	rs1997675	1.07903e-12	0.469142	-1.78145e-10	4.5953e-06	-0.944759	-1.78145e-10	3.49812e-16	-0.0480607	-1.78145e-10
42796091	rs117350780	1.02596e-13	-1.88388	-1.78145e-10	1.56508e-06	-2.02185	-1.78145e-10	8.2769e-17	-1.4894	-1.78145e-10
42796469	rs112219218	6.23722e-13	-0.0789737	-1.78145e-10	4.17757e-06	-1.04006	-1.78145e-10	3.66031e-16	-0.00273626	-1.78145e-10
42796516	rs144211850	4.03794e-13	-2.27418e-10	-0.513775	6.34857e-06	-2.27418e-10	-0.621562	2.03186e-16	-2.27418e-10	-0.591332
42796743	rs62238257	8.97192e-13	0.284591	-1.78145e-10	4.53717e-06	-0.957489	-1.78145e-10	2.49936e-16	-0.38425	-1.78145e-10
42796778	rs11090097	1.96869e-13	-1.49649	0.264351	1.7028e-06	-2.02326	0.0857403	7.14769e-17	-1.91186	0.275775
42796836	rs117247809	1.2526e-12	0.618295	-1.78145e-10	4.53852e-06	-0.957191	-1.78145e-10	7.12509e-17	-1.63925	-1.78145e-10
42796902	rs5996156	1.63422e-13	-0.395051	-1.02329	2.01304e-06	-0.697938	-1.07221	1.84448e-17	-1.97222	-1.01845
42796914	rs7289512	6.57492e-13	0.346889	-0.373135	7.55142e-05	2.27599	-0.421459	1.18741e-14	3.84622	-0.369562
42796961	rs62238258	4.33155e-13	-0.443584	-1.78145e-10	4.4624e-06	-0.974106	-1.78145e-10	3.54388e-16	-0.0350627	-1.78145e-10
42797405	rs117074908	2.06275e-13	-2.27418e-10	-1.18547	3.62011e-06	-2.27418e-10	-1.18329	1.12074e-16	-2.27418e-10	-1.1863
42797541	rs117987718	4.84192e-13	-2.27418e-10	-0.332197	7.50487e-06	-2.27418e-10	-0.454241	2.41187e-16	-2.27418e-10	-0.419884
42797785	rs75275430	6.76711e-14	-1.76647	-0.533546	8.60231e-07	-2.02885	-0.591496	4.42197e-17	-1.64832	-0.467961
42798097	rs1005286	2.28512e-13	-1.31208	0.228985	1.77345e-06	-1.94215	0.0452841	6.25296e-17	-2.00642	0.236603
42798481	rs79135451	1.16548e-12	0.546208	-1.78145e-10	4.83633e-06	-0.893636	-1.78145e-10	3.747e-16	0.0206701	-1.78145e-10
42798492	rs9623580	1.93416e-13	-1.4279	0.178061	1.69976e-06	-1.93711	-0.00219177	5.93363e-17	-2.00777	0.185541
42798571	rs73173008	4.6082e-13	-0.381672	-1.78145e-10	3.21635e-06	-1.30154	-1.78145e-10	8.88766e-17	-1.41821	-1.78145e-10
42798637	rs9623581	2.3041e-13	-1.3038	0.228985	1.77888e-06	-1.93909	0.0452841	6.24191e-17	-2.00819	0.236603
42799098	rs5996158	8.88998e-14	-2.02717	-1.78145e-10	1.67885e-06	-1.95168	-1.78145e-10	5.3596e-17	-1.92398	-1.78145e-10
42799454	rs9623583	2.15963e-13	-1.41573	0.276164	1.7511e-06	-2.00253	0.0929838	6.81067e-17	-1.97198	0.287602
42799480	rs80287472	8.60436e-13	0.242761	-1.78145e-10	3.964e-06	-1.09254	-1.78145e-10	2.86078e-16	-0.249191	-1.78145e-10
42799876	rs75939245	6.5527e-14	-1.83682	-0.495401	9.03143e-07	-2.01661	-0.555055	4.56404e-17	-1.65669	-0.427975
42800081	rs111478498	8.99992e-14	-2.01488	-1.78145e-10	1.72723e-06	-1.92327	-1.78145e-10	5.20995e-17	-1.9523	-1.78145e-10
42800141	rs142946631	2.12632e-13	-2.27418e-10	-1.15511	3.76222e-06	-2.27418e-10	-1.14478	1.17873e-16	-2.27418e-10	-1.13584
42801179	rs117584024	1.80062e-13	-1.32138	-1.78145e-10	3.11346e-06	-1.33406	-1.78145e-10	7.95821e-17	-1.52867	-1.78145e-10
42801452	rs2142831	8.60822e-14	-1.61164	-0.44774	2.03842e-06	-1.27311	-0.484504	3.49873e-17	-1.90115	-0.44932
42802197	rs75888475	4.02772e-13	-2.27418e-10	-0.516308	6.33385e-06	-2.27418e-10	-0.623884	2.02703e-16	-2.27418e-10	-0.593715
42802470	rs78987353	6.90651e-13	0.0229558	-1.78145e-10	5.26088e-06	-0.809493	-1.78145e-10	5.11559e-16	0.332007	-1.78145e-10
42802543	rs11704106	2.19682e-13	-1.1225	-1.78145e-10	1.84378e-06	-1.85797	-1.78145e-10	9.88927e-17	-1.31142	-1.78145e-10
42802926	rs112529539	9.9009e-13	0.383118	-1.78145e-10	4.81211e-06	-0.898656	-1.78145e-10	4.02533e-16	0.0923225	-1.78145e-10
42803120	rs5996159	9.418e-14	-1.65261	-0.316857	1.86364e-06	-1.48583	-0.361426	4.83557e-17	-1.71843	-0.308444
42803565	rs11705417	9.05014e-14	-1.68807	-0.321241	1.73568e-06	-1.54983	-0.368566	4.82853e-17	-1.71546	-0.312872
42803808	rs62238259	4.94526e-13	-0.311079	-1.78145e-10	4.84941e-06	-0.890935	-1.78145e-10	5.90234e-16	0.475064	-1.78145e-10
42803809	rs2179232	1.83696e-13	-1.48369	0.182296	1.63515e-06	-1.99082	0.0127638	6.142e-17	-1.98497	0.197254
42804028	rs13056038	3.58102e-13	-0.63386	-1.78145e-10	2.54152e-05	0.765555	-1.78145e-10	1.53377e-13	6.0352	-1.78145e-10
42804420	rs9623585	2.14517e-13	-1.39688	0.250585	1.73633e-06	-1.99476	0.0767402	6.49717e-17	-1.99741	0.26591
42805895	rs2413689	1.86448e-13	-1.46882	0.182296	1.64255e-06	-1.9863	0.0127638	6.11396e-17	-1.98955	0.197254
42805925	rs75080077	1.03613e-12	0.428567	-1.78145e-10	4.47397e-06	-0.971516	-1.78145e-10	3.37397e-16	-0.0841965	-1.78145e-10
42805927	rs7291924	9.15676e-14	-1.5656	-0.432007	2.17116e-06	-1.22266	-0.471874	3.56885e-17	-1.89701	-0.433621
42806731	rs7287634	9.0672e-14	-2.00743	-1.78145e-10	1.75393e-06	-1.90793	-1.78145e-10	5.14559e-17	-1.96473	-1.78145e-10
42807216	rs7292416	9.01306e-13	0.289166	-1.78145e-10	7.53101e-06	-0.450764	-1.78145e-10	8.24181e-17	-1.49365	-1.78145e-10
42807314	rs2247576	1.56311e-13	-0.392824	-1.07001	1.90432e-06	-0.70955	-1.11612	1.76724e-17	-1.96904	-1.06441
42807351	rs2072863	2.29102e-13	-0.0321022	-1.04841	2.48558e-06	-0.460205	-1.09908	1.91994e-17	-1.90826	-1.04232
42807870	rs2016721	2.33815e-13	-0.0117417	-1.04841	2.5309e-06	-0.442138	-1.09908	1.93008e-17	-1.90299	-1.04232
42808536	rs6002725	6.75839e-14	-1.87805	-0.42326	1.05865e-06	-1.92703	-0.485761	7.78938e-17	-1.19177	-0.358339
42808790	rs879557	3.94535e-13	-2.27418e-10	-0.53697	6.17083e-06	-2.27418e-10	-0.649959	1.9813e-16	-2.27418e-10	-0.616534
42808967	rs150069778	2.0587e-13	-2.27418e-10	-1.18743	3.65312e-06	-2.27418e-10	-1.17421	1.13171e-16	-2.27418e-10	-1.17655
42809110	rs113558470	9.9435e-13	0.38741	-1.78145e-10	4.35469e-06	-0.998539	-1.78145e-10	3.25266e-16	-0.120813	-1.78145e-10
42809613	rs147903635	2.43401e-13	-1.01997	-1.78145e-10	2.2719e-06	-1.64918	-1.78145e-10	4.80174e-17	-2.03389	-1.78145e-10
42809866	rs6002727	1.12526e-13	-1.59859	-0.192905	1.414e-06	-1.88505	-0.238317	5.10786e-17	-1.7808	-0.191295
42810053	rs9607898	2.89782e-13	0.26267	-1.10822	2.05977e-06	-0.603386	-1.14381	2.32884e-17	-1.65172	-1.10577
42810088	rs11090099	2.14839e-13	-1.74687	0.602078	4.01662e-06	-1.48304	0.403685	2.13688e-16	-1.16471	0.62377
42810248	rs12484975	2.18284e-13	-1.74018	0.611297	4.09844e-06	-1.47384	0.414649	2.17256e-16	-1.15319	0.628809
42810301	rs9611788	1.2401e-13	-1.65889	-0.0354257	1.49325e-06	-1.98562	-0.0832164	5.29823e-17	-1.91654	-0.0189608
42810589	rs9607899	1.03204e-12	0.522021	-0.0974068	2.31399e-05	0.810454	-0.138689	4.24329e-16	0.237776	-0.0927225
42810988	rs62239661	7.6935e-14	-1.89696	-0.274755	1.51476e-06	-1.71815	-0.336382	7.48647e-17	-1.40307	-0.186705
42811076	rs17003056	2.30643e-13	-2.27418e-10	-1.07381	3.85122e-06	-2.27418e-10	-1.1214	1.27261e-16	-2.27418e-10	-1.05921
42811101	rs17003058	7.74422e-14	-1.89696	-0.268183	1.52441e-06	-1.71815	-0.330035	7.53817e-17	-1.40307	-0.179824
42811156	rs6002728	1.12704e-12	0.512675	-1.78145e-10	9.06624e-06	-0.265235	-1.78145e-10	9.20885e-17	-1.38271	-1.78145e-10
42811162	rs8137110	1.30302e-13	-1.63956	-0.0052651	1.55369e-06	-1.97813	-0.0510272	5.38683e-17	-1.92719	0.00827478
42811647	rs11090100	1.11397e-13	-1.68699	-0.114594	1.36823e-06	-1.99597	-0.160305	5.0214e-17	-1.89967	-0.089491
42811648	rs9623586	1.11397e-13	-1.68699	-0.114594	1.36823e-06	-1.99597	-0.160305	5.0214e-17	-1.89967	-0.089491
42811919	rs733278	2.98536e-13	0.281397	-1.09718	2.62508e-06	-0.369153	-1.13553	2.61009e-17	-1.54891	-1.09457
42812041	rs742158	7.56868e-14	-1.81824	-0.369837	1.67868e-06	-1.52068	-0.431104	8.19068e-17	-1.22832	-0.271551
42812471	rs735537	1.06943e-13	-1.59859	-0.243795	1.35194e-06	-1.88505	-0.283196	4.88174e-17	-1.7808	-0.236574
42812472	rs760723	2.26133e-13	-1.7237	0.630145	4.53749e-06	-1.3872	0.42978	2.49732e-16	-1.05429	0.669218
42812820	rs76257850	1.922e-13	-1.25614	-1.78145e-10	3.32146e-06	-1.26939	-1.78145e-10	8.41037e-17	-1.4734	-1.78145e-10
42813042	rs17003066	2.39673e-13	-1.51061	0.475209	5.21423e-06	-1.09102	0.272622	3.00725e-16	-0.707573	0.508314
42813156	rs11912314	2.58602e-13	-1.43918	0.479797	5.89961e-06	-0.983051	0.288145	3.39681e-16	-0.594678	0.517228
42813753	rs8139063	7.31755e-14	-2.03684	-0.184982	1.4718e-06	-1.74291	-0.340392	1.16858e-16	-0.921737	-0.222756
42814027	rs62239662	8.84721e-14	-2.03199	-1.78145e-10	3.83454e-06	-1.12574	-1.78145e-10	8.79848e-16	0.874294	-1.78145e-10
42815125	rs6519319	7.24616e-13	1.25535	-1.18439	2.97582e-05	2.11061	-1.1873	5.27675e-15	3.84897	-1.18336
42815358	rs7288411	1.19394e-11	4.05087	-1.17795	0.000349118	4.57261	-1.18699	2.53919e-14	5.41291	-1.17618
42815756	rs4822127	4.40513e-14	-1.96855	-0.76077	7.19304e-07	-1.97367	-0.825596	3.98787e-17	-1.48167	-0.737939
42816066	rs78289400	7.34555e-13	0.0845868	-1.78145e-10	3.58348e-06	-1.19346	-1.78145e-10	2.48759e-16	-0.38897	-1.78145e-10
42816273	rs117550215	2.18997e-13	-2.27418e-10	-1.12562	3.893e-06	-2.27418e-10	-1.11061	1.21175e-16	-2.27418e-10	-1.10822
42816333	rs117467468	1.02769e-13	-1.8822	-1.78145e-10	1.5805e-06	-2.01205	-1.78145e-10	5.91763e-17	-1.82493	-1.78145e-10
42816468	rs73173015	2.71455e-14	-2.03698	-1.17649	4.69903e-07	-2.03874	-1.18628	2.11581e-17	-1.68213	-1.1713
42816507	rs151068787	3.65817e-13	-2.27418e-10	-0.612545	5.80101e-06	-2.27418e-10	-0.71176	1.85202e-16	-2.27418e-10	-0.684011
42816542	rs111889320	7.23499e-13	0.0694205	-1.78145e-10	3.54937e-06	-1.20302	-1.78145e-10	2.45456e-16	-0.402337	-1.78145e-10
42816640	rs191527510	3.00278e-13	-0.809972	-1.78145e-10	1.86491e-06	-1.84658	-1.78145e-10	1.60034e-15	1.47251	-1.78145e-10
42816664	rs113169579	8.31975e-13	0.209124	-1.78145e-10	4.05012e-06	-1.07105	-1.78145e-10	2.74598e-16	-0.290146	-1.78145e-10
42816712	rs111745487	7.20026e-13	0.0646084	-1.78145e-10	3.53863e-06	-1.20605	-1.78145e-10	2.44418e-16	-0.406577	-1.78145e-10
42816727	rs6002731	7.79484e-14	-1.33566	-0.822972	6.5474e-07	-2.01062	-0.882685	2.83381e-17	-1.7594	-0.801849
42816979	rs11912260	3.58439e-13	-2.27418e-10	-0.63292	5.69458e-06	-2.27418e-10	-0.730277	1.81706e-16	-2.27418e-10	-0.703066
42817092	rs11912584	3.54339e-13	-2.27418e-10	-0.644425	5.63544e-06	-2.27418e-10	-0.740718	1.79763e-16	-2.27418e-10	-0.713814
42817226	rs9623588	4.47477e-14	-1.96479	-0.748847	7.44367e-07	-1.9504	-0.814609	4.63046e-17	-1.34451	-0.725703
42817652	rs9623589	1.40414e-13	-1.35425	-0.215835	1.05645e-06	-2.03297	-0.381912	5.75301e-17	-1.60549	-0.247656
42817666	rs17003074	3.5257e-13	-0.64943	-1.78145e-10	1.10212e-05	-0.069976	-1.78145e-10	6.40029e-17	-1.74653	-1.78145e-10
42817792	rs28405495	1.25877e-12	0.62321	-1.78145e-10	9.94355e-06	-0.172868	-1.78145e-10	9.74598e-17	-1.32602	-1.78145e-10
42818418	rs6002733	4.41883e-13	-0.0412412	-0.382392	9.85309e-06	0.25626	-0.438267	2.46456e-16	0.0297801	-0.428051
42818498	rs113931299	8.95438e-13	0.282634	-1.78145e-10	4.06742e-06	-1.06678	-1.78145e-10	2.96368e-16	-0.213853	-1.78145e-10
42818742	rs111276805	3.57248e-13	-2.27418e-10	-0.636248	5.67741e-06	-2.27418e-10	-0.733298	1.81142e-16	-2.27418e-10	-0.706175
42818977	rs10854754	4.8583e-13	0.0246533	-0.353472	1.08712e-05	0.326848	-0.410525	2.70249e-16	0.0968252	-0.402938
42820207	rs13056159	8.4552e-13	0.225273	-1.78145e-10	7.14437e-06	-0.503467	-1.78145e-10	7.99238e-17	-1.52438	-1.78145e-10
42820250	rs2092177	1.55973e-13	-0.386154	-1.07884	6.44122e-06	0.478778	-1.08585	1.18093e-15	2.28036	-1.11175
42820264	rs2413690	1.34838e-13	-0.423568	-1.18703	1.11559e-05	1.12651	-1.18434	1.06917e-15	2.25546	-1.18628
42820353	rs10048888	7.39806e-14	-2.00522	-0.205656	1.21888e-06	-1.92189	-0.34997	7.22548e-17	-1.35995	-0.265303
42821047	rs111600689	5.02646e-13	-0.294793	-1.78145e-10	2.74139e-06	-1.46133	-1.78145e-10	1.53918e-16	-0.869036	-1.78145e-10
42821185	rs8141510	1.56472e-13	-0.292351	-1.16945	8.2149e-06	0.805712	-1.16955	5.63767e-16	1.61465	-1.18546
42821501	rs8141826	1.54005e-13	-0.320777	-1.15692	7.00497e-06	0.635096	-1.15827	5.25702e-16	1.53962	-1.18034
42821698	rs112986863	1.22459e-12	0.595685	-1.78145e-10	9.48167e-06	-0.220432	-1.78145e-10	1.10758e-16	-1.19811	-1.78145e-10
42822195	rs8138168	1.10797e-13	-1.80697	-1.78145e-10	2.44396e-06	-1.57617	-1.78145e-10	4.87815e-17	-2.0181	-1.78145e-10
42822283	rs8139123	1.82168e-13	-0.141564	-1.16819	8.48145e-06	0.836847	-1.16876	6.84527e-16	1.80834	-1.18507
42822679	rs8138902	1.15413e-13	-1.76616	-1.78145e-10	2.62448e-06	-1.50491	-1.78145e-10	4.85499e-17	-2.02286	-1.78145e-10
42823499	rs111459286	9.04977e-14	-2.00935	-1.78145e-10	3.95227e-06	-1.0955	-1.78145e-10	1.99487e-16	-0.609706	-1.78145e-10
42823554	rs151217367	1.06856e-13	-1.8432	-1.78145e-10	2.16193e-06	-1.69879	-1.78145e-10	1.36432e-16	-0.989626	-1.78145e-10
42823573	rs111969695	1.1085e-12	0.496086	-1.78145e-10	8.72998e-06	-0.303029	-1.78145e-10	1.04737e-16	-1.254	-1.78145e-10
42823916	rs4822129	1.63664e-13	-1.69517	0.278309	2.40737e-06	-1.69872	0.10746	1.28461e-16	-1.37491	0.325081
42824258	rs11705036	3.88334e-14	-1.70876	-1.14664	4.7989e-07	-2.03444	-1.16956	6.71053e-17	-0.575707	-1.12349
42824801	rs117621065	1.10763e-12	-2.27418e-10	0.495296	1.88245e-05	-2.27418e-10	0.465365	5.65388e-16	-2.27418e-10	0.432057
42825039	rs9620047	3.42438e-14	-1.8584	-1.12278	7.69046e-07	-1.57956	-1.15284	2.10422e-17	-1.76462	-1.0943
42825642	rs1807557	1.66144e-13	-1.74547	0.343649	2.49655e-06	-1.71469	0.159802	1.30575e-16	-1.40137	0.367863
42825938	rs142899553	2.49636e-13	-2.27418e-10	-0.994677	4.60227e-06	-2.27418e-10	-0.943243	1.3436e-16	-2.27418e-10	-1.00494
42826300	rs112348778	8.8647e-14	-2.03002	-1.78145e-10	2.21201e-06	-1.67589	-1.78145e-10	5.79299e-15	2.75895	-1.78145e-10
42826793	rs75891489	1.15835e-13	-1.76251	-1.78145e-10	1.74166e-06	-1.91495	-1.78145e-10	1.76593e-16	-0.731608	-1.78145e-10
42827759	rs6002737	4.41268e-14	-1.60438	-1.12323	4.97941e-07	-2.0139	-1.15316	8.53131e-17	-0.364284	-1.09484
42827790	rs182542209	2.20928e-13	-2.27418e-10	-1.11684	3.94546e-06	-2.27418e-10	-1.09723	1.24652e-16	-2.27418e-10	-1.07993
42828081	rs186811745	1.25707e-13	-1.68073	-1.78145e-10	1.54344e-06	-2.03578	-1.78145e-10	4.78668e-17	-2.03703	-1.78145e-10
42828905	rs56307225	1.42282e-13	-1.55687	-1.78145e-10	2.48716e-06	-1.55865	-1.78145e-10	4.80843e-17	-2.0325	-1.78145e-10
42830429	rs35107744	4.58476e-14	-2.01766	-0.6717	1.02035e-06	-1.67419	-0.775463	3.02083e-15	2.89401	-0.786176
42830576	rs62239664	1.54346e-13	-1.72195	0.246466	2.74698e-06	-1.57574	0.116453	1.11901e-16	-1.41668	0.228836
42831070	rs76753271	5.10201e-13	-0.279874	-1.78145e-10	4.37031e-06	-0.994958	-1.78145e-10	2.25905e-16	-0.485343	-1.78145e-10
42831451	rs11705198	1.24209e-13	-1.69271	-1.78145e-10	2.32481e-06	-1.62616	-1.78145e-10	6.13293e-17	-1.7892	-1.78145e-10
42832269	rs9611796	6.92438e-12	2.32813	-1.78145e-10	3.07885e-05	0.95735	-1.78145e-10	4.60506e-16	0.226871	-1.78145e-10
42832748	rs55896880	3.49203e-13	-0.659027	-1.78145e-10	2.81844e-06	-1.43361	-1.78145e-10	7.24058e-17	-1.62317	-1.78145e-10
42832790	rs13054544	6.51556e-12	2.26727	-1.78145e-10	2.85828e-05	0.883013	-1.78145e-10	3.92429e-16	0.0668991	-1.78145e-10
42832850	rs55905478	3.3303e-13	-0.706445	-1.78145e-10	2.7316e-06	-1.4649	-1.78145e-10	7.05559e-17	-1.64905	-1.78145e-10
42833733	rs117550173	5.65372e-13	-0.177195	-1.78145e-10	6.89287e-06	-0.539304	-1.78145e-10	1.13127e-16	-1.17695	-1.78145e-10
42834233	rs13055312	1.29481e-13	-1.65115	-1.78145e-10	4.66845e-06	-0.928966	-1.78145e-10	2.23671e-13	6.41248	-1.78145e-10
42834904	rs149387875	2.16257e-13	-2.27418e-10	-1.13821	3.83394e-06	-2.27418e-10	-1.1259	1.2028e-16	-2.27418e-10	-1.11564
42834949	rs147056753	4.48002e-13	-2.27418e-10	-0.409882	6.78911e-06	-2.27418e-10	-0.554473	2.24997e-16	-2.27418e-10	-0.489369
42835727	rs1016109	1.46543e-13	-1.52736	-1.78145e-10	5.73589e-06	-0.72305	-1.78145e-10	2.55746e-13	6.54649	-1.78145e-10
42835776	rs117935962	1.48832e-12	0.790725	-1.78145e-10	1.22475e-05	0.0355262	-1.78145e-10	1.44265e-16	-0.933805	-1.78145e-10
42835949	rs186888213	8.84193e-14	-2.03259	-1.78145e-10	1.7527e-06	-1.90863	-1.78145e-10	5.38331e-17	-1.91957	-1.78145e-10
42836337	rs1016110	4.01262e-14	-2.03174	-0.790907	8.12937e-07	-1.79342	-0.883477	1.17197e-16	-0.411244	-0.730359
42836440	rs11704797	9.81075e-14	-1.15965	-0.768966	8.93261e-07	-1.71844	-0.864231	2.70927e-16	0.403219	-0.706823
42837007	rs1076647	1.4892e-13	-1.51127	-1.78145e-10	6.00081e-06	-0.677898	-1.78145e-10	2.74803e-13	6.61835	-1.78145e-10
42837080	rs1076648	1.39593e-13	-1.57594	-1.78145e-10	5.40249e-06	-0.782932	-1.78145e-10	2.10208e-13	6.3504	-1.78145e-10
42837294	rs73173022	1.49549e-13	-1.50706	-1.78145e-10	5.92083e-06	-0.691316	-1.78145e-10	2.18897e-13	6.3909	-1.78145e-10
42838846	rs140438566	8.90533e-14	-2.02544	-1.78145e-10	1.62342e-06	-1.98526	-1.78145e-10	4.77239e-17	-2.04002	-1.78145e-10
42841584	rs111269676	6.32212e-13	-0.0654547	-1.78145e-10	3.35276e-06	-1.26001	-1.78145e-10	5.06442e-17	-1.98063	-1.78145e-10
42841975	rs144590828	7.49536e-13	-2.27418e-10	0.104775	1.25309e-05	-2.27418e-10	0.0584025	4.24594e-16	-2.27418e-10	0.145678
42842255	rs145975576	2.07129e-13	-2.27418e-10	-1.18134	3.60518e-06	-2.27418e-10	-1.18742	1.14817e-16	-2.27418e-10	-1.16212
42842632	rs7291065	4.24673e-14	-2.03807	-0.727872	8.92864e-07	-1.7497	-0.833415	1.55773e-16	-0.203559	-0.653494
42843100	rs9607902	1.76904e-11	3.2661	-1.78145e-10	5.94426e-05	1.61522	-1.78145e-10	7.73975e-16	0.746085	-1.78145e-10
42843504	rs142478701	1.49282e-12	0.79374	-1.78145e-10	1.36123e-05	0.141183	-1.78145e-10	1.46935e-16	-0.915467	-1.78145e-10
42843851	rs111272670	4.46028e-14	-2.04036	-0.676523	9.74474e-07	-1.72147	-0.774181	1.64368e-16	-0.192218	-0.611128
42843886	rs148254718	2.46937e-13	-2.27418e-10	-1.00554	4.06015e-06	-2.27418e-10	-1.06857	1.2872e-16	-2.27418e-10	-1.04781
42844141	rs187308169	1.21535e-13	-1.71448	-1.78145e-10	2.54796e-06	-1.5345	-1.78145e-10	1.79786e-16	-0.713689	-1.78145e-10
42844866	rs76309744	2.25872e-13	-2.27418e-10	-1.09471	3.83952e-06	-2.27418e-10	-1.12445	1.227e-16	-2.27418e-10	-1.09572
42845289	rs61352523	1.21849e-13	-1.85516	0.143271	1.83646e-06	-1.86807	0.00612185	8.04605e-17	-1.75966	0.241967
42845329	rs5758724	5.60219e-14	-1.74868	-0.74026	1.72347e-06	-1.19276	-0.73269	1.17553e-16	-0.511513	-0.627051
42845367	rs138523041	9.80855e-13	-2.27418e-10	0.373746	1.59232e-05	-2.27418e-10	0.297986	4.96673e-16	-2.27418e-10	0.302477
42845432	rs141689127	8.02017e-13	-2.27418e-10	0.172451	1.26869e-05	-2.27418e-10	0.070779	4.30942e-16	-2.27418e-10	0.160517
42846665	rs6002739	1.42214e-12	0.745242	-1.78145e-10	1.33834e-05	0.124219	-1.78145e-10	1.39041e-16	-0.970688	-1.78145e-10
42848354	rs5758727	4.84718e-14	-2.00926	-0.624433	7.61565e-07	-2.03303	-0.709145	2.90286e-17	-1.97842	-0.558754
42848951	rs9611797	2.10356e-13	-1.16588	-1.78145e-10	2.00052e-06	-1.77638	-1.78145e-10	1.48487e-16	-0.904957	-1.78145e-10
42849198	rs73888313	1.68274e-12	0.913499	-1.78145e-10	0.000486213	3.71685	-1.78145e-10	1.54628e-13	6.04332	-1.78145e-10
42849262	rs73173027	1.61349e-12	0.871475	-1.78145e-10	0.000458482	3.65813	-1.78145e-10	1.4423e-13	5.97371	-1.78145e-10
42849456	rs141494931	3.28805e-13	-2.27418e-10	-0.719215	5.18705e-06	-2.27418e-10	-0.823628	1.71862e-16	-2.27418e-10	-0.758765
42849555	rs150329369	9.02318e-14	-2.0123	-1.78145e-10	1.61787e-06	-1.98868	-1.78145e-10	6.06974e-17	-1.79955	-1.78145e-10
42850301	rs5751273	3.79036e-14	-1.78871	-1.09092	1.41292e-06	-1.03196	-1.09218	1.86547e-16	0.376429	-1.0532
42851501	rs111579088	2.41568e-13	-1.02753	-1.78145e-10	2.23468e-06	-1.66569	-1.78145e-10	2.12641e-16	-0.545851	-1.78145e-10
42851839	rs5751275	3.52829e-13	-2.27418e-10	-0.648694	5.6317e-06	-2.27418e-10	-0.741381	2.04743e-16	-2.27418e-10	-0.583701
42852567	rs55692813	3.83159e-14	-2.04075	-0.828066	6.32092e-07	-2.03346	-0.895052	5.5122e-17	-1.12068	-0.775228
42853011	rs2899356	9.68497e-13	1.39161	-1.03054	4.15835e-05	2.28833	-1.03042	7.09442e-15	3.94326	-0.981648
42853018	rs9607904	1.80546e-11	3.28648	-1.78145e-10	6.04567e-05	1.63214	-1.78145e-10	7.85494e-16	0.760857	-1.78145e-10
42853122	rs146747373	1.41406e-12	0.739539	-1.78145e-10	0.00038098	3.47295	-1.78145e-10	1.15761e-13	5.75383	-1.78145e-10
42853703	rs6002740	2.96919e-14	-2.03473	-1.08908	5.72504e-07	-1.89968	-1.12785	2.36707e-17	-1.61117	-1.13005
42854569	rs112564946	3.86865e-12	2.26508	-0.519095	3.89737e-05	1.85028	-0.657188	1.62564e-15	2.06632	-0.578118
42854646	rs5758730	2.07434e-13	-0.571899	-0.607967	2.08198e-06	-1.04252	-0.693958	3.12318e-17	-1.92266	-0.54136
42854906	rs74811460	1.53321e-13	-1.48215	-1.78145e-10	3.03555e-06	-1.3594	-1.78145e-10	2.23466e-16	-0.496196	-1.78145e-10
42854979	rs113556092	2.31166e-13	-1.07154	-1.78145e-10	2.17605e-06	-1.69228	-1.78145e-10	2.0155e-16	-0.599416	-1.78145e-10
42855099	rs5751276	1.64183e-13	-0.78599	-0.627709	1.78535e-06	-1.18052	-0.709657	2.95276e-17	-1.95463	-0.565498
42855277	rs5758731	2.94316e-14	-2.0358	-1.09681	5.7229e-07	-1.89407	-1.13383	2.33043e-17	-1.6209	-1.13591
42855719	rs62239665	2.13382e-13	-1.15159	-1.78145e-10	4.22139e-06	-1.02963	-1.78145e-10	2.66942e-16	-0.318424	-1.78145e-10
42855786	rs60230297	1.58205e-12	0.8518	-1.78145e-10	0.000416435	3.56194	-1.78145e-10	1.36409e-13	5.91796	-1.78145e-10
42856491	rs73173032	1.16291e-12	0.543999	-1.78145e-10	0.000270416	3.13017	-1.78145e-10	8.14013e-14	5.40169	-1.78145e-10
42856860	rs5996166	2.25431e-13	-2.27418e-10	-1.09667	4.4655e-06	-2.27418e-10	-0.973411	1.26798e-16	-2.27418e-10	-1.06286
42857285	rs5758732	7.38342e-13	1.12555	-1.03582	2.6185e-05	1.82718	-1.03178	3.36488e-15	3.20089	-0.985197
42857308	rs6002741	2.46416e-10	5.9001	-1.78145e-10	0.000489673	3.72395	-1.78145e-10	1.76378e-15	1.56976	-1.78145e-10
42857611	rs12169066	9.42782e-13	0.334156	-1.78145e-10	0.000199971	2.82838	-1.78145e-10	7.49945e-14	5.31971	-1.78145e-10
42857826	rs11704857	1.09354e-13	-1.82009	-1.78145e-10	1.95331e-06	-1.80027	-1.78145e-10	6.39076e-17	-1.74802	-1.78145e-10
42857928	rs146257085	2.76008e-13	-2.27418e-10	-0.894249	5.9123e-06	-2.27418e-10	-0.692758	1.57856e-16	-2.27418e-10	-0.843771
42858260	rs8142177	1.34725e-09	8.45975	-0.860851	0.0248669	8.60135	-0.949848	3.28414e-13	7.69335	-0.896779
42858610	rs2899357	7.23529e-13	1.11995	-1.05049	2.55918e-05	1.81989	-1.04741	3.28559e-15	3.19359	-1.00175
42858713	rs5751277	7.52548e-13	1.24146	-1.13267	2.69234e-05	1.95406	-1.13086	3.45004e-15	3.34963	-1.10895
42859142	rs6002742	2.60828e-11	4.65287	-0.998515	5.16576e-05	2.53936	-1.06451	2.80707e-16	0.757445	-1.02559
42859300	rs721296	7.38807e-10	7.82519	-0.827075	0.0128444	7.91179	-0.920917	1.86744e-13	7.09691	-0.864868
42859935	rs9611801	6.5759e-13	1.1017	-1.1278	2.31874e-05	1.79973	-1.12591	2.89988e-15	3.17011	-1.10314
42860486	rs5758733	6.79406e-13	1.12767	-1.12113	2.40687e-05	1.82843	-1.11731	3.01577e-15	3.20353	-1.09737
42860968	rs147783349	2.15941e-13	-2.27418e-10	-1.13967	3.72527e-06	-2.27418e-10	-1.15465	1.15566e-16	-2.27418e-10	-1.15561
42861043	rs73173039	1.19395e-12	0.570342	-1.78145e-10	0.000242292	3.02035	-1.78145e-10	6.54536e-14	5.18364	-1.78145e-10
42861437	rs113054100	1.85007e-12	1.65817	-0.649871	1.82375e-05	1.20446	-0.770778	8.09245e-16	1.47398	-0.68333
42861613	rs7289072	6.52873e-10	7.69592	-0.82146	0.0093795	7.59257	-0.916085	1.37079e-13	6.78241	-0.859554
42861656	rs5758734	4.94308e-13	0.816066	-1.12759	1.65721e-05	1.46377	-1.12585	2.05126e-15	2.82255	-1.1018
42861727	rs7288856	4.03535e-13	-0.514415	-1.78145e-10	6.02203e-06	-0.674368	-1.78145e-10	5.79952e-17	-1.8451	-1.78145e-10
42861944	rs6002743	6.20647e-10	7.64335	-0.819513	0.0104181	7.69591	-0.914408	1.61319e-13	6.94339	-0.857711
42862004	rs5758735	4.95297e-13	0.816066	-1.12559	1.66057e-05	1.46377	-1.12382	2.05617e-15	2.82255	-1.09941
42862437	rs5758736	5.06791e-13	0.843564	-1.13014	1.70402e-05	1.49422	-1.12844	2.11964e-15	2.85841	-1.10486
42862481	rs5996168	6.65598e-10	7.68699	-0.79323	0.0110844	7.73967	-0.896172	1.7191e-13	6.98543	-0.836156
42863114	rs5758737	2.9811e-14	-2.04071	-1.07909	5.85712e-07	-1.88449	-1.12023	2.26502e-17	-1.67202	-1.11327
42863325	rs28656779	3.12385e-13	-0.388243	-0.382197	3.22896e-05	1.52613	-0.521174	7.51157e-15	3.45308	-0.434336
42863830	rs11090102	3.03816e-13	-0.410243	-0.388015	3.10966e-05	1.49377	-0.526465	7.17531e-15	3.41291	-0.439962
42864750	rs11912315	3.51989e-13	-2.27418e-10	-0.651078	5.50964e-06	-2.27418e-10	-0.763293	1.83458e-16	-2.27418e-10	-0.69347
42865010	rs11912357	2.43028e-13	-0.486642	-0.534862	3.87176e-06	-0.448216	-0.667867	3.12211e-16	0.424315	-0.58609
42865011	rs11912326	2.34998e-13	-0.510588	-0.544515	3.80751e-06	-0.464822	-0.667996	2.61661e-16	0.252605	-0.59101
42865754	rs5751279	3.52205e-14	-1.82315	-1.1299	1.13989e-06	-1.20743	-1.13142	1.34364e-16	0.100969	-1.10587
42866060	rs5758739	3.93317e-14	-1.71091	-1.13174	1.24532e-06	-1.11932	-1.13108	1.52521e-16	0.229645	-1.1078
42866077	rs5758740	3.69554e-14	-2.04068	-0.864288	7.74655e-07	-1.80326	-0.921868	1.04395e-16	-0.429918	-0.827352
42866427	rs4822133	6.044e-13	0.997909	-1.10835	3.58698e-05	2.21646	-1.10635	4.11132e-15	3.4951	-1.07905
42866614	rs2839705	3.64447e-14	-1.80727	-1.11161	1.15424e-06	-1.21212	-1.11423	1.41589e-16	0.142506	-1.09503
42866999	rs73419054	2.48028e-13	-0.221397	-0.77974	2.46541e-06	-0.690701	-0.876731	4.34053e-17	-1.31829	-0.816588
42867243	rs9623600	4.25634e-13	-0.461099	-1.78145e-10	2.69081e-06	-1.47995	-1.78145e-10	4.80716e-17	-2.03276	-1.78145e-10
42867332	rs4822134	4.21184e-14	-1.94874	-0.825453	6.22981e-07	-2.02175	-0.921278	2.23495e-17	-1.95164	-0.847009
42867648	rs73419055	3.59815e-13	-2.27418e-10	-0.629088	5.61858e-06	-2.27418e-10	-0.743714	1.87372e-16	-2.27418e-10	-0.672358
42867855	rs5751280	2.90378e-14	-1.99587	-1.15022	5.32255e-07	-1.95075	-1.14968	4.81832e-17	-0.900183	-1.13026
42867898	rs5758742	3.49255e-14	-1.81058	-1.15088	1.14757e-06	-1.1818	-1.15035	1.36155e-16	0.139423	-1.13109
42867957	rs5758743	2.87807e-14	-2.00127	-1.15371	5.32118e-07	-1.94749	-1.15319	4.62398e-17	-0.937008	-1.13461
42868083	rs9653845	2.87731e-14	-1.99821	-1.15703	5.28337e-07	-1.95127	-1.15654	4.53273e-17	-0.952762	-1.13878
42868369	rs12166756	2.78703e-14	-2.03228	-1.15483	5.66096e-07	-1.88445	-1.15433	5.84436e-17	-0.701375	-1.13602
42868678	rs73419062	3.32525e-13	-2.27418e-10	-0.707963	5.23879e-06	-2.27418e-10	-0.813702	1.73722e-16	-2.27418e-10	-0.747997
42868709	rs6002744	3.31932e-13	-2.27418e-10	-0.709749	5.23053e-06	-2.27418e-10	-0.815279	1.73426e-16	-2.27418e-10	-0.749707
42868785	rs73419064	3.33785e-13	-2.27418e-10	-0.704181	5.25632e-06	-2.27418e-10	-0.810362	1.74353e-16	-2.27418e-10	-0.744376
42869052	rs117190988	2.85998e-13	-2.27418e-10	-0.858694	4.62002e-06	-2.27418e-10	-0.939393	1.48671e-16	-2.27418e-10	-0.903717
42869453	rs5751281	3.51868e-14	-2.00664	-0.947369	6.53633e-07	-1.89839	-0.996609	7.29102e-17	-0.700832	-0.915395
42870540	rs143750840	3.19324e-13	-2.27418e-10	-0.748471	5.0226e-06	-2.27418e-10	-0.855845	1.61127e-16	-2.27418e-10	-0.823261
42870933	rs142974852	2.25241e-13	-2.27418e-10	-1.09751	4.11706e-06	-2.27418e-10	-1.05465	1.23946e-16	-2.27418e-10	-1.08561
42871115	rs6002745	2.98444e-14	-1.93399	-1.1847	6.97479e-07	-1.65505	-1.17503	1.46531e-17	-2.03975	-1.18105
42871577	rs73173043	8.64917e-13	0.247955	-1.78145e-10	1.71007e-05	0.369329	-1.78145e-10	8.98946e-17	-1.40682	-1.78145e-10
42871682	rs8136771	6.40833e-14	-1.59008	-0.764411	1.17904e-06	-1.60766	-0.697425	2.56545e-17	-1.88215	-0.778582
42871832	rs9611804	6.82956e-14	-1.23417	-1.05666	6.43785e-07	-1.83222	-1.07797	1.77782e-17	-1.9937	-1.03378
42871934	rs11703237	3.23845e-14	-1.85854	-1.17846	7.77895e-07	-1.54505	-1.17591	2.73281e-17	-1.41086	-1.18668
42872086	rs5996171	1.16278e-13	-0.571597	-1.1871	6.99937e-06	0.660064	-1.18404	9.11861e-17	-0.207735	-1.18482
42872128	rs5996172	4.21331e-14	-1.61339	-1.16046	7.05149e-07	-1.68039	-1.13874	2.00092e-17	-1.73184	-1.17742
42872587	rs57271318	1.11786e-13	-0.631174	-1.16692	8.7078e-06	0.872545	-1.17812	7.20334e-17	-0.455677	-1.17265
42872876	rs117871128	2.10557e-13	-1.16492	-1.78145e-10	8.5778e-06	-0.320615	-1.78145e-10	1.68735e-16	-0.777128	-1.78145e-10
42873155	rs72619523	5.62945e-14	-1.29729	-1.18679	2.35895e-06	-0.425016	-1.18656	3.76167e-17	-1.09059	-1.18742
42873323	rs5758744	1.01069e-13	-1.20799	-0.690886	1.79422e-06	-1.18397	-0.701251	3.95809e-17	-1.4668	-0.76031
42873532	rs13057831	7.33796e-14	-1.24474	-0.974292	3.34766e-06	-0.234749	-1.02678	1.20109e-16	-0.0925975	-1.02446
42873630	rs35998301	5.18082e-14	-1.88166	-0.685471	9.16605e-07	-1.98494	-0.57193	2.35303e-17	-2.01989	-0.727272
42873759	rs5758745	4.84482e-14	-1.4503	-1.18388	1.77809e-06	-0.720547	-1.1737	3.21716e-17	-1.25271	-1.18167
42873770	rs139672887	2.72876e-13	-2.27418e-10	-0.905662	4.7077e-06	-2.27418e-10	-0.920594	1.48564e-16	-2.27418e-10	-0.90444
42873942	rs5758746	7.85142e-14	-1.61609	-0.53531	1.88086e-06	-1.37515	-0.462908	4.24008e-17	-1.54139	-0.6169
42874289	rs8141743	5.06525e-14	-1.41351	-1.17618	7.46015e-07	-1.57684	-1.18596	1.99725e-17	-1.72987	-1.18123
42874300	rs5758747	3.54747e-14	-1.76149	-1.18437	8.0985e-07	-1.50909	-1.17161	2.20236e-17	-1.63268	-1.18066
42874412	rs8142089	1.09996e-13	-1.81424	-1.78145e-10	1.53708e-06	-2.03991	-1.78145e-10	4.95035e-17	-2.00341	-1.78145e-10
42874564	rs12484414	1.27116e-13	-1.66958	-1.78145e-10	1.91495e-06	-1.8201	-1.78145e-10	1.18904e-16	-1.12714	-1.78145e-10
42874631	rs6002747	3.30998e-14	-2.01819	-0.996966	5.24547e-07	-2.04057	-1.07444	1.70869e-17	-2.03797	-1.02918
42874773	rs2142826	3.07406e-14	-1.93804	-1.15105	5.90946e-07	-1.84455	-1.15127	1.48991e-17	-2.03875	-1.16541
42874781	rs2142827	2.68033e-14	-2.0388	-1.18736	4.80222e-07	-2.0162	-1.1871	1.59851e-17	-1.95454	-1.17926
42874908	rs145620649	8.79152e-14	-2.03831	-1.78145e-10	1.53879e-06	-2.03879	-1.78145e-10	5.16506e-17	-1.96095	-1.78145e-10
42874954	rs2142828	1.61459e-13	-0.427774	-1.00265	1.68364e-06	-0.931557	-1.01728	5.05017e-17	-0.999146	-0.984304
42875373	rs112709268	1.82767e-13	-1.30647	-1.78145e-10	4.11547e-06	-1.05504	-1.78145e-10	7.18502e-17	-1.63087	-1.78145e-10
42875479	rs5751282	2.93755e-14	-2.01496	-1.11955	5.04236e-07	-2.00608	-1.14842	1.70068e-17	-1.93893	-1.13291
42875519	rs11705074	6.39985e-14	-1.83877	-0.517048	1.18459e-06	-1.86006	-0.440336	2.91e-17	-2.02791	-0.506811
42876604	rs4822135	3.43465e-14	-1.94146	-1.03672	7.59376e-07	-1.74821	-0.996846	1.87043e-17	-1.96188	-1.01482
42876738	rs143108908	1.07388e-13	-1.83823	-1.78145e-10	1.61884e-06	-1.98808	-1.78145e-10	4.77207e-17	-2.04009	-1.78145e-10
42876791	rs5758750	4.10407e-14	-1.66146	-1.13866	2.06271e-06	-0.631933	-1.11384	3.42783e-17	-1.22979	-1.14115
42876982	rs73173047	9.70134e-14	-1.93983	-1.78145e-10	1.56926e-06	-2.01919	-1.78145e-10	4.76936e-17	-2.04066	-1.78145e-10
42877126	rs9623603	3.51102e-14	-1.93053	-1.02565	8.01581e-07	-1.70653	-0.984429	1.91209e-17	-1.95168	-1.00299
42877543	rs11703700	3.70301e-14	-1.89646	-1.00649	8.28007e-07	-1.6955	-0.963025	2.04359e-17	-1.9056	-0.982567
42877669	rs9611806	3.69828e-14	-1.89482	-1.0094	8.21037e-07	-1.70071	-0.966273	2.00451e-17	-1.9218	-0.98567
42877916	rs5751283	2.78278e-14	-2.03657	-1.15207	5.04636e-07	-2.01633	-1.13738	1.62912e-17	-1.95992	-1.15491
42878001	rs5758751	2.74103e-14	-2.04065	-1.16311	4.8956e-07	-2.03889	-1.14515	1.52498e-17	-2.02256	-1.15832
42878349	rs12159371	3.58742e-14	-1.88858	-1.04608	7.95478e-07	-1.69121	-1.00739	1.9384e-17	-1.91616	-1.02485
42878831	rs5758752	4.84324e-14	-1.54292	-1.09159	2.69546e-06	-0.410937	-1.06729	4.24392e-17	-1.06018	-1.09721
42879691	rs572309046	9.26163e-14	-1.98621	-1.78145e-10	1.53671e-06	-2.04015	-1.78145e-10	4.94049e-17	-2.00541	-1.78145e-10
42879767	rs370511811	1.57153e-13	-1.42868	-0.0287824	2.91587e-06	-1.49984	0.100216	5.67341e-17	-1.86749	0.000412828
42880312	rs117634833	9.2706e-14	-1.98525	-1.78145e-10	1.53657e-06	-2.04024	-1.78145e-10	5.3056e-17	-1.93411	-1.78145e-10
42880961	rs4822136	9.41194e-14	-1.97011	-1.78145e-10	1.54565e-06	-2.03435	-1.78145e-10	4.78007e-17	-2.03842	-1.78145e-10
42881312	rs5996176	9.00275e-14	-2.01456	-1.78145e-10	1.57001e-06	-2.01871	-1.78145e-10	5.00914e-17	-1.99161	-1.78145e-10
42882012	rs138514290	9.49922e-14	-1.96088	-1.78145e-10	1.54257e-06	-2.03634	-1.78145e-10	7.06677e-17	-1.64747	-1.78145e-10
42883002	rs5758754	5.86459e-14	-1.32322	-1.11994	3.8132e-06	-0.0296275	-1.1017	5.56995e-17	-0.759919	-1.12556
42883497	rs117625160	2.06464e-13	-2.27418e-10	-1.18455	3.61628e-06	-2.27418e-10	-1.18435	1.11961e-16	-2.27418e-10	-1.1873
42884431	rs5751284	6.01608e-14	-1.30216	-1.1155	3.73413e-06	-0.0565752	-1.0957	5.18333e-17	-0.836124	-1.1213
42884997	rs5758756	5.14658e-14	-1.46382	-1.10995	2.81179e-06	-0.346527	-1.08944	4.77089e-17	-0.92437	-1.11597
42885455	rs6002756	4.90367e-14	-1.61321	-1.00891	1.13838e-06	-1.36485	-0.97533	2.44539e-17	-1.75371	-0.954955
42886204	rs5751285	2.93152e-14	-2.00387	-1.13271	4.99707e-07	-2.04028	-1.12325	1.55933e-17	-2.00446	-1.15416
42886269	rs111858644	8.80586e-14	-2.03668	-1.78145e-10	1.56661e-06	-2.02088	-1.78145e-10	4.85922e-17	-2.02199	-1.78145e-10
42886811	rs149343500	9.32778e-14	-0.90867	-1.07043	4.64402e-06	0.0676854	-1.0019	8.91189e-17	-0.360659	-1.05483
42886952	rs5758758	6.98573e-14	-1.18587	-1.08235	3.63347e-06	-0.0861419	-1.09346	1.77997e-16	0.367411	-1.0911
42887243	rs180888309	9.23149e-14	-1.98947	-1.78145e-10	1.76624e-06	-1.90094	-1.78145e-10	7.18334e-17	-1.63111	-1.78145e-10
42888260	rs73173053	8.80678e-14	-2.03657	-1.78145e-10	1.55897e-06	-2.02577	-1.78145e-10	5.23124e-17	-1.94822	-1.78145e-10
42889586	rs111852645	1.49607e-13	-1.50667	-1.78145e-10	2.38911e-06	-1.59887	-1.78145e-10	7.09803e-17	-1.64305	-1.78145e-10
42889890	rs76628112	2.61254e-13	-2.27418e-10	-0.949187	4.66565e-06	-2.27418e-10	-0.929566	1.45761e-16	-2.27418e-10	-0.923488
42890371	rs141420418	8.70327e-13	-2.27418e-10	0.25419	1.34045e-05	-2.27418e-10	0.125799	4.30405e-16	-2.27418e-10	0.159272
42890624	rs73173054	8.89076e-14	-2.02708	-1.78145e-10	1.54336e-06	-2.03583	-1.78145e-10	5.08137e-17	-1.97729	-1.78145e-10
42891001	rs139930656	9.42038e-14	-1.96922	-1.78145e-10	1.85632e-06	-1.8512	-1.78145e-10	7.44867e-17	-1.59483	-1.78145e-10
42891812	rs148491942	8.88821e-14	-2.02737	-1.78145e-10	1.53579e-06	-2.04075	-1.78145e-10	5.08987e-17	-1.97562	-1.78145e-10
42892333	rs715499	2.78868e-14	-2.03921	-1.14732	5.02102e-07	-2.01912	-1.13963	1.74382e-17	-1.90575	-1.14105
42892596	rs4429562	8.87084e-14	-0.870329	-1.15899	3.16412e-06	-0.155206	-1.16271	7.54089e-17	-0.416669	-1.16586
42894834	rs56087170	9.02972e-14	-2.01157	-1.78145e-10	1.54452e-06	-2.03508	-1.78145e-10	4.97677e-17	-1.99809	-1.78145e-10
42895012	rs56169883	9.00021e-14	-2.01485	-1.78145e-10	1.5358e-06	-2.04074	-1.78145e-10	5.08196e-17	-1.97717	-1.78145e-10
42895675	rs5758762	1.44321e-13	-0.36983	-1.17281	4.80615e-06	0.275853	-1.17575	1.22627e-16	0.080529	-1.17683
42895879	rs5758763	4.67396e-14	-1.48265	-1.18743	8.90984e-07	-1.39802	-1.1872	1.95966e-17	-1.74271	-1.18738
42895990	rs73173058	4.71683e-14	-1.47352	-1.18743	8.99755e-07	-1.38823	-1.1872	1.97281e-17	-1.73603	-1.18738
42896474	rs2413692	4.59374e-14	-1.5007	-1.1867	8.73727e-07	-1.4174	-1.18738	1.93458e-17	-1.75586	-1.18712
42897029	rs28432165	8.42783e-14	-0.915092	-1.16546	2.47946e-06	-0.391578	-1.17017	7.04218e-17	-0.479997	-1.17096
42897141	rs5758764	4.43099e-14	-1.53677	-1.1867	8.40475e-07	-1.4562	-1.18738	1.88487e-17	-1.78189	-1.18712
42897216	rs73888326	5.27569e-14	-1.36228	-1.1867	1.02383e-06	-1.25886	-1.18738	2.13295e-17	-1.65824	-1.18712
42899151	rs147364890	8.78193e-14	-2.0394	-1.78145e-10	1.5656e-06	-2.02152	-1.78145e-10	5.67204e-17	-1.86732	-1.78145e-10
42902064	rs4822141	8.7703e-14	-2.04072	-1.78145e-10	1.5544e-06	-2.0287	-1.78145e-10	5.54154e-17	-1.8906	-1.78145e-10
42902086	rs112228495	2.01886e-13	-1.20698	-1.78145e-10	5.15236e-06	-0.830337	-1.78145e-10	1.88875e-16	-0.664369	-1.78145e-10
42902171	rs113861675	1.33401e-13	-1.62132	-1.78145e-10	2.05184e-06	-1.75106	-1.78145e-10	7.10195e-17	-1.6425	-1.78145e-10
42902278	rs5758768	3.12114e-14	-1.92509	-1.14881	5.35098e-07	-1.95932	-1.13578	1.65958e-17	-1.972	-1.12431
42903095	rs550479474	3.30195e-13	-2.27418e-10	-0.714997	6.22178e-06	-2.27418e-10	-0.641737	1.87846e-16	-2.27418e-10	-0.669833
42903191	rs5758770	8.67707e-14	-0.886696	-1.16471	2.84351e-06	-0.252504	-1.17225	7.07698e-17	-0.477888	-1.16814
42903387	rs5751289	2.94823e-13	-2.27418e-10	-0.828303	4.72514e-06	-2.27418e-10	-0.916896	1.51353e-16	-2.27418e-10	-0.885842
42903452	rs147985834	2.50307e-13	-0.99199	-1.78145e-10	2.05897e-06	-1.74759	-1.78145e-10	1.11573e-16	-1.19077	-1.78145e-10
42903462	rs28464369	3.64293e-14	-1.76702	-1.15228	1.37095e-06	-0.99509	-1.1592	2.56861e-17	-1.504	-1.15551
42903579	rs2413693	3.66987e-14	-1.82407	-1.08787	5.98087e-07	-1.91786	-1.06595	1.83494e-17	-1.94385	-1.05201
42903672	rs56240930	1.7589e-12	1.02158	-0.0638095	3.19739e-05	0.928509	0.0666194	8.69278e-16	0.860425	0.00178174
42903852	rs5751290	3.52283e-14	-1.78477	-1.16806	6.10985e-07	-1.80391	-1.15857	1.75753e-17	-1.88912	-1.14984
42903889	rs5758772	3.41431e-14	-1.80752	-1.1766	5.91667e-07	-1.82578	-1.16883	1.70451e-17	-1.90651	-1.16308
42904276	rs55888787	8.85987e-14	-2.03056	-1.78145e-10	1.53619e-06	-2.04048	-1.78145e-10	5.15262e-17	-1.96337	-1.78145e-10
42904778	rs55736930	8.81579e-14	-2.03555	-1.78145e-10	1.5365e-06	-2.04029	-1.78145e-10	5.23144e-17	-1.94818	-1.78145e-10
42904780	rs5758773	3.67965e-14	-2.02741	-0.881862	7.10052e-07	-1.93581	-0.876402	2.40818e-17	-1.87874	-0.845263
42904939	rs114162817	9.04768e-14	-0.864139	-1.14545	2.97159e-06	-0.224452	-1.15624	7.38846e-17	-0.451656	-1.15129
42905165	rs55732408	8.81579e-14	-2.03555	-1.78145e-10	1.5365e-06	-2.04029	-1.78145e-10	5.23144e-17	-1.94818	-1.78145e-10
42905177	rs1056566	3.35914e-14	-1.82018	-1.18023	6.38273e-07	-1.74588	-1.1729	2.68432e-17	-1.45209	-1.16335
42905680	rs190454213	8.9627e-14	-2.01902	-1.78145e-10	1.94806e-06	-1.80296	-1.78145e-10	7.89331e-17	-1.53685	-1.78145e-10
42905681	rs7291176	3.32214e-14	-1.94533	-1.06615	6.4204e-07	-1.84689	-1.06601	1.80587e-17	-1.98533	-1.02649
42906056	rs113473487	8.87633e-14	-2.0287	-1.78145e-10	1.53618e-06	-2.04049	-1.78145e-10	5.12025e-17	-1.96967	-1.78145e-10
42906304	rs4820470	8.81579e-14	-2.03555	-1.78145e-10	1.5365e-06	-2.04029	-1.78145e-10	5.23144e-17	-1.94818	-1.78145e-10
42906429	rs4822143	8.81579e-14	-2.03555	-1.78145e-10	1.5365e-06	-2.04029	-1.78145e-10	5.23144e-17	-1.94818	-1.78145e-10
42906442	rs9611809	1.02521e-13	-1.88461	-1.78145e-10	2.40339e-06	-1.59291	-1.78145e-10	1.42285e-16	-0.947622	-1.78145e-10
42906679	rs56211179	8.80739e-14	-2.0365	-1.78145e-10	1.53703e-06	-2.03994	-1.78145e-10	5.25384e-17	-1.94391	-1.78145e-10
42906838	rs2003672	3.62566e-14	-1.9344	-0.989657	7.35211e-07	-1.78088	-0.996512	2.03674e-17	-1.93213	-0.959389
42906861	rs2281103	9.50273e-14	-0.820776	-1.13974	3.14482e-06	-0.170671	-1.15337	7.80561e-17	-0.401325	-1.1467
42906914	rs55803321	8.7747e-14	-2.04022	-1.78145e-10	1.54348e-06	-2.03575	-1.78145e-10	5.40321e-17	-1.91588	-1.78145e-10
42906923	rs73173063	8.7721e-14	-2.04052	-1.78145e-10	1.55412e-06	-2.02889	-1.78145e-10	5.55936e-17	-1.88739	-1.78145e-10
42906950	rs56076734	8.77716e-14	-2.03994	-1.78145e-10	1.54233e-06	-2.0365	-1.78145e-10	5.38256e-17	-1.91971	-1.78145e-10
42906953	rs2003673	1.01177e-13	-1.89781	-1.78145e-10	1.93395e-06	-1.81023	-1.78145e-10	6.42172e-17	-1.74319	-1.78145e-10
42906958	rs1064877	3.03662e-14	-1.9178	-1.18354	5.07976e-07	-1.96835	-1.17876	1.56638e-17	-1.98038	-1.17372
42907341	rs2281104	6.62203e-14	-1.16864	-1.15306	1.88368e-06	-0.672115	-1.16445	4.59516e-17	-0.918939	-1.15893
42907549	rs117727340	2.06888e-13	-2.27418e-10	-1.1825	3.63869e-06	-2.27418e-10	-1.17817	1.12717e-16	-2.27418e-10	-1.18057
42907619	rs12485160	8.80739e-14	-2.0365	-1.78145e-10	1.53703e-06	-2.03994	-1.78145e-10	5.25384e-17	-1.94391	-1.78145e-10
42907857	rs5758775	6.90086e-14	-1.13746	-1.14299	1.97588e-06	-0.63313	-1.15565	4.78675e-17	-0.883617	-1.1534
42907904	rs12628879	2.07764e-13	-2.27418e-10	-1.17828	3.67353e-06	-2.27418e-10	-1.16864	1.12836e-16	-2.27418e-10	-1.17952
42908186	rs144737997	8.92654e-14	-2.02306	-1.78145e-10	1.5468e-06	-2.0336	-1.78145e-10	4.9712e-17	-1.99921	-1.78145e-10
42908425	rs189416876	2.10984e-13	-2.27418e-10	-1.1629	3.70464e-06	-2.27418e-10	-1.16021	1.14308e-16	-2.27418e-10	-1.16656
42908743	rs8313	8.80739e-14	-2.0365	-1.78145e-10	1.53703e-06	-2.03994	-1.78145e-10	5.25384e-17	-1.94391	-1.78145e-10
42908870	rs9745	8.80739e-14	-2.0365	-1.78145e-10	1.53703e-06	-2.03994	-1.78145e-10	5.25384e-17	-1.94391	-1.78145e-10
42908897	rs13504	7.0415e-14	-2.01479	-0.245478	1.35702e-06	-2.02356	-0.140938	3.68416e-17	-2.02981	-0.269019
42908903	rs62239687	8.7832e-14	-2.03925	-1.78145e-10	1.63966e-06	-1.9753	-1.78145e-10	5.72607e-17	-1.85784	-1.78145e-10
42910510	rs4822145	8.8361e-14	-2.03325	-1.78145e-10	1.53586e-06	-2.0407	-1.78145e-10	5.18657e-17	-1.9568	-1.78145e-10
42910769	rs4822146	8.82875e-14	-2.03408	-1.78145e-10	1.53601e-06	-2.04061	-1.78145e-10	5.20159e-17	-1.95391	-1.78145e-10
42911517	rs73173065	8.87688e-14	-2.02864	-1.78145e-10	1.54162e-06	-2.03696	-1.78145e-10	5.02058e-17	-1.98932	-1.78145e-10
42911788	rs184214368	8.78151e-14	-2.03945	-1.78145e-10	1.8261e-06	-1.86761	-1.78145e-10	4.85853e-17	-2.02213	-1.78145e-10
42911980	rs55762648	2.8974e-13	-1.97849	1.1328	3.7979e-06	-2.04052	0.905176	1.54833e-16	-1.85227	0.989165
42912029	rs3201001	4.55483e-14	-1.67744	-1.01847	1.0087e-06	-1.45466	-1.00647	2.17854e-17	-1.83882	-0.985392
42912097	rs11553441	8.82875e-14	-2.03408	-1.78145e-10	1.53601e-06	-2.04061	-1.78145e-10	5.20159e-17	-1.95391	-1.78145e-10
42912106	rs1812240	7.34618e-14	-1.07414	-1.14377	2.15448e-06	-0.554353	-1.14789	5.18353e-17	-0.812092	-1.14529
42912136	rs8139383	2.26401e-13	-1.09237	-1.78145e-10	1.34729e-05	0.130886	-1.78145e-10	8.69079e-16	0.861978	-1.78145e-10
42912377	rs117268004	8.77514e-14	-2.04017	-1.78145e-10	1.73281e-06	-1.92005	-1.78145e-10	7.13124e-17	-1.63838	-1.78145e-10
42912501	rs5751292	2.77585e-14	-2.02554	-1.1656	4.80252e-07	-2.03133	-1.17191	1.83128e-17	-1.8304	-1.16745
42912722	rs5751293	3.89779e-14	-1.83577	-1.01592	8.46539e-07	-1.61951	-1.01688	2.00895e-17	-1.92128	-0.983975
42912798	rs8140087	3.58081e-14	-1.89988	-1.03662	7.97482e-07	-1.6676	-1.02849	2.07428e-17	-1.86665	-1.00661
42912904	rs5758780	3.31239e-14	-1.82784	-1.18659	5.33737e-07	-1.9141	-1.18354	1.60183e-17	-1.9517	-1.18003
42913152	rs78433467	7.59333e-14	-1.0781	-1.10673	2.2081e-06	-0.55926	-1.1184	5.33126e-17	-0.816553	-1.11273
42913651	rs3985936	3.31764e-14	-1.82571	-1.18714	5.42868e-07	-1.8958	-1.18488	1.58034e-17	-1.9633	-1.18193
42913734	rs8137466	3.31902e-14	-1.82571	-1.18672	5.43436e-07	-1.8958	-1.18383	1.58271e-17	-1.9633	-1.18043
42913786	rs150633004	1.10231e-13	-1.8121	-1.78145e-10	1.65246e-06	-1.96753	-1.78145e-10	5.52025e-17	-1.89445	-1.78145e-10
42914033	rs146723886	4.72385e-13	-0.356884	-1.78145e-10	4.65388e-06	-0.93209	-1.78145e-10	1.19443e-16	-1.12261	-1.78145e-10
42915634	rs550486645	1.26037e-13	-1.67811	-1.78145e-10	2.31618e-06	-1.62988	-1.78145e-10	7.57401e-17	-1.57815	-1.78145e-10
42915843	rs141049505	1.17269e-13	-1.75021	-1.78145e-10	2.37299e-06	-1.60564	-1.78145e-10	8.71416e-17	-1.43792	-1.78145e-10
42916215	rs5758781	3.18329e-14	-1.86923	-1.18495	5.15128e-07	-1.95311	-1.18003	1.53502e-17	-1.99881	-1.17552
42916391	rs5751295	9.61145e-14	-0.836778	-1.11236	2.86363e-06	-0.294596	-1.12311	6.16075e-17	-0.669004	-1.11567
42916678	rs62239689	9.38972e-14	-1.97248	-1.78145e-10	1.55754e-06	-2.02669	-1.78145e-10	6.78319e-17	-1.68842	-1.78145e-10
42917154	rs7287384	4.42875e-14	-1.89169	-0.832289	9.42256e-07	-1.69184	-0.837429	2.45666e-17	-1.92071	-0.783361
42917557	rs138160110	9.21335e-14	-1.99144	-1.78145e-10	2.2067e-06	-1.67829	-1.78145e-10	5.29124e-17	-1.93682	-1.78145e-10
42917813	rs6002781	9.43606e-14	-1.96756	-1.78145e-10	1.63619e-06	-1.97742	-1.78145e-10	4.83484e-17	-2.02702	-1.78145e-10
42918375	rs4822148	1.40421e-13	-1.57004	-1.78145e-10	1.76187e-06	-1.90342	-1.78145e-10	6.09225e-17	-1.79585	-1.78145e-10
42918728	rs117701988	2.06048e-13	-2.27418e-10	-1.18657	3.61747e-06	-2.27418e-10	-1.18402	1.12077e-16	-2.27418e-10	-1.18627
42918859	rs5751296	5.73415e-14	-1.59724	-0.868413	1.09364e-06	-1.51486	-0.865422	2.47269e-17	-1.8703	-0.827265
42919010	rs6002782	9.91136e-14	-1.91841	-1.78145e-10	1.72544e-06	-1.92431	-1.78145e-10	4.84318e-17	-2.0253	-1.78145e-10
42919093	rs145458554	2.11576e-13	-2.27418e-10	-1.16009	3.7422e-06	-2.27418e-10	-1.15012	1.17943e-16	-2.27418e-10	-1.13525
42919125	rs5751297	8.83559e-14	-2.03331	-1.78145e-10	1.55488e-06	-2.0284	-1.78145e-10	5.08138e-17	-1.97729	-1.78145e-10
42919188	rs113616686	3.25749e-13	-0.728551	-1.78145e-10	2.26887e-05	0.652075	-1.78145e-10	2.24017e-15	1.80885	-1.78145e-10
42919254	rs6002783	1.00773e-13	-1.90181	-1.78145e-10	1.79238e-06	-1.88625	-1.78145e-10	4.82346e-17	-2.02938	-1.78145e-10
42919674	rs4822149	9.21935e-14	-1.99079	-1.78145e-10	1.65442e-06	-1.96634	-1.78145e-10	5.06046e-17	-1.98141	-1.78145e-10
42919800	rs148155476	3.8112e-13	-0.571564	-1.78145e-10	2.53002e-06	-1.54156	-1.78145e-10	1.11457e-16	-1.19182	-1.78145e-10
42919939	rs4822150	9.19661e-14	-1.99326	-1.78145e-10	1.64944e-06	-1.96936	-1.78145e-10	5.07443e-17	-1.97866	-1.78145e-10
42919991	rs7290093	7.55099e-14	-1.39617	-0.794246	3.14615e-06	-0.52728	-0.796332	5.69635e-17	-1.11289	-0.750156
42920003	rs4822151	8.77077e-14	-2.04067	-1.78145e-10	1.99715e-06	-1.77807	-1.78145e-10	5.16264e-17	-1.96142	-1.78145e-10
42920541	rs113437783	8.86779e-14	-2.02967	-1.78145e-10	1.56306e-06	-2.02314	-1.78145e-10	5.28485e-17	-1.93803	-1.78145e-10
42920767	rs4822152	9.18862e-14	-1.99413	-1.78145e-10	1.67246e-06	-1.9555	-1.78145e-10	5.00098e-17	-1.99324	-1.78145e-10
42920944	rs4820472	9.0504e-14	-2.00928	-1.78145e-10	1.61406e-06	-1.99104	-1.78145e-10	5.07933e-17	-1.97769	-1.78145e-10
42922162	rs5758784	6.70119e-14	-1.26189	-1.04792	1.77215e-06	-0.82942	-1.06818	5.08722e-17	-0.914038	-1.0621
42922420	rs5996182	9.20634e-14	-1.9922	-1.78145e-10	1.66831e-06	-1.95798	-1.78145e-10	5.07506e-17	-1.97853	-1.78145e-10
42922463	rs6002784	9.1622e-14	-1.99701	-1.78145e-10	1.65781e-06	-1.9643	-1.78145e-10	5.10411e-17	-1.97282	-1.78145e-10
42922465	rs6002785	9.1622e-14	-1.99701	-1.78145e-10	1.65781e-06	-1.9643	-1.78145e-10	5.10411e-17	-1.97282	-1.78145e-10
42923339	rs12158774	9.43668e-14	-1.96749	-1.78145e-10	1.72168e-06	-1.92649	-1.78145e-10	4.96178e-17	-2.00111	-1.78145e-10
42923540	rs61435054	9.30222e-14	-1.98184	-1.78145e-10	1.69077e-06	-1.94461	-1.78145e-10	5.02124e-17	-1.98919	-1.78145e-10
42923546	rs57666870	9.30222e-14	-1.98184	-1.78145e-10	1.69077e-06	-1.94461	-1.78145e-10	5.02124e-17	-1.98919	-1.78145e-10
42924478	rs12160166	8.80802e-14	-2.03643	-1.78145e-10	1.59297e-06	-2.00419	-1.78145e-10	5.18014e-17	-1.95804	-1.78145e-10
42924632	rs16986101	9.18396e-14	-1.99464	-1.78145e-10	1.663e-06	-1.96117	-1.78145e-10	5.0894e-17	-1.97571	-1.78145e-10
42924732	rs58618659	9.18396e-14	-1.99464	-1.78145e-10	1.663e-06	-1.96117	-1.78145e-10	5.0894e-17	-1.97571	-1.78145e-10
42925030	rs150569591	8.77007e-14	-2.04075	-1.78145e-10	1.59742e-06	-2.0014	-1.78145e-10	5.66765e-17	-1.8681	-1.78145e-10
42925131	rs2413698	8.24017e-14	-1.36326	-0.739808	2.68759e-06	-0.749806	-0.73134	4.81465e-17	-1.32787	-0.703339
42926054	rs141026901	1.00027e-13	-1.90924	-1.78145e-10	1.7799e-06	-1.89323	-1.78145e-10	4.91134e-17	-2.01132	-1.78145e-10
42926188	rs9623617	2.68943e-14	-2.03957	-1.1832	4.8626e-07	-2.01345	-1.17736	1.52207e-17	-2.00919	-1.17361
42926311	rs113392488	2.10781e-13	-1.16386	-1.78145e-10	8.06178e-06	-0.382658	-1.78145e-10	1.50719e-15	1.41255	-1.78145e-10
42926426	rs5758785	5.96644e-14	-1.3434	-1.08254	1.54591e-06	-0.931634	-1.10254	4.4611e-17	-1.01254	-1.09494
42926665	rs5758786	5.55938e-13	-2.27418e-10	-0.194022	9.16163e-06	-2.27418e-10	-0.254769	3.0818e-16	-2.27418e-10	-0.174771
42926858	rs6002787	9.39708e-14	-1.97169	-1.78145e-10	1.73488e-06	-1.91885	-1.78145e-10	5.06858e-17	-1.97981	-1.78145e-10
42927445	rs5996185	9.55626e-14	-1.9549	-1.78145e-10	1.55112e-06	-2.03081	-1.78145e-10	4.77024e-17	-2.04047	-1.78145e-10
42927816	rs5751299	8.36518e-14	-1.10077	-0.987246	2.29262e-06	-0.626825	-1.01327	5.1184e-17	-0.962652	-1.00738
42928108	rs12160355	9.17083e-14	-1.99607	-1.78145e-10	1.65987e-06	-1.96305	-1.78145e-10	5.09818e-17	-1.97399	-1.78145e-10
42928156	rs144482330	2.22852e-13	-2.27418e-10	-1.10817	3.94032e-06	-2.27418e-10	-1.09853	1.2206e-16	-2.27418e-10	-1.10094
42928478	rs6002788	9.14961e-14	-1.99838	-1.78145e-10	1.65479e-06	-1.96612	-1.78145e-10	5.11299e-17	-1.97109	-1.78145e-10
42928487	rs116938064	2.51603e-13	-2.27418e-10	-0.986825	4.53674e-06	-2.27418e-10	-0.957584	1.44507e-16	-2.27418e-10	-0.932131
42928654	rs73173074	9.21511e-14	-1.99125	-1.78145e-10	1.67038e-06	-1.95674	-1.78145e-10	5.06964e-17	-1.9796	-1.78145e-10
42928853	rs55756635	9.17083e-14	-1.99607	-1.78145e-10	1.65987e-06	-1.96305	-1.78145e-10	5.09818e-17	-1.97399	-1.78145e-10
42928924	rs56306647	8.93998e-14	-2.02156	-1.78145e-10	1.59015e-06	-2.00596	-1.78145e-10	4.8716e-17	-2.01945	-1.78145e-10
42929931	rs5758789	4.84824e-14	-1.6246	-1.00888	1.19043e-06	-1.25344	-1.04204	3.19155e-17	-1.40957	-1.0328
42930843	rs55932229	9.15897e-14	-1.99736	-1.78145e-10	1.60357e-06	-1.99756	-1.78145e-10	4.77922e-17	-2.03859	-1.78145e-10
42931889	rs12160044	9.14026e-14	-1.9994	-1.78145e-10	1.63697e-06	-1.97694	-1.78145e-10	5.11255e-17	-1.97117	-1.78145e-10
42932013	rs4822159	7.45806e-14	-1.43552	-0.767281	2.32273e-06	-0.8495	-0.77755	4.9279e-17	-1.29036	-0.7176
42932133	rs12160782	9.14961e-14	-1.99838	-1.78145e-10	1.65479e-06	-1.96612	-1.78145e-10	5.11299e-17	-1.97109	-1.78145e-10
42932317	rs4822160	9.19266e-14	-1.99369	-1.78145e-10	1.66506e-06	-1.95993	-1.78145e-10	5.08374e-17	-1.97682	-1.78145e-10
42932388	rs1543371	9.129e-14	-2.00064	-1.78145e-10	1.64983e-06	-1.96912	-1.78145e-10	5.12816e-17	-1.96812	-1.78145e-10
42933078	rs6002790	9.109e-14	-2.00283	-1.78145e-10	1.64498e-06	-1.97206	-1.78145e-10	5.14369e-17	-1.9651	-1.78145e-10
42933371	rs2038186	6.04103e-14	-1.35375	-1.05977	1.51604e-06	-0.968254	-1.08544	4.10063e-17	-1.11684	-1.07489
42933492	rs2038187	4.0843e-14	-1.71189	-1.09305	9.63294e-07	-1.39417	-1.11302	2.89793e-17	-1.4326	-1.10627
42933626	rs4822161	2.68592e-14	-2.04028	-1.18379	4.97141e-07	-1.99301	-1.17566	1.54843e-17	-1.99395	-1.17168
42933774	rs5996188	9.129e-14	-2.00064	-1.78145e-10	1.64983e-06	-1.96912	-1.78145e-10	5.12816e-17	-1.96812	-1.78145e-10
42933898	rs189633416	8.98348e-14	-2.01671	-1.78145e-10	2.07514e-06	-1.73977	-1.78145e-10	5.41072e-17	-1.91449	-1.78145e-10
42933912	rs5996190	9.14961e-14	-1.99838	-1.78145e-10	1.65479e-06	-1.96612	-1.78145e-10	5.11299e-17	-1.97109	-1.78145e-10
42934425	rs6002791	3.63824e-14	-1.74371	-1.17688	7.62459e-07	-1.57393	-1.16707	1.66636e-17	-1.94062	-1.15161
42935248	rs147681501	2.44926e-13	-2.27418e-10	-1.01372	4.40336e-06	-2.27418e-10	-0.987424	1.31876e-16	-2.27418e-10	-1.02359
42935436	rs743885	3.43401e-14	-1.88091	-1.09746	7.55225e-07	-1.6355	-1.11504	3.46406e-17	-1.24643	-1.114
42935501	rs183449354	2.57727e-13	-2.27418e-10	-0.962779	4.39379e-06	-2.27418e-10	-0.9896	1.36187e-16	-2.27418e-10	-0.99143
42935699	rs136966	5.66564e-14	-1.55594	-0.921738	1.3118e-06	-1.26464	-0.933752	3.61294e-17	-1.45698	-0.861366
42935785	rs138618769	2.06499e-13	-2.27418e-10	-1.18439	3.62937e-06	-2.27418e-10	-1.18073	1.12494e-16	-2.27418e-10	-1.18256
42936553	rs11913309	9.17124e-14	-1.99602	-1.78145e-10	1.62093e-06	-1.98679	-1.78145e-10	5.19239e-17	-1.95568	-1.78145e-10
42936675	rs136974	9.57896e-14	-1.20196	-0.750563	3.28078e-06	-0.527345	-0.754367	5.6708e-17	-1.15984	-0.707703
42937097	rs140869342	8.80995e-14	-2.03621	-1.78145e-10	1.53588e-06	-2.04069	-1.78145e-10	4.82237e-17	-2.02961	-1.78145e-10
42937745	rs136975	9.30244e-14	-1.29473	-0.687087	3.2996e-06	-0.589824	-0.686167	5.48389e-17	-1.26275	-0.638301
42937933	rs138516945	9.3348e-14	-1.97834	-1.78145e-10	2.02628e-06	-1.76359	-1.78145e-10	9.72588e-17	-1.32808	-1.78145e-10
42938157	rs11090109	3.1647e-14	-1.94088	-1.11916	6.27872e-07	-1.81206	-1.12316	1.61317e-17	-2.03536	-1.08931
42938163	rs5758794	4.96481e-14	-1.56099	-1.04873	1.20449e-06	-1.21064	-1.0731	3.96065e-17	-1.16563	-1.06083
42938326	rs62239712	9.04277e-14	-2.01013	-1.78145e-10	1.53599e-06	-2.04061	-1.78145e-10	5.75328e-17	-1.8531	-1.78145e-10
42938430	rs12483992	8.87995e-14	-2.0283	-1.78145e-10	1.58519e-06	-2.00909	-1.78145e-10	5.29102e-17	-1.93686	-1.78145e-10
42938749	rs5758796	4.28406e-14	-1.71477	-1.04242	1.17664e-06	-1.23536	-1.07177	3.88701e-17	-1.18349	-1.06174
42938945	rs12484049	8.77283e-14	-2.04043	-1.78145e-10	1.54934e-06	-2.03197	-1.78145e-10	5.6237e-17	-1.87588	-1.78145e-10
42939537	rs71329143	2.92817e-14	-1.97691	-1.1608	6.894e-07	-1.70634	-1.13539	1.63167e-17	-1.95721	-1.15606
42939624	rs5751301	3.09854e-14	-1.95681	-1.12435	5.8209e-07	-1.86792	-1.143	1.82078e-17	-1.86593	-1.13768
42939639	rs5751302	3.0524e-14	-1.96731	-1.12885	6.18086e-07	-1.80415	-1.14677	1.86806e-17	-1.8363	-1.14167
42939708	rs5758798	3.1045e-14	-1.94892	-1.13032	5.85746e-07	-1.85667	-1.14799	1.83179e-17	-1.85462	-1.14296
42939791	rs5758799	4.7452e-13	-2.27418e-10	-0.352375	8.1241e-06	-2.27418e-10	-0.374958	2.46529e-16	-2.27418e-10	-0.397976
42939927	rs141478056	8.98499e-14	-2.01654	-1.78145e-10	1.58342e-06	-2.01021	-1.78145e-10	5.06217e-17	-1.98108	-1.78145e-10
42940153	rs57061188	9.05596e-14	-2.00867	-1.78145e-10	1.63415e-06	-1.97867	-1.78145e-10	4.99789e-17	-1.99386	-1.78145e-10
42940318	rs136976	3.53927e-14	-2.01309	-0.93508	5.90246e-07	-2.03415	-0.962853	1.80552e-17	-2.03576	-0.976263
42940852	rs4822167	3.87996e-14	-1.96651	-0.889761	6.36835e-07	-2.00519	-0.915848	2.3403e-17	-1.88423	-0.868361
42941390	rs136978	1.62074e-13	-0.560511	-0.866115	6.54557e-06	0.269585	-0.860588	1.11451e-16	-0.32093	-0.870944
42941418	rs136979	5.35817e-14	-1.87928	-0.654191	1.08692e-06	-1.739	-0.647446	2.63846e-17	-1.92629	-0.70638
42941490	rs73173077	3.2808e-14	-1.97268	-1.05132	5.40675e-07	-2.0221	-1.06263	2.02576e-17	-1.85788	-1.03904
42941519	rs117060806	9.48091e-14	-1.96281	-1.78145e-10	1.54145e-06	-2.03707	-1.78145e-10	5.84471e-17	-1.83733	-1.78145e-10
42943481	rs136980	1.29432e-13	-0.825562	-0.82596	5.4788e-06	0.0629484	-0.831854	1.12571e-16	-0.361924	-0.819948
42943943	rs57266079	8.52392e-14	-1.45788	-0.611339	1.68598e-06	-1.31253	-0.634919	8.35806e-17	-0.807753	-0.671891
42944621	rs136983	6.58859e-14	-2.00438	-0.322379	1.20042e-06	-1.90018	-0.386949	3.80676e-17	-1.912	-0.354091
42944625	rs12167547	8.78564e-14	-2.03897	-1.78145e-10	1.54174e-06	-2.03688	-1.78145e-10	5.09195e-17	-1.97521	-1.78145e-10
42944640	rs74188227	2.0664e-13	-2.27418e-10	-1.1837	3.62009e-06	-2.27418e-10	-1.18329	1.12012e-16	-2.27418e-10	-1.18685
42944755	rs118004820	2.06892e-13	-2.27418e-10	-1.18248	3.63094e-06	-2.27418e-10	-1.1803	1.13608e-16	-2.27418e-10	-1.1727
42945690	rs73173079	3.8291e-14	-1.94433	-0.92513	6.1213e-07	-2.02243	-0.938173	2.45862e-17	-1.79545	-0.907817
42945888	rs136986	4.62974e-14	-1.99852	-0.681072	9.20294e-07	-1.85616	-0.696699	2.46896e-17	-1.98937	-0.709702
42946036	rs136987	4.51326e-14	-2.00683	-0.698242	9.03234e-07	-1.85301	-0.718555	2.43319e-17	-1.98503	-0.728641
42946371	rs136988	1.19245e-13	-1.18483	-0.548669	4.66992e-06	-0.356984	-0.571665	1.04066e-16	-0.723994	-0.536439
42946864	rs116965504	4.2607e-13	-2.27418e-10	-0.460076	7.36195e-06	-2.27418e-10	-0.473468	2.18513e-16	-2.27418e-10	-0.518612
42946880	rs136989	2.03892e-13	-1.17657	-0.0205143	7.40141e-06	-0.374987	-0.093134	1.69977e-16	-0.717214	-0.0525794
42946974	rs117237833	1.01268e-13	-1.8969	-1.78145e-10	1.69233e-06	-1.94368	-1.78145e-10	5.20963e-17	-1.95236	-1.78145e-10
42948172	rs3939039	7.32745e-14	-1.4569	-0.763563	1.67331e-06	-1.16323	-0.791757	7.76769e-17	-0.733824	-0.819074
42948236	rs136991	4.59989e-14	-1.99668	-0.689385	9.21363e-07	-1.83002	-0.721678	2.45936e-17	-1.9722	-0.730776
42948885	rs136992	4.45913e-14	-1.99154	-0.725602	9.51788e-07	-1.76662	-0.752587	2.42563e-17	-1.94791	-0.768867
42948995	rs147786044	1.05259e-13	-1.85825	-1.78145e-10	1.84401e-06	-1.85785	-1.78145e-10	4.76974e-17	-2.04058	-1.78145e-10
42949187	rs13433651	7.67688e-14	-1.4178	-0.756075	1.43142e-06	-1.3317	-0.779421	7.43775e-17	-0.784147	-0.812154
42949368	rs149015834	2.64653e-13	-2.27418e-10	-0.936261	4.8166e-06	-2.27418e-10	-0.897725	1.42956e-16	-2.27418e-10	-0.942918
42949449	rs41277497	3.73359e-14	-1.93776	-0.956959	6.34573e-07	-1.95401	-0.970584	2.53555e-17	-1.73143	-0.941028
42949543	rs56294912	4.05255e-14	-1.91312	-0.899629	6.74978e-07	-1.94128	-0.921585	2.81687e-17	-1.68191	-0.885339
42949644	rs374790543	2.81171e-13	-2.27418e-10	-0.875715	4.49016e-06	-2.27418e-10	-0.967903	1.45088e-16	-2.27418e-10	-0.928112
42949748	rs3213548	4.21168e-14	-2.03772	-0.736509	7.36989e-07	-2.01376	-0.761213	2.19043e-17	-2.0398	-0.778974
42950055	rs145060540	5.40964e-13	-2.27418e-10	-0.221326	9.86976e-06	-2.27418e-10	-0.180317	2.59897e-16	-2.27418e-10	-0.345171
42950361	rs5751306	3.96745e-14	-2.03975	-0.794218	7.17504e-07	-1.98412	-0.817646	2.07627e-17	-2.04055	-0.831749
42955397	rs2859031	4.66463e-14	-2.00515	-0.666937	7.70752e-07	-2.02484	-0.705341	2.57627e-17	-1.93026	-0.726266
42955484	rs145027073	3.09543e-13	-2.27418e-10	-0.779581	5.69133e-06	-2.27418e-10	-0.730849	1.82567e-16	-2.27418e-10	-0.69834
42955513	rs117386487	2.50804e-13	-0.990005	-1.78145e-10	2.21082e-06	-1.67643	-1.78145e-10	1.19815e-16	-1.1195	-1.78145e-10
42955655	rs13058560	8.63929e-14	-1.85608	-0.199689	1.23593e-06	-2.03517	-0.222805	5.23581e-17	-1.76829	-0.179063
42955753	rs137025	4.88936e-14	-2.0221	-0.602933	8.15843e-07	-2.02922	-0.64411	2.73946e-17	-1.93153	-0.663583
42955974	rs137026	9.66985e-14	-1.93288	-0.0102	1.49352e-06	-1.97922	-0.089441	4.56224e-17	-2.02019	-0.0648662
42956084	rs150170009	2.2261e-13	-2.27418e-10	-1.10926	3.91769e-06	-2.27418e-10	-1.10429	1.16201e-16	-2.27418e-10	-1.15013
42956114	rs7288003	1.38586e-13	-1.58319	-1.78145e-10	2.50096e-06	-1.55312	-1.78145e-10	5.99185e-17	-1.81247	-1.78145e-10
42956413	rs13054167	6.37193e-13	-0.0576062	-1.78145e-10	1.61142e-05	0.309911	-1.78145e-10	4.76069e-16	0.260108	-1.78145e-10
42957288	rs8135177	1.71343e-13	-1.37668	0.00566655	3.01761e-06	-1.3245	-0.0408301	1.47951e-16	-0.83935	-0.0692253
42957790	rs3788593	1.65671e-13	-1.37377	-0.0309035	2.97505e-06	-1.32148	-0.0580543	1.43902e-16	-0.835441	-0.100881
42958054	rs55821000	3.8216e-14	-1.99777	-0.873653	6.60179e-07	-1.99647	-0.888569	2.69873e-17	-1.77327	-0.836824
42958685	rs137027	3.29529e-14	-1.83341	-1.18619	4.74928e-07	-2.02787	-1.18652	1.59193e-17	-1.95529	-1.18264
42958687	rs137028	5.44381e-14	-1.52416	-0.993451	1.27229e-06	-1.26105	-0.967922	4.5107e-17	-1.10911	-0.987306
42959141	rs137029	5.26991e-14	-1.77194	-0.778143	1.12361e-06	-1.6107	-0.742553	3.04117e-17	-1.72443	-0.766193
42959270	rs137030	5.36855e-14	-1.77194	-0.759597	1.1388e-06	-1.6107	-0.72912	3.09053e-17	-1.72443	-0.750094
42959360	rs6002795	1.55324e-13	-1.38267	-0.0865	2.79013e-06	-1.33072	-0.112986	1.34733e-16	-0.847411	-0.154748
42959624	rs117885227	9.94427e-14	-1.9151	-1.78145e-10	2.83816e-06	-1.42664	-1.78145e-10	1.25729e-16	-1.07133	-1.78145e-10
42960137	rs60565735	1.34608e-13	-1.41315	-0.199163	2.54266e-06	-1.36239	-0.174193	1.20251e-16	-0.88858	-0.227295
42960357	rs12628267	1.45966e-13	-1.37743	-0.153874	2.60913e-06	-1.32528	-0.185493	1.27124e-16	-0.840367	-0.219927
42961214	rs151030156	2.46083e-13	-2.27418e-10	-1.00901	4.25401e-06	-2.27418e-10	-1.02193	1.27263e-16	-2.27418e-10	-1.0592
42961277	rs137033	5.61787e-14	-1.96787	-0.518271	8.80704e-07	-2.01143	-0.585392	2.72051e-17	-2.04001	-0.562044
42961298	rs137034	5.55477e-14	-1.77194	-0.725498	1.17968e-06	-1.6107	-0.69385	3.19891e-17	-1.72443	-0.715625
42961488	rs138231779	8.97546e-14	-2.0176	-1.78145e-10	1.77758e-06	-1.89454	-1.78145e-10	8.79837e-17	-1.4283	-1.78145e-10
42961637	rs137036	5.57233e-14	-1.76198	-0.732304	1.18624e-06	-1.59812	-0.700885	3.21148e-17	-1.71364	-0.722503
42961860	rs137037	5.49039e-14	-2.01652	-0.492578	8.9593e-07	-2.0245	-0.555186	2.7964e-17	-2.04013	-0.534406
42961886	rs77221604	1.47645e-13	-1.41948	-0.100384	2.63216e-06	-1.36898	-0.133009	1.26125e-16	-0.897171	-0.171014
42962218	rs9623626	1.68491e-13	-1.30449	-0.0833032	3.03546e-06	-1.2496	-0.109828	1.5004e-16	-0.7429	-0.151652
42962609	rs137040	5.61195e-14	-1.76198	-0.725218	1.19496e-06	-1.59812	-0.69356	3.23455e-17	-1.71364	-0.715343
42963393	rs2859034	5.74278e-14	-1.75636	-0.70779	1.22531e-06	-1.59105	-0.675551	3.31211e-17	-1.70755	-0.697731
42963699	rs117089799	3.47547e-14	-2.0351	-0.93126	5.99861e-07	-2.03931	-0.941535	2.19017e-17	-1.92519	-0.893702
42964159	rs13058683	6.10756e-14	-1.82286	-0.579709	1.29622e-06	-1.69178	-0.51856	2.86163e-17	-2.01489	-0.536583
42964197	rs113075115	1.257e-13	-1.68078	-1.78145e-10	2.42729e-06	-1.58302	-1.78145e-10	6.65393e-17	-1.70766	-1.78145e-10
42964275	rs60809407	2.12302e-13	-1.16677	0.0100997	4.59456e-06	-0.929604	-0.0153158	2.2196e-16	-0.432305	-0.0706525
42964304	rs139696344	2.35318e-13	-1.05374	-1.78145e-10	6.08409e-06	-0.664115	-1.78145e-10	2.03213e-16	-0.591202	-1.78145e-10
42964311	rs149782738	1.32331e-13	-1.62937	-1.78145e-10	2.86192e-06	-1.4183	-1.78145e-10	1.20087e-16	-1.11724	-1.78145e-10
42965152	rs916323	3.47511e-14	-2.02384	-0.942631	6.48604e-07	-1.95297	-0.949756	2.00941e-17	-1.99918	-0.905853
42965667	rs137043	9.18098e-14	-1.99496	-1.78145e-10	1.79533e-06	-1.88461	-1.78145e-10	4.77471e-17	-2.03954	-1.78145e-10
42965701	rs76198090	3.60438e-14	-2.03152	-0.898419	6.41252e-07	-2.00796	-0.906166	2.07719e-17	-2.01329	-0.858569
42965918	rs137044	1.04344e-13	-1.86699	-1.78145e-10	1.7407e-06	-1.91551	-1.78145e-10	4.86096e-17	-2.02164	-1.78145e-10
42966083	rs78255042	8.81622e-14	-2.0355	-1.78145e-10	1.71399e-06	-1.93097	-1.78145e-10	5.62971e-17	-1.87481	-1.78145e-10
42966103	rs12484552	3.51045e-14	-2.01923	-0.937121	6.58783e-07	-1.94283	-0.944327	2.00819e-17	-2.00569	-0.899946
42966354	rs2018875	1.01794e-13	-1.24471	-0.647022	2.17486e-06	-0.992143	-0.700685	1.20914e-16	-0.381605	-0.728771
42966920	rs137045	1.4883e-13	-1.51187	-1.78145e-10	3.69388e-06	-1.16312	-1.78145e-10	1.04527e-16	-1.25601	-1.78145e-10
42967235	rs137046	6.52942e-14	-1.99029	-0.345485	1.07368e-06	-1.98058	-0.418128	3.15379e-17	-2.03642	-0.41784
42967270	rs147107302	2.16056e-13	-1.13914	-1.78145e-10	1.90504e-06	-1.82529	-1.78145e-10	9.4282e-17	-1.35917	-1.78145e-10
42968192	rs191420044	8.77032e-14	-2.04072	-1.78145e-10	1.63769e-06	-1.9765	-1.78145e-10	5.31581e-17	-1.93218	-1.78145e-10
42968222	rs137049	1.35775e-13	-1.60368	-1.78145e-10	3.27772e-06	-1.28264	-1.78145e-10	9.33781e-17	-1.3688	-1.78145e-10
42968670	rs9623629	2.41528e-13	-2.27418e-10	-1.0277	3.86021e-06	-2.27418e-10	-1.11907	1.26826e-16	-2.27418e-10	-1.06264
42969109	rs137050	6.4779e-14	-1.61272	-0.730977	1.22349e-06	-1.55927	-0.708815	2.94292e-17	-1.82203	-0.701434
42969130	rs137051	6.49741e-14	-1.98689	-0.353805	1.05368e-06	-1.97686	-0.440641	3.12985e-17	-2.03539	-0.426496
42969319	rs142056565	8.78641e-14	-2.03889	-1.78145e-10	1.54203e-06	-2.03669	-1.78145e-10	6.78126e-17	-1.68871	-1.78145e-10
42969466	rs2007185	3.89947e-14	-2.03485	-0.816401	6.73923e-07	-2.03572	-0.828716	2.19188e-17	-1.98545	-0.832663
42969854	rs137053	6.7065e-14	-1.99483	-0.314183	1.11799e-06	-1.98611	-0.372157	3.19152e-17	-2.03861	-0.403763
42969911	rs183456205	5.88288e-13	-2.27418e-10	-0.137462	9.97489e-06	-2.27418e-10	-0.169721	3.08651e-16	-2.27418e-10	-0.173244
42970032	rs137055	7.34751e-14	-1.40419	-0.813545	1.45436e-06	-1.25569	-0.839533	1.4826e-16	-0.0302339	-0.876251
42970263	rs9590	6.4527e-14	-1.97371	-0.37388	1.09965e-06	-1.96623	-0.408578	3.12828e-17	-2.03541	-0.426981
42970403	rs60999122	3.20917e-13	-1.12103	0.377539	5.97083e-06	-1.0598	0.376892	2.71195e-16	-0.502664	0.200047
42970680	rs137058	3.86474e-14	-2.03958	-0.820622	7.43428e-07	-1.98989	-0.776383	3.45022e-17	-1.55513	-0.809298
42970705	rs73173081	8.85189e-14	-2.03146	-1.78145e-10	1.68586e-06	-1.94752	-1.78145e-10	4.83304e-17	-2.0274	-1.78145e-10
42970735	rs118147341	2.57842e-13	-2.27418e-10	-0.962331	4.06997e-06	-2.27418e-10	-1.06616	1.35479e-16	-2.27418e-10	-0.996641
42970736	rs137059	6.45623e-14	-1.66273	-0.684316	1.40841e-06	-1.50479	-0.622537	3.79169e-17	-1.60813	-0.661928
42970755	rs150347890	2.27434e-13	-2.27418e-10	-1.08782	4.01402e-06	-2.27418e-10	-1.08	1.18527e-16	-2.27418e-10	-1.13031
42971282	rs377696219	2.5558e-13	-2.27418e-10	-0.971144	4.16499e-06	-2.27418e-10	-1.04308	1.34488e-16	-2.27418e-10	-1.00398
42971630	rs72487664	1.68257e-13	-1.75693	0.367743	3.09629e-06	-1.72247	0.382885	1.15041e-16	-1.37827	0.218107
42971673	rs76140054	6.70446e-14	-1.99359	-0.315733	1.12342e-06	-1.98418	-0.369238	3.2652e-17	-2.03735	-0.3822
42971987	rs137064	5.00825e-14	-2.01945	-0.581556	8.45056e-07	-2.03485	-0.603295	2.58417e-17	-1.95517	-0.69829
42971999	rs3752504	2.09753e-13	-2.27418e-10	-1.16875	3.6247e-06	-2.27418e-10	-1.18202	1.12904e-16	-2.27418e-10	-1.17892
42972179	rs3752507	4.02501e-13	-1.12103	0.604053	7.44499e-06	-1.0598	0.597547	3.38702e-16	-0.502664	0.42233
42972228	rs137065	8.09977e-14	-1.85343	-0.266827	1.19148e-06	-1.94527	-0.349333	3.3548e-17	-2.0369	-0.355577
42972318	rs137066	8.86076e-14	-1.54732	-0.483146	1.89411e-06	-1.40284	-0.428201	4.69549e-17	-1.59866	-0.457608
42972368	rs137067	6.77313e-14	-1.9684	-0.330733	1.07395e-06	-2.00115	-0.397299	3.17693e-17	-2.04043	-0.406527
42972488	rs373165265	2.5179e-13	-2.27418e-10	-0.986083	4.17646e-06	-2.27418e-10	-1.04033	1.36814e-16	-2.27418e-10	-0.986832
42972735	rs145059817	4.7378e-14	-2.03986	-0.616664	9.18319e-07	-1.98791	-0.567097	4.30675e-17	-1.54904	-0.59365
42973201	rs137073	8.09256e-14	-1.62909	-0.492055	1.76379e-06	-1.46488	-0.437452	4.77789e-17	-1.57219	-0.466677
42973473	rs190137295	2.68439e-13	-2.27418e-10	-0.922055	4.89756e-06	-2.27418e-10	-0.881054	1.57422e-16	-2.27418e-10	-0.846526
42973702	rs137074	5.4473e-14	-2.03381	-0.483158	8.98076e-07	-2.04066	-0.536635	2.70635e-17	-1.98521	-0.622054
42973725	rs113051327	2.85056e-13	-0.861992	-1.78145e-10	4.39711e-06	-0.988844	-1.78145e-10	8.39503e-17	-1.47523	-1.78145e-10
42974056	rs9607920	1.78562e-13	-1.32974	-1.78145e-10	4.89967e-06	-0.880625	-1.78145e-10	2.51522e-16	-0.377926	-1.78145e-10
42974581	rs137075	8.30304e-14	-2.02205	-0.0734241	1.31227e-06	-2.03358	-0.16445	4.04895e-17	-2.04045	-0.163963
42974935	rs143639874	2.46925e-13	-2.27418e-10	-1.0056	4.59098e-06	-2.27418e-10	-0.9457	1.32851e-16	-2.27418e-10	-1.01623
42974958	rs151242786	2.12526e-13	-2.27418e-10	-1.15561	3.69115e-06	-2.27418e-10	-1.16385	1.15726e-16	-2.27418e-10	-1.15423
42977295	rs200803851	2.08863e-13	-2.27418e-10	-1.173	3.61248e-06	-2.27418e-10	-1.1854	1.12494e-16	-2.27418e-10	-1.18255
42977907	rs137079	7.78595e-14	-1.48061	-0.679167	1.67724e-06	-1.31526	-0.637381	4.25812e-17	-1.48845	-0.665595
42978061	rs55656437	1.90762e-13	-1.26365	-1.78145e-10	2.07302e-06	-1.74079	-1.78145e-10	1.05316e-16	-1.24849	-1.78145e-10
42978075	rs137080	7.75776e-14	-1.48061	-0.682794	1.67092e-06	-1.31526	-0.641154	4.2425e-17	-1.48845	-0.66927
42978277	rs117842899	8.8251e-14	-2.03449	-1.78145e-10	1.55479e-06	-2.02845	-1.78145e-10	4.8785e-17	-2.01803	-1.78145e-10
42978999	rs137082	1.58771e-13	-1.44721	-1.78145e-10	4.22304e-06	-1.02924	-1.78145e-10	1.10371e-16	-1.20161	-1.78145e-10
42979548	rs137083	7.47473e-14	-2.03317	-0.167398	1.23195e-06	-2.0399	-0.221291	3.76301e-17	-2.03781	-0.239843
42979620	rs79852074	2.08381e-13	-2.27418e-10	-1.17531	3.67177e-06	-2.27418e-10	-1.16912	1.1212e-16	-2.27418e-10	-1.18589
42980631	rs142707922	2.12524e-13	-2.27418e-10	-1.15562	3.68011e-06	-2.27418e-10	-1.16685	1.15497e-16	-2.27418e-10	-1.15621
42980678	rs2285137	1.74678e-13	-1.06605	-0.285682	4.02196e-06	-0.750754	-0.32727	2.14804e-16	-0.102994	-0.432737
42981138	rs137085	7.56658e-14	-2.02637	-0.161979	1.31359e-06	-1.97946	-0.217564	3.9142e-17	-2.00361	-0.234645
42981167	rs137086	7.01641e-14	-2.02904	-0.234797	1.18524e-06	-2.00513	-0.294715	3.58863e-17	-2.0171	-0.308
42981349	rs137087	5.03762e-14	-2.04074	-0.554422	8.5857e-07	-2.03309	-0.589186	2.48739e-17	-2.01507	-0.67657
42981508	rs2239811	1.87093e-13	-0.996384	-0.286687	4.32601e-06	-0.670785	-0.334363	2.36023e-16	-0.00525356	-0.436272
42981678	rs1043606	7.14836e-14	-1.84589	-0.39932	1.3005e-06	-1.70144	-0.505604	4.7768e-17	-1.56973	-0.469372
42981890	rs137088	1.60242e-13	-1.43799	-1.78145e-10	4.94147e-06	-0.872129	-1.78145e-10	1.20319e-16	-1.11531	-1.78145e-10
42982032	rs150617911	6.5814e-13	-2.27418e-10	-0.0252615	1.12728e-05	-2.27418e-10	-0.0473959	3.40916e-16	-2.27418e-10	-0.0738195
42982385	rs137090	9.49382e-14	-1.96145	-1.78145e-10	1.63979e-06	-1.97523	-1.78145e-10	4.95193e-17	-2.00309	-1.78145e-10
42982572	rs137091	1.47508e-13	-1.52079	-1.78145e-10	3.83342e-06	-1.12603	-1.78145e-10	1.01078e-16	-1.28956	-1.78145e-10
42983217	rs76940643	2.06068e-13	-1.18647	-1.78145e-10	2.24569e-06	-1.66078	-1.78145e-10	9.99968e-17	-1.30032	-1.78145e-10
42983675	rs113181776	1.32173e-13	-1.63056	-1.78145e-10	2.63042e-06	-1.50265	-1.78145e-10	5.736e-17	-1.85611	-1.78145e-10
42983782	rs2071842	2.9574e-14	-1.97956	-1.14823	5.17483e-07	-1.97607	-1.1525	1.9934e-17	-1.79529	-1.11774
42984131	rs137092	7.4134e-14	-1.5164	-0.692401	1.77221e-06	-1.24468	-0.652886	4.41343e-17	-1.46506	-0.653159
42984153	rs9611824	4.13655e-13	-0.489646	-1.78145e-10	7.68665e-06	-0.430308	-1.78145e-10	1.78486e-16	-0.720948	-1.78145e-10
42984583	rs137094	5.15102e-14	-2.0373	-0.535597	8.70822e-07	-2.04016	-0.567949	2.55856e-17	-1.99605	-0.667373
42984759	rs79640672	4.08712e-13	-0.998502	0.496832	6.95549e-06	-1.02639	0.496124	3.19507e-16	-0.470541	0.331863
42984908	rs78715709	2.86139e-14	-2.00476	-1.15602	5.00513e-07	-2.00208	-1.15983	1.86914e-17	-1.84911	-1.12828
42985163	rs4822170	2.87321e-14	-2.00064	-1.15602	5.02655e-07	-1.99781	-1.15983	1.88675e-17	-1.83974	-1.12828
42985310	rs4822171	2.86935e-14	-2.00064	-1.15737	5.02022e-07	-1.99781	-1.16109	1.88325e-17	-1.83974	-1.13013
42985662	rs111630403	3.08922e-14	-1.98848	-1.0957	5.17469e-07	-2.01629	-1.11231	1.82126e-17	-1.95501	-1.04833
42985798	rs137095	3.5491e-14	-1.76632	-1.17908	5.33591e-07	-1.93196	-1.16595	2.71032e-17	-1.42067	-1.18513
42986513	rs5996194	4.26563e-13	-0.757458	0.298539	8.897e-06	-0.581905	0.297826	4.13796e-16	-0.0202071	0.140125
42987520	rs146261543	2.95956e-13	-2.27418e-10	-0.824469	5.23467e-06	-2.27418e-10	-0.814489	1.7023e-16	-2.27418e-10	-0.768303
42987826	rs137097	6.14432e-14	-1.60964	-0.786931	1.38241e-06	-1.4002	-0.745765	3.62655e-17	-1.5579	-0.756686
42987844	rs144015413	2.13506e-13	-2.27418e-10	-1.15101	3.70049e-06	-2.27418e-10	-1.16133	1.15311e-16	-2.27418e-10	-1.15782
42988117	rs137098	6.1843e-14	-1.59533	-0.794748	1.39469e-06	-1.38279	-0.754325	3.59906e-17	-1.54277	-0.779424
42988679	rs137099	5.19063e-14	-1.46907	-1.09617	1.17789e-06	-1.22943	-1.07664	4.00783e-17	-1.10339	-1.11123
42988790	rs77542381	2.58312e-13	-1.0435	0.0829887	5.30227e-06	-0.888077	0.0864204	2.34894e-16	-0.383719	-0.0626022
42989935	rs73173085	8.82957e-14	-2.03399	-1.78145e-10	2.06841e-06	-1.74301	-1.78145e-10	5.68962e-17	-1.86423	-1.78145e-10
42990074	rs137100	4.66293e-14	-1.49172	-1.18073	1.3766e-06	-0.967747	-1.18243	4.90847e-17	-0.846334	-1.16557
42990317	rs144129612	9.14807e-14	-1.99855	-1.78145e-10	1.68116e-06	-1.95031	-1.78145e-10	4.93743e-17	-2.00603	-1.78145e-10
42990967	rs148844756	2.34096e-13	-2.27418e-10	-1.05895	3.90707e-06	-2.27418e-10	-1.107	1.23382e-16	-2.27418e-10	-1.09017
42992536	rs112967681	3.12093e-14	-1.99986	-1.0741	5.26777e-07	-2.01811	-1.09266	1.89397e-17	-1.9422	-1.022
42996083	rs116965268	9.13788e-14	-1.99967	-1.78145e-10	1.74831e-06	-1.91114	-1.78145e-10	8.046e-17	-1.51769	-1.78145e-10
42996149	rs4822173	2.76013e-14	-2.02095	-1.17587	5.26458e-07	-1.93266	-1.17871	1.55467e-17	-2.00326	-1.15835
42997539	rs111678332	1.38187e-13	-1.58607	-1.78145e-10	2.25193e-06	-1.658	-1.78145e-10	6.48877e-17	-1.7328	-1.78145e-10
42998373	rs146794213	1.47674e-13	-1.51967	-1.78145e-10	1.53588e-06	-2.04069	-1.78145e-10	4.76906e-17	-2.04072	-1.78145e-10
42998902	rs113513063	9.12221e-14	-2.00138	-1.78145e-10	1.74296e-06	-1.91421	-1.78145e-10	7.99649e-17	-1.52387	-1.78145e-10
42999645	rs73888342	2.01761e-13	-0.939677	-0.267919	4.80115e-06	-0.605945	-0.294993	2.61382e-16	0.0736179	-0.413089
43000662	rs28417761	2.77815e-13	-0.78141	-0.106312	6.58526e-06	-0.42603	-0.158928	3.80141e-16	0.290885	-0.255799
43001128	rs137107	9.40016e-14	-2.04054	0.0691683	1.56631e-06	-2.01717	-0.00389816	4.75109e-17	-2.02834	-0.0161585
43002362	rs137108	1.46115e-13	-1.53029	-1.78145e-10	3.86264e-06	-1.11844	-1.78145e-10	9.93536e-17	-1.30677	-1.78145e-10
43003168	rs185536385	9.02613e-14	-2.01197	-1.78145e-10	1.5808e-06	-2.01186	-1.78145e-10	4.87272e-17	-2.01922	-1.78145e-10
43003274	rs139747884	8.84901e-14	-2.03179	-1.78145e-10	1.75949e-06	-1.90477	-1.78145e-10	9.2704e-17	-1.37604	-1.78145e-10
43003307	rs58566950	2.80039e-14	-2.02219	-1.16015	4.93101e-07	-2.01221	-1.16462	1.83253e-17	-1.86181	-1.13536
43004069	rs12628877	2.33511e-13	-0.931112	-0.130339	5.57765e-06	-0.59617	-0.154856	3.04573e-16	0.0854802	-0.272026
43005296	rs73173086	1.0719e-13	-1.84007	-1.78145e-10	2.21823e-06	-1.67308	-1.78145e-10	1.52357e-16	-0.879231	-1.78145e-10
43005365	rs146060738	2.64654e-13	-2.27418e-10	-0.936254	4.75859e-06	-2.27418e-10	-0.909842	1.40249e-16	-2.27418e-10	-0.962037
43005613	rs74198015	2.42064e-13	-2.27418e-10	-1.02548	4.31391e-06	-2.27418e-10	-1.00795	1.30728e-16	-2.27418e-10	-1.03234
43007592	rs60530807	1.41603e-13	-1.33616	-0.225492	2.92298e-06	-1.14832	-0.248873	1.48837e-16	-0.542186	-0.360417
43007594	rs1540311	2.09547e-13	-1.50468	0.334949	2.31887e-06	-1.8914	0.262686	1.56832e-16	-1.10507	0.25479
43007597	rs137110	1.53348e-13	-1.48197	-1.78145e-10	4.12029e-06	-1.05387	-1.78145e-10	1.05257e-16	-1.24905	-1.78145e-10
43008104	rs137111	5.58023e-14	-2.02344	-0.469427	9.62554e-07	-2.01835	-0.489607	2.71772e-17	-2.01778	-0.585302
43009492	rs5751310	2.56914e-13	-2.27418e-10	-0.965936	4.53235e-06	-2.27418e-10	-0.958552	1.41683e-16	-2.27418e-10	-0.951867
43009759	rs137112	8.24827e-14	-2.00726	-0.0948295	1.34977e-06	-2.02905	-0.140806	4.00893e-17	-2.0407	-0.173651
43009817	rs137113	1.53348e-13	-1.48197	-1.78145e-10	4.12029e-06	-1.05387	-1.78145e-10	1.05257e-16	-1.24905	-1.78145e-10
43010601	rs6002815	7.65862e-14	-1.99838	-0.177885	1.25721e-06	-2.02359	-0.217309	3.66625e-17	-2.03984	-0.263864
43010817	rs28627172	1.53348e-13	-1.48197	-1.78145e-10	4.12029e-06	-1.05387	-1.78145e-10	1.05257e-16	-1.24905	-1.78145e-10
43010821	rs61744232	8.9892e-14	-2.01607	-1.78145e-10	1.54706e-06	-2.03343	-1.78145e-10	4.90974e-17	-2.01165	-1.78145e-10
43011246	rs137114	1.61877e-13	-1.42784	-1.78145e-10	4.18396e-06	-1.03853	-1.78145e-10	1.04723e-16	-1.25414	-1.78145e-10
43011302	rs148484665	2.1454e-13	-2.27418e-10	-1.14618	3.81585e-06	-2.27418e-10	-1.13063	1.15502e-16	-2.27418e-10	-1.15617
43011403	rs137115	8.77373e-14	-2.04033	-1.78145e-10	2.12796e-06	-1.71463	-1.78145e-10	4.86895e-17	-2.01999	-1.78145e-10
43011674	rs137116	9.65087e-14	-1.98126	0.0362105	1.54837e-06	-2.01216	-0.0204258	4.55325e-17	-2.03609	-0.050941
43012202	rs68420	9.20319e-14	-1.99976	0.00721999	1.52136e-06	-2.00145	-0.0487334	4.44228e-17	-2.03283	-0.0788737
43012853	rs137117	9.42021e-14	-1.97646	0.00721999	1.48645e-06	-2.02467	-0.0487334	4.4109e-17	-2.03992	-0.0788737
43012968	rs74279210	1.84533e-13	-1.01618	-0.280674	3.53918e-06	-0.896287	-0.309609	2.03364e-16	-0.176289	-0.414167
43013218	rs137118	9.11807e-14	-1.98773	-0.0141043	1.46974e-06	-2.01516	-0.06955	4.31931e-17	-2.04036	-0.0994117
43013236	rs137119	3.81619e-14	-1.98721	-0.885632	7.04026e-07	-2.01557	-0.805163	2.26244e-17	-1.86496	-0.921469
43013554	rs137121	1.47875e-13	-1.51831	-1.78145e-10	4.34151e-06	-1.00157	-1.78145e-10	1.25881e-16	-1.07012	-1.78145e-10
43013785	rs12483767	2.83191e-14	-1.99991	-1.17124	5.52455e-07	-1.88854	-1.17464	1.53477e-17	-2.02326	-1.15123
43013836	rs137122	9.13736e-14	-1.96066	-0.0390621	1.46284e-06	-1.9955	-0.0939078	4.21974e-17	-2.03966	-0.12344
43013931	rs138598491	9.84905e-14	-1.92472	-1.78145e-10	1.59337e-06	-2.00394	-1.78145e-10	6.75783e-17	-1.69217	-1.78145e-10
43014147	rs5758810	4.36749e-13	-2.27418e-10	-0.43532	7.13593e-06	-2.27418e-10	-0.50465	2.25997e-16	-2.27418e-10	-0.484935
43014703	rs138986663	2.48488e-13	-2.27418e-10	-0.999285	4.43722e-06	-2.27418e-10	-0.979763	1.37519e-16	-2.27418e-10	-0.981693
43015492	rs137123	7.02246e-14	-1.9175	-0.345484	1.08516e-06	-2.02088	-0.367187	3.15122e-17	-1.98429	-0.470793
43015716	rs137124	7.49354e-14	-1.91867	-0.279381	1.16287e-06	-2.02742	-0.291483	3.41471e-17	-1.97243	-0.402352
43015977	rs78933321	1.0112e-13	-1.89837	-1.78145e-10	1.67736e-06	-1.95257	-1.78145e-10	4.77979e-17	-2.03847	-1.78145e-10
43018185	rs2018557	8.59708e-14	-1.98216	-0.0785155	1.49629e-06	-1.94797	-0.118828	4.27329e-17	-2.00359	-0.146892
43018587	rs743887	3.16425e-13	-1.0389	0.28131	2.82066e-06	-1.66007	0.22725	1.82131e-16	-0.908917	0.208185
43018623	rs743888	7.98878e-14	-2.0401	-0.0939533	1.91653e-06	-1.6663	-0.152976	4.31243e-17	-1.94281	-0.19856
43019252	rs137126	3.03495e-14	-2.01735	-1.08455	5.53104e-07	-2.00179	-1.06021	2.13479e-17	-1.76012	-1.08438
43019536	rs2071843	1.63784e-13	-0.986995	-0.429133	4.67977e-06	-0.519626	-0.406919	3.00626e-16	0.3133	-0.51289
43019562	rs2071844	6.95585e-14	-1.92152	-0.350988	1.07624e-06	-2.01754	-0.378782	3.02174e-17	-2.01881	-0.478224
43019632	rs137127	1.09674e-13	-1.81716	-1.78145e-10	2.82978e-06	-1.42959	-1.78145e-10	9.57634e-17	-1.34358	-1.78145e-10
43020143	rs8190459	3.85223e-13	-2.27418e-10	-0.560856	6.29416e-06	-2.27418e-10	-0.63017	2.21341e-16	-2.27418e-10	-0.50575
43020169	rs137128	5.60757e-14	-1.96325	-0.52473	9.25961e-07	-2.03888	-0.507832	2.67249e-17	-1.99955	-0.620313
43020234	rs8190457	4.21243e-13	-0.471468	-1.78145e-10	2.41749e-06	-1.58706	-1.78145e-10	6.85706e-17	-1.67759	-1.78145e-10
43020322	rs137129	5.7404e-14	-1.97513	-0.489433	9.58778e-07	-2.0398	-0.472093	2.7735e-17	-1.99513	-0.587627
43021141	rs137130	6.0473e-14	-1.90385	-0.508636	9.83775e-07	-2.00228	-0.483866	2.82533e-17	-1.95925	-0.604992
43021414	rs145038521	3.94483e-13	-0.537102	-1.78145e-10	2.2279e-05	0.63385	-1.78145e-10	7.16338e-16	0.668696	-1.78145e-10
43021446	rs137131	5.58272e-14	-1.9674	-0.525014	9.40723e-07	-2.02812	-0.502779	2.7048e-17	-1.98996	-0.617886
43021554	rs137132	6.10597e-14	-1.87859	-0.524235	9.9585e-07	-1.97635	-0.497598	2.8976e-17	-1.91507	-0.623915
43021607	rs137133	1.09112e-13	-1.8223	-1.78145e-10	2.93769e-06	-1.39217	-1.78145e-10	1.12382e-16	-1.18355	-1.78145e-10
43021713	rs137134	6.03054e-14	-1.90738	-0.507873	9.69776e-07	-2.01513	-0.485354	2.8319e-17	-1.95994	-0.601984
43021954	rs34103809	9.39933e-14	-1.97145	-1.78145e-10	2.01749e-06	-1.76794	-1.78145e-10	1.00595e-16	-1.29435	-1.78145e-10
43023489	rs118041142	4.08064e-13	-2.27418e-10	-0.503254	6.969e-06	-2.27418e-10	-0.52832	2.26644e-16	-2.27418e-10	-0.482076
43023527	rs137136	8.89667e-14	-1.50359	-0.52283	1.60096e-06	-1.47	-0.529189	8.06373e-17	-0.877252	-0.638242
43023535	rs137137	1.21156e-13	-1.29707	-0.420525	2.54985e-06	-1.1064	-0.427358	1.57181e-16	-0.303148	-0.54491
43023939	rs2071846	3.78227e-14	-2.03122	-0.850548	6.67494e-07	-2.00637	-0.86765	4.64225e-17	-1.17335	-0.894318
43023980	rs137138	3.62288e-14	-1.7485	-1.17632	4.90343e-07	-2.00216	-1.18028	1.61851e-17	-1.94917	-1.1722
43024410	rs137139	7.20514e-14	-1.12554	-1.11176	8.10672e-07	-1.52834	-1.15134	2.79592e-17	-1.50135	-1.07336
43024701	rs8190441	8.77011e-14	-2.04074	-1.78145e-10	1.54734e-06	-2.03326	-1.78145e-10	4.84512e-17	-2.0249	-1.78145e-10
43024871	rs11704825	1.25955e-13	-1.67875	-1.78145e-10	2.19449e-06	-1.68384	-1.78145e-10	6.00505e-17	-1.81027	-1.78145e-10
43025470	rs2267452	5.37486e-14	-1.74458	-0.785785	6.80604e-07	-2.00633	-0.848234	2.14972e-17	-2.0214	-0.816136
43025942	rs2267453	3.33225e-14	-1.82757	-1.18087	6.57973e-07	-1.70168	-1.1867	2.8764e-17	-1.36413	-1.1822
43025950	rs2267454	3.67861e-14	-1.7414	-1.16815	7.38336e-07	-1.59265	-1.1805	3.18005e-17	-1.27465	-1.17133
43026296	rs737733	5.98719e-14	-1.47177	-0.950706	1.9209e-06	-0.872834	-0.944165	1.45917e-16	0.0595866	-0.982001
43026616	rs2285138	5.86189e-14	-1.53234	-0.911278	2.09264e-06	-0.834815	-0.89655	1.50123e-16	0.0399385	-0.933941
43026690	rs2285139	3.77817e-14	-1.70347	-1.17939	7.83399e-07	-1.52754	-1.18636	3.33451e-17	-1.21859	-1.17995
43026791	rs8190435	3.02343e-13	-0.803116	-1.78145e-10	1.42944e-05	0.190078	-1.78145e-10	2.67307e-16	-0.317059	-1.78145e-10
43026792	rs5758820	4.17052e-14	-1.88006	-0.903988	1.36109e-06	-1.27308	-0.88843	5.4961e-17	-0.983797	-0.915034
43027356	rs743889	3.8599e-14	-1.69657	-1.16489	8.06731e-07	-1.5058	-1.17876	3.21349e-17	-1.26967	-1.16584
43027630	rs2071847	3.53211e-14	-1.96181	-0.988388	8.57203e-07	-1.60112	-1.02276	4.17002e-17	-1.16029	-1.01466
43027824	rs6002829	4.18624e-14	-1.86339	-0.916899	1.41319e-06	-1.22726	-0.896677	5.39053e-17	-0.992823	-0.925404
43027869	rs6002830	2.48271e-13	-1.00016	-1.78145e-10	3.64632e-06	-1.17607	-1.78145e-10	2.0586e-16	-0.578258	-1.78145e-10
43028481	rs3091344	1.351e-13	-1.60866	-1.78145e-10	1.86953e-06	-1.84411	-1.78145e-10	9.13176e-17	-1.39111	-1.78145e-10
43028799	rs2299832	3.68207e-14	-2.00898	-0.899634	7.61802e-07	-1.79737	-0.944491	3.78642e-17	-1.34653	-0.924921
43028803	rs2267455	3.76061e-14	-1.97632	-0.911191	7.13723e-07	-1.85195	-0.955099	3.60219e-17	-1.38538	-0.935953
43029809	rs2267456	3.26437e-14	-2.01388	-1.01514	6.90542e-07	-1.7915	-1.04857	3.20182e-17	-1.40223	-1.03693
43030282	rs146933294	3.29563e-13	-2.27418e-10	-0.71691	6.06252e-06	-2.27418e-10	-0.667667	1.99041e-16	-2.27418e-10	-0.611946
43030324	rs5996199	3.84312e-14	-1.91046	-0.955349	1.18298e-06	-1.36731	-0.934446	4.41453e-17	-1.14793	-0.970042
43030430	rs143543844	9.9587e-14	-1.91365	-1.78145e-10	3.63284e-06	-1.17978	-1.78145e-10	1.24736e-16	-1.07926	-1.78145e-10
43031078	rs5758822	3.79705e-14	-1.71872	-1.15915	7.67285e-07	-1.56352	-1.17117	2.74724e-17	-1.4305	-1.16177
43031210	rs5751314	3.70676e-14	-1.7392	-1.16274	7.44255e-07	-1.59162	-1.17355	2.79295e-17	-1.41109	-1.16469
43031657	rs8190423	3.48455e-14	-1.97786	-0.985893	8.40659e-07	-1.63869	-1.00467	3.79545e-17	-1.26232	-1.00674
43031820	rs8190422	3.42847e-14	-2.00401	-0.975967	7.33333e-07	-1.78474	-0.995211	3.24373e-17	-1.42881	-0.997339
43031943	rs8190421	1.38516e-13	-1.58369	-1.78145e-10	1.77406e-06	-1.89652	-1.78145e-10	6.75643e-17	-1.69238	-1.78145e-10
43032182	rs6002837	1.40738e-13	-1.56778	-1.78145e-10	1.7901e-06	-1.88752	-1.78145e-10	6.8511e-17	-1.67846	-1.78145e-10
43032229	rs8140318	3.68154e-14	-1.9801	-0.928668	8.24986e-07	-1.70054	-0.961636	3.41989e-17	-1.41669	-0.956568
43032244	rs5758823	4.21992e-14	-1.848	-0.924274	1.42756e-06	-1.21178	-0.902045	4.97742e-17	-1.05802	-0.939936
43032328	rs5758824	4.03588e-14	-1.65029	-1.16657	8.20683e-07	-1.49103	-1.17638	2.86573e-17	-1.38169	-1.16836
43032488	rs8190416	1.2282e-13	-1.70396	-1.78145e-10	1.77006e-06	-1.89878	-1.78145e-10	6.36757e-17	-1.75165	-1.78145e-10
43032742	rs5996200	1.38516e-13	-1.58369	-1.78145e-10	1.77406e-06	-1.89652	-1.78145e-10	6.75643e-17	-1.69238	-1.78145e-10
43032870	rs2285141	3.48455e-14	-1.9801	-0.983659	7.91921e-07	-1.70054	-1.00254	3.25942e-17	-1.41669	-1.00463
43033800	rs5751315	3.9148e-14	-1.69523	-1.1521	7.83982e-07	-1.54495	-1.16821	2.87972e-17	-1.38961	-1.15557
43034144	rs5751316	4.25789e-14	-1.8547	-0.908614	1.42363e-06	-1.22574	-0.890836	4.96608e-17	-1.07323	-0.927011
43034175	rs9607923	1.24804e-13	-1.68794	-1.78145e-10	1.6967e-06	-1.94111	-1.78145e-10	6.42961e-17	-1.74196	-1.78145e-10
43034260	rs6002838	2.77584e-14	-2.01453	-1.17661	5.91648e-07	-1.81016	-1.18447	1.712e-17	-1.88514	-1.18006
43034602	rs6002839	4.29498e-14	-1.8547	-0.899943	1.43642e-06	-1.22574	-0.881895	5.00788e-17	-1.07323	-0.918629
43035098	rs78852336	3.50293e-14	-1.99731	-0.961184	7.62549e-07	-1.74746	-0.993423	3.34541e-17	-1.41066	-0.984623
43035257	rs148746072	3.70213e-13	-2.27418e-10	-0.600601	5.8771e-06	-2.27418e-10	-0.698729	1.90368e-16	-2.27418e-10	-0.656497
43035410	rs137140	8.851e-14	-2.03156	-1.78145e-10	2.17341e-06	-1.69349	-1.78145e-10	4.96867e-17	-1.99972	-1.78145e-10
43035415	rs7287830	3.51212e-14	-1.99108	-0.964792	7.7215e-07	-1.7316	-0.996764	3.41205e-17	-1.38752	-0.988039
43035793	rs5751318	2.82117e-14	-1.98751	-1.18743	6.57298e-07	-1.70588	-1.18353	1.74879e-17	-1.85687	-1.18707
43035928	rs12628044	3.49221e-14	-2.00401	-0.957545	7.37125e-07	-1.78474	-0.990053	3.29658e-17	-1.42881	-0.981178
43036245	rs6519327	3.83012e-14	-1.95832	-0.910872	8.93734e-07	-1.62753	-0.954613	3.68328e-17	-1.35897	-0.940099
43036470	rs6519328	3.85652e-14	-1.95548	-0.906846	9.02742e-07	-1.62119	-0.950918	3.72751e-17	-1.35084	-0.936291
43036779	rs7284660	3.74057e-14	-1.98198	-0.910872	8.45528e-07	-1.68297	-0.954613	3.42813e-17	-1.43076	-0.940099
43037458	rs149380549	2.41666e-13	-2.27418e-10	-1.02712	4.38701e-06	-2.27418e-10	-0.991145	1.29482e-16	-2.27418e-10	-1.04191
43038408	rs5758830	5.38729e-14	-1.76021	-0.767843	2.24926e-06	-0.913097	-0.746095	6.14246e-17	-0.997164	-0.790482
43039330	rs8190413	3.79995e-14	-1.94936	-0.927746	8.97611e-07	-1.60774	-0.970073	3.7181e-17	-1.33361	-0.956042
43039693	rs8190410	1.39742e-13	-1.57488	-1.78145e-10	1.74664e-06	-1.9121	-1.78145e-10	6.51214e-17	-1.7292	-1.78145e-10
43039982	rs2267457	3.77553e-14	-1.9523	-0.93125	8.89001e-07	-1.61417	-0.973278	3.67546e-17	-1.34184	-0.959349
43040082	rs734637	5.20871e-14	-1.79392	-0.767843	2.18956e-06	-0.939998	-0.746095	6.0845e-17	-1.00664	-0.790482
43040793	rs763063	5.28218e-14	-1.79392	-0.753835	2.22123e-06	-0.939998	-0.731733	6.16798e-17	-1.00664	-0.776855
43040807	rs8190404	1.32139e-13	-1.63082	-1.78145e-10	1.71752e-06	-1.92891	-1.78145e-10	6.48533e-17	-1.73333	-1.78145e-10
43040839	rs5751319	5.49271e-14	-1.70256	-0.806116	2.89757e-06	-0.63185	-0.774069	8.86483e-17	-0.601375	-0.819404
43040873	rs2284088	3.76598e-14	-1.94333	-0.942756	8.96979e-07	-1.59473	-0.983787	3.72719e-17	-1.31702	-0.970198
43040921	rs1109585	2.87515e-14	-1.96989	-1.1861	6.57628e-07	-1.70206	-1.18685	1.75587e-17	-1.85286	-1.18704
43041171	rs6002848	4.12297e-14	-1.95203	-0.843488	6.56426e-07	-1.99842	-0.892319	2.05584e-17	-2.01478	-0.867407
43041255	rs8190402	3.76581e-14	-1.94337	-0.942756	8.96895e-07	-1.59482	-0.983787	3.72675e-17	-1.31714	-0.970198
43041391	rs916321	4.42198e-14	-1.55257	-1.17293	9.07033e-07	-1.38356	-1.18381	2.97722e-17	-1.33669	-1.17519
43041489	rs2413707	3.99801e-14	-1.65228	-1.17402	7.99173e-07	-1.50961	-1.18436	2.67829e-17	-1.44192	-1.17577
43041545	rs6002850	4.01914e-14	-1.97352	-0.847509	6.58719e-07	-1.99121	-0.896043	2.07603e-17	-2.00113	-0.871285
43041593	rs2413708	5.51679e-14	-1.79392	-0.710377	2.32237e-06	-0.939998	-0.687207	6.43459e-17	-1.00664	-0.734538
43041636	rs8190397	2.01261e-13	-1.21008	-1.78145e-10	3.0384e-06	-1.35846	-1.78145e-10	9.65219e-17	-1.33569	-1.78145e-10
43041837	rs6002851	1.35567e-13	-1.60521	-1.78145e-10	1.71893e-06	-1.92809	-1.78145e-10	6.38486e-17	-1.74894	-1.78145e-10
43041902	rs6002853	3.92801e-14	-1.97217	-0.871786	6.66707e-07	-1.95121	-0.923982	2.05321e-17	-1.98564	-0.897826
43041929	rs8190393	3.97205e-14	-1.9851	-0.847708	6.68369e-07	-1.97298	-0.899731	2.26268e-17	-1.91312	-0.8732
43042197	rs8190391	5.40074e-14	-1.75416	-0.771396	2.36875e-06	-0.85769	-0.74974	6.56736e-17	-0.926821	-0.793938
43043087	rs2284090	4.76749e-14	-1.47917	-1.17111	9.56986e-07	-1.33089	-1.18287	2.96094e-17	-1.34385	-1.17351
43043175	rs2267458	3.72165e-14	-1.94024	-0.957681	8.90704e-07	-1.58815	-0.997382	3.70608e-17	-1.30865	-0.984248
43043238	rs8190385	3.72389e-14	-1.94333	-0.953994	8.87839e-07	-1.59473	-0.994028	3.68796e-17	-1.31702	-0.98078
43043515	rs8190384	1.05295e-13	-1.85791	-1.78145e-10	2.06152e-06	-1.74635	-1.78145e-10	6.37514e-17	-1.75046	-1.78145e-10
43043954	rs2267459	4.08771e-14	-1.94337	-0.860738	6.42397e-07	-2.00406	-0.908281	2.0131e-17	-2.01916	-0.884038
43044149	rs8190377	6.00465e-14	-1.23462	-1.18494	3.55339e-06	-0.0156112	-1.18628	7.34992e-17	-0.421123	-1.18706
43044572	rs60631826	3.77029e-14	-1.92726	-0.957681	9.15184e-07	-1.56104	-0.997382	3.8357e-17	-1.27427	-0.984248
43044765	rs8190371	1.26553e-13	-1.67402	-1.78145e-10	1.68017e-06	-1.9509	-1.78145e-10	6.24822e-17	-1.77057	-1.78145e-10
43045643	rs28365958	3.74488e-14	-1.94857	-0.943138	8.72134e-07	-1.62539	-0.981214	3.47886e-17	-1.39184	-0.964326
43045695	rs28365957	3.76601e-14	-1.93917	-0.946911	8.86407e-07	-1.60569	-0.984679	3.55254e-17	-1.36728	-0.96793
43045707	rs5996205	4.51511e-14	-1.9051	-0.799562	1.57873e-06	-1.23178	-0.781392	6.14635e-17	-0.968591	-0.818421
43046094	rs11705171	3.1066e-14	-1.90342	-1.17515	5.56572e-07	-1.87117	-1.18458	2.15885e-17	-1.65579	-1.1775
43046277	rs6002858	1.42309e-13	-1.55668	-1.78145e-10	1.76931e-06	-1.89921	-1.78145e-10	6.64492e-17	-1.70902	-1.78145e-10
43046301	rs74761310	3.39246e-14	-2.01615	-0.974392	8.29813e-07	-1.64464	-1.01171	2.88522e-17	-1.54352	-0.999753
43046466	rs5758833	3.99807e-14	-2.03362	-0.792663	1.07314e-06	-1.62487	-0.774334	3.67763e-17	-1.48891	-0.811691
43046494	rs60685278	3.40794e-14	-2.00807	-0.97791	8.52923e-07	-1.61398	-1.0149	2.97601e-17	-1.50923	-1.00305
43046517	rs11705269	3.11768e-14	-1.89764	-1.17736	5.59586e-07	-1.86476	-1.18559	2.17543e-17	-1.64616	-1.17948
43046707	rs6002862	4.01637e-14	-2.03224	-0.789475	1.08762e-06	-1.61472	-0.771073	3.73241e-17	-1.47723	-0.808581
43046912	rs188535737	2.2588e-13	-2.27418e-10	-1.09467	4.02151e-06	-2.27418e-10	-1.07814	1.21817e-16	-2.27418e-10	-1.10294
43047232	rs145945494	2.5063e-13	-0.990702	-1.78145e-10	7.46441e-06	-0.459646	-1.78145e-10	3.02591e-16	-0.193075	-1.78145e-10
43047285	rs3761461	3.02067e-14	-1.92534	-1.18127	5.41836e-07	-1.89564	-1.18695	2.0684e-17	-1.69314	-1.18295
43047476	rs3827361	4.34243e-14	-1.8072	-0.936461	1.15143e-06	-1.40639	-0.922392	5.28884e-17	-0.974851	-0.962422
43047832	rs28699161	3.19097e-14	-2.02445	-1.02732	7.64622e-07	-1.68052	-1.05765	2.63448e-17	-1.58382	-1.05037
43047865	rs28404399	3.30784e-14	-2.02445	-0.991349	7.88358e-07	-1.68052	-1.02708	2.72755e-17	-1.58382	-1.01565
43048151	rs56242040	1.26142e-13	-1.67727	-1.78145e-10	1.66419e-06	-1.96045	-1.78145e-10	6.02253e-17	-1.80736	-1.78145e-10
43048263	rs75096326	5.34301e-14	-1.34887	-1.18743	3.02356e-06	-0.176242	-1.18712	5.12302e-17	-0.786757	-1.18237
43048469	rs79153620	3.27483e-14	-2.02445	-1.00138	7.81249e-07	-1.68052	-1.03613	2.70209e-17	-1.58382	-1.02503
43049014	rs5758837	3.04611e-14	-1.91462	-1.18361	5.48118e-07	-1.88364	-1.18741	2.10286e-17	-1.6747	-1.18487
43049048	rs77394173	3.24584e-14	-2.0268	-1.00792	7.67858e-07	-1.69192	-1.04203	2.65135e-17	-1.59667	-1.03113
43050527	rs13057781	1.26142e-13	-1.67727	-1.78145e-10	1.66419e-06	-1.96045	-1.78145e-10	6.02253e-17	-1.80736	-1.78145e-10
43050539	rs5996206	1.26142e-13	-1.67727	-1.78145e-10	1.66419e-06	-1.96045	-1.78145e-10	6.02253e-17	-1.80736	-1.78145e-10
43050597	rs6002863	1.25257e-13	-1.68431	-1.78145e-10	1.65872e-06	-1.96375	-1.78145e-10	5.98867e-17	-1.813	-1.78145e-10
43050788	rs13054038	1.26142e-13	-1.67727	-1.78145e-10	1.66419e-06	-1.96045	-1.78145e-10	6.02253e-17	-1.80736	-1.78145e-10
43051124	rs145530611	2.08632e-13	-2.27418e-10	-1.1741	3.67781e-06	-2.27418e-10	-1.16747	1.12414e-16	-2.27418e-10	-1.18327
43052136	rs9611830	1.34597e-13	-1.61239	-1.78145e-10	1.72762e-06	-1.92305	-1.78145e-10	6.32389e-17	-1.75854	-1.78145e-10
43052194	rs117383181	2.05889e-13	-2.27418e-10	-1.18734	3.60722e-06	-2.27418e-10	-1.18686	1.12206e-16	-2.27418e-10	-1.18512
43052604	rs73888349	3.05964e-14	-2.02565	-1.06815	7.3304e-07	-1.68624	-1.09411	2.52108e-17	-1.59027	-1.08792
43052883	rs5758840	4.4817e-14	-1.53122	-1.18087	8.97555e-07	-1.39091	-1.18697	2.78285e-17	-1.39639	-1.183
43053140	rs141621691	1.38177e-13	-1.58614	-1.78145e-10	2.11255e-06	-1.7219	-1.78145e-10	4.8275e-17	-2.02854	-1.78145e-10
43053336	rs5758842	3.11642e-14	-1.89008	-1.18533	5.56512e-07	-1.86861	-1.18725	2.11895e-17	-1.66551	-1.18645
43053435	rs78089762	3.16542e-14	-2.03446	-1.02535	7.22294e-07	-1.73623	-1.05889	2.47568e-17	-1.64685	-1.0495
43053476	rs117438035	2.93388e-13	-2.27418e-10	-0.833181	5.14499e-06	-2.27418e-10	-0.831768	1.55491e-16	-2.27418e-10	-0.858869
43053750	rs145601801	2.2257e-13	-2.27418e-10	-1.10944	3.82619e-06	-2.27418e-10	-1.12792	1.24841e-16	-2.27418e-10	-1.07841
43053813	rs1009433	5.54654e-14	-1.46659	-1.03233	2.02489e-06	-0.739706	-1.02457	6.82246e-17	-0.63694	-1.04571
43054121	rs5758843	4.35082e-14	-1.5543	-1.18743	8.78373e-07	-1.417	-1.18247	2.69982e-17	-1.42238	-1.18731
43054308	rs73174905	6.62374e-14	-1.14299	-1.17845	2.32565e-06	-0.444718	-1.18108	1.72238e-16	0.411752	-1.16833
43054490	rs11090113	2.94557e-14	-1.95181	-1.17998	7.14663e-07	-1.64221	-1.16353	1.91708e-17	-1.7757	-1.17637
43054509	rs11090114	4.60218e-14	-1.49813	-1.18743	9.24758e-07	-1.36501	-1.183	2.86098e-17	-1.36435	-1.18736
43054738	rs5751322	2.95631e-14	-1.94549	-1.18266	7.15283e-07	-1.63739	-1.16748	1.88374e-17	-1.79022	-1.17939
43056758	rs12627948	2.99887e-14	-2.01378	-1.10008	8.15529e-07	-1.54181	-1.1319	3.01647e-17	-1.37766	-1.12112
43057206	rs112490964	2.94123e-14	-2.01758	-1.11568	7.37471e-07	-1.63102	-1.1433	2.71324e-17	-1.47378	-1.13095
43057546	rs34945863	3.07536e-14	-1.91278	-1.17589	7.63228e-07	-1.58482	-1.15517	1.9492e-17	-1.76442	-1.17103
43057565	rs79173401	2.86665e-14	-2.03349	-1.12547	6.60271e-07	-1.734	-1.1509	2.46237e-17	-1.56216	-1.13959
43057833	rs5751323	3.15411e-14	-1.8875	-1.17589	8.0446e-07	-1.5322	-1.15517	2.01512e-17	-1.73116	-1.17103
43058398	rs148760589	2.28117e-13	-2.27418e-10	-1.08482	3.91018e-06	-2.27418e-10	-1.10621	1.28489e-16	-2.27418e-10	-1.04962
43058496	rs2858470	3.10345e-14	-1.89965	-1.17993	7.81164e-07	-1.55454	-1.16222	1.97073e-17	-1.74853	-1.17593
43058627	rs11705003	4.19529e-14	-1.59696	-1.18118	9.26416e-07	-1.38158	-1.16464	3.41418e-17	-1.19578	-1.17916
43058672	rs130320	3.06846e-14	-1.91158	-1.17934	7.63847e-07	-1.57691	-1.16227	1.93768e-17	-1.76582	-1.17556
43058804	rs2858471	3.04894e-14	-1.91734	-1.17996	7.54674e-07	-1.5879	-1.16337	1.91995e-17	-1.77426	-1.17631
43058822	rs150911578	1.04042e-13	-1.86989	-1.78145e-10	1.61868e-06	-1.98818	-1.78145e-10	4.93432e-17	-2.00666	-1.78145e-10
43058837	rs130321	3.08661e-14	-1.90568	-1.17934	7.72387e-07	-1.56579	-1.16227	1.95436e-17	-1.75724	-1.17556
43059138	rs78856866	2.76944e-14	-2.03211	-1.16133	6.64735e-07	-1.70339	-1.17477	2.39818e-17	-1.55953	-1.16863
43059229	rs146534961	9.64762e-14	-1.94538	-1.78145e-10	3.33266e-06	-1.26602	-1.78145e-10	1.13856e-16	-1.17052	-1.78145e-10
43059235	rs130322	3.0836e-14	-1.90729	-1.1787	7.70908e-07	-1.56883	-1.16115	1.95129e-17	-1.75959	-1.17479
43059290	rs12628966	2.75687e-14	-2.03428	-1.16372	6.4025e-07	-1.73928	-1.17641	2.37138e-17	-1.56876	-1.17064
43059464	rs130324	3.03457e-14	-1.92468	-1.17735	7.47447e-07	-1.60205	-1.15883	1.90524e-17	-1.78509	-1.17317
43059615	rs191013245	2.07915e-13	-2.27418e-10	-1.17755	3.62261e-06	-2.27418e-10	-1.1826	1.1374e-16	-2.27418e-10	-1.17154
43059840	rs8135701	2.81539e-14	-2.0097	-1.1673	7.25176e-07	-1.61129	-1.17984	2.81992e-17	-1.3921	-1.17406
43059925	rs130326	3.05623e-14	-1.91902	-1.17589	7.57492e-07	-1.59111	-1.15642	1.92455e-17	-1.77673	-1.17145
43060120	rs34660329	8.78372e-14	-2.03919	-1.78145e-10	1.63343e-06	-1.97911	-1.78145e-10	6.57539e-17	-1.71954	-1.78145e-10
43060850	rs129354	1.10233e-13	-1.81209	-1.78145e-10	1.59982e-06	-1.9999	-1.78145e-10	6.80847e-17	-1.6847	-1.78145e-10
43061006	rs130327	1.10807e-13	-1.80689	-1.78145e-10	1.60337e-06	-1.99768	-1.78145e-10	6.85274e-17	-1.67822	-1.78145e-10
43061482	rs130328	3.08999e-14	-1.90729	-1.17663	7.73618e-07	-1.56883	-1.15764	1.95611e-17	-1.75959	-1.17232
43061494	rs2413709	4.20469e-14	-1.59469	-1.1812	9.0774e-07	-1.40086	-1.16573	3.27384e-17	-1.23743	-1.17948
43061594	rs130329	3.06504e-14	-1.91403	-1.17801	7.58864e-07	-1.58695	-1.15878	1.94129e-17	-1.76594	-1.17358
43061610	rs130330	3.11707e-14	-1.89588	-1.17932	7.83128e-07	-1.55316	-1.1611	1.99011e-17	-1.73951	-1.17517
43061737	rs4420	1.07973e-13	-1.8328	-1.78145e-10	1.58633e-06	-2.00837	-1.78145e-10	6.63392e-17	-1.71067	-1.78145e-10
43062331	rs130331	3.72931e-14	-1.7872	-1.10867	1.84465e-06	-0.759503	-1.098	4.82484e-17	-0.914442	-1.11465
43062340	rs135091	1.5346e-13	-1.48124	-1.78145e-10	2.1707e-06	-1.69474	-1.78145e-10	1.09034e-16	-1.21379	-1.78145e-10
43062434	rs130332	3.03501e-14	-1.9244	-1.17748	7.29133e-07	-1.62663	-1.15906	1.90387e-17	-1.78565	-1.17333
43062797	rs111911231	8.80617e-14	-2.03664	-1.78145e-10	1.5421e-06	-2.03665	-1.78145e-10	4.77078e-17	-2.04036	-1.78145e-10
43063246	rs7286140	3.95162e-14	-1.65516	-1.18281	8.33565e-07	-1.48299	-1.16885	3.1335e-17	-1.2794	-1.18132
43063511	rs2744884	1.11085e-13	-1.80438	-1.78145e-10	1.62467e-06	-1.98449	-1.78145e-10	7.19611e-17	-1.62933	-1.78145e-10
43063616	rs5758846	3.97944e-14	-1.6457	-1.18525	9.33784e-07	-1.36411	-1.17419	3.36418e-17	-1.20549	-1.18419
43063720	rs139014860	2.53945e-13	-0.977561	-1.78145e-10	4.89062e-06	-0.882473	-1.78145e-10	6.87159e-17	-1.67548	-1.78145e-10
43063769	rs135092	8.78918e-14	-2.03857	-1.78145e-10	1.71223e-06	-1.932	-1.78145e-10	4.89431e-17	-2.0148	-1.78145e-10
43063882	rs144657043	2.23612e-13	-2.27418e-10	-1.10477	4.10639e-06	-2.27418e-10	-1.05725	1.18979e-16	-2.27418e-10	-1.12651
43063958	rs135093	3.06191e-14	-1.90705	-1.18601	7.34522e-07	-1.59229	-1.18603	1.88081e-17	-1.78382	-1.18735
43064030	rs73174907	8.69443e-14	-0.862091	-1.18732	3.32076e-06	-0.0828744	-1.18672	2.61821e-16	0.848277	-1.18607
43064121	rs148535601	5.56244e-13	-2.27418e-10	-0.193472	9.53399e-06	-2.27418e-10	-0.214929	3.16743e-16	-2.27418e-10	-0.147365
43064840	rs135094	3.56043e-14	-1.76305	-1.17916	1.76373e-06	-0.718594	-1.18377	4.52535e-17	-0.915577	-1.1776
43064857	rs135095	1.07723e-13	-1.83512	-1.78145e-10	1.60137e-06	-1.99894	-1.78145e-10	6.90779e-17	-1.67022	-1.78145e-10
43065324	rs141426134	9.53546e-14	-1.95708	-1.78145e-10	3.22114e-06	-1.30006	-1.78145e-10	1.09819e-16	-1.20662	-1.78145e-10
43065407	rs144868206	8.77089e-14	-2.04065	-1.78145e-10	1.64002e-06	-1.97509	-1.78145e-10	6.55281e-17	-1.72298	-1.78145e-10
43065921	rs58319500	2.68099e-14	-2.04012	-1.18579	6.15434e-07	-1.76794	-1.18728	2.15134e-17	-1.6497	-1.18708
43066379	rs130333	3.39376e-14	-1.8684	-1.12175	9.20992e-07	-1.40595	-1.14615	2.43707e-17	-1.59825	-1.11383
43066531	rs130334	4.58995e-14	-1.54911	-1.13911	1.55293e-06	-0.879768	-1.14988	6.52715e-17	-0.5998	-1.1271
43066932	rs112970116	8.8272e-14	-2.03426	-1.78145e-10	1.63717e-06	-1.97682	-1.78145e-10	5.19075e-17	-1.95599	-1.78145e-10
43067054	rs130335	3.78242e-14	-1.91788	-0.963844	6.74496e-07	-1.84305	-1.02054	2.5594e-17	-1.71536	-0.94774
43067127	rs5751329	3.77144e-14	-1.93064	-0.953993	6.48095e-07	-1.8915	-1.01201	2.52645e-17	-1.73851	-0.937545
43067327	rs8138985	2.89932e-14	-2.01102	-1.13659	8.09932e-07	-1.52444	-1.15615	2.6053e-17	-1.50495	-1.14037
43067331	rs10427938	2.90415e-14	-2.00766	-1.13829	8.20047e-07	-1.5107	-1.15749	2.6377e-17	-1.49095	-1.14201
43067544	rs77813371	1.02094e-13	-1.88879	-1.78145e-10	2.32701e-06	-1.62521	-1.78145e-10	1.03788e-16	-1.2631	-1.78145e-10
43068239	rs130336	3.86844e-14	-1.94009	-0.919149	6.52944e-07	-1.89918	-0.996878	2.63774e-17	-1.72516	-0.907792
43068401	rs9611835	1.14307e-13	-1.77579	-1.78145e-10	1.71439e-06	-1.93073	-1.78145e-10	5.85471e-17	-1.83562	-1.78145e-10
43068518	rs7286131	3.51527e-14	-1.92801	-1.02697	6.27491e-07	-1.85915	-1.07667	2.43084e-17	-1.70154	-1.0131
43068711	rs5758854	3.12322e-14	-1.97114	-1.10209	1.00469e-06	-1.35812	-1.10699	3.56439e-17	-1.25334	-1.07854
43068776	rs149011927	2.97502e-13	-2.27418e-10	-0.819259	4.54078e-06	-2.27418e-10	-0.956694	1.55307e-16	-2.27418e-10	-0.86005
43069264	rs9611837	1.0813e-13	-1.83135	-1.78145e-10	1.61238e-06	-1.99208	-1.78145e-10	5.57005e-17	-1.88547	-1.78145e-10
43069740	rs5758856	3.57211e-14	-2.02561	-0.913328	5.73871e-07	-2.04057	-0.984575	2.04138e-17	-1.99114	-0.898101
43069761	rs12628255	2.9692e-14	-1.99394	-1.12986	9.39711e-07	-1.37526	-1.15671	2.81612e-17	-1.43122	-1.13629
43070593	rs5758857	3.17993e-14	-1.9685	-1.08673	1.13803e-06	-1.25129	-1.08921	4.52847e-17	-1.03278	-1.0597
43070623	rs5758858	3.17993e-14	-1.9685	-1.08673	1.13803e-06	-1.25129	-1.08921	4.52847e-17	-1.03278	-1.0597
43070655	rs130338	3.55903e-14	-1.93199	-1.01061	6.29592e-07	-1.86946	-1.06301	2.38902e-17	-1.73592	-0.996063
43070805	rs5758859	3.29564e-14	-2.02675	-0.992738	6.12435e-07	-1.91496	-1.04515	2.21396e-17	-1.82602	-0.982064
43071005	rs145427997	3.02559e-14	-1.98311	-1.12188	9.83159e-07	-1.33596	-1.15082	2.94624e-17	-1.39358	-1.12876
43071309	rs62238287	2.17617e-13	-1.13194	-1.78145e-10	5.95208e-06	-0.686051	-1.78145e-10	1.0747e-15	1.07434	-1.78145e-10
43071608	rs5758860	3.20812e-14	-1.96804	-1.07837	1.05024e-06	-1.33983	-1.08095	4.14028e-17	-1.1318	-1.05031
43072146	rs117944674	2.24804e-13	-2.27418e-10	-1.09945	3.90266e-06	-2.27418e-10	-1.10813	1.26176e-16	-2.27418e-10	-1.06778
43072626	rs73425294	3.063e-14	-1.98311	-1.10959	9.92363e-07	-1.33596	-1.1415	2.98078e-17	-1.39358	-1.1171
43073031	rs17003208	3.07965e-14	-1.97846	-1.10882	1.009e-06	-1.31993	-1.1409	3.02916e-17	-1.37822	-1.11637
43073331	rs61374197	3.07965e-14	-1.97846	-1.10882	1.009e-06	-1.31993	-1.1409	3.02916e-17	-1.37822	-1.11637
43073936	rs12627752	3.07204e-14	-1.98311	-1.10664	9.94619e-07	-1.33596	-1.13923	2.98915e-17	-1.39358	-1.1143
43074378	rs130342	3.7236e-14	-1.94234	-0.955064	6.51466e-07	-1.88252	-1.01581	2.48686e-17	-1.75342	-0.938426
43074556	rs130343	3.62231e-14	-1.78185	-1.14313	1.20651e-06	-1.141	-1.14106	4.77431e-17	-0.916258	-1.12336
43074900	rs130344	2.87762e-14	-2.00869	-1.14644	5.62832e-07	-1.8777	-1.16687	1.62539e-17	-1.96607	-1.15105
43075422	rs130345	3.78126e-14	-1.93723	-0.944807	6.61505e-07	-1.87605	-1.00698	2.53532e-17	-1.74474	-0.927811
43075948	rs130346	3.81257e-14	-1.94244	-0.931349	6.64847e-07	-1.88265	-0.995344	2.54817e-17	-1.7536	-0.913896
43076321	rs149152799	3.21928e-13	-2.27418e-10	-0.740352	5.36769e-06	-2.27418e-10	-0.789395	1.85615e-16	-2.27418e-10	-0.681783
43076341	rs5758863	3.17711e-14	-1.99551	-1.06061	1.02588e-06	-1.38085	-1.06339	3.43019e-17	-1.33978	-1.03047
43076496	rs73888351	3.11015e-14	-1.98758	-1.08985	9.9194e-07	-1.35182	-1.12607	2.99164e-17	-1.40877	-1.09828
43076765	rs139516732	8.95444e-14	-2.01994	-1.78145e-10	2.25215e-06	-1.65791	-1.78145e-10	7.27861e-17	-1.61793	-1.78145e-10
43076809	rs130347	3.91692e-14	-1.94748	-0.899313	6.77996e-07	-1.88905	-0.96936	2.60658e-17	-1.76225	-0.882584
43077027	rs130348	3.90164e-14	-1.94748	-0.903221	6.75696e-07	-1.88905	-0.972759	2.59612e-17	-1.76225	-0.886604
43077050	rs130349	3.92133e-14	-1.94244	-0.903221	6.80034e-07	-1.88265	-0.972759	2.61867e-17	-1.7536	-0.886604
43077079	rs149684629	2.58828e-13	-0.958513	-1.78145e-10	2.25261e-06	-1.6577	-1.78145e-10	7.3853e-17	-1.60338	-1.78145e-10
43077143	rs130350	3.90164e-14	-1.94748	-0.903221	6.75696e-07	-1.88905	-0.972759	2.59612e-17	-1.76225	-0.886604
43077709	rs9611839	3.11289e-14	-2.00581	-1.07074	9.10111e-07	-1.49058	-1.0734	3.11731e-17	-1.42414	-1.04176
43077904	rs130363	1.12105e-13	-1.79524	-1.78145e-10	1.64191e-06	-1.97393	-1.78145e-10	5.74708e-17	-1.85418	-1.78145e-10
43078207	rs130364	4.03894e-14	-1.92073	-0.895377	6.99542e-07	-1.86119	-0.965935	2.67353e-17	-1.74093	-0.878536
43078569	rs130365	3.84232e-14	-1.94654	-0.919474	6.58629e-07	-1.89824	-0.989144	2.47446e-17	-1.78614	-0.910707
43078589	rs135096	1.08807e-13	-1.82511	-1.78145e-10	1.6233e-06	-1.98533	-1.78145e-10	5.62924e-17	-1.8749	-1.78145e-10
43078651	rs150228796	2.11511e-13	-2.27418e-10	-1.1604	3.69972e-06	-2.27418e-10	-1.16154	1.1334e-16	-2.27418e-10	-1.17506
43079037	rs130367	2.97963e-14	-1.97286	-1.14743	5.32045e-07	-1.93295	-1.16787	1.57351e-17	-1.9958	-1.15376
43079072	rs130368	2.97963e-14	-1.97286	-1.14743	5.32045e-07	-1.93295	-1.16787	1.57351e-17	-1.9958	-1.15376
43079175	rs130369	1.08323e-13	-1.82956	-1.78145e-10	1.61965e-06	-1.98758	-1.78145e-10	5.6073e-17	-1.8788	-1.78145e-10
43079214	rs135097	2.99565e-14	-1.96596	-1.14897	5.27073e-07	-1.94127	-1.16894	1.56296e-17	-2.00111	-1.15517
43079607	rs739024	2.94226e-14	-2.0364	-1.09651	7.02556e-07	-1.69101	-1.13181	2.22381e-17	-1.6963	-1.10735
43079754	rs17003212	2.9637e-14	-2.01567	-1.10998	8.70271e-07	-1.46651	-1.14223	2.6235e-17	-1.5184	-1.11996
43079766	rs192871434	2.20224e-13	-2.27418e-10	-1.12003	3.76148e-06	-2.27418e-10	-1.14498	1.17497e-16	-2.27418e-10	-1.13904
43079847	rs135098	2.92938e-14	-1.9854	-1.1519	5.39633e-07	-1.91571	-1.17095	1.58499e-17	-1.98444	-1.15785
43080028	rs130370	3.02415e-14	-1.95498	-1.15048	5.2032e-07	-1.95312	-1.16998	1.54939e-17	-2.00846	-1.15655
43080791	rs140725954	1.07349e-13	-1.8386	-1.78145e-10	2.47518e-06	-1.56348	-1.78145e-10	8.43175e-17	-1.47087	-1.78145e-10
43080792	rs130371	3.02259e-14	-1.95115	-1.15483	5.1683e-07	-1.95691	-1.17292	1.53975e-17	-2.01074	-1.16051
43080880	rs130372	3.15036e-14	-1.91292	-1.15165	5.02904e-07	-1.98723	-1.16992	1.51929e-17	-2.02752	-1.15711
43080905	rs130373	1.10156e-13	-1.81278	-1.78145e-10	1.63361e-06	-1.979	-1.78145e-10	5.69055e-17	-1.86406	-1.78145e-10
43081044	rs130374	3.00278e-14	-1.95498	-1.15757	5.17851e-07	-1.95312	-1.17474	1.53943e-17	-2.00846	-1.163
43081101	rs130377	3.0103e-14	-1.95115	-1.1589	5.15451e-07	-1.95691	-1.1756	1.53408e-17	-2.01074	-1.1642
43081398	rs130379	3.72695e-14	-1.9752	-0.921306	6.29133e-07	-1.94598	-0.987229	2.29367e-17	-1.85682	-0.915893
43081442	rs5758865	3.21176e-14	-2.03758	-1.0077	7.82152e-07	-1.70532	-1.01018	2.57783e-17	-1.67563	-0.980293
43081553	rs130380	2.95846e-14	-1.96596	-1.16147	5.22723e-07	-1.94127	-1.17723	1.54534e-17	-2.00111	-1.16651
43081726	rs130382	2.98743e-14	-1.95498	-1.1627	5.16166e-07	-1.95312	-1.178	1.53234e-17	-2.00846	-1.16762
43081796	rs130383	2.96217e-14	-1.96238	-1.16379	5.19871e-07	-1.94531	-1.17866	1.53823e-17	-2.00365	-1.16859
43082040	rs135100	2.95868e-14	-1.95498	-1.17237	5.13325e-07	-1.95312	-1.18351	1.51932e-17	-2.00846	-1.17615
43082052	rs130384	2.97725e-14	-1.95498	-1.16612	5.15103e-07	-1.95312	-1.18006	1.52768e-17	-2.00846	-1.17066
43082265	rs130385	3.61508e-14	-1.98708	-0.939898	6.10241e-07	-1.96038	-1.00331	2.20575e-17	-1.87713	-0.934677
43082478	rs130386	3.28234e-14	-1.94749	-1.07605	8.25071e-07	-1.59016	-1.07192	3.07568e-17	-1.42545	-1.05389
43082755	rs130387	3.62895e-14	-1.98325	-0.939898	6.13098e-07	-1.95571	-1.00331	2.22043e-17	-1.87049	-0.934677
43082826	rs130388	3.5366e-14	-1.8772	-1.07172	1.02486e-06	-1.37746	-1.06777	3.82534e-17	-1.21369	-1.04754
43082898	rs12628410	2.83733e-14	-2.0239	-1.14533	8.12908e-07	-1.50895	-1.16798	2.43861e-17	-1.55885	-1.1526
43083045	rs130389	3.67172e-14	-1.9752	-0.936235	6.21057e-07	-1.94598	-1.00015	2.25934e-17	-1.85682	-0.930974
43083155	rs130390	3.46605e-14	-1.89735	-1.07172	9.75229e-07	-1.4271	-1.06777	3.67449e-17	-1.25392	-1.04754
43083465	rs59408849	2.86078e-14	-2.00565	-1.15535	8.81787e-07	-1.42171	-1.17388	2.62751e-17	-1.47564	-1.16119
43083516	rs77371551	2.57637e-13	-2.27418e-10	-0.963126	4.94793e-06	-2.27418e-10	-0.870822	1.38249e-16	-2.27418e-10	-0.976396
43083611	rs59356108	2.83396e-14	-2.02355	-1.14686	7.92913e-07	-1.53449	-1.16734	2.45679e-17	-1.54891	-1.15511
43084104	rs732336	3.52286e-14	-1.94709	-1.00573	8.17604e-07	-1.66667	-1.0045	2.83004e-17	-1.58902	-0.973564
43084123	rs135101	1.30988e-13	-1.63957	-1.78145e-10	1.81505e-06	-1.87368	-1.78145e-10	1.28394e-16	-1.05035	-1.78145e-10
43084125	rs135102	1.32671e-13	-1.62681	-1.78145e-10	1.83014e-06	-1.8654	-1.78145e-10	1.30988e-16	-1.03035	-1.78145e-10
43084157	rs135103	1.05084e-13	-1.85991	-1.78145e-10	1.54324e-06	-2.03591	-1.78145e-10	4.88395e-17	-2.01692	-1.78145e-10
43084163	rs9611841	2.07244e-13	-1.18078	-1.78145e-10	6.16676e-06	-0.650619	-1.78145e-10	1.21642e-16	-1.10438	-1.78145e-10
43084355	rs35653875	1.47099e-13	-1.52357	-1.78145e-10	2.93057e-06	-1.3946	-1.78145e-10	1.15317e-16	-1.15777	-1.78145e-10
43084446	rs56027862	2.70692e-13	-0.913697	-1.78145e-10	3.95802e-06	-1.09405	-1.78145e-10	1.30777e-16	-1.03196	-1.78145e-10
43084512	rs736014	2.7724e-14	-2.01875	-1.17363	8.49121e-07	-1.45057	-1.18277	2.58159e-17	-1.47635	-1.17812
43084613	rs736013	2.78054e-14	-2.01582	-1.17363	8.61782e-07	-1.43577	-1.18277	2.61923e-17	-1.46187	-1.17812
43084680	rs736015	2.76697e-14	-2.02163	-1.17271	8.36642e-07	-1.46592	-1.18223	2.54507e-17	-1.49135	-1.17736
43084693	rs4421	1.50116e-13	-1.50327	-1.78145e-10	1.9056e-06	-1.825	-1.78145e-10	1.31503e-16	-1.02642	-1.78145e-10
43085425	rs2006304	3.36476e-14	-2.02828	-0.970452	7.6823e-07	-1.75383	-0.979627	2.41013e-17	-1.78492	-0.938271
43085610	rs135105	3.98223e-14	-1.7682	-1.06205	5.57023e-07	-1.95033	-1.10461	2.71559e-17	-1.54195	-1.06191
43085647	rs2006303	3.38684e-14	-2.02449	-0.967706	7.8369e-07	-1.73659	-0.97694	2.45693e-17	-1.76863	-0.935329
43085854	rs7291375	1.39477e-13	-1.57678	-1.78145e-10	1.87322e-06	-1.84214	-1.78145e-10	1.30626e-16	-1.03312	-1.78145e-10
43085927	rs4334578	3.62099e-14	-1.84812	-1.07722	5.26687e-07	-2.02107	-1.08987	1.76972e-17	-1.96696	-1.06509
43085943	rs7291417	1.41515e-13	-1.56227	-1.78145e-10	1.89116e-06	-1.8326	-1.78145e-10	1.33443e-16	-1.01178	-1.78145e-10
43086173	rs5996223	4.08247e-14	-1.75122	-1.05417	5.66187e-07	-1.94044	-1.09818	2.80043e-17	-1.51907	-1.05403
43086450	rs739025	4.0477e-14	-1.75978	-1.05417	5.63359e-07	-1.94545	-1.09818	2.76841e-17	-1.53057	-1.05403
43086592	rs2899361	3.82976e-14	-1.95096	-0.918336	6.48344e-07	-1.91701	-0.986113	3.28892e-17	-1.49936	-0.912952
43086896	rs4822184	4.12553e-14	-1.73285	-1.06205	5.68742e-07	-1.92951	-1.10461	2.84754e-17	-1.4945	-1.06191
43087644	rs8142445	3.26957e-14	-1.98049	-1.04695	6.8314e-07	-1.79952	-1.05133	2.13997e-17	-1.81403	-1.02805
43087781	rs8142375	3.32116e-14	-2.02106	-0.990723	7.82046e-07	-1.71573	-0.999905	2.33009e-17	-1.78643	-0.970531
43088010	rs12168190	1.6096e-13	-1.43353	-1.78145e-10	1.99324e-06	-1.78003	-1.78145e-10	1.44611e-16	-0.931409	-1.78145e-10
43088078	rs28915391	3.59889e-14	-1.97581	-0.955657	5.90482e-07	-2.03097	-0.965634	1.93876e-17	-2.00704	-0.933781
43088261	rs1053026	3.40771e-14	-1.99777	-0.988285	5.83993e-07	-2.01205	-0.995609	1.85141e-17	-2.02091	-0.96601
43088435	rs135106	1.14995e-13	-1.76979	-1.78145e-10	1.6821e-06	-1.94975	-1.78145e-10	5.91862e-17	-1.82477	-1.78145e-10
43088463	rs3747193	3.4345e-14	-1.80086	-1.17736	1.55069e-06	-0.846145	-1.18495	4.23736e-17	-0.979064	-1.17987
43088549	rs3747194	3.75536e-14	-1.93818	-0.950731	6.08262e-07	-1.95015	-1.01679	3.00331e-17	-1.55589	-0.947266
43088668	rs56308900	3.06334e-13	-2.27418e-10	-0.790004	5.51414e-06	-2.27418e-10	-0.762476	1.68931e-16	-2.27418e-10	-0.775964
43088971	rs9623659	3.21806e-14	-2.02781	-1.0155	7.33145e-07	-1.75612	-1.02408	2.5327e-17	-1.67699	-0.996594
43089055	rs6002904	4.01608e-14	-1.73731	-1.08448	5.50031e-07	-1.94494	-1.12264	2.27374e-17	-1.69292	-1.08853
43089849	rs11541159	3.13584e-14	-2.02812	-1.04108	7.01579e-07	-1.77523	-1.04899	2.39319e-17	-1.70664	-1.0236
43090249	rs3788594	3.94368e-14	-1.74445	-1.09553	5.48361e-07	-1.93847	-1.13215	2.31217e-17	-1.67122	-1.09346
43090276	rs3788595	2.79955e-14	-2.02149	-1.16115	7.77229e-07	-1.54794	-1.17388	2.46809e-17	-1.53591	-1.16352
43090439	rs148907220	2.32305e-13	-2.27418e-10	-1.06663	4.01196e-06	-2.27418e-10	-1.08051	1.22025e-16	-2.27418e-10	-1.10123
43090534	rs9623660	1.50116e-13	-1.50327	-1.78145e-10	1.9056e-06	-1.825	-1.78145e-10	1.31503e-16	-1.02642	-1.78145e-10
43090714	rs130392	1.05367e-13	-1.85723	-1.78145e-10	1.60789e-06	-1.99487	-1.78145e-10	4.94514e-17	-2.00447	-1.78145e-10
43090734	rs28915378	9.03369e-14	-2.01113	-1.78145e-10	1.81569e-06	-1.87333	-1.78145e-10	5.19883e-17	-1.95444	-1.78145e-10
43091179	rs9611843	3.12921e-14	-2.0314	-1.03992	6.88917e-07	-1.79115	-1.05128	2.34944e-17	-1.72453	-1.02416
43091341	rs130394	3.45765e-14	-1.92187	-1.04963	5.4621e-07	-1.97677	-1.09778	2.33888e-17	-1.70985	-1.04335
43091354	rs130395	1.05367e-13	-1.85723	-1.78145e-10	1.60789e-06	-1.99487	-1.78145e-10	4.94514e-17	-2.00447	-1.78145e-10
43092001	rs145759487	3.1925e-13	-2.27418e-10	-0.748705	5.42757e-06	-2.27418e-10	-0.778301	1.73905e-16	-2.27418e-10	-0.746948
43092004	rs78018648	2.79723e-14	-2.02728	-1.15618	7.55946e-07	-1.57933	-1.17025	2.40226e-17	-1.56769	-1.15877
43092556	rs6002907	9.13984e-14	-1.99945	-1.78145e-10	2.15896e-06	-1.70016	-1.78145e-10	5.70688e-17	-1.8612	-1.78145e-10
43092620	rs135107	1.61475e-13	-1.43033	-1.78145e-10	3.07445e-06	-1.34667	-1.78145e-10	1.83135e-16	-0.695233	-1.78145e-10
43092786	rs3761462	3.07357e-14	-2.03946	-1.04979	6.29685e-07	-1.87157	-1.06076	2.22996e-17	-1.76632	-1.03456
43092851	rs130396	3.2185e-14	-1.85663	-1.18655	8.18363e-07	-1.48345	-1.18679	5.0478e-17	-0.797053	-1.18686
43092912	rs3761464	2.77057e-14	-2.0304	-1.16264	7.18252e-07	-1.62579	-1.17494	2.22522e-17	-1.63807	-1.16494
43093143	rs130397	1.01302e-13	-1.89658	-1.78145e-10	1.71585e-06	-1.92988	-1.78145e-10	8.19061e-17	-1.49988	-1.78145e-10
43093168	rs79365412	2.77673e-14	-2.02941	-1.16141	7.23325e-07	-1.61963	-1.17406	2.24139e-17	-1.63201	-1.16377
43093189	rs41277501	2.79181e-14	-2.02499	-1.16041	7.42234e-07	-1.59454	-1.17335	2.29968e-17	-1.60728	-1.16282
43093296	rs3761465	2.78594e-14	-2.02837	-1.15914	7.29024e-07	-1.61342	-1.17242	2.26004e-17	-1.62589	-1.1616
43093376	rs9623661	2.68697e-14	-2.03625	-1.18743	5.9555e-07	-1.80133	-1.18673	1.47616e-17	-2.026	-1.18743
43093457	rs916231	1.24062e-13	-1.6939	-1.78145e-10	1.74015e-06	-1.91582	-1.78145e-10	1.09477e-16	-1.20974	-1.78145e-10
43093596	rs135108	9.50945e-14	-1.95981	-1.78145e-10	1.5456e-06	-2.03438	-1.78145e-10	4.80402e-17	-2.03342	-1.78145e-10
43093640	rs149399083	1.00166e-13	-1.90785	-1.78145e-10	1.60443e-06	-1.99703	-1.78145e-10	5.51488e-17	-1.89542	-1.78145e-10
43093684	rs59585684	2.31515e-13	-2.27418e-10	-1.07003	4.04226e-06	-2.27418e-10	-1.07299	1.23312e-16	-2.27418e-10	-1.09074
43093698	rs12628541	2.82027e-14	-2.0212	-1.15406	7.59611e-07	-1.57525	-1.16949	2.35692e-17	-1.58827	-1.15724
43094027	rs130399	3.66127e-14	-1.91987	-0.994417	5.63348e-07	-1.9835	-1.06014	2.5491e-17	-1.67693	-0.990202
43094085	rs3761467	2.8498e-14	-2.0212	-1.14364	7.62456e-07	-1.57525	-1.16575	2.37605e-17	-1.58827	-1.14916
43094340	rs2024643	3.34281e-14	-1.82196	-1.18332	8.66009e-07	-1.4263	-1.18735	5.48757e-17	-0.716345	-1.18404
43094465	rs8141906	3.00993e-14	-2.02629	-1.08389	6.76135e-07	-1.76708	-1.09407	2.30769e-17	-1.69752	-1.06911
43094736	rs12628919	2.84044e-14	-2.02794	-1.14019	7.4166e-07	-1.61091	-1.15775	2.30584e-17	-1.62342	-1.14401
43094877	rs11090115	3.75134e-14	-1.84026	-1.04972	5.83911e-07	-1.90995	-1.09785	2.65106e-17	-1.58447	-1.04344
43094925	rs4822185	3.5214e-14	-1.78972	-1.16352	9.14627e-07	-1.37919	-1.17984	5.60622e-17	-0.711898	-1.1671
43094932	rs28916570	2.91508e-14	-2.0233	-1.11889	7.72297e-07	-1.58575	-1.14243	2.41022e-17	-1.59862	-1.12454
43095113	rs8138577	1.49008e-13	-1.51068	-1.78145e-10	1.89669e-06	-1.82968	-1.78145e-10	1.3017e-16	-1.03661	-1.78145e-10
43095129	rs77076498	2.9498e-14	-2.02453	-1.10583	7.73987e-07	-1.5921	-1.13389	2.42731e-17	-1.60488	-1.1112
43095255	rs60422751	2.95087e-14	-2.01935	-1.11064	7.92695e-07	-1.56641	-1.1357	2.47614e-17	-1.57955	-1.11662
43095374	rs4822186	9.60491e-14	-1.94982	-1.78145e-10	1.54755e-06	-2.03312	-1.78145e-10	4.78828e-17	-2.0367	-1.78145e-10
43095457	rs4820476	9.63313e-14	-1.94688	-1.78145e-10	1.54889e-06	-2.03225	-1.78145e-10	4.79133e-17	-2.03606	-1.78145e-10
43095473	rs5758870	4.68854e-14	-1.82632	-0.840652	6.95622e-07	-1.89865	-0.934093	3.35186e-17	-1.56357	-0.829787
43095600	rs5758871	2.97911e-14	-1.96824	-1.15223	4.92518e-07	-2.01677	-1.16124	1.54815e-17	-2.02428	-1.14153
43095737	rs5751340	9.60491e-14	-1.94982	-1.78145e-10	1.54755e-06	-2.03312	-1.78145e-10	4.78828e-17	-2.0367	-1.78145e-10
43095791	rs117278642	2.34155e-13	-2.27418e-10	-1.0587	3.98765e-06	-2.27418e-10	-1.08659	1.30248e-16	-2.27418e-10	-1.03601
43095895	rs28915372	1.44504e-13	-1.54137	-1.78145e-10	2.06078e-06	-1.74671	-1.78145e-10	1.50383e-16	-0.89227	-1.78145e-10
43095928	rs910301	4.48207e-14	-1.92719	-0.784819	6.88061e-07	-1.96581	-0.877861	3.11201e-17	-1.68415	-0.783453
43095999	rs5758872	3.10397e-14	-2.02613	-1.05328	6.67696e-07	-1.815	-1.05871	2.18467e-17	-1.78833	-1.03307
43096013	rs910302	4.32872e-14	-1.94466	-0.80216	6.66613e-07	-1.98691	-0.888429	2.90019e-17	-1.74692	-0.791171
43096042	rs910303	4.35302e-14	-1.88416	-0.857064	6.71505e-07	-1.93148	-0.936546	3.14141e-17	-1.61132	-0.846882
43096178	rs17003252	2.05902e-13	-2.27418e-10	-1.18728	3.61179e-06	-2.27418e-10	-1.18559	1.12143e-16	-2.27418e-10	-1.18568
43096266	rs13057708	5.73557e-14	-1.63426	-0.831149	9.10974e-07	-1.65427	-0.908763	4.4941e-17	-1.23426	-0.865841
43096364	rs17485489	4.18452e-14	-1.8887	-0.892006	6.22734e-07	-1.95723	-0.986198	2.73513e-17	-1.67853	-0.918161
43096492	rs5996224	5.68476e-14	-1.30357	-1.17073	2.56135e-06	-0.35101	-1.17825	1.2165e-16	0.0566539	-1.16096
43096507	rs6002910	5.09574e-14	-1.40952	-1.17417	1.83645e-06	-0.68662	-1.17534	8.95325e-17	-0.252618	-1.15824
43096996	rs7284681	3.12628e-14	-2.02964	-1.04261	5.09491e-07	-2.04003	-1.1041	2.62177e-17	-1.59404	-1.04498
43097273	rs58866508	3.79553e-13	-2.27418e-10	-0.575683	6.2811e-06	-2.27418e-10	-0.632247	1.87374e-16	-2.27418e-10	-0.672348
43097514	rs5758873	4.98149e-14	-2.02904	-0.577321	7.51081e-07	-2.02962	-0.726409	2.73018e-17	-2.01593	-0.582571
43097551	rs5751341	5.76639e-14	-1.88133	-0.578716	8.34843e-07	-1.91916	-0.731147	3.44328e-17	-1.76167	-0.604776
43098123	rs57323342	9.80417e-14	-1.92929	-1.78145e-10	1.92479e-06	-1.81498	-1.78145e-10	5.23677e-17	-1.94717	-1.78145e-10
43098501	rs5758875	6.39911e-14	-1.83937	-0.516567	9.65337e-07	-1.83845	-0.666626	3.31169e-17	-1.87761	-0.527804
43098650	rs5751342	6.30809e-14	-1.77984	-0.590419	9.88186e-07	-1.75024	-0.73144	3.32003e-17	-1.80188	-0.601017
43098771	rs5751343	8.01001e-14	-1.52456	-0.606841	1.27422e-06	-1.48354	-0.743919	4.04472e-17	-1.58788	-0.617579
43098792	rs116846269	3.07665e-13	-2.27418e-10	-0.785668	5.52011e-06	-2.27418e-10	-0.761395	1.7239e-16	-2.27418e-10	-0.755699
43099055	rs5758876	7.19226e-14	-1.76655	-0.472539	1.1206e-06	-1.72037	-0.635552	3.8523e-17	-1.77212	-0.482079
43099621	rs73174925	2.55801e-13	-0.970281	-1.78145e-10	3.65863e-06	-1.1727	-1.78145e-10	1.1085e-16	-1.19728	-1.78145e-10
43099957	rs28992193	9.47569e-14	-1.96336	-1.78145e-10	1.6195e-06	-1.98768	-1.78145e-10	4.79155e-17	-2.03602	-1.78145e-10
43100359	rs28992187	1.34277e-13	-1.61477	-1.78145e-10	2.33693e-06	-1.62095	-1.78145e-10	7.58182e-17	-1.57712	-1.78145e-10
43100579	rs4822187	1.92352e-13	-1.41624	0.160885	2.11804e-06	-1.74596	0.0266598	1.39325e-16	-1.0129	0.0442526
43100618	rs5758879	5.40928e-13	-2.27418e-10	-0.221392	7.94455e-06	-2.27418e-10	-0.397306	2.6991e-16	-2.27418e-10	-0.307365
43100786	rs79142397	1.2289e-13	-1.70339	-1.78145e-10	1.84783e-06	-1.85578	-1.78145e-10	7.63171e-17	-1.57056	-1.78145e-10
43100856	rs5758880	1.79973e-13	-1.95333	0.631463	2.83079e-06	-1.91199	0.48275	3.82113e-16	-0.602328	0.642588
43100944	rs5758881	4.89429e-14	-1.90521	-0.718812	8.68056e-07	-1.84323	-0.768057	2.70069e-17	-1.88508	-0.724282
43101397	rs8141448	3.51849e-14	-1.79799	-1.15608	7.77373e-07	-1.56139	-1.16024	9.39778e-17	-0.187618	-1.17478
43101429	rs8141461	3.20272e-14	-1.9253	-1.12279	7.30624e-07	-1.65268	-1.13097	7.03603e-17	-0.499444	-1.15238
43102870	rs9620083	4.4083e-14	-2.04033	-0.688277	8.50667e-07	-1.84843	-0.783095	2.72714e-17	-1.87119	-0.728431
43102937	rs6002920	2.93089e-14	-2.02063	-1.11616	5.14564e-07	-2.01289	-1.12134	2.17089e-17	-1.7058	-1.12193
43103268	rs73174931	6.2461e-14	-1.63288	-0.747253	1.27137e-06	-1.47189	-0.757813	2.91264e-17	-1.74077	-0.793043
43103328	rs13055547	4.41107e-14	-2.03127	-0.696709	9.13932e-07	-1.76911	-0.79068	2.81881e-17	-1.83004	-0.736514
43103399	rs7286195	4.4097e-14	-2.04	-0.688284	8.65737e-07	-1.83087	-0.783101	2.79995e-17	-1.84483	-0.728437
43103435	rs7286214	4.3394e-14	-2.03878	-0.705573	8.55664e-07	-1.82702	-0.798646	2.73685e-17	-1.85105	-0.74501
43103684	rs7285550	4.29713e-14	-2.03611	-0.718034	8.65427e-07	-1.80449	-0.809831	2.76249e-17	-1.82979	-0.756947
43104014	rs55878035	4.89471e-14	-1.79109	-0.832847	6.32402e-07	-2.01004	-0.917982	2.09092e-17	-1.99478	-0.870484
43104116	rs9620084	4.29277e-14	-2.03713	-0.718034	8.58845e-07	-1.81213	-0.809831	2.74264e-17	-1.837	-0.756947
43104333	rs13055227	4.30278e-14	-2.0348	-0.718034	8.42419e-07	-1.83144	-0.809831	2.65666e-17	-1.86885	-0.756947
43104401	rs13056472	5.50255e-14	-1.71884	-0.788047	6.69612e-07	-1.99209	-0.878758	2.25367e-17	-1.96226	-0.828056
43104750	rs13055886	5.80644e-14	-1.75965	-0.693477	1.18321e-06	-1.55002	-0.751533	1.50508e-16	-0.160253	-0.731184
43105156	rs5758884	4.59622e-14	-1.92865	-0.758209	1.08934e-06	-1.56799	-0.816236	4.68223e-17	-1.26544	-0.793654
43105188	rs112899616	3.62575e-14	-2.01369	-0.910344	6.26011e-07	-2.00995	-0.928234	2.41702e-17	-1.80582	-0.91451
43105258	rs5758885	9.28984e-14	-1.98317	-1.78145e-10	1.57637e-06	-2.01467	-1.78145e-10	8.14538e-17	-1.50542	-1.78145e-10
43105474	rs67194282	4.39088e-14	-2.03581	-0.696755	8.72681e-07	-1.81526	-0.790721	2.75061e-17	-1.85449	-0.736559
43105532	rs67418653	4.36197e-14	-2.03779	-0.701384	8.56293e-07	-1.83005	-0.794882	2.70191e-17	-1.86791	-0.740995
43105703	rs73174947	3.66959e-14	-2.01208	-0.899938	6.31289e-07	-2.01162	-0.918167	2.45363e-17	-1.80112	-0.904182
43106189	rs5751347	5.53847e-14	-1.77499	-0.725388	1.12519e-06	-1.57036	-0.781479	1.4024e-16	-0.200265	-0.761833
43106453	rs11704052	4.41595e-14	-2.03859	-0.688284	8.60216e-07	-1.83726	-0.783101	2.71826e-17	-1.87444	-0.728437
43106582	rs11704081	4.55229e-14	-2.03926	-0.657204	8.78413e-07	-1.84435	-0.755081	2.78269e-17	-1.88084	-0.698614
43106765	rs11704086	4.42541e-14	-2.04071	-0.684023	8.29596e-07	-1.87734	-0.779264	2.76217e-17	-1.8625	-0.72435
43106806	rs5758886	2.96596e-14	-1.94052	-1.18437	4.99697e-07	-1.97699	-1.18656	2.09343e-17	-1.67926	-1.1848
43107003	rs62238306	8.77022e-14	-2.04073	-1.78145e-10	1.59449e-06	-2.00324	-1.78145e-10	5.30273e-17	-1.93465	-1.78145e-10
43107046	rs73174950	3.95051e-14	-2.00871	-0.829535	6.73723e-07	-2.01482	-0.849908	2.65654e-17	-1.79157	-0.834272
43107689	rs5758888	3.37053e-14	-1.81541	-1.18162	4.86442e-07	-2.00519	-1.18524	3.48686e-17	-1.17153	-1.18234
43107837	rs9620086	3.37053e-14	-1.81541	-1.18162	4.86442e-07	-2.00519	-1.18524	3.48686e-17	-1.17153	-1.18234
43107993	rs34470970	5.25379e-14	-1.75688	-0.796261	6.65989e-07	-1.9903	-0.885974	2.23874e-17	-1.96111	-0.835845
43108395	rs17485718	8.87342e-14	-2.02903	-1.78145e-10	1.55332e-06	-2.0294	-1.78145e-10	6.32403e-17	-1.75851	-1.78145e-10
43108663	rs1989502	4.64849e-14	-2.03424	-0.641307	8.82527e-07	-1.84696	-0.747802	2.79092e-17	-1.89267	-0.683823
43108926	rs74332709	1.01138e-13	-1.89819	-1.78145e-10	1.65559e-06	-1.96563	-1.78145e-10	6.53721e-17	-1.72536	-1.78145e-10
43109075	rs80071687	2.40033e-13	-2.27418e-10	-1.0339	3.99853e-06	-2.27418e-10	-1.08386	1.32414e-16	-2.27418e-10	-1.01952
43109248	rs117083453	3.13914e-13	-2.27418e-10	-0.765561	5.58914e-06	-2.27418e-10	-0.748967	1.69706e-16	-2.27418e-10	-0.771389
43109743	rs5758889	6.47609e-14	-1.66587	-0.678104	1.36081e-06	-1.42828	-0.733426	1.93002e-16	0.0716097	-0.714365
43109773	rs8139858	4.94833e-14	-2.03879	-0.574257	8.76621e-07	-1.92191	-0.679566	2.73134e-17	-1.98186	-0.616217
43109999	rs75950186	2.12902e-13	-2.27418e-10	-1.15385	3.65167e-06	-2.27418e-10	-1.17461	1.16572e-16	-2.27418e-10	-1.14695
43110114	rs5758890	3.10964e-14	-1.89456	-1.18302	5.60207e-07	-1.86342	-1.18583	2.76335e-17	-1.40274	-1.18369
43110115	rs5758891	5.00852e-14	-1.9178	-0.683153	1.20558e-06	-1.53771	-0.745127	5.43536e-17	-1.19298	-0.716968
43110497	rs6002924	3.72623e-14	-2.03835	-0.858347	6.82625e-07	-1.97373	-0.87787	2.39197e-17	-1.86786	-0.862888
43110736	rs5758893	5.63229e-14	-1.81541	-0.668168	1.08055e-06	-1.65103	-0.741289	1.31986e-16	-0.312777	-0.70998
43110919	rs5758894	4.16488e-14	-1.60423	-1.18117	5.15386e-07	-1.94966	-1.18297	5.47027e-17	-0.7236	-1.17994
43111013	rs147989636	2.19832e-13	-2.27418e-10	-1.12181	3.98296e-06	-2.27418e-10	-1.08777	1.18096e-16	-2.27418e-10	-1.13396
43111436	rs28992183	4.49792e-14	-1.70496	-1.00351	5.68032e-07	-1.95962	-1.07575	2.01781e-17	-1.87233	-1.02853
43111670	rs8141536	3.59832e-14	-1.7453	-1.18633	6.34193e-07	-1.73895	-1.18625	2.94581e-17	-1.3355	-1.18699
43111733	rs73174952	4.52855e-14	-1.90011	-0.801582	7.29086e-07	-1.98628	-0.799478	3.90285e-17	-1.48403	-0.75713
43111772	rs9607928	4.41459e-14	-1.87494	-0.852235	6.97184e-07	-1.95856	-0.871942	3.93267e-17	-1.37673	-0.856819
43112136	rs181424268	2.37803e-13	-2.27418e-10	-1.04324	4.23989e-06	-2.27418e-10	-1.02525	1.31391e-16	-2.27418e-10	-1.02728
43112256	rs149617614	1.13123e-13	-1.7862	-1.78145e-10	2.10107e-06	-1.72734	-1.78145e-10	9.12919e-17	-1.39139	-1.78145e-10
43112475	rs738526	5.4189e-14	-1.73562	-0.78658	1.09991e-06	-1.52909	-0.845475	1.47951e-16	-0.100883	-0.80769
43112611	rs1883990	3.59933e-14	-1.74689	-1.18445	6.3905e-07	-1.73336	-1.1842	2.93069e-17	-1.34211	-1.18553
43112674	rs8136914	5.71713e-14	-1.67745	-0.791173	7.02119e-07	-1.96475	-0.858692	2.46397e-17	-1.89558	-0.805516
43112818	rs1883991	5.52959e-14	-1.75128	-0.750698	1.1569e-06	-1.50965	-0.814394	1.5561e-16	-0.07731	-0.780793
43112961	rs738527	5.70822e-14	-1.78226	-0.687927	1.17227e-06	-1.55192	-0.758933	1.51902e-16	-0.159392	-0.722826
43113004	rs11703455	6.19742e-14	-1.69456	-0.6934	7.61983e-07	-1.97247	-0.769158	2.6835e-17	-1.90632	-0.70943
43113407	rs9620087	3.62321e-14	-1.73989	-1.18484	6.42891e-07	-1.7262	-1.18537	2.96014e-17	-1.33133	-1.1863
43113434	rs9623671	4.84592e-14	-1.99089	-0.643071	9.35799e-07	-1.81746	-0.718689	4.34084e-17	-1.45752	-0.677283
43113435	rs9620088	3.62472e-14	-1.73989	-1.18442	6.43661e-07	-1.7262	-1.18417	2.9625e-17	-1.33133	-1.1855
43113534	rs28992178	9.31637e-14	-1.98032	-1.78145e-10	2.03947e-06	-1.7571	-1.78145e-10	5.26992e-17	-1.94086	-1.78145e-10
43113673	rs6002926	1.03422e-13	-1.87586	-1.78145e-10	1.68302e-06	-1.9492	-1.78145e-10	6.75533e-17	-1.69254	-1.78145e-10
43113775	rs28992177	9.57682e-14	-1.95275	-1.78145e-10	1.62879e-06	-1.98196	-1.78145e-10	5.78913e-17	-1.84689	-1.78145e-10
43113793	rs5751348	4.55406e-14	-2.03979	-0.656288	7.8951e-07	-1.96669	-0.739443	2.84062e-17	-1.86335	-0.695493
43114020	rs2143918	4.70135e-14	-2.03923	-0.625018	8.09056e-07	-1.97099	-0.710688	2.90794e-17	-1.87004	-0.665383
43114040	rs2143919	4.8955e-14	-1.99435	-0.629429	9.4074e-07	-1.82486	-0.706024	4.34612e-17	-1.46951	-0.664074
43114132	rs28992176	4.23441e-14	-1.88949	-0.879356	6.78782e-07	-1.95901	-0.898236	3.77237e-17	-1.39142	-0.88375
43114179	rs5751349	6.94417e-13	-2.27418e-10	0.028394	1.12491e-05	-2.27418e-10	-0.0495059	3.59012e-16	-2.27418e-10	-0.0220992
43114291	rs7287297	3.53663e-14	-1.86797	-1.08095	5.68285e-07	-1.943	-1.09192	3.22765e-17	-1.34759	-1.08352
43114471	rs13056962	6.20781e-14	-1.72673	-0.65956	7.75306e-07	-1.98631	-0.737975	2.7201e-17	-1.92607	-0.676134
43114551	rs8138197	4.76254e-14	-2.04022	-0.611092	8.26684e-07	-1.96227	-0.69786	2.9873e-17	-1.85654	-0.651962
43114824	rs8138149	3.61628e-14	-1.73989	-1.18676	6.42072e-07	-1.7262	-1.18665	2.9576e-17	-1.33133	-1.18716
43114928	rs2143920	4.27986e-14	-1.99119	-0.766985	6.69403e-07	-2.04062	-0.83054	2.30849e-17	-1.98597	-0.780301
43115254	rs9623672	4.26518e-14	-1.57466	-1.18695	8.11361e-07	-1.49199	-1.18684	3.72063e-17	-1.10167	-1.18731
43115576	rs5758896	4.59271e-14	-1.96863	-0.718989	9.00272e-07	-1.78162	-0.793227	6.34583e-17	-0.999686	-0.755387
43115696	rs5758897	4.40956e-14	-1.73212	-0.996202	8.05671e-07	-1.71825	-0.967621	3.66467e-17	-1.31942	-0.984712
43115776	rs9611844	4.4884e-14	-1.90511	-0.805492	7.13227e-07	-1.9812	-0.826548	3.71304e-17	-1.48063	-0.810385
43116137	rs9611845	4.47626e-14	-1.92003	-0.793278	7.14751e-07	-1.99094	-0.814673	3.64449e-17	-1.5114	-0.79825
43116584	rs9620089	4.33401e-14	-1.74635	-0.999251	7.91439e-07	-1.73281	-0.97089	3.57424e-17	-1.34127	-0.987851
43116985	rs28910285	5.94161e-14	-1.80384	-0.626275	1.22062e-06	-1.57163	-0.698811	1.65396e-16	-0.136653	-0.66046
43116989	rs28910284	4.40208e-14	-1.62173	-1.10829	5.34886e-07	-1.94095	-1.15455	1.79693e-17	-1.88566	-1.13113
43117037	rs9607929	6.08003e-14	-1.35527	-1.05182	9.75526e-07	-1.46929	-1.02528	1.0342e-16	-0.225409	-1.04125
43117463	rs5758898	3.4322e-14	-1.90947	-1.06942	5.48089e-07	-2.02436	-1.04675	2.46254e-17	-1.64132	-1.06036
43117595	rs5751350	5.95524e-14	-1.38145	-1.04638	9.22569e-07	-1.53175	-1.01863	9.28574e-17	-0.33861	-1.03578
43117598	rs5751351	4.03574e-14	-1.81973	-0.997179	7.35765e-07	-1.80797	-0.968668	3.18975e-17	-1.45721	-0.985717
43118094	rs8184980	6.3299e-14	-1.31783	-1.04898	9.73002e-07	-1.47568	-1.02149	1.02483e-16	-0.237276	-1.03848
43118317	rs62238326	4.18172e-14	-1.78114	-1.00024	7.62951e-07	-1.76841	-0.971947	3.3822e-17	-1.39548	-0.988865
43118694	rs9611850	6.31357e-14	-1.31783	-1.05157	9.70253e-07	-1.47568	-1.02432	1.02209e-16	-0.237276	-1.04116
43118782	rs56093613	8.98147e-14	-2.01693	-1.78145e-10	1.55106e-06	-2.03085	-1.78145e-10	6.32853e-17	-1.7578	-1.78145e-10
43118878	rs9611851	4.80445e-14	-1.79295	-0.849603	7.21673e-07	-1.92659	-0.869387	4.08331e-17	-1.34176	-0.854204
43119239	rs78822660	1.00174e-13	-1.90777	-1.78145e-10	1.64533e-06	-1.97185	-1.78145e-10	7.31935e-17	-1.61235	-1.78145e-10
43119434	rs9623676	6.37842e-14	-1.31783	-1.04135	9.76718e-07	-1.47568	-1.01767	1.0394e-16	-0.237276	-1.02437
43120111	rs34091628	4.17913e-14	-1.66109	-1.1209	5.30736e-07	-1.9408	-1.16249	1.91996e-17	-1.80888	-1.14168
43120209	rs9611852	4.6639e-14	-1.82924	-0.842999	7.08965e-07	-1.95076	-0.862979	3.86334e-17	-1.40369	-0.847646
43120259	rs78341978	9.19306e-14	-1.99365	-1.78145e-10	2.83934e-06	-1.42622	-1.78145e-10	1.68347e-16	-0.77943	-1.78145e-10
43121056	rs36060915	4.04677e-14	-1.82009	-0.994082	7.64794e-07	-1.77036	-0.967577	3.59066e-17	-1.35051	-0.974024
43121058	rs9611853	4.76929e-14	-1.81876	-0.831139	7.2213e-07	-1.94388	-0.851465	3.98055e-17	-1.38559	-0.835865
43121133	rs143582928	1.26008e-13	-1.67833	-1.78145e-10	1.80887e-06	-1.87709	-1.78145e-10	6.33276e-17	-1.75713	-1.78145e-10
43121426	rs12166331	4.01966e-14	-1.82009	-1.00081	7.57233e-07	-1.77036	-0.977513	3.56024e-17	-1.35051	-0.982532
43121968	rs9623677	4.65143e-14	-1.84171	-0.833211	6.98913e-07	-1.97454	-0.853477	3.7963e-17	-1.43092	-0.837923
```
