## Supplementary material for "Characterization of shared and ancestry-specific signals driving complex traits using multi-ancestry fine-mapping": susiex_nc3.cs80.summary

```
# chr22:40527819-43122003
CS_ID	CS_LENGTH	CS_PURITY	MAX_PIP_SNP	BP	REF_ALLELE	ALT_ALLELE	REF_FRQ	BETA	SE	-LOG10P	MAX_PIP	POST-HOC_PROB_POP1	POST-HOC_PROB_POP2
1	9	0.997012	rs9620001	42330229	C,C	T,T	0.798211,0.875992	-0.0337615,-0.00753012	0.00492643,0.0129696	11.1412,0.25064	0.133497	1	0.295977
2	27	0.0493136	rs12483853	40539525	C,C	G,G	0.864811,0.749008	-0.015855,0.0164329	0.0057824,0.00985893	2.21412,1.01975	0.0790798	0.938409	0.508317
3	1	1	rs9607782	41587556	A,A	T,T	0.734592,0.944444	0.0338503,0.0152082	0.00447775,0.0186617	13.3935,0.381842	0.954017	1	0.345429
```
