## Supplementary material for "Characterization of shared and ancestry-specific signals driving complex traits using multi-ancestry fine-mapping": susiex_nc1.cs80.cs

```
CS_ID	SNP	BP	REF_ALLELE	ALT_ALLELE	REF_FRQ	BETA	SE	-LOG10P	CS_PIP	OVRL_PIP
1	chr22:42997934:C:T	42997934	T,T	C,C	1,1	inf,inf	inf,inf	5.45613,2.68341	0.0548182	0.0548182
1	chr22:42997979:A:T	42997979	T,T	A,A	1,1	inf,inf	inf,inf	5.44975,2.63275	0.0489941	0.0489941
1	chr22:42989990:A:T	42989990	T,T	A,A	1,1	inf,inf	inf,inf	5.32019,2.73719	0.0457062	0.0457062
1	chr22:42991689:G:T	42991689	T,T	G,G	1,1	inf,inf	inf,inf	5.43879,2.5676	0.0421686	0.0421686
1	chr22:42993564:C:T	42993564	T,T	C,C	1,1	inf,inf	inf,inf	5.19315,2.78556	0.0384398	0.0384398
1	chr22:42993022:C:T	42993022	T,T	C,C	1,1	inf,inf	inf,inf	5.17155,2.76788	0.0354802	0.0354802
1	chr22:42996174:T:C	42996174	C,C	T,T	1,1	inf,inf	inf,inf	5.18266,2.75277	0.0352608	0.0352608
1	chr22:42996258:A:G	42996258	G,G	A,A	1,1	inf,inf	inf,inf	5.02198,2.89031	0.0329249	0.0329249
1	chr22:42993084:G:C	42993084	C,C	G,G	1,1	inf,inf	inf,inf	5.11751,2.75192	0.0306887	0.0306887
1	chr22:42989997:T:A	42989997	A,A	T,T	1,1	inf,inf	inf,inf	5.51624,2.29481	0.0292922	0.0292922
1	chr22:42973343:A:T	42973343	T,T	A,A	1,1	inf,inf	inf,inf	5.50939,2.268	0.0274203	0.0274203
1	chr22:43008101:T:C	43008101	C,C	T,T	1,1	inf,inf	inf,inf	5.26813,2.51785	0.0267058	0.0267058
1	chr22:43009010:GA:G	43009010	G,G	GA,GA	1,1	inf,inf	inf,inf	5.20381,2.58012	0.0263214	0.0263214
1	chr22:43007284:C:T	43007284	T,T	C,C	1,1	inf,inf	inf,inf	5.21907,2.5449	0.0253819	0.0253819
1	chr22:43002956:C:T	43002956	T,T	C,C	1,1	inf,inf	inf,inf	5.14558,2.61878	0.0251026	0.0251026
1	chr22:43007373:G:A	43007373	A,A	G,G	1,1	inf,inf	inf,inf	5.16298,2.59785	0.0249999	0.0249999
1	chr22:42995947:G:A	42995947	A,A	G,G	1,1	inf,inf	inf,inf	5.06335,2.64658	0.0222884	0.0222884
1	chr22:43011458:C:T	43011458	T,T	C,C	1,1	inf,inf	inf,inf	5.10578,2.59571	0.0220701	0.0220701
1	chr22:43004758:A:C	43004758	C,C	A,A	1,1	inf,inf	inf,inf	5.0493,2.63912	0.0213262	0.0213262
1	chr22:43005766:A:G	43005766	G,G	A,A	1,1	inf,inf	inf,inf	5.11221,2.53288	0.0197975	0.0197975
1	chr22:43013052:C:A	43013052	A,A	C,C	1,1	inf,inf	inf,inf	5.01451,2.58977	0.0180037	0.0180037
1	chr22:42975170:T:C	42975170	C,C	T,T	1,1	inf,inf	inf,inf	5.24948,2.32285	0.017608	0.017608
1	chr22:42991705:T:C	42991705	C,C	T,T	1,1	inf,inf	inf,inf	5.33338,2.17546	0.0158345	0.0158345
1	chr22:42936510:T:C	42936510	C,C	T,T	1,1	inf,inf	inf,inf	5.08951,2.38901	0.014282	0.014282
1	chr22:42976793:T:C	42976793	C,C	T,T	1,1	inf,inf	inf,inf	5.22432,2.21879	0.0136705	0.0136705
1	chr22:42973760:T:C	42973760	C,C	T,T	1,1	inf,inf	inf,inf	5.11013,2.33238	0.0133714	0.0133714
1	chr22:43002043:C:A	43002043	A,A	C,C	1,1	inf,inf	inf,inf	5.15751,2.25112	0.0126359	0.0126359
1	chr22:42971907:C:T	42971907	T,T	C,C	1,1	inf,inf	inf,inf	5.43669,1.92243	0.0121723	0.0121723
1	chr22:42972264:G:T	42972264	T,T	G,G	1,1	inf,inf	inf,inf	5.04363,2.32979	0.0115669	0.0115669
1	chr22:43005073:G:A	43005073	A,A	G,G	1,1	inf,inf	inf,inf	5.161,2.17247	0.0109474	0.0109474
1	chr22:42942833:G:A	42942833	A,A	G,G	1,1	inf,inf	inf,inf	4.95348,2.38522	0.0106491	0.0106491
1	chr22:42944273:G:T	42944273	T,T	G,G	1,1	inf,inf	inf,inf	4.97301,2.35424	0.0104516	0.0104516
1	chr22:42944274:C:T	42944274	T,T	C,C	1,1	inf,inf	inf,inf	4.96976,2.3563	0.0104217	0.0104217
```
