## Supplementary material for "Characterization of shared and ancestry-specific signals driving complex traits using multi-ancestry fine-mapping": susiex_nc1.cs80.snp

```
BP	SNP	PIP(CS1)	LogBF(CS1,Pop1)	LogBF(CS1,Pop2)
42310725	chr22:42310725:G:A	3.00831e-07	-0.143458	-0.147869
42310989	chr22:42310989:A:G	1.10869e-07	-1.10751e-10	-1.28952
42311089	chr22:42311089:G:A	1.84125e-07	-1.10751e-10	-0.782261
42311238	chr22:42311238:G:A	1.11347e-07	-1.10751e-10	-1.28522
42311490	chr22:42311490:T:C	1.10917e-07	-1.10751e-10	-1.28909
42311578	chr22:42311578:A:G	2.46578e-07	-0.0854157	-0.404781
42311709	chr22:42311709:G:A	1.93505e-06	0.377894	1.19212
42312268	chr22:42312268:T:C	2.728e-08	-1.55661	-1.13511
42312375	chr22:42312375:A:G	2.45162e-07	-0.1552	-0.340758
42312708	chr22:42312708:C:T	2.92754e-07	-1.10751e-10	-0.318542
42313328	chr22:42313328:C:T	2.91719e-08	-1.5056	-1.11907
42313600	chr22:42313600:T:TC	1.17025e-07	-1.10751e-10	-1.23549
42313756	chr22:42313756:C:T	2.57635e-07	-0.141819	-0.304512
42314046	chr22:42314046:G:A	3.0935e-07	-0.0648524	-0.198548
42314086	chr22:42314086:G:C	2.69562e-07	-0.120122	-0.280956
42314363	chr22:42314363:G:A	1.42401e-07	-1.03923	-3.05541e-10
42314586	chr22:42314586:C:A	1.1113e-07	-1.10751e-10	-1.28717
42314600	chr22:42314600:A:G	2.18044e-07	-0.377247	-0.23593
42314876	chr22:42314876:C:T	4.21141e-08	-1.48561	-0.771886
42314997	chr22:42314997:G:C	2.68638e-08	-1.54734	-1.15976
42315814	chr22:42315814:G:A	1.16373e-07	-1.10751e-10	-1.24108
42316656	chr22:42316656:C:T	2.32442e-07	-0.461626	-0.087609
42317038	chr22:42317038:T:C	1.39257e-07	-0.728218	-0.333337
42317618	chr22:42317618:A:AG	5.35352e-07	-0.563605	0.848655
42318403	chr22:42318403:C:T	1.17709e-07	-1.10751e-10	-1.22966
42318634	chr22:42318634:G:T	1.10982e-07	-1.2885	-3.05541e-10
42318651	chr22:42318651:C:T	3.76284e-07	-0.660216	0.592683
42319030	chr22:42319030:G:C	4.72807e-08	-1.48893	-0.652843
42319224	chr22:42319224:G:A	2.52574e-07	-1.10751e-10	-0.466171
42319322	chr22:42319322:G:A	2.49169e-08	-1.54987	-1.23246
42319369	chr22:42319369:G:A	4.01999e-08	-1.4517	-0.852313
42320462	chr22:42320462:C:G	1.82242e-07	-1.10751e-10	-0.792541
42320478	chr22:42320478:T:C	1.29744e-07	-0.178662	-0.953651
42320626	chr22:42320626:G:A	3.92737e-07	1.16966	-1.1944
42321098	chr22:42321098:G:A	2.50915e-07	-1.10751e-10	-0.472761
42321102	chr22:42321102:A:G	1.30714e-07	-0.122588	-1.00228
42321584	chr22:42321584:G:A	1.29488e-07	-0.066224	-1.06806
42321806	chr22:42321806:T:G	1.42313e-07	-0.0258618	-1.01398
42321878	chr22:42321878:C:T	1.55562e-07	0.0852776	-1.03611
42322475	chr22:42322475:T:A	4.00891e-08	-1.40223	-0.904546
42322616	chr22:42322616:C:CT	2.75897e-07	-1.10751e-10	-0.377849
42322748	chr22:42322748:GAATGAATGAGTGTCTGAGTGAATGAATGAGTGCCTGAGTA:G	1.82093e-07	-1.10751e-10	-0.793357
42322858	chr22:42322858:AT:A	3.34343e-07	-1.10751e-10	-0.185707
42323277	chr22:42323277:C:T	1.1389e-07	-1.10751e-10	-1.26265
42323445	chr22:42323445:C:A	1.93081e-07	-1.10751e-10	-0.734765
42323542	chr22:42323542:C:T	1.13056e-07	-1.10751e-10	-1.26999
42323740	chr22:42323740:C:T	3.20341e-07	-0.228488	-3.05541e-10
42324869	chr22:42324869:C:T	3.91331e-07	-1.10751e-10	-0.028322
42324917	chr22:42324917:G:T	1.12602e-07	-1.10751e-10	-1.27402
42324955	chr22:42324955:C:T	4.75491e-08	-0.899067	-1.23705
42325004	chr22:42325004:A:G	1.0996e-07	-0.445255	-0.852502
42325368	chr22:42325368:T:G	3.98191e-08	-1.52998	-0.783552
42325410	chr22:42325410:GC:G	1.43237e-07	-1.10751e-10	-1.03337
42325468	chr22:42325468:C:T	2.38782e-07	-0.522326	-3.05541e-10
42325702	chr22:42325702:G:A	2.31735e-07	-1.10751e-10	-0.552283
42326171	chr22:42326171:T:C	1.54565e-07	-1.10751e-10	-0.957258
42326512	chr22:42326512:T:C	1.59749e-07	0.32865	-1.25292
42326801	chr22:42326801:T:A	3.2642e-08	-1.50588	-1.0064
42326826	chr22:42326826:G:A	3.98438e-07	-1.10751e-10	-0.0103244
42327108	chr22:42327108:C:T	1.21494e-07	-1.10751e-10	-1.19801
42327694	chr22:42327694:A:AC	8.76576e-08	-1.52444	-3.05541e-10
42327695	chr22:42327695:G:C	8.7644e-08	-1.52459	-3.05541e-10
42327699	chr22:42327699:G:A	8.72018e-08	-1.52965	-3.05541e-10
42327897	chr22:42327897:C:T	9.67375e-07	0.1979	0.678811
42328227	chr22:42328227:C:T	1.12707e-07	-1.10751e-10	-1.27309
42329698	chr22:42329698:C:T	1.48962e-07	-1.10751e-10	-0.994186
42329735	chr22:42329735:C:T	1.45184e-07	-1.10751e-10	-1.01987
42329739	chr22:42329739:G:C	2.76835e-08	-1.38838	-1.28866
42330045	chr22:42330045:T:C	2.28404e-07	-1.10751e-10	-0.566758
42330142	chr22:42330142:TCAGGGGGCCAC:T	2.20412e-07	-1.10751e-10	-0.602376
42330266	chr22:42330266:AG:A	2.19718e-07	-1.10751e-10	-0.605533
42330460	chr22:42330460:G:A	1.34936e-07	-1.10751e-10	-1.09308
42330797	chr22:42330797:A:C	1.81033e-07	-1.10751e-10	-0.799197
42330938	chr22:42330938:G:A	1.14188e-07	-1.10751e-10	-1.26003
42331225	chr22:42331225:C:T	3.10595e-08	-1.28548	-1.27649
42331298	chr22:42331298:T:C	1.28889e-07	-0.37266	-0.766265
42332162	chr22:42332162:C:T	1.86435e-07	-0.298759	-0.471034
42332191	chr22:42332191:G:A	1.11781e-07	-1.10751e-10	-1.28134
42332450	chr22:42332450:T:C	1.19012e-07	-0.431753	-0.786898
42333034	chr22:42333034:C:T	2.93248e-08	-1.3354	-1.28405
42333202	chr22:42333202:C:T	1.10888e-07	-1.10751e-10	-1.28935
42333590	chr22:42333590:A:G	3.34855e-07	-1.42499	1.24082
42333884	chr22:42333884:C:T	1.12497e-07	-1.10751e-10	-1.27495
42333891	chr22:42333891:A:G	1.29861e-07	-1.10751e-10	-1.13141
42334674	chr22:42334674:C:T	1.12275e-07	-0.396344	-0.880577
42335291	chr22:42335291:T:C	2.36732e-07	-1.10751e-10	-0.530945
42335379	chr22:42335379:G:A	6.8722e-08	-0.584976	-1.18283
42335534	chr22:42335534:G:T	4.10338e-07	1.04854	-1.02943
42337015	chr22:42337015:A:G	4.59436e-08	-1.15586	-1.0146
42337102	chr22:42337102:C:T	1.68129e-07	-1.10751e-10	-0.873143
42337625	chr22:42337625:G:A	2.36779e-07	-1.10751e-10	-0.53075
42337861	chr22:42337861:C:T	4.95347e-08	-1.20105	-0.894152
42338061	chr22:42338061:C:T	1.58142e-07	-1.10751e-10	-0.934382
42338547	chr22:42338547:C:T	1.67723e-07	-1.10751e-10	-0.875564
42338711	chr22:42338711:G:A	1.73188e-07	-1.10751e-10	-0.843499
42339190	chr22:42339190:G:A	2.56305e-07	-1.10751e-10	-0.451506
42339959	chr22:42339959:CTGCATACTCAGCAAAG:C	2.72718e-08	-1.56354	-1.12848
42340130	chr22:42340130:C:G	3.07754e-07	-1.55665	1.28808
42340214	chr22:42340214:C:G	1.12553e-07	-1.10751e-10	-1.27445
42340978	chr22:42340978:G:A	1.21067e-07	-1.20153	-3.05541e-10
42341044	chr22:42341044:C:T	1.10871e-07	-1.10751e-10	-1.28951
42342602	chr22:42342602:G:C	3.48877e-07	-1.10751e-10	-0.143156
42342760	chr22:42342760:C:T	5.76205e-07	1.09319	-0.734603
42343040	chr22:42343040:T:C	1.7093e-07	-1.10751e-10	-0.856623
42343443	chr22:42343443:C:A	3.11504e-07	-0.256462	-3.05541e-10
42344224	chr22:42344224:C:A	1.93995e-06	-1.10751e-10	1.57254
42344564	chr22:42344564:G:A	1.93992e-07	-1.10751e-10	-0.730057
42344659	chr22:42344659:T:C	6.96608e-07	1.23053	-0.682184
42344766	chr22:42344766:C:G	1.14256e-07	-1.10751e-10	-1.25944
42345321	chr22:42345321:T:C	1.1438e-07	-1.10751e-10	-1.25835
42345587	chr22:42345587:G:A	3.19931e-08	-1.43562	-1.09674
42345721	chr22:42345721:C:T	2.54021e-08	-1.50331	-1.25973
42345787	chr22:42345787:A:C	2.46868e-08	-1.53574	-1.25587
42345881	chr22:42345881:C:T	2.48651e-08	-1.52184	-1.26257
42346298	chr22:42346298:G:A	4.07926e-07	-1.10751e-10	0.0132113
42346476	chr22:42346476:G:A	2.76719e-07	-1.10751e-10	-0.374871
42346639	chr22:42346639:G:A	1.38684e-06	2.41809	-1.18118
42346806	chr22:42346806:G:A	1.16742e-07	-1.10751e-10	-1.23791
42346814	chr22:42346814:G:A	2.77385e-07	-1.10751e-10	-0.37247
42346932	chr22:42346932:G:A	6.23028e-06	3.78825	-1.04895
42347019	chr22:42347019:G:A	1.63566e-07	-1.56463	0.663973
42347328	chr22:42347328:G:A	2.13608e-07	-1.10751e-10	-0.633733
42347687	chr22:42347687:G:T	2.05179e-07	-1.10751e-10	-0.673994
42347901	chr22:42347901:G:A	3.33819e-07	-1.10751e-10	-0.187277
42348103	chr22:42348103:G:A	3.55546e-08	-1.33302	-1.09378
42348356	chr22:42348356:T:C	3.51313e-07	0.846981	-0.983179
42348357	chr22:42348357:G:A	8.02439e-07	1.59066	-0.900885
42348579	chr22:42348579:G:A	1.76501e-07	-1.10751e-10	-0.82455
42348814	chr22:42348814:C:T	2.17939e-07	-1.09965	0.485992
42348844	chr22:42348844:A:G	7.53699e-08	-1.29907	-0.376394
42348973	chr22:42348973:G:C	4.04734e-07	-1.10166	1.10701
42349062	chr22:42349062:C:T	2.71763e-07	-1.10751e-10	-0.392946
42349334	chr22:42349334:C:G	2.04713e-07	-1.10751e-10	-0.676265
42349346	chr22:42349346:T:C	3.76367e-08	-1.08313	-1.28676
42349540	chr22:42349540:T:G	6.00802e-07	0.462878	-0.062488
42349555	chr22:42349555:T:A	1.42783e-07	-1.03655	-3.05541e-10
42349691	chr22:42349691:C:T	1.09911e-07	-1.22107	-0.0771302
42349801	chr22:42349801:G:A	3.90854e-07	-1.53909	1.50955
42349871	chr22:42349871:C:T	5.07454e-07	0.956841	-0.725311
42349907	chr22:42349907:G:C	1.55484e-07	-1.48737	0.536035
42350170	chr22:42350170:T:G	5.03818e-07	-1.54953	1.77387
42350279	chr22:42350279:C:G	1.15177e-07	-1.2514	-3.05541e-10
42350572	chr22:42350572:C:T	3.70934e-08	-1.28152	-1.10292
42350711	chr22:42350711:C:T	3.24971e-07	0.328914	-0.543053
42350871	chr22:42350871:G:A	8.88547e-07	1.89894	-1.10722
42350942	chr22:42350942:A:G	5.11402e-08	-1.4917	-0.571599
42351317	chr22:42351317:A:C	8.44349e-07	0.62458	0.116111
42351430	chr22:42351430:G:C	1.07625e-06	0.584257	0.399106
42351472	chr22:42351472:A:G	8.60028e-07	1.83374	-1.07465
42351516	chr22:42351516:C:T	1.30577e-06	1.81968	-0.643008
42351527	chr22:42351527:G:A	3.38152e-06	2.7352	-0.606997
42351622	chr22:42351622:G:A	3.1627e-07	-1.16905	0.927776
42351782	chr22:42351782:C:G	1.20879e-07	-1.10751e-10	-1.20308
42352451	chr22:42352451:G:A	5.14676e-06	1.15099	1.39726
42352504	chr22:42352504:C:T	4.93226e-07	-1.10751e-10	0.203092
42352627	chr22:42352627:T:C	3.03696e-06	-1.10751e-10	2.02074
42352835	chr22:42352835:G:A	1.68753e-07	-1.10751e-10	-0.869439
42353059	chr22:42353059:C:T	3.34868e-08	-1.33197	-1.15475
42353241	chr22:42353241:G:A	2.75131e-08	-1.39426	-1.28896
42353549	chr22:42353549:G:A	3.14347e-07	-1.10751e-10	-0.247377
42353555	chr22:42353555:C:T	1.99534e-07	-1.10751e-10	-0.70189
42353606	chr22:42353606:A:C	4.29203e-08	-1.07041	-1.16812
42353721	chr22:42353721:T:A	1.90879e-07	-1.10751e-10	-0.746238
42354292	chr22:42354292:C:T	7.46625e-07	-1.10751e-10	0.617688
42354570	chr22:42354570:T:C	1.24049e-07	-1.10751e-10	-1.1772
42354612	chr22:42354612:G:A	3.73027e-06	2.55295	-0.326584
42354684	chr22:42354684:T:G	3.0271e-08	-1.30203	-1.28565
42354750	chr22:42354750:T:C	1.68699e-07	-0.846118	-0.0236409
42354803	chr22:42354803:T:G	1.11134e-07	-1.10751e-10	-1.28714
42354974	chr22:42354974:G:A	1.58872e-07	-1.10751e-10	-0.929774
42355159	chr22:42355159:G:A	1.2205e-07	-1.10751e-10	-1.19344
42355163	chr22:42355163:C:T	1.61449e-07	-1.10751e-10	-0.913687
42355391	chr22:42355391:C:T	2.45101e-06	1.30544	0.50094
42355457	chr22:42355457:G:A	3.95948e-08	-1.20933	-1.10985
42355521	chr22:42355521:G:A	6.44236e-07	-1.10751e-10	0.47019
42355768	chr22:42355768:A:G	1.46787e-07	-1.10751e-10	-1.00889
42355836	chr22:42355836:T:TG	1.48603e-07	-1.10751e-10	-0.996595
42355838	chr22:42355838:C:A	1.49911e-07	-1.10751e-10	-0.987831
42355935	chr22:42355935:A:G	1.91557e-07	0.055474	-0.798162
42356009	chr22:42356009:T:A	1.07478e-07	-1.32059	-3.05541e-10
42356274	chr22:42356274:T:G	2.58603e-07	0.574005	-1.01659
42356417	chr22:42356417:G:A	1.08367e-07	-1.31235	-3.05541e-10
42356479	chr22:42356479:G:A	1.57377e-07	-1.10751e-10	-0.939232
42356921	chr22:42356921:A:G	1.9642e-07	-0.173346	-0.544277
42357008	chr22:42357008:G:A	7.72033e-07	-1.10751e-10	0.651152
42357048	chr22:42357048:C:T	8.5385e-07	-1.10751e-10	0.75188
42357190	chr22:42357190:A:G	1.26716e-07	-1.10751e-10	-1.15593
42357231	chr22:42357231:T:C	8.89438e-07	-1.10751e-10	0.792715
42357238	chr22:42357238:G:A	1.06551e-07	-1.32925	-3.05541e-10
42357914	chr22:42357914:G:A	1.91675e-07	-1.53944	0.797371
42357937	chr22:42357937:C:T	1.25034e-07	-1.10751e-10	-1.16929
42358036	chr22:42358036:A:G	1.75528e-07	-1.10751e-10	-0.830079
42358304	chr22:42358304:C:T	1.1084e-07	-1.10751e-10	-1.28979
42358723	chr22:42358723:C:G	4.08629e-08	-1.11603	-1.17162
42358960	chr22:42358960:C:T	1.50531e-07	-0.98371	-3.05541e-10
42359071	chr22:42359071:T:C	2.75198e-08	-1.39304	-1.28993
42359581	chr22:42359581:G:A	2.56832e-07	-1.10751e-10	-0.449455
42359921	chr22:42359921:G:A	2.29002e-07	-1.10751e-10	-0.564147
42360012	chr22:42360012:G:C	1.50599e-06	-1.10751e-10	1.31933
42360491	chr22:42360491:T:C	9.01118e-08	-0.730677	-0.766147
42361176	chr22:42361176:A:G	4.62137e-07	-1.10751e-10	0.137986
42361309	chr22:42361309:C:T	1.98761e-06	-1.10751e-10	1.59682
42361394	chr22:42361394:G:C	3.14825e-07	-1.10751e-10	-0.245858
42361517	chr22:42361517:C:T	8.90564e-08	-1.50861	-3.05541e-10
42361548	chr22:42361548:T:C	9.96783e-08	-0.225362	-1.17057
42361708	chr22:42361708:C:G	1.11304e-07	-1.10751e-10	-1.28561
42361772	chr22:42361772:G:A	2.02796e-07	-1.10751e-10	-0.685675
42361843	chr22:42361843:C:T	1.11299e-07	-1.10751e-10	-1.28565
42361856	chr22:42361856:G:C	1.13697e-07	-1.10751e-10	-1.26434
42361959	chr22:42361959:G:A	1.08342e-07	-1.31259	-3.05541e-10
42362009	chr22:42362009:G:A	1.90387e-06	-1.10751e-10	1.55377
42362239	chr22:42362239:T:C	2.17883e-07	0.671045	-1.28496
42362240	chr22:42362240:G:A	9.66808e-08	-1.28868	-0.13778
42362720	chr22:42362720:C:T	9.49571e-08	-1.10863	-0.335821
42363183	chr22:42363183:G:A	1.1121e-07	-1.10751e-10	-1.28645
42363273	chr22:42363273:G:A	1.10827e-07	-1.10751e-10	-1.28991
42363314	chr22:42363314:G:A	1.07924e-07	-1.31645	-3.05541e-10
42363335	chr22:42363335:T:C	3.46691e-06	2.82068	-0.667537
42364060	chr22:42364060:G:A	4.27302e-08	-1.08164	-1.16133
42364102	chr22:42364102:T:C	2.52461e-07	-1.10751e-10	-0.46662
42364931	chr22:42364931:T:C	1.11986e-07	-1.10751e-10	-1.2795
42364958	chr22:42364958:C:A	2.81624e-07	-1.10751e-10	-0.357301
42364959	chr22:42364959:A:G	1.15342e-07	-1.10751e-10	-1.24997
42365279	chr22:42365279:C:T	1.05663e-07	-1.33762	-3.05541e-10
42365783	chr22:42365783:GA:G	2.7135e-07	-1.10751e-10	-0.394465
42365850	chr22:42365850:T:C	9.51315e-08	-1.29802	-0.144599
42365886	chr22:42365886:C:A	1.14439e-07	-1.10751e-10	-1.25784
42366018	chr22:42366018:A:G	7.3111e-07	0.956885	-0.360197
42366087	chr22:42366087:G:A	1.12862e-07	-1.10751e-10	-1.27171
42366764	chr22:42366764:T:C	1.10885e-07	-1.10751e-10	-1.28938
42366772	chr22:42366772:G:T	1.1578e-07	-1.10751e-10	-1.24618
42367307	chr22:42367307:C:T	1.11019e-07	-1.10751e-10	-1.28818
42367619	chr22:42367619:G:A	1.29759e-07	-1.10751e-10	-1.1322
42367952	chr22:42367952:A:G	1.30295e-07	-1.10751e-10	-1.12807
42368147	chr22:42368147:C:G	1.2303e-07	-1.10751e-10	-1.18545
42368619	chr22:42368619:G:A	1.10815e-07	-1.10751e-10	-1.29002
42368743	chr22:42368743:G:A	1.11101e-07	-1.10751e-10	-1.28744
42368770	chr22:42368770:C:T	3.57738e-08	-1.18571	-1.23495
42368818	chr22:42368818:T:C	1.13962e-07	-1.10751e-10	-1.26201
42368963	chr22:42368963:G:A	8.77133e-08	-1.5238	-3.05541e-10
42369315	chr22:42369315:G:A	2.55922e-07	-1.10751e-10	-0.453003
42369704	chr22:42369704:G:T	1.52046e-07	-1.10751e-10	-0.973693
42369838	chr22:42369838:G:C	1.2562e-07	-1.10751e-10	-1.16461
42370098	chr22:42370098:G:A	2.35378e-07	-1.10751e-10	-0.536682
42370318	chr22:42370318:G:C	4.9915e-07	-1.10751e-10	0.215031
42370358	chr22:42370358:A:G	1.14058e-07	-1.10751e-10	-1.26117
42370559	chr22:42370559:G:A	1.24003e-07	-1.10751e-10	-1.17757
42370605	chr22:42370605:T:C	1.81101e-06	-1.10751e-10	1.50377
42370626	chr22:42370626:A:G	1.28801e-07	-1.10751e-10	-1.13961
42370728	chr22:42370728:G:A	1.80175e-06	1.23579	0.262852
42370733	chr22:42370733:G:A	1.24733e-07	-1.10751e-10	-1.1717
42370743	chr22:42370743:C:T	1.25003e-07	-1.10751e-10	-1.16954
42371033	chr22:42371033:G:A	3.05219e-07	-1.10751e-10	-0.276846
42371088	chr22:42371088:T:C	1.24474e-07	-1.10751e-10	-1.17378
42371235	chr22:42371235:A:G	2.13631e-07	-1.10751e-10	-0.633625
42371456	chr22:42371456:T:C	2.35643e-07	-1.10751e-10	-0.535557
42371464	chr22:42371464:A:G	7.85773e-08	-1.30727	-0.326524
42372024	chr22:42372024:CTCTG:C	1.7585e-07	-1.10751e-10	-0.828241
42372188	chr22:42372188:T:TGCTGCCAG	1.2575e-07	-1.10751e-10	-1.16358
42372214	chr22:42372214:C:T	9.24722e-08	-1.47097	-3.05541e-10
42372286	chr22:42372286:A:G	1.3209e-07	-1.10751e-10	-1.1144
42372583	chr22:42372583:G:A	1.26406e-07	-1.15838	-3.05541e-10
42372615	chr22:42372615:A:G	1.13878e-07	-1.10751e-10	-1.26274
42372739	chr22:42372739:CA:C	1.27874e-07	-1.10751e-10	-1.14683
42372746	chr22:42372746:C:G	1.11845e-07	-1.10751e-10	-1.28076
42372992	chr22:42372992:G:C	2.18944e-06	-1.10751e-10	1.69353
42373131	chr22:42373131:C:A	3.90604e-08	-1.11767	-1.2151
42373417	chr22:42373417:T:G	5.51e-07	-1.10751e-10	0.313859
42373646	chr22:42373646:G:A	2.5281e-06	2.58088	-0.743533
42373842	chr22:42373842:C:T	5.48738e-07	-1.10751e-10	0.309746
42373909	chr22:42373909:T:G	1.54959e-07	-0.954715	-3.05541e-10
42374202	chr22:42374202:A:C	1.28542e-07	-1.10751e-10	-1.14162
42374382	chr22:42374382:C:T	2.59886e-07	-1.10751e-10	-0.437631
42375185	chr22:42375185:G:A	1.17257e-07	-1.10751e-10	-1.2335
42375220	chr22:42375220:C:T	2.58616e-06	2.61698	-0.756929
42375242	chr22:42375242:A:G	8.49483e-08	-1.55583	-3.05541e-10
42375346	chr22:42375346:T:C	1.95264e-06	1.57906	-3.05541e-10
42375383	chr22:42375383:C:T	1.95024e-07	-1.10751e-10	-0.724754
42375386	chr22:42375386:A:G	1.14845e-06	0.767521	0.280775
42375449	chr22:42375449:G:A	3.14517e-07	-1.10751e-10	-0.246837
42375709	chr22:42375709:T:C	7.34657e-06	1.41807	1.48604
42375882	chr22:42375882:T:C	1.02351e-06	1.20237	-0.269251
42376042	chr22:42376042:A:G	1.42153e-07	-1.10751e-10	-1.04097
42376077	chr22:42376077:T:A	2.42306e-07	-0.108693	-0.398981
42376095	chr22:42376095:C:T	4.08084e-07	1.0786	-1.065
42376166	chr22:42376166:G:A	7.19207e-08	-0.847409	-0.874902
42377228	chr22:42377228:A:G	1.09369e-07	-1.30315	-3.05541e-10
42377359	chr22:42377359:G:A	1.62196e-07	-1.10751e-10	-0.909069
42377432	chr22:42377432:G:A	1.16269e-06	-1.10751e-10	1.06062
42377440	chr22:42377440:C:T	3.35203e-08	-1.32643	-1.15929
42377619	chr22:42377619:T:C	4.79241e-08	-1.56449	-0.563772
42377726	chr22:42377726:T:G	5.25406e-07	1.52469	-1.25839
42378065	chr22:42378065:C:T	2.41608e-07	-1.10751e-10	-0.510558
42378156	chr22:42378156:C:T	1.40296e-07	-1.05412	-3.05541e-10
42378399	chr22:42378399:C:T	5.3325e-08	-1.56429	-0.457177
42378482	chr22:42378482:T:C	4.06349e-08	-1.56417	-0.729079
42378818	chr22:42378818:T:C	1.99494e-07	-1.10751e-10	-0.702093
42378854	chr22:42378854:C:G	3.16062e-08	-1.28826	-1.25626
42378864	chr22:42378864:G:C	2.2707e-07	-1.10751e-10	-0.572616
42378873	chr22:42378873:T:C	4.73299e-08	-1.56463	-0.576107
42378896	chr22:42378896:G:A	2.30299e-07	-1.10751e-10	-0.558496
42378939	chr22:42378939:G:T	1.10992e-07	-1.10751e-10	-1.28841
42379054	chr22:42379054:C:A	3.26986e-07	-1.10751e-10	-0.207957
42379100	chr22:42379100:G:A	1.10813e-07	-1.10751e-10	-1.29003
42379714	chr22:42379714:T:C	1.19121e-07	-1.10751e-10	-1.21774
42379802	chr22:42379802:C:T	2.2411e-07	-1.39799	0.812256
42379908	chr22:42379908:G:A	3.4038e-08	-1.31025	-1.16015
42379943	chr22:42379943:T:A	1.80182e-07	-1.01024	0.206336
42379948	chr22:42379948:T:G	7.3477e-07	-1.10751e-10	0.601682
42380169	chr22:42380169:C:T	8.48248e-08	-1.55729	-3.05541e-10
42380270	chr22:42380270:C:T	2.01787e-07	-0.889974	0.199309
42380582	chr22:42380582:T:C	3.60093e-07	-0.903755	0.792241
42380603	chr22:42380603:A:G	1.44428e-07	-0.926219	-0.0988761
42380962	chr22:42380962:G:A	4.18104e-08	-1.54884	-0.715895
42381644	chr22:42381644:C:T	1.13877e-07	-1.10751e-10	-1.26276
42381656	chr22:42381656:C:T	5.68829e-08	-0.758919	-1.19796
42381688	chr22:42381688:A:G	5.35555e-08	-0.803885	-1.21327
42381710	chr22:42381710:G:A	5.11116e-08	-0.85791	-1.20595
42381960	chr22:42381960:C:T	6.91879e-08	-0.729414	-1.03164
42382072	chr22:42382072:A:G	5.59019e-08	-0.926797	-1.04748
42382110	chr22:42382110:C:T	7.10779e-08	-0.813761	-0.920339
42382319	chr22:42382319:A:G	5.88597e-08	-0.89861	-1.02411
42382958	chr22:42382958:C:T	1.15489e-07	-1.10751e-10	-1.2487
42382973	chr22:42382973:T:C	1.13129e-07	-1.10751e-10	-1.26935
42383012	chr22:42383012:T:C	2.9135e-07	0.22566	-0.549011
42383021	chr22:42383021:G:A	3.52758e-07	-1.10751e-10	-0.132093
42383492	chr22:42383492:T:C	1.44987e-07	-1.10751e-10	-1.02123
42383728	chr22:42383728:C:T	1.21944e-07	-1.10751e-10	-1.19431
42383861	chr22:42383861:G:A	1.19526e-07	-1.10751e-10	-1.21434
42383873	chr22:42383873:G:A	2.60978e-07	-0.696782	0.263343
42383894	chr22:42383894:G:A	2.42073e-08	-1.52193	-1.28929
42384183	chr22:42384183:G:A	4.25351e-07	-1.10751e-10	0.0550397
42384325	chr22:42384325:G:C	8.65742e-08	-1.53687	-3.05541e-10
42384711	chr22:42384711:T:C	1.26818e-07	-1.10751e-10	-1.15512
42384979	chr22:42384979:T:C	3.85136e-08	-1.07827	-1.26859
42385065	chr22:42385065:G:A	3.9657e-08	-1.02747	-1.29014
42385192	chr22:42385192:C:G	1.16754e-07	-1.10751e-10	-1.23781
42385690	chr22:42385690:C:T	9.62464e-07	-1.10751e-10	0.871621
42385910	chr22:42385910:T:C	1.17386e-07	-1.10751e-10	-1.23241
42386145	chr22:42386145:T:C	1.16887e-07	-1.10751e-10	-1.23667
42386303	chr22:42386303:A:G	1.16492e-07	-1.10751e-10	-1.24005
42386394	chr22:42386394:CAA:C	8.98301e-08	-1.49996	-3.05541e-10
42386612	chr22:42386612:T:C	2.11986e-07	-1.10751e-10	-0.641354
42387064	chr22:42387064:G:A	3.12101e-08	-1.56082	-0.996314
42387090	chr22:42387090:G:A	1.16575e-07	-1.10751e-10	-1.23934
42387124	chr22:42387124:G:T	5.5196e-07	0.360106	-0.0445072
42387259	chr22:42387259:G:A	2.15673e-06	-1.10751e-10	1.67848
42387500	chr22:42387500:C:T	4.47734e-08	-0.94944	-1.24682
42387824	chr22:42387824:C:T	6.2148e-08	-1.55298	-0.315378
42387911	chr22:42387911:C:T	5.06661e-07	1.35853	-1.12856
42388195	chr22:42388195:C:T	1.72358e-06	0.997011	0.45727
42388211	chr22:42388211:C:CT	2.2122e-07	-0.916877	0.318159
42388938	chr22:42388938:C:T	9.23723e-08	-1.47205	-3.05541e-10
42389115	chr22:42389115:G:A	4.37886e-08	-1.56465	-0.653849
42389271	chr22:42389271:CA:C	1.13784e-07	-1.10751e-10	-1.26357
42389293	chr22:42389293:G:A	1.30405e-07	-1.12723	-3.05541e-10
42389336	chr22:42389336:G:A	1.6283e-07	-1.10751e-10	-0.905169
42389432	chr22:42389432:T:C	3.55212e-08	-1.39745	-1.0303
42389716	chr22:42389716:CTGTT:C	2.36632e-07	-1.10751e-10	-0.531369
42390023	chr22:42390023:T:C	1.19915e-07	-1.10751e-10	-1.21109
42390388	chr22:42390388:G:A	2.89007e-08	-1.46118	-1.17283
42390445	chr22:42390445:G:A	1.81528e-07	-1.10751e-10	-0.796466
42390538	chr22:42390538:T:C	8.82887e-07	-0.912752	1.69807
42390824	chr22:42390824:A:T	1.23363e-07	-1.10751e-10	-1.18274
42390879	chr22:42390879:C:T	2.18678e-07	-1.10751e-10	-0.610274
42391037	chr22:42391037:C:T	1.08722e-07	-1.52512	0.216031
42391095	chr22:42391095:T:A	1.07825e-07	-1.53484	0.217467
42391276	chr22:42391276:T:C	6.6914e-07	0.552764	-0.0446452
42391633	chr22:42391633:C:T	8.20216e-07	-1.10751e-10	0.711692
42392188	chr22:42392188:AG:A	7.4754e-08	-0.951374	-0.732298
42392310	chr22:42392310:G:T	3.71309e-07	0.423378	-0.504218
42392474	chr22:42392474:G:A	1.17158e-07	-1.50274	0.268389
42392913	chr22:42392913:T:C	1.84132e-07	-1.5622	0.779979
42393198	chr22:42393198:C:T	9.06266e-08	-1.49113	-3.05541e-10
42393440	chr22:42393440:G:A	2.04735e-06	-1.09199	2.71842
42393757	chr22:42393757:T:A	8.91915e-08	-1.50709	-3.05541e-10
42393944	chr22:42393944:G:A	1.05655e-07	-1.3377	-3.05541e-10
42393973	chr22:42393973:T:C	5.5654e-07	0.323864	-3.05541e-10
42394377	chr22:42394377:T:A	1.11104e-07	-1.10751e-10	-1.28741
42394697	chr22:42394697:C:A	1.45684e-07	-1.50156	0.485128
42394790	chr22:42394790:C:T	1.14165e-07	-1.10751e-10	-1.26023
42394981	chr22:42394981:C:T	3.94657e-07	-1.10751e-10	-0.0198587
42395436	chr22:42395436:G:A	1.35668e-07	-1.53704	0.449381
42395658	chr22:42395658:G:A	4.15128e-08	-1.1314	-1.14047
42395775	chr22:42395775:T:A	1.7351e-07	-1.10751e-10	-0.841641
42396009	chr22:42396009:C:T	3.39913e-07	1.11385	-1.28304
42396154	chr22:42396154:G:C	3.28775e-08	-1.28233	-1.22276
42396204	chr22:42396204:C:T	1.39097e-07	-1.52935	0.466645
42396320	chr22:42396320:A:G	3.52106e-07	-1.10751e-10	-0.133944
42396368	chr22:42396368:C:T	1.30672e-07	-1.53021	0.405029
42396406	chr22:42396406:TG:T	1.16837e-07	-1.23709	-3.05541e-10
42397052	chr22:42397052:G:A	1.14338e-07	-1.10751e-10	-1.25872
42397451	chr22:42397451:G:A	4.94695e-07	-1.10751e-10	0.206065
42397557	chr22:42397557:G:A	1.7754e-07	-1.51968	0.701001
42397839	chr22:42397839:C:T	1.81819e-07	-1.52625	0.731383
42398224	chr22:42398224:C:T	5.08164e-07	-1.52949	1.76242
42398231	chr22:42398231:G:A	6.8556e-08	-1.53043	-0.239795
42398264	chr22:42398264:G:A	1.91898e-07	-1.53932	0.798409
42398320	chr22:42398320:T:C	2.13798e-07	-1.53577	0.902921
42398886	chr22:42398886:C:T	1.10855e-07	-1.10751e-10	-1.28965
42399195	chr22:42399195:C:T	3.36451e-08	-1.20608	-1.27593
42399207	chr22:42399207:G:A	1.11555e-07	-1.10751e-10	-1.28336
42399231	chr22:42399231:G:T	1.21476e-06	-1.14557	2.25
42399239	chr22:42399239:G:A	5.19037e-08	-1.53569	-0.512797
42399727	chr22:42399727:G:A	8.69975e-08	-1.532	-3.05541e-10
42399834	chr22:42399834:C:T	2.18136e-07	-1.10751e-10	-0.612756
42399875	chr22:42399875:T:C	1.1903e-07	-1.10751e-10	-1.2185
42400085	chr22:42400085:G:A	8.89754e-08	-1.50952	-3.05541e-10
42400146	chr22:42400146:C:T	3.97242e-07	-1.10751e-10	-0.013331
42400415	chr22:42400415:C:T	1.20932e-07	-1.10751e-10	-1.20265
42400463	chr22:42400463:C:A	3.61206e-07	0.944971	-1.0534
42400510	chr22:42400510:C:T	1.23072e-07	-1.10751e-10	-1.1851
42400737	chr22:42400737:A:G	2.59707e-07	0.771138	-1.20946
42400772	chr22:42400772:A:T	2.68386e-08	-1.49051	-1.21752
42400896	chr22:42400896:A:G	3.60296e-08	-1.49857	-0.91496
42400908	chr22:42400908:G:A	1.16002e-07	-0.974081	-0.27019
42400955	chr22:42400955:G:A	2.04988e-07	0.599122	-1.27405
42401237	chr22:42401237:A:G	3.46593e-07	-1.10751e-10	-0.149726
42401361	chr22:42401361:C:T	1.81433e-07	-1.10751e-10	-0.79699
42401376	chr22:42401376:G:A	1.93248e-07	-1.10751e-10	-0.7339
42401639	chr22:42401639:C:T	1.82954e-07	-1.10751e-10	-0.788643
42401689	chr22:42401689:A:C	1.108e-07	-1.10751e-10	-1.29015
42401779	chr22:42401779:A:G	3.39124e-08	-1.26643	-1.20766
42402091	chr22:42402091:T:C	1.16049e-07	-1.10751e-10	-1.24386
42402272	chr22:42402272:C:T	4.5012e-07	-1.10751e-10	0.111639
42402464	chr22:42402464:C:T	1.127e-07	-1.10751e-10	-1.27315
42402565	chr22:42402565:G:A	1.41925e-07	-1.04258	-3.05541e-10
42402631	chr22:42402631:T:C	2.56429e-08	-1.4707	-1.28291
42402991	chr22:42402991:T:C	4.05597e-07	-1.10751e-10	0.0074844
42403077	chr22:42403077:A:AT	4.3046e-07	-1.10751e-10	0.0669792
42403092	chr22:42403092:C:T	9.41811e-07	0.504993	0.344936
42403112	chr22:42403112:T:C	4.26598e-07	-1.10751e-10	0.0579666
42403162	chr22:42403162:G:C	1.14118e-07	-1.10751e-10	-1.26064
42403273	chr22:42403273:C:T	1.12344e-07	-1.10751e-10	-1.27631
42403448	chr22:42403448:T:C	2.55095e-08	-1.50967	-1.24915
42403474	chr22:42403474:G:A	1.75275e-06	-0.960695	2.43176
42403821	chr22:42403821:G:A	4.49223e-07	-1.10751e-10	0.109643
42403870	chr22:42403870:G:A	3.93358e-08	-1.13501	-1.19073
42403947	chr22:42403947:G:A	4.53537e-07	-1.10751e-10	0.119201
42404013	chr22:42404013:T:A	4.58752e-07	-1.10751e-10	0.130633
42404075	chr22:42404075:C:T	7.4864e-07	0.656098	-0.0357163
42404087	chr22:42404087:A:G	1.11363e-07	-1.10751e-10	-1.28508
42404585	chr22:42404585:G:A	4.31949e-07	-1.10751e-10	0.0704321
42404614	chr22:42404614:C:T	4.51774e-07	-1.10751e-10	0.115306
42404815	chr22:42404815:T:C	1.1816e-07	-1.10751e-10	-1.22583
42404818	chr22:42404818:T:C	3.20939e-07	-1.10751e-10	-0.226625
42404920	chr22:42404920:T:C	3.90695e-07	-1.10751e-10	-0.0299491
42405000	chr22:42405000:T:C	4.42969e-07	-1.10751e-10	0.095624
42405341	chr22:42405341:G:T	4.49223e-07	-1.10751e-10	0.109643
42405352	chr22:42405352:C:T	4.47475e-07	-1.10751e-10	0.105744
42405398	chr22:42405398:G:A	1.11734e-07	-1.10751e-10	-1.28175
42405446	chr22:42405446:A:G	2.5679e-08	-1.53637	-1.21583
42405493	chr22:42405493:A:G	4.55239e-07	-1.10751e-10	0.122947
42405538	chr22:42405538:GA:G	4.49223e-07	-1.10751e-10	0.109643
42405556	chr22:42405556:A:C	4.49223e-07	-1.10751e-10	0.109643
42405612	chr22:42405612:G:A	2.84182e-07	-1.10751e-10	-0.348261
42405743	chr22:42405743:G:C	5.10679e-07	-1.10751e-10	0.237865
42405773	chr22:42405773:A:G	4.17621e-07	-1.10751e-10	0.0366978
42405799	chr22:42405799:G:A	4.2345e-07	-1.10751e-10	0.05056
42406064	chr22:42406064:C:T	4.21615e-07	-1.10751e-10	0.0462164
42406191	chr22:42406191:G:A	1.19955e-07	-1.10751e-10	-1.21076
42406261	chr22:42406261:C:T	4.00492e-07	-1.10751e-10	-0.00518063
42406283	chr22:42406283:A:G	4.33512e-07	-1.10751e-10	0.074044
42406464	chr22:42406464:C:T	1.26049e-07	-1.1612	-3.05541e-10
42406537	chr22:42406537:C:T	8.80271e-08	-1.52023	-3.05541e-10
42406920	chr22:42406920:G:A	6.63867e-07	-1.31111	1.81132
42407114	chr22:42407114:G:C	1.59952e-07	-0.718604	-0.204399
42407118	chr22:42407118:T:C	4.98161e-07	-1.10751e-10	0.213047
42407207	chr22:42407207:G:C	3.89114e-07	-1.10751e-10	-0.0340043
42407371	chr22:42407371:C:T	1.10978e-07	-1.10751e-10	-1.28854
42407428	chr22:42407428:G:A	3.49599e-07	-1.10751e-10	-0.141089
42407431	chr22:42407431:T:G	1.20075e-07	-1.10751e-10	-1.20976
42407488	chr22:42407488:C:T	1.12116e-07	-1.10751e-10	-1.27834
42407573	chr22:42407573:G:A	3.73255e-07	-1.10751e-10	-0.0756137
42407627	chr22:42407627:C:T	3.42776e-07	-1.10751e-10	-0.160798
42407803	chr22:42407803:G:A	3.41491e-08	-1.25685	-1.21029
42407906	chr22:42407906:T:C	1.13613e-07	-1.10751e-10	-1.26508
42408022	chr22:42408022:C:A	7.07289e-08	-1.11899	-0.620028
42408142	chr22:42408142:C:T	2.55394e-07	-1.10751e-10	-0.455067
42408154	chr22:42408154:A:G	2.73675e-07	-1.10751e-10	-0.385936
42408337	chr22:42408337:T:A	2.25812e-07	-1.10751e-10	-0.578172
42409110	chr22:42409110:G:A	2.71369e-07	-1.10751e-10	-0.394397
42409244	chr22:42409244:A:G	2.71269e-07	-1.10751e-10	-0.394765
42409265	chr22:42409265:T:C	2.68317e-07	-1.10751e-10	-0.405705
42409298	chr22:42409298:AG:A	2.65724e-07	-1.10751e-10	-0.415417
42409438	chr22:42409438:G:C	2.66185e-07	-1.10751e-10	-0.413682
42409676	chr22:42409676:T:C	2.46714e-07	-1.10751e-10	-0.489644
42409732	chr22:42409732:C:T	2.41027e-07	-1.10751e-10	-0.512968
42409740	chr22:42409740:C:T	2.40028e-07	-1.10751e-10	-0.517122
42409810	chr22:42409810:T:G	8.0185e-07	-1.10751e-10	0.689046
42409889	chr22:42409889:C:T	2.99579e-08	-1.33235	-1.26573
42409919	chr22:42409919:G:A	9.2488e-07	-1.06901	1.9008
42410064	chr22:42410064:G:A	2.57197e-07	-1.10751e-10	-0.448035
42410118	chr22:42410118:T:C	2.69404e-07	-1.10751e-10	-0.401663
42410457	chr22:42410457:G:A	1.10912e-07	-1.10751e-10	-1.28914
42410637	chr22:42410637:T:C	2.278e-07	-1.10751e-10	-0.569407
42410725	chr22:42410725:A:C	6.18498e-07	0.618034	-0.188617
42411210	chr22:42411210:G:C	2.41051e-07	-0.129919	-0.38295
42411308	chr22:42411308:T:C	2.5947e-08	-1.45958	-1.28224
42411345	chr22:42411345:C:T	2.33342e-08	-1.56017	-1.28779
42411395	chr22:42411395:A:G	2.31671e-07	-1.10751e-10	-0.552556
42411449	chr22:42411449:G:A	1.13172e-07	-1.10751e-10	-1.26897
42411864	chr22:42411864:G:A	2.33995e-08	-1.55922	-1.28594
42412209	chr22:42412209:G:A	2.60769e-07	-1.10751e-10	-0.434241
42412423	chr22:42412423:G:A	2.84677e-07	-1.10751e-10	-0.346521
42412530	chr22:42412530:T:C	1.0865e-07	-0.0356112	-1.27413
42412784	chr22:42412784:C:T	4.46448e-08	-1.56293	-0.636208
42413104	chr22:42413104:G:A	9.19539e-07	-0.948798	1.7748
42413182	chr22:42413182:G:A	1.12621e-07	-1.10751e-10	-1.27385
42413261	chr22:42413261:T:C	1.10961e-07	-1.10751e-10	-1.2887
42413607	chr22:42413607:C:T	1.26016e-07	-1.16146	-3.05541e-10
42413860	chr22:42413860:T:C	2.61847e-08	-1.4482	-1.2845
42414047	chr22:42414047:T:C	8.83999e-08	-0.754582	-0.761422
42414213	chr22:42414213:A:G	2.46714e-07	-1.10751e-10	-0.489647
42414242	chr22:42414242:G:A	2.56719e-08	-1.56116	-1.19132
42414982	chr22:42414982:G:A	2.43561e-08	-1.56304	-1.24205
42415095	chr22:42415095:C:T	2.43645e-08	-1.56354	-1.24121
42415150	chr22:42415150:A:G	2.51307e-07	0.0283958	-0.499597
42415156	chr22:42415156:T:G	8.33149e-08	-1.25523	-0.320022
42415170	chr22:42415170:G:A	1.12301e-07	-1.10751e-10	-1.27669
42415460	chr22:42415460:T:C	1.11817e-07	-1.10751e-10	-1.28101
42415500	chr22:42415500:C:T	1.21576e-07	-1.10751e-10	-1.19734
42415535	chr22:42415535:G:A	2.21223e-07	-1.10751e-10	-0.598703
42415591	chr22:42415591:G:A	2.38444e-07	-1.10751e-10	-0.52374
42415642	chr22:42415642:T:C	6.88951e-08	-1.34975	-0.415546
42415774	chr22:42415774:G:A	1.908e-07	-1.10751e-10	-0.746649
42415913	chr22:42415913:A:C	5.25047e-08	-1.17648	-0.860491
42416363	chr22:42416363:G:A	2.37517e-07	-1.10751e-10	-0.527637
42416465	chr22:42416465:A:G	2.84319e-08	-1.47528	-1.17508
42416747	chr22:42416747:C:T	1.70967e-07	-1.10751e-10	-0.856405
42416814	chr22:42416814:G:T	8.56391e-08	-1.54773	-3.05541e-10
42416943	chr22:42416943:G:A	1.93771e-07	-1.10751e-10	-0.731198
42417105	chr22:42417105:G:A	2.48035e-07	-1.10751e-10	-0.484304
42417323	chr22:42417323:G:T	1.1116e-07	-1.10751e-10	-1.2869
42417493	chr22:42417493:GGAACGGATTTGA:G	8.56895e-07	0.407228	0.348212
42417522	chr22:42417522:TAG:T	8.5065e-08	-1.55446	-3.05541e-10
42417527	chr22:42417527:A:G	1.15649e-07	-1.10751e-10	-1.24732
42417649	chr22:42417649:C:G	2.36618e-07	-1.10751e-10	-0.531429
42417747	chr22:42417747:T:C	3.04792e-08	-1.46234	-1.1185
42417756	chr22:42417756:G:A	1.53836e-07	-1.10751e-10	-0.96199
42417976	chr22:42417976:G:A	1.27205e-07	-1.10751e-10	-1.15208
42418021	chr22:42418021:G:A	2.96268e-08	-1.34392	-1.26527
42418625	chr22:42418625:G:A	1.3473e-07	-1.10751e-10	-1.0946
42419119	chr22:42419119:G:A	2.13459e-07	-1.30665	0.672221
42419292	chr22:42419292:C:T	1.59923e-07	-1.10751e-10	-0.923185
42419352	chr22:42419352:G:A	5.30274e-07	-1.5646	1.84012
42419639	chr22:42419639:T:C	1.11122e-07	-1.10751e-10	-1.28725
42419750	chr22:42419750:C:G	2.69792e-08	-1.41406	-1.28875
42419818	chr22:42419818:C:T	1.36617e-07	-1.08069	-3.05541e-10
42419855	chr22:42419855:A:G	1.59256e-07	-1.10751e-10	-0.927361
42420327	chr22:42420327:A:G	8.46213e-08	-1.55969	-3.05541e-10
42420329	chr22:42420329:C:T	1.12515e-07	-1.10751e-10	-1.27479
42420536	chr22:42420536:C:T	1.61833e-06	-1.11187	2.50314
42420634	chr22:42420634:C:T	2.16172e-07	-0.621803	-3.05541e-10
42420658	chr22:42420658:C:T	1.78337e-06	-1.03399	2.52238
42420706	chr22:42420706:C:T	4.91641e-06	-0.930714	3.43317
42420721	chr22:42420721:A:G	2.53551e-08	-1.52407	-1.24082
42420973	chr22:42420973:T:C	1.11733e-07	-1.10751e-10	-1.28176
42421021	chr22:42421021:C:A	2.29601e-07	-1.10751e-10	-0.561533
42421037	chr22:42421037:A:G	1.11913e-07	-1.10751e-10	-1.28015
42421220	chr22:42421220:G:A	2.87581e-08	-1.38302	-1.25593
42421660	chr22:42421660:C:T	7.42173e-07	0.611707	-3.05541e-10
42421786	chr22:42421786:T:C	1.64388e-07	-0.302426	-0.593223
42422080	chr22:42422080:C:T	1.50618e-07	-1.10751e-10	-0.983129
42422492	chr22:42422492:G:A	2.47238e-07	-0.915678	0.428155
42422736	chr22:42422736:C:G	1.11041e-07	-1.10751e-10	-1.28798
42422971	chr22:42422971:T:C	5.98547e-08	-1.54054	-0.365411
42423149	chr22:42423149:A:G	3.42337e-08	-1.54204	-0.922628
42423331	chr22:42423331:C:T	2.17808e-07	-1.10751e-10	-0.61426
42423630	chr22:42423630:G:A	1.21866e-07	-1.10751e-10	-1.19496
42423747	chr22:42423747:G:A	5.58224e-06	-1.03478	3.66425
42423821	chr22:42423821:A:G	1.11224e-07	-1.10751e-10	-1.28632
42424201	chr22:42424201:G:A	1.91878e-07	-0.327802	-0.413214
42424244	chr22:42424244:C:T	3.4482e-08	-1.16731	-1.29013
42424258	chr22:42424258:A:G	2.66046e-08	-1.43394	-1.28285
42424284	chr22:42424284:A:G	1.4542e-06	-1.10751e-10	1.28434
42424332	chr22:42424332:G:A	1.13118e-07	-1.10751e-10	-1.26945
42424347	chr22:42424347:A:G	2.88561e-08	-1.36439	-1.27116
42424420	chr22:42424420:AG:A	9.98529e-08	-0.174571	-1.21961
42424421	chr22:42424421:G:A	2.80838e-08	-1.56254	-1.10014
42424714	chr22:42424714:T:G	1.16887e-07	-1.10751e-10	-1.23666
42424906	chr22:42424906:T:C	1.11022e-07	-1.10751e-10	-1.28815
42425121	chr22:42425121:C:A	1.10944e-07	-1.10751e-10	-1.28885
42425179	chr22:42425179:C:T	4.86159e-08	-1.56435	-0.549579
42425271	chr22:42425271:TC:T	4.55312e-08	-1.00901	-1.17047
42425495	chr22:42425495:A:G	3.63412e-08	-1.56426	-0.840668
42425531	chr22:42425531:T:C	1.27647e-07	-1.10751e-10	-1.14861
42425692	chr22:42425692:C:T	1.28318e-07	-0.304497	-0.83887
42425994	chr22:42425994:A:G	8.53039e-08	-1.11478	-0.436879
42426673	chr22:42426673:G:A	9.06692e-08	-0.265764	-1.22489
42426937	chr22:42426937:T:G	2.3798e-07	-1.10751e-10	-0.52569
42427490	chr22:42427490:C:T	2.18576e-07	-1.10751e-10	-0.610744
42427493	chr22:42427493:G:A	9.80402e-08	-1.4125	-3.05541e-10
42427548	chr22:42427548:T:C	9.54818e-08	-1.43894	-3.05541e-10
42427567	chr22:42427567:T:C	7.19345e-08	-0.551903	-1.17022
42427742	chr22:42427742:A:ATACACACAG	2.88167e-07	-1.10751e-10	-0.334336
42429033	chr22:42429033:A:G	2.43806e-08	-1.5577	-1.24639
42429547	chr22:42429547:C:T	1.13768e-07	-1.10751e-10	-1.26371
42430034	chr22:42430034:G:A	1.34619e-06	-1.10751e-10	1.20716
42430468	chr22:42430468:G:A	1.12076e-07	-1.10751e-10	-1.2787
42430787	chr22:42430787:C:T	8.95608e-08	-1.50296	-3.05541e-10
42431067	chr22:42431067:G:A	1.33137e-07	-1.10751e-10	-1.10649
42431753	chr22:42431753:A:C	4.59449e-08	-1.01886	-1.15157
42432737	chr22:42432737:T:C	3.17159e-07	-1.10751e-10	-0.238472
42432899	chr22:42432899:C:T	8.72924e-07	0.773973	-3.05541e-10
42433743	chr22:42433743:G:A	1.42917e-07	-1.10751e-10	-1.03561
42433928	chr22:42433928:A:G	1.13962e-07	-1.10751e-10	-1.26201
42434362	chr22:42434362:C:A	1.21957e-07	-1.10751e-10	-1.19421
42435445	chr22:42435445:T:C	3.89427e-06	2.26939	-3.05541e-10
42435777	chr22:42435777:C:T	2.54992e-07	-1.10751e-10	-0.456642
42436263	chr22:42436263:C:T	2.35928e-08	-1.56016	-1.27677
42436742	chr22:42436742:T:G	1.22427e-07	-1.19036	-3.05541e-10
42436844	chr22:42436844:G:C	1.22498e-07	-1.18978	-3.05541e-10
42436886	chr22:42436886:T:C	1.63736e-07	-1.10751e-10	-0.899622
42436887	chr22:42436887:C:T	2.46422e-07	-1.10751e-10	-0.490828
42437127	chr22:42437127:T:TTTTTTC	4.48872e-08	-1.16774	-1.02599
42437379	chr22:42437379:G:C	1.52474e-07	-1.10751e-10	-0.970885
42437399	chr22:42437399:T:C	1.16227e-06	-1.10751e-10	1.06025
42437686	chr22:42437686:A:G	2.04017e-07	-1.10751e-10	-0.679674
42437727	chr22:42437727:G:A	4.09965e-08	-1.38118	-0.903211
42438129	chr22:42438129:A:C	1.55492e-07	-1.10751e-10	-0.951282
42438586	chr22:42438586:C:T	1.17295e-07	-1.10751e-10	-1.23318
42439297	chr22:42439297:A:AT	1.14826e-07	-1.10751e-10	-1.25446
42439770	chr22:42439770:T:C	8.00907e-08	-0.785487	-0.829228
42440022	chr22:42440022:A:G	1.15162e-07	-1.10751e-10	-1.25153
42440253	chr22:42440253:A:G	1.11198e-07	-1.10751e-10	-1.28656
42440896	chr22:42440896:C:T	6.61796e-07	-1.10751e-10	0.497081
42440898	chr22:42440898:G:A	2.11428e-07	-1.10751e-10	-0.643992
42441074	chr22:42441074:C:G	6.29114e-08	-1.22087	-0.635281
42441410	chr22:42441410:G:A	2.32271e-07	-1.10751e-10	-0.54997
42442569	chr22:42442569:C:T	2.50121e-06	-1.10751e-10	1.82665
42442676	chr22:42442676:A:G	1.13478e-07	-1.10751e-10	-1.26627
42442925	chr22:42442925:G:T	2.48647e-07	-1.10751e-10	-0.481841
42444060	chr22:42444060:A:C	1.14906e-07	-1.10751e-10	-1.25376
42444499	chr22:42444499:C:A	1.18885e-07	-1.10751e-10	-1.21972
42444634	chr22:42444634:G:A	1.12274e-07	-1.10751e-10	-1.27693
42444664	chr22:42444664:C:T	1.20093e-07	-1.10751e-10	-1.20961
42444719	chr22:42444719:C:T	1.13846e-07	-1.10751e-10	-1.26303
42444837	chr22:42444837:G:A	1.16996e-07	-1.10751e-10	-1.23574
42445093	chr22:42445093:C:T	1.12615e-07	-1.10751e-10	-1.2739
42445578	chr22:42445578:G:A	8.48143e-08	-1.55741	-3.05541e-10
42445916	chr22:42445916:G:A	2.41591e-07	-1.10751e-10	-0.510627
42446061	chr22:42446061:G:A	4.31093e-07	-1.10751e-10	0.0684482
42446098	chr22:42446098:A:T	1.12722e-07	-1.10751e-10	-1.27295
42446541	chr22:42446541:T:C	1.13662e-07	-1.10751e-10	-1.26465
42446826	chr22:42446826:A:G	1.16929e-07	-1.10751e-10	-1.23631
42447277	chr22:42447277:A:T	1.46361e-07	-1.10751e-10	-1.0118
42447347	chr22:42447347:T:C	1.48046e-07	-1.10751e-10	-1.00035
42447730	chr22:42447730:C:T	2.16788e-07	-1.10751e-10	-0.618956
42447845	chr22:42447845:A:G	5.98628e-08	-1.50948	-0.396343
42447880	chr22:42447880:G:A	1.12384e-07	-1.10751e-10	-1.27595
42448181	chr22:42448181:G:A	2.42945e-07	-1.10751e-10	-0.505041
42448293	chr22:42448293:T:C	4.14739e-07	-1.10751e-10	0.0297729
42448730	chr22:42448730:A:C	1.24263e-07	-1.10751e-10	-1.17547
42448782	chr22:42448782:T:A	1.2582e-07	-1.10751e-10	-1.16302
42449141	chr22:42449141:C:T	1.98798e-07	-1.10751e-10	-0.705585
42449532	chr22:42449532:G:A	1.39406e-07	-1.10751e-10	-1.06048
42449973	chr22:42449973:C:G	2.37442e-07	-1.10751e-10	-0.527952
42450659	chr22:42450659:G:A	7.09884e-08	-0.472041	-1.26332
42451020	chr22:42451020:G:C	1.8668e-07	-1.10751e-10	-0.768479
42451707	chr22:42451707:G:A	1.17315e-07	-1.10751e-10	-1.23301
42452236	chr22:42452236:G:A	1.24758e-07	-1.10751e-10	-1.1715
42452348	chr22:42452348:G:T	2.33183e-07	-1.32359	0.777538
42452860	chr22:42452860:CAA:C	1.21819e-07	-1.10751e-10	-1.19534
42453066	chr22:42453066:C:T	5.06505e-07	-1.10751e-10	0.229659
42453256	chr22:42453256:G:A	2.52152e-08	-1.55082	-1.21961
42453289	chr22:42453289:G:A	1.15052e-07	-1.10751e-10	-1.25249
42453291	chr22:42453291:G:A	1.15139e-07	-1.10751e-10	-1.25173
42453294	chr22:42453294:GA:G	1.15139e-07	-1.10751e-10	-1.25173
42453450	chr22:42453450:C:T	1.12538e-07	-1.10751e-10	-1.27458
42453549	chr22:42453549:C:G	2.06285e-06	1.63397	-3.05541e-10
42454295	chr22:42454295:T:C	3.7179e-07	-1.20796	1.12841
42454307	chr22:42454307:C:T	1.21642e-07	-1.10751e-10	-1.19679
42454695	chr22:42454695:T:C	1.16166e-07	-1.10751e-10	-1.24286
42454852	chr22:42454852:C:T	1.15429e-07	-1.10751e-10	-1.24922
42455035	chr22:42455035:G:A	1.14021e-07	-1.10751e-10	-1.26149
42455217	chr22:42455217:G:A	2.35068e-07	-1.10751e-10	-0.538001
42455495	chr22:42455495:C:T	5.9154e-07	0.384853	-3.05541e-10
42455533	chr22:42455533:C:T	1.58009e-06	-1.10751e-10	1.36736
42455824	chr22:42455824:A:G	1.11153e-07	-1.10751e-10	-1.28697
42455833	chr22:42455833:C:T	1.20348e-07	-1.10751e-10	-1.20749
42456291	chr22:42456291:T:A	1.21813e-07	-1.10751e-10	-1.19539
42456561	chr22:42456561:T:C	3.3907e-07	0.345427	-0.517096
42457005	chr22:42457005:G:A	5.1869e-08	-1.32614	-0.723015
42457012	chr22:42457012:G:A	1.09038e-07	-1.53104	0.224862
42457157	chr22:42457157:C:A	1.14301e-07	-1.10751e-10	-1.25904
42457202	chr22:42457202:C:A	8.2787e-08	-0.584636	-0.996968
42457282	chr22:42457282:C:T	1.22167e-07	-1.10751e-10	-1.19248
42457299	chr22:42457299:G:A	1.85605e-07	-1.10751e-10	-0.774252
42457604	chr22:42457604:G:A	1.11812e-07	-1.10751e-10	-1.28106
42457697	chr22:42457697:A:G	3.39384e-08	-1.3979	-1.07543
42458640	chr22:42458640:C:T	8.7355e-08	-1.55533	0.0274398
42458973	chr22:42458973:G:A	6.35645e-07	0.456765	-3.05541e-10
42459271	chr22:42459271:T:C	5.70211e-08	-1.209	-0.745453
42459719	chr22:42459719:A:G	2.52034e-07	-1.10751e-10	-0.468313
42459780	chr22:42459780:A:C	2.35221e-08	-1.5566	-1.28333
42460485	chr22:42460485:G:A	2.35995e-08	-1.5633	-1.27335
42460580	chr22:42460580:G:C	2.23834e-07	-1.10751e-10	-0.58697
42460586	chr22:42460586:T:A	2.28331e-07	-1.10751e-10	-0.56708
42460624	chr22:42460624:G:A	1.19466e-07	-1.10751e-10	-1.21484
42460701	chr22:42460701:A:G	1.39669e-07	-1.10751e-10	-1.0586
42460798	chr22:42460798:G:A	1.38154e-07	-1.10751e-10	-1.0695
42460984	chr22:42460984:C:T	1.43475e-07	-1.10751e-10	-1.03172
42461270	chr22:42461270:G:A	1.2183e-07	-1.10751e-10	-1.19525
42461279	chr22:42461279:A:G	8.80812e-08	-1.30328	-0.216332
42461302	chr22:42461302:G:A	3.36174e-08	-1.38279	-1.10004
42461493	chr22:42461493:G:C	1.10801e-07	-1.10751e-10	-1.29014
42461605	chr22:42461605:A:G	2.85202e-08	-1.55491	-1.09236
42461663	chr22:42461663:C:T	1.38031e-07	-1.10751e-10	-1.0704
42461820	chr22:42461820:T:C	3.44694e-06	2.14737	-3.05541e-10
42462186	chr22:42462186:G:A	1.52843e-07	-1.10751e-10	-0.968466
42462254	chr22:42462254:T:A	3.03025e-08	-1.34946	-1.23719
42462604	chr22:42462604:A:G	5.53475e-08	-1.3311	-0.653141
42462707	chr22:42462707:A:G	4.64979e-08	-1.41995	-0.738516
42463391	chr22:42463391:C:T	1.78015e-07	-1.10751e-10	-0.816007
42463566	chr22:42463566:C:G	2.04536e-07	-1.10751e-10	-0.67713
42463813	chr22:42463813:G:A	1.23453e-07	-1.10751e-10	-1.18202
42464434	chr22:42464434:C:T	1.51037e-07	-1.10751e-10	-0.980349
42464480	chr22:42464480:A:G	4.09986e-08	-1.49567	-0.788664
42464484	chr22:42464484:G:C	1.26416e-07	-1.10751e-10	-1.1583
42464964	chr22:42464964:A:G	1.26784e-07	-1.10751e-10	-1.15539
42465037	chr22:42465037:G:T	2.36778e-08	-1.56334	-1.27
42465371	chr22:42465371:C:T	1.06678e-07	-1.32806	-3.05541e-10
42465588	chr22:42465588:G:A	1.11499e-07	-1.10751e-10	-1.28386
42465606	chr22:42465606:G:GA	2.1828e-07	-1.10751e-10	-0.612097
42465609	chr22:42465609:G:T	2.18279e-07	-1.10751e-10	-0.612099
42465673	chr22:42465673:G:A	1.22928e-07	-1.10751e-10	-1.18627
42465721	chr22:42465721:A:G	7.85816e-08	-0.344147	-1.28959
42465998	chr22:42465998:T:C	7.99974e-08	-1.41655	-0.199335
42466174	chr22:42466174:C:T	1.26708e-07	-1.10751e-10	-1.15599
42466285	chr22:42466285:A:G	2.04511e-07	-1.10751e-10	-0.677253
42466431	chr22:42466431:C:A	7.8101e-08	-1.35504	-0.284832
42466475	chr22:42466475:G:T	2.98241e-08	-1.43987	-1.16268
42466797	chr22:42466797:ATTTTTAGTAGAGACGGGG:A	3.89886e-08	-1.28016	-1.05444
42467104	chr22:42467104:G:A	1.82776e-07	-1.10751e-10	-0.789612
42467134	chr22:42467134:T:A	1.56566e-07	-1.10751e-10	-0.944398
42467319	chr22:42467319:G:A	2.597e-08	-1.56382	-1.17712
42467345	chr22:42467345:A:AC	1.20236e-07	-0.426054	-0.782365
42467454	chr22:42467454:G:T	1.21652e-07	-1.10751e-10	-1.19671
42467824	chr22:42467824:G:A	2.43352e-08	-1.55745	-1.2485
42468127	chr22:42468127:A:G	1.14666e-07	-1.10751e-10	-1.25585
42468417	chr22:42468417:T:C	1.29669e-07	-1.10751e-10	-1.13289
42468540	chr22:42468540:C:T	1.14055e-07	-1.10751e-10	-1.2612
42469005	chr22:42469005:C:A	3.65474e-08	-1.1264	-1.27287
42469218	chr22:42469218:T:C	1.14602e-07	-1.10751e-10	-1.25641
42469748	chr22:42469748:T:C	2.73566e-07	-1.18302	0.796687
42469766	chr22:42469766:A:T	1.1843e-07	-1.10751e-10	-1.22356
42470051	chr22:42470051:C:A	1.13491e-07	-1.10751e-10	-1.26615
42470054	chr22:42470054:G:A	3.67774e-08	-1.22446	-1.16853
42470098	chr22:42470098:G:A	1.4717e-07	-1.10751e-10	-1.00629
42470342	chr22:42470342:C:T	1.22004e-07	-1.10751e-10	-1.19382
42470421	chr22:42470421:T:G	7.87999e-08	-1.34125	-0.289712
42470608	chr22:42470608:A:G	3.25999e-08	-1.30116	-1.2124
42470886	chr22:42470886:G:C	1.1227e-07	-1.10751e-10	-1.27697
42470993	chr22:42470993:T:G	7.93027e-08	-0.407956	-1.21665
42471237	chr22:42471237:T:C	8.5992e-08	-1.54362	-3.05541e-10
42471326	chr22:42471326:T:C	3.33805e-08	-1.29416	-1.19574
42471642	chr22:42471642:C:T	1.1492e-07	-1.10751e-10	-1.25364
42471649	chr22:42471649:TCACCCATC:T	1.25569e-07	-1.10751e-10	-1.16502
42471652	chr22:42471652:CCCATCCACCCAT:C	1.7071e-07	-1.10751e-10	-0.857909
42471849	chr22:42471849:T:A	2.38231e-08	-1.54439	-1.28283
42471892	chr22:42471892:A:G	3.17715e-07	-1.15334	0.916624
42472608	chr22:42472608:AAC:A	3.31171e-07	-0.195239	-3.05541e-10
42472672	chr22:42472672:C:G	1.10805e-07	-1.10751e-10	-1.2901
42472703	chr22:42472703:A:G	1.108e-07	-1.10751e-10	-1.29015
42472729	chr22:42472729:TCTAGTGTGAGGCTACACCCAG:T	1.10807e-07	-1.10751e-10	-1.29009
42472779	chr22:42472779:A:G	1.10804e-07	-1.10751e-10	-1.29011
42472828	chr22:42472828:C:A	2.84407e-07	-1.10751e-10	-0.347471
42473279	chr22:42473279:G:A	1.24939e-07	-1.10751e-10	-1.17005
42474157	chr22:42474157:C:A	9.12467e-08	-0.200231	-1.28408
42474309	chr22:42474309:C:T	1.5284e-07	-1.10751e-10	-0.968483
42474341	chr22:42474341:C:T	1.2352e-07	-1.10751e-10	-1.18148
42474361	chr22:42474361:C:T	1.41212e-07	-1.10751e-10	-1.04761
42474435	chr22:42474435:G:A	2.46639e-08	-1.5299	-1.26263
42474550	chr22:42474550:C:T	1.47383e-07	-1.10751e-10	-1.00484
42474854	chr22:42474854:T:A	1.15077e-07	-1.10751e-10	-1.25228
42474860	chr22:42474860:C:T	1.28729e-07	-1.10751e-10	-1.14016
42475004	chr22:42475004:ACT:A	2.40282e-08	-1.56423	-1.25442
42475109	chr22:42475109:T:G	6.90195e-08	-0.541464	-1.22202
42475412	chr22:42475412:T:C	1.79305e-07	-1.10751e-10	-0.808789
42475571	chr22:42475571:G:A	8.73555e-08	-1.52789	-3.05541e-10
42475826	chr22:42475826:G:C	1.2357e-07	-0.412748	-0.768322
42475923	chr22:42475923:G:A	1.4854e-07	-1.10751e-10	-0.997022
42475928	chr22:42475928:G:C	2.4828e-08	-1.50134	-1.28457
42476080	chr22:42476080:C:T	5.84046e-08	-0.981144	-0.949337
42476122	chr22:42476122:T:A	5.02541e-08	-1.22265	-0.858135
42476581	chr22:42476581:T:C	2.39541e-08	-1.53248	-1.28926
42476870	chr22:42476870:G:A	8.59279e-08	-1.54437	-3.05541e-10
42477149	chr22:42477149:G:A	1.13549e-07	-1.10751e-10	-1.26564
42477705	chr22:42477705:G:A	1.75565e-07	-1.10751e-10	-0.829864
42477936	chr22:42477936:A:G	5.84623e-08	-0.954255	-0.975239
42478283	chr22:42478283:C:T	2.56605e-08	-1.46397	-1.28895
42478294	chr22:42478294:A:G	1.19708e-07	-1.10751e-10	-1.21282
42478329	chr22:42478329:C:T	1.58362e-07	-1.10751e-10	-0.932995
42478625	chr22:42478625:G:A	8.86181e-08	-0.372395	-1.14114
42478767	chr22:42478767:G:A	2.7974e-08	-1.39981	-1.26679
42479056	chr22:42479056:C:T	1.65426e-07	-1.10751e-10	-0.889352
42479117	chr22:42479117:C:T	2.31784e-07	-1.10751e-10	-0.55207
42479226	chr22:42479226:A:G	1.19048e-07	-1.10751e-10	-1.21835
42479367	chr22:42479367:G:A	1.1096e-07	-1.2887	-3.05541e-10
42479513	chr22:42479513:T:G	9.45781e-08	-0.206922	-1.24153
42480007	chr22:42480007:C:A	1.38614e-07	-1.10751e-10	-1.06618
42480276	chr22:42480276:T:G	1.23085e-07	-1.10751e-10	-1.185
42480598	chr22:42480598:T:C	5.16332e-08	-1.56443	-0.489283
42480608	chr22:42480608:G:A	1.62585e-07	-1.10751e-10	-0.906675
42480639	chr22:42480639:T:G	1.15441e-07	-1.10751e-10	-1.24912
42480785	chr22:42480785:G:A	6.43675e-07	-1.10751e-10	0.469318
42481045	chr22:42481045:G:A	1.10815e-07	-1.10751e-10	-1.29001
42481094	chr22:42481094:C:T	9.9259e-08	-1.56095	0.160805
42481120	chr22:42481120:T:C	8.79602e-08	-1.56458	0.0435876
42481537	chr22:42481537:G:A	4.46384e-08	-1.48334	-0.715942
42481695	chr22:42481695:T:C	1.37189e-07	-1.10751e-10	-1.07651
42482343	chr22:42482343:A:G	8.89508e-08	-1.46676	-0.0430318
42482646	chr22:42482646:A:G	2.19983e-07	-1.10751e-10	-0.604327
42482707	chr22:42482707:T:C	1.13422e-07	-1.10751e-10	-1.26676
42483049	chr22:42483049:T:A	1.77436e-07	-1.10751e-10	-0.819267
42483127	chr22:42483127:A:G	1.30873e-07	-1.10751e-10	-1.12365
42483128	chr22:42483128:T:C	1.11735e-07	-1.10751e-10	-1.28175
42483430	chr22:42483430:A:G	1.76975e-07	-1.10751e-10	-0.82187
42483903	chr22:42483903:C:T	2.6345e-07	-1.10751e-10	-0.42401
42483997	chr22:42483997:GGCCCTCCCC:G	2.86276e-07	0.909024	-1.24994
42484432	chr22:42484432:C:T	1.41436e-07	-1.10751e-10	-1.04603
42484725	chr22:42484725:T:A	1.18791e-07	-1.10751e-10	-1.22051
42484760	chr22:42484760:A:C	1.36634e-07	-1.10751e-10	-1.08057
42484955	chr22:42484955:A:G	2.22159e-07	0.420202	-1.01468
42485359	chr22:42485359:C:T	3.539e-07	-1.10751e-10	-0.12886
42485791	chr22:42485791:G:A	1.40211e-07	-1.10751e-10	-1.05473
42486006	chr22:42486006:T:C	2.01618e-07	-0.691501	-3.05541e-10
42486898	chr22:42486898:G:A	1.20385e-07	-1.10751e-10	-1.20718
42486965	chr22:42486965:G:A	1.83406e-07	-1.10751e-10	-0.786173
42487231	chr22:42487231:A:C	1.23498e-07	-1.10751e-10	-1.18165
42487620	chr22:42487620:C:T	1.49297e-07	-1.10751e-10	-0.991937
42487783	chr22:42487783:G:A	1.5507e-07	-1.10751e-10	-0.953998
42488425	chr22:42488425:C:T	1.3174e-06	-1.10751e-10	1.18554
42488991	chr22:42488991:A:G	7.62939e-07	-1.10751e-10	0.639302
42489407	chr22:42489407:A:T	1.5015e-07	-1.10751e-10	-0.986238
42489434	chr22:42489434:C:T	1.66575e-07	-1.10751e-10	-0.882429
42489449	chr22:42489449:C:T	4.46129e-08	-1.49137	-0.708478
42490263	chr22:42490263:G:T	1.3208e-07	-1.11447	-3.05541e-10
42490433	chr22:42490433:G:A	2.53141e-07	-1.10751e-10	-0.463928
42490665	chr22:42490665:G:A	2.97602e-07	-1.10751e-10	-0.302119
42490801	chr22:42490801:T:C	1.73605e-07	-1.10751e-10	-0.841093
42490998	chr22:42490998:G:A	1.95301e-07	-1.10751e-10	-0.723334
42491022	chr22:42491022:G:A	1.92512e-07	-1.10751e-10	-0.737715
42491050	chr22:42491050:A:G	2.20026e-07	-1.10751e-10	-0.604132
42491065	chr22:42491065:TCC:T	1.69034e-07	-1.10751e-10	-0.867778
42491237	chr22:42491237:C:G	2.37421e-07	-0.528041	-3.05541e-10
42491279	chr22:42491279:C:T	7.67837e-07	-1.10751e-10	0.645702
42491782	chr22:42491782:G:A	1.21779e-07	-1.10751e-10	-1.19567
42491816	chr22:42491816:C:T	1.15453e-07	-1.10751e-10	-1.24901
42492088	chr22:42492088:G:A	1.74926e-07	-1.10751e-10	-0.833514
42492254	chr22:42492254:C:G	4.69586e-07	1.16455	-1.01057
42492391	chr22:42492391:C:T	3.39464e-06	-1.10751e-10	2.13208
42493085	chr22:42493085:G:A	1.12075e-07	-1.10751e-10	-1.27871
42493123	chr22:42493123:C:T	1.29088e-07	-1.10751e-10	-1.13738
42493288	chr22:42493288:C:T	1.62057e-07	-1.10751e-10	-0.909924
42493580	chr22:42493580:A:G	2.05432e-07	-0.672759	-3.05541e-10
42493639	chr22:42493639:A:G	1.14613e-07	-1.10751e-10	-1.25632
42493755	chr22:42493755:G:A	1.56484e-07	-1.10751e-10	-0.944922
42494084	chr22:42494084:G:A	1.38871e-07	-1.10751e-10	-1.06433
42494372	chr22:42494372:G:A	3.67769e-07	-1.10751e-10	-0.0904195
42494464	chr22:42494464:A:G	1.85288e-07	-1.10751e-10	-0.775965
42494618	chr22:42494618:A:C	4.73662e-07	1.19445	-1.03183
42494995	chr22:42494995:A:C	1.80664e-07	-0.801235	-3.05541e-10
42495534	chr22:42495534:A:C	2.5496e-07	-1.10751e-10	-0.456768
42495806	chr22:42495806:C:T	1.66966e-07	-0.880085	-3.05541e-10
42495830	chr22:42495830:G:A	2.88508e-07	-1.10751e-10	-0.333151
42496327	chr22:42496327:T:A	4.0074e-08	-1.38946	-0.917688
42496524	chr22:42496524:G:A	1.82913e-07	-1.10751e-10	-0.788864
42496532	chr22:42496532:T:C	1.53745e-07	-1.10751e-10	-0.96258
42496568	chr22:42496568:C:T	1.13308e-07	-1.10751e-10	-1.26777
42496590	chr22:42496590:T:C	5.32729e-07	-1.10751e-10	0.280138
42496632	chr22:42496632:G:A	1.51096e-07	-1.10751e-10	-0.979963
42496898	chr22:42496898:G:A	8.95466e-08	-0.868668	-0.634449
42497149	chr22:42497149:G:A	1.1255e-07	-1.10751e-10	-1.27448
42497362	chr22:42497362:T:G	1.05802e-07	-0.722112	-0.61419
42497666	chr22:42497666:CA:C	2.69517e-08	-1.53569	-1.16814
42498237	chr22:42498237:G:A	1.3787e-07	-0.68629	-0.385274
42498432	chr22:42498432:C:A	1.11039e-07	-1.10751e-10	-1.288
42498449	chr22:42498449:C:T	1.60656e-07	-1.10751e-10	-0.918607
42499057	chr22:42499057:T:C	2.42336e-07	-1.10751e-10	-0.507551
42499193	chr22:42499193:C:T	1.36906e-07	-1.10751e-10	-1.07858
42499653	chr22:42499653:G:T	1.12755e-07	-1.10751e-10	-1.27266
42499668	chr22:42499668:C:T	1.13477e-07	-1.10751e-10	-1.26628
42499669	chr22:42499669:G:A	1.37195e-07	-1.10751e-10	-1.07647
42499873	chr22:42499873:T:C	2.86385e-07	0.949115	-1.28965
42499984	chr22:42499984:T:C	2.5031e-07	0.813712	-1.28889
42499994	chr22:42499994:C:G	1.3391e-07	-1.10071	-3.05541e-10
42500030	chr22:42500030:G:A	1.15852e-07	-1.10751e-10	-1.24556
42500994	chr22:42500994:C:A	3.0702e-07	-1.10751e-10	-0.270963
42501131	chr22:42501131:G:A	1.13069e-07	-1.10751e-10	-1.26987
42505794	chr22:42505794:C:T	1.11928e-07	-1.10751e-10	-1.28002
42506014	chr22:42506014:G:A	2.23534e-07	-0.588313	-3.05541e-10
42506058	chr22:42506058:T:C	2.08721e-06	2.66567	-1.01996
42506272	chr22:42506272:G:C	1.13288e-06	2.24228	-1.20764
42506304	chr22:42506304:C:T	1.13496e-07	-1.10751e-10	-1.26611
42506377	chr22:42506377:C:A	1.69478e-06	-1.10751e-10	1.43743
42506532	chr22:42506532:G:GC	1.2154e-07	-1.10751e-10	-1.19763
42507185	chr22:42507185:G:A	2.14278e-07	-1.10751e-10	-0.6306
42507314	chr22:42507314:A:T	1.11863e-07	-1.10751e-10	-1.2806
42507423	chr22:42507423:A:G	8.42043e-08	-1.56463	-3.05541e-10
42507446	chr22:42507446:C:T	1.18805e-07	-1.22039	-3.05541e-10
42507456	chr22:42507456:G:A	2.66909e-07	-1.10751e-10	-0.410966
42507567	chr22:42507567:AG:A	1.90712e-07	-1.10751e-10	-0.747109
42507699	chr22:42507699:ACAGCTAGTTATTC:A	1.21685e-07	-1.19644	-3.05541e-10
42507846	chr22:42507846:T:C	1.1766e-06	2.26591	-1.19341
42507883	chr22:42507883:A:T	1.15678e-06	2.10157	-1.04605
42508016	chr22:42508016:T:A	1.31562e-07	-1.10751e-10	-1.11839
42508183	chr22:42508183:G:A	1.1176e-07	-1.10751e-10	-1.28152
42508382	chr22:42508382:T:C	6.55314e-08	-1.22119	-0.594159
42508545	chr22:42508545:T:C	5.61193e-08	-1.14282	-0.827578
42508549	chr22:42508549:T:A	8.6182e-08	-0.9878	-0.553613
42508933	chr22:42508933:C:T	1.11746e-07	-1.10751e-10	-1.28165
42509153	chr22:42509153:A:G	1.1336e-07	-1.10751e-10	-1.26731
42509403	chr22:42509403:A:G	1.31048e-07	-1.10751e-10	-1.12231
42509406	chr22:42509406:C:G	1.53682e-07	-1.10751e-10	-0.962991
42509414	chr22:42509414:C:T	1.3403e-07	-1.10751e-10	-1.09981
42510298	chr22:42510298:A:G	3.90557e-06	3.31555	-1.04327
42510423	chr22:42510423:T:C	4.01386e-06	3.21965	-0.920015
42510435	chr22:42510435:G:A	1.13642e-07	-1.10751e-10	-1.26483
42510673	chr22:42510673:C:G	3.80846e-06	3.32062	-1.07351
42510832	chr22:42510832:C:T	6.25188e-08	-1.21756	-0.644851
42510908	chr22:42510908:A:G	3.58486e-06	3.13387	-0.947269
42510917	chr22:42510917:T:G	4.01389e-06	3.30271	-1.00307
42510944	chr22:42510944:G:C	3.32511e-06	3.12185	-1.01046
42510947	chr22:42510947:C:T	1.38401e-07	-1.06772	-3.05541e-10
42510952	chr22:42510952:C:T	1.40151e-06	2.31906	-1.07163
42511106	chr22:42511106:T:G	1.68951e-07	-1.10751e-10	-0.868265
42511613	chr22:42511613:T:C	2.18554e-06	2.58625	-0.894509
42511851	chr22:42511851:C:T	1.58973e-07	-1.10751e-10	-0.92914
42511857	chr22:42511857:T:C	1.31692e-07	-1.10751e-10	-1.11741
42512291	chr22:42512291:C:CT	2.23399e-06	2.83828	-1.12461
42512492	chr22:42512492:C:T	1.19337e-07	-1.10751e-10	-1.21592
42512757	chr22:42512757:C:T	1.30207e-07	-1.10751e-10	-1.12875
42512891	chr22:42512891:T:C	3.81524e-06	3.09886	-0.849981
42513352	chr22:42513352:C:G	3.5884e-07	-1.10751e-10	-0.115
42513444	chr22:42513444:G:A	1.22538e-07	-1.10751e-10	-1.18946
42513664	chr22:42513664:C:T	1.14342e-07	-1.10751e-10	-1.25868
42513978	chr22:42513978:G:A	3.00529e-07	-1.10751e-10	-0.292331
42514370	chr22:42514370:G:A	8.3038e-08	-1.47845	-0.100126
42514538	chr22:42514538:C:A	8.72616e-08	-1.52896	-3.05541e-10
42515474	chr22:42515474:G:A	1.47313e-07	-1.10751e-10	-1.00532
42515511	chr22:42515511:G:C	3.03629e-06	3.11473	-1.09422
42515930	chr22:42515930:C:T	3.0753e-07	-1.10751e-10	-0.269302
42515974	chr22:42515974:C:G	3.41368e-07	-0.164915	-3.05541e-10
42516091	chr22:42516091:C:T	2.36156e-06	2.90086	-1.13166
42516293	chr22:42516293:C:T	1.53709e-07	-1.10751e-10	-0.962817
42516495	chr22:42516495:A:T	2.7971e-08	-1.56376	-1.10294
42516628	chr22:42516628:A:T	1.38367e-07	-1.10751e-10	-1.06797
42516841	chr22:42516841:C:T	5.81214e-07	0.858432	-0.491189
42516898	chr22:42516898:A:G	4.52283e-07	0.655205	-0.538773
42517146	chr22:42517146:T:C	1.57485e-07	-1.10751e-10	-0.938545
42517193	chr22:42517193:A:G	1.1284e-07	-1.10751e-10	-1.27191
42517203	chr22:42517203:G:A	1.13219e-07	-1.10751e-10	-1.26856
42517232	chr22:42517232:C:T	1.1081e-07	-1.10751e-10	-1.29006
42517577	chr22:42517577:T:C	1.94341e-07	-1.10751e-10	-0.728263
42517613	chr22:42517613:G:A	1.10801e-07	-1.10751e-10	-1.29014
42517728	chr22:42517728:T:C	8.96405e-07	1.91086	-1.11034
42517763	chr22:42517763:G:A	2.0273e-07	-1.10751e-10	-0.686003
42517853	chr22:42517853:A:G	1.1586e-07	-1.10751e-10	-1.24549
42517894	chr22:42517894:C:T	1.43907e-07	-1.10751e-10	-1.02871
42519473	chr22:42519473:G:A	1.70785e-07	0.425538	-1.28301
42519628	chr22:42519628:C:T	1.2428e-07	-1.17534	-3.05541e-10
42519699	chr22:42519699:C:T	1.60579e-07	-1.10751e-10	-0.91909
42519705	chr22:42519705:G:T	1.73706e-07	-1.10751e-10	-0.840509
42519797	chr22:42519797:G:A	1.15886e-07	-1.10751e-10	-1.24527
42519837	chr22:42519837:C:T	1.13689e-07	-1.26441	-3.05541e-10
42520209	chr22:42520209:C:G	4.48194e-07	1.21662	-1.10927
42520385	chr22:42520385:A:G	1.87009e-07	-1.10751e-10	-0.76672
42521148	chr22:42521148:C:T	7.39836e-08	-1.17352	-0.520512
42521157	chr22:42521157:T:C	1.14062e-07	-1.10751e-10	-1.26113
42521551	chr22:42521551:G:A	1.59784e-07	-0.924052	-3.05541e-10
42521566	chr22:42521566:T:G	1.50135e-07	-0.986341	-3.05541e-10
42522238	chr22:42522238:G:A	2.43506e-07	-1.10751e-10	-0.502732
42522267	chr22:42522267:C:T	1.13243e-07	-1.10751e-10	-1.26834
42522369	chr22:42522369:C:T	8.8788e-08	-1.51162	-3.05541e-10
42522705	chr22:42522705:G:A	4.7384e-07	-1.10751e-10	0.162995
42523038	chr22:42523038:A:G	1.51048e-07	-1.10751e-10	-0.980278
42523119	chr22:42523119:C:T	7.56748e-07	1.1043	-0.473149
42523228	chr22:42523228:C:T	1.21541e-07	-1.10751e-10	-1.19762
42523668	chr22:42523668:C:T	7.3172e-07	1.69817	-1.10065
42523671	chr22:42523671:A:C	9.95986e-07	2.0051	-1.09924
42523785	chr22:42523785:TCTCGATCTCCTGACCTCGTGATCCACCTGCCTTGGCCTCCCAAAGTGCTGGAATTACAGGCGTGAGCCACCGCGCCCGGCCTAATTTTTGTATTTTTAGTAGAGACGGGGGTTTCACGTGTTAGCCAGGATG:T	1.12927e-07	-1.10751e-10	-1.27113
42523794	chr22:42523794:C:G	9.26619e-08	-1.46892	-3.05541e-10
42523933	chr22:42523933:C:T	7.88328e-07	1.78484	-1.1128
42523953	chr22:42523953:A:G	1.17983e-07	-1.10751e-10	-1.22734
42524761	chr22:42524761:G:A	1.05235e-06	2.07354	-1.11263
42524993	chr22:42524993:C:G	1.61808e-07	-1.10751e-10	-0.911466
42525085	chr22:42525085:G:A	1.1426e-07	-1.10751e-10	-1.2594
42525293	chr22:42525293:A:C	1.28529e-07	-1.10751e-10	-1.14172
42525298	chr22:42525298:G:A	1.1721e-07	-1.10751e-10	-1.23391
42525315	chr22:42525315:C:T	8.02221e-07	1.71295	-1.02344
42526079	chr22:42526079:G:A	1.34063e-07	-1.10751e-10	-1.09956
42526156	chr22:42526156:C:A	1.7388e-07	-1.10751e-10	-0.83951
42526414	chr22:42526414:T:C	8.428e-07	1.86571	-1.12686
42526457	chr22:42526457:A:G	9.18233e-07	1.93233	-1.10775
42526769	chr22:42526769:G:A	1.44744e-07	-1.10751e-10	-1.02291
42527333	chr22:42527333:A:T	1.20884e-06	2.21957	-1.12003
42527534	chr22:42527534:T:C	1.05437e-06	2.03216	-1.06934
42528472	chr22:42528472:T:G	1.68178e-06	2.43083	-1.0011
42528811	chr22:42528811:A:G	1.20662e-07	-1.10751e-10	-1.20488
42528851	chr22:42528851:G:C	1.15608e-07	-1.10751e-10	-1.24767
42528862	chr22:42528862:G:A	1.15813e-07	-1.10751e-10	-1.2459
42529573	chr22:42529573:C:T	1.22319e-07	-1.10751e-10	-1.19124
42529574	chr22:42529574:A:G	1.4275e-07	-1.10751e-10	-1.03678
42529584	chr22:42529584:C:G	1.13937e-07	-1.10751e-10	-1.26223
42529696	chr22:42529696:A:G	1.22498e-06	2.05544	-0.94263
42529712	chr22:42529712:A:G	1.10834e-07	-1.10751e-10	-1.28984
42529748	chr22:42529748:G:C	1.42928e-06	1.97579	-0.708738
42529890	chr22:42529890:G:A	2.26732e-07	-1.10751e-10	-0.574109
42530365	chr22:42530365:G:A	1.19694e-07	-1.10751e-10	-1.21293
42530420	chr22:42530420:G:A	1.52653e-07	-1.10751e-10	-0.969707
42530460	chr22:42530460:T:G	3.14511e-07	-1.10751e-10	-0.246855
42530555	chr22:42530555:C:T	1.10781e-07	-1.29032	-3.05541e-10
42530899	chr22:42530899:G:C	1.54257e-07	-1.10751e-10	-0.959256
42530927	chr22:42530927:T:C	1.23046e-07	-1.10751e-10	-1.18531
42530955	chr22:42530955:T:C	1.12429e-07	-1.10751e-10	-1.27555
42530993	chr22:42530993:G:A	1.11825e-07	-1.10751e-10	-1.28094
42531084	chr22:42531084:A:G	1.14267e-07	-1.10751e-10	-1.25934
42531135	chr22:42531135:T:A	1.4467e-07	-1.10751e-10	-1.02342
42531325	chr22:42531325:C:G	1.17061e-07	-1.10751e-10	-1.23518
42531810	chr22:42531810:C:T	2.71512e-07	-1.10751e-10	-0.393868
42531892	chr22:42531892:C:T	1.11951e-07	-1.10751e-10	-1.27981
42531953	chr22:42531953:C:A	1.44014e-07	-1.10751e-10	-1.02796
42531957	chr22:42531957:T:C	2.61024e-07	-1.10751e-10	-0.433263
42532113	chr22:42532113:CA:C	1.39504e-07	-1.05978	-3.05541e-10
42532694	chr22:42532694:A:G	2.067e-07	-1.10751e-10	-0.666609
42533538	chr22:42533538:C:A	1.19384e-07	-1.10751e-10	-1.21553
42533942	chr22:42533942:TCTC:T	3.06786e-06	2.39584	-0.364985
42533947	chr22:42533947:TTGAGCTC:T	3.17539e-06	2.38143	-0.316117
42534430	chr22:42534430:A:G	1.4717e-07	-1.10751e-10	-1.00629
42534995	chr22:42534995:A:G	1.10881e-07	-1.10751e-10	-1.28942
42535883	chr22:42535883:G:A	4.62605e-06	2.76959	-0.328005
42536127	chr22:42536127:A:T	1.61818e-06	1.95383	-0.562649
42536211	chr22:42536211:A:G	1.11536e-07	-1.10751e-10	-1.28353
42536311	chr22:42536311:G:A	1.82687e-06	2.19009	-0.677614
42537134	chr22:42537134:A:C	2.17489e-07	-1.10751e-10	-0.615725
42537201	chr22:42537201:A:G	1.12055e-07	-1.10751e-10	-1.27889
42537309	chr22:42537309:C:T	3.26479e-06	2.09307	-3.05541e-10
42537455	chr22:42537455:C:T	2.0545e-07	-1.10751e-10	-0.672672
42537486	chr22:42537486:C:G	1.57336e-07	-1.10751e-10	-0.939494
42537620	chr22:42537620:A:C	5.56312e-07	0.899301	-0.575848
42537768	chr22:42537768:C:T	2.49577e-06	2.31752	-0.49304
42537770	chr22:42537770:C:T	1.80542e-06	2.03712	-0.536444
42537892	chr22:42537892:G:A	1.80721e-07	-0.800922	-3.05541e-10
42537906	chr22:42537906:G:A	2.21525e-06	1.99588	-0.290628
42538285	chr22:42538285:C:G	1.11005e-07	-1.10751e-10	-1.2883
42538314	chr22:42538314:A:G	2.2835e-07	-1.10751e-10	-0.566995
42538419	chr22:42538419:T:C	2.46332e-08	-1.50733	-1.28645
42538624	chr22:42538624:A:G	9.83305e-08	-1.31683	-0.0927143
42538874	chr22:42538874:C:T	1.36437e-07	-1.10751e-10	-1.08201
42539421	chr22:42539421:G:C	1.75017e-07	-1.10751e-10	-0.832995
42539992	chr22:42539992:C:T	2.25581e-07	-1.10751e-10	-0.579196
42540024	chr22:42540024:G:A	2.97021e-07	-1.10751e-10	-0.304074
42540300	chr22:42540300:T:C	1.11084e-07	-1.10751e-10	-1.28759
42540510	chr22:42540510:T:C	3.71235e-07	-1.10751e-10	-0.0810409
42540515	chr22:42540515:A:G	3.04422e-07	-1.10751e-10	-0.279462
42540541	chr22:42540541:C:T	2.86628e-07	-1.10751e-10	-0.339689
42540892	chr22:42540892:CA:C	3.52173e-07	-1.10751e-10	-0.133752
42541091	chr22:42541091:G:A	1.91721e-07	-0.741835	-3.05541e-10
42541118	chr22:42541118:C:G	2.9444e-07	-1.10751e-10	-0.312799
42541317	chr22:42541317:C:T	1.44486e-07	-1.10751e-10	-1.0247
42541927	chr22:42541927:G:A	1.14212e-07	-1.25982	-3.05541e-10
42542157	chr22:42542157:G:A	3.30644e-07	-1.10751e-10	-0.196834
42542743	chr22:42542743:G:A	1.18283e-07	-1.10751e-10	-1.2248
42543102	chr22:42543102:A:C	1.30216e-07	-1.10751e-10	-1.12868
42543531	chr22:42543531:G:A	8.61963e-08	-1.54086	-0.000390871
42543618	chr22:42543618:A:G	1.96866e-07	-1.10751e-10	-0.71535
42543633	chr22:42543633:G:A	1.25735e-07	-1.10751e-10	-1.1637
42543702	chr22:42543702:A:G	2.05015e-07	-1.10751e-10	-0.674794
42543921	chr22:42543921:A:G	5.65811e-08	-0.800435	-1.16177
42544022	chr22:42544022:G:A	2.68966e-07	-1.10751e-10	-0.403291
42544369	chr22:42544369:A:G	1.21096e-07	-1.10751e-10	-1.20129
42544846	chr22:42544846:G:A	6.7173e-07	1.5982	-1.08622
42544993	chr22:42544993:G:A	2.31596e-07	-1.10751e-10	-0.552881
42545384	chr22:42545384:T:C	2.95737e-07	0.981717	-1.29012
42545412	chr22:42545412:A:G	6.38328e-08	-0.60986	-1.23175
42545484	chr22:42545484:G:A	1.40221e-06	1.98756	-0.739629
42546448	chr22:42546448:C:A	1.2029e-07	-1.10751e-10	-1.20797
42546785	chr22:42546785:G:T	4.2903e-07	-1.10751e-10	0.0636522
42546985	chr22:42546985:A:G	1.65717e-07	-1.10751e-10	-0.887597
42547420	chr22:42547420:A:G	2.67954e-07	-1.10751e-10	-0.407061
42548615	chr22:42548615:T:C	2.49212e-06	1.89446	-0.0714436
42548713	chr22:42548713:A:G	2.04972e-07	-1.10751e-10	-0.675002
42548856	chr22:42548856:C:T	1.39529e-07	-1.10751e-10	-1.0596
42548880	chr22:42548880:G:A	8.31647e-07	-1.10751e-10	0.725533
42548892	chr22:42548892:AAAAT:A	4.21318e-07	-1.10751e-10	0.0455114
42550298	chr22:42550298:C:T	2.30921e-07	-1.10751e-10	-0.555798
42550616	chr22:42550616:A:C	3.76965e-07	-1.10751e-10	-0.0657231
42550791	chr22:42550791:C:T	1.29511e-07	-1.10751e-10	-1.13411
42550968	chr22:42550968:G:A	9.73336e-08	-1.41973	-3.05541e-10
42551325	chr22:42551325:A:C	1.35761e-07	-1.10751e-10	-1.08698
42551757	chr22:42551757:A:G	1.13431e-07	-1.10751e-10	-1.26668
42552022	chr22:42552022:A:G	1.73557e-07	-1.10751e-10	-0.84137
42552029	chr22:42552029:C:T	1.53373e-07	-1.10751e-10	-0.965003
42552166	chr22:42552166:C:T	1.4628e-07	-1.10751e-10	-1.01235
42552319	chr22:42552319:T:C	2.33883e-07	-1.10751e-10	-0.543053
42552913	chr22:42552913:A:C	1.1686e-07	-1.10751e-10	-1.2369
42552989	chr22:42552989:T:C	2.78093e-08	-1.43089	-1.24161
42553260	chr22:42553260:T:C	1.38968e-07	-1.10751e-10	-1.06363
42553443	chr22:42553443:G:A	1.53933e-06	2.02105	-0.679823
42553461	chr22:42553461:AATT:A	2.4813e-07	-1.10751e-10	-0.483921
42553537	chr22:42553537:C:G	1.20835e-05	2.89379	0.507932
42553728	chr22:42553728:T:C	1.22316e-07	-1.10751e-10	-1.19127
42554541	chr22:42554541:C:T	1.23089e-07	-1.10751e-10	-1.18497
42559319	chr22:42559319:G:T	2.07507e-07	-1.10751e-10	-0.662711
42559507	chr22:42559507:A:C	7.25182e-08	-0.748474	-0.965564
42559783	chr22:42559783:T:C	1.20038e-07	-1.10751e-10	-1.21007
42559875	chr22:42559875:A:C	1.23574e-07	-1.10751e-10	-1.18104
42560267	chr22:42560267:T:A	2.53036e-07	-1.10751e-10	-0.464346
42560932	chr22:42560932:C:T	1.13405e-07	-1.10751e-10	-1.26691
42561253	chr22:42561253:T:C	1.2644e-07	-1.10751e-10	-1.15811
42561282	chr22:42561282:C:T	1.35628e-07	-1.10751e-10	-1.08796
42561470	chr22:42561470:C:T	4.28432e-07	-1.10751e-10	0.0622569
42561674	chr22:42561674:A:G	3.09001e-07	-1.10751e-10	-0.264531
42561784	chr22:42561784:T:C	1.18756e-07	-1.10751e-10	-1.2208
42561891	chr22:42561891:A:G	1.20998e-07	-1.10751e-10	-1.2021
42562048	chr22:42562048:G:A	2.00754e-06	2.84517	-1.23838
42562281	chr22:42562281:G:GGGAT	1.26949e-07	-1.10751e-10	-1.15409
42562348	chr22:42562348:C:G	5.25244e-07	-1.10751e-10	0.265987
42562546	chr22:42562546:C:T	1.12244e-07	-1.10751e-10	-1.2772
42562678	chr22:42562678:CTA:C	1.12216e-07	-1.10751e-10	-1.27745
42562679	chr22:42562679:T:C	4.73338e-08	-0.862294	-1.27836
42563354	chr22:42563354:G:A	1.21656e-07	-1.10751e-10	-1.19668
42563525	chr22:42563525:C:CAA	1.9958e-07	-1.10751e-10	-0.701659
42563606	chr22:42563606:GATA:G	2.08388e-07	-1.10751e-10	-0.658474
42563618	chr22:42563618:T:C	1.33307e-07	-1.10522	-3.05541e-10
42563830	chr22:42563830:T:C	1.11716e-07	-1.10751e-10	-1.28192
42564131	chr22:42564131:T:C	1.55794e-07	-1.10751e-10	-0.949338
42564351	chr22:42564351:T:G	1.58613e-07	-1.10751e-10	-0.931407
42564456	chr22:42564456:G:A	1.52432e-07	-1.10751e-10	-0.971155
42564705	chr22:42564705:T:A	1.92898e-07	-1.10751e-10	-0.735714
42564746	chr22:42564746:C:T	1.11596e-07	-1.10751e-10	-1.28299
42564914	chr22:42564914:G:C	1.51561e-07	-1.10751e-10	-0.976887
42564986	chr22:42564986:G:A	1.14968e-07	-1.10751e-10	-1.25322
42565172	chr22:42565172:G:A	1.30168e-07	-1.10751e-10	-1.12905
42565198	chr22:42565198:T:C	1.52914e-07	-1.10751e-10	-0.968003
42565236	chr22:42565236:A:G	1.51275e-07	-1.10751e-10	-0.978773
42565271	chr22:42565271:T:C	5.28572e-06	2.35024	0.224648
42565512	chr22:42565512:G:T	1.11591e-07	-1.10751e-10	-1.28304
42565567	chr22:42565567:G:A	5.26471e-07	-1.10751e-10	0.268322
42565649	chr22:42565649:G:A	2.46239e-07	-1.10751e-10	-0.491571
42565854	chr22:42565854:G:T	1.84853e-06	2.74494	-1.22067
42565880	chr22:42565880:G:A	1.27188e-07	-1.10751e-10	-1.15221
42565938	chr22:42565938:G:A	1.50854e-07	-1.10751e-10	-0.981561
42566119	chr22:42566119:T:C	1.5309e-07	-1.10751e-10	-0.96685
42566170	chr22:42566170:C:G	2.55194e-07	-1.10751e-10	-0.455852
42566212	chr22:42566212:C:G	1.29874e-07	-1.10751e-10	-1.13131
42566569	chr22:42566569:C:A	2.18986e-06	2.88948	-1.19577
42566603	chr22:42566603:G:T	4.19137e-07	1.15225	-1.11193
42566606	chr22:42566606:T:C	1.24303e-07	-1.10751e-10	-1.17515
42567567	chr22:42567567:G:A	1.11238e-07	-1.10751e-10	-1.2862
42567613	chr22:42567613:G:A	5.62937e-07	-1.10751e-10	0.335292
42568106	chr22:42568106:T:C	1.17418e-07	-1.10751e-10	-1.23213
42568153	chr22:42568153:G:A	1.28981e-07	-0.610549	-0.527665
42568212	chr22:42568212:AG:A	3.61301e-08	-1.14719	-1.26356
42568269	chr22:42568269:C:T	1.10928e-07	-1.10751e-10	-1.28899
42568298	chr22:42568298:C:T	1.69991e-07	-0.86213	-3.05541e-10
42568305	chr22:42568305:G:A	2.00667e-07	-0.696227	-3.05541e-10
42568312	chr22:42568312:T:G	5.70163e-07	-1.10751e-10	0.348047
42568313	chr22:42568313:G:A	4.62439e-07	0.495459	-0.35682
42568316	chr22:42568316:G:C	3.21216e-07	0.284245	-0.510006
42568325	chr22:42568325:T:C	6.25267e-07	1.31309	-0.872789
42569044	chr22:42569044:G:C	1.19899e-07	-1.10751e-10	-1.21123
42569046	chr22:42569046:T:C	1.53817e-07	-1.10751e-10	-0.962109
42569176	chr22:42569176:G:A	2.42143e-07	-1.10751e-10	-0.508347
42569231	chr22:42569231:G:A	1.10902e-07	-1.10751e-10	-1.28923
42569332	chr22:42569332:G:C	1.22679e-07	-1.10751e-10	-1.1883
42569606	chr22:42569606:C:T	1.10921e-07	-1.10751e-10	-1.28906
42569638	chr22:42569638:G:A	1.10947e-07	-1.10751e-10	-1.28882
42569661	chr22:42569661:T:C	4.31918e-08	-1.04694	-1.18528
42569926	chr22:42569926:G:T	1.65618e-07	-1.10751e-10	-0.888192
42570254	chr22:42570254:G:A	1.42297e-07	-1.10751e-10	-1.03996
42570398	chr22:42570398:C:A	1.5539e-07	-1.10751e-10	-0.951936
42570914	chr22:42570914:A:G	1.89528e-07	0.30744	-1.06078
42571229	chr22:42571229:C:T	2.03486e-06	2.86202	-1.24171
42571264	chr22:42571264:C:T	4.55001e-08	-1.42168	-0.758485
42571836	chr22:42571836:G:A	1.45696e-07	-1.10751e-10	-1.01635
42571962	chr22:42571962:G:T	3.08148e-07	-1.10751e-10	-0.267297
42571972	chr22:42571972:C:G	1.57902e-07	-1.10751e-10	-0.935901
42571991	chr22:42571991:C:T	1.33639e-07	-1.10751e-10	-1.10273
42572162	chr22:42572162:T:G	1.43338e-07	-1.10751e-10	-1.03267
42572186	chr22:42572186:C:T	8.78414e-08	-1.52234	-3.05541e-10
42572218	chr22:42572218:C:A	1.51211e-07	-1.10751e-10	-0.9792
42572234	chr22:42572234:T:C	1.52765e-07	-1.10751e-10	-0.968975
42572257	chr22:42572257:A:G	1.19281e-07	-1.10751e-10	-1.21639
42572391	chr22:42572391:G:A	1.22358e-07	-1.10751e-10	-1.19093
42572646	chr22:42572646:G:A	1.78194e-07	-1.10751e-10	-0.815004
42572839	chr22:42572839:ATT:A	5.84884e-08	-0.787177	-1.14187
42572844	chr22:42572844:A:G	1.10837e-07	-1.10751e-10	-1.28981
42573125	chr22:42573125:G:C	1.47687e-07	-1.10751e-10	-1.00278
42573146	chr22:42573146:C:T	1.19851e-07	-1.10751e-10	-1.21163
42573264	chr22:42573264:G:A	1.4218e-07	-1.10751e-10	-1.04078
42573441	chr22:42573441:C:T	1.18802e-07	-1.10751e-10	-1.22041
42573464	chr22:42573464:T:C	2.46397e-08	-1.56194	-1.23158
42573485	chr22:42573485:C:T	1.14894e-07	-1.10751e-10	-1.25386
42573848	chr22:42573848:T:G	9.18043e-06	2.38989	0.737068
42573983	chr22:42573983:C:T	2.2908e-07	-1.10751e-10	-0.563805
42574026	chr22:42574026:T:C	1.11351e-07	-1.10751e-10	-1.28518
42574236	chr22:42574236:G:A	3.53109e-08	-1.4705	-0.963185
42574397	chr22:42574397:T:C	1.20294e-07	-1.10751e-10	-1.20794
42574437	chr22:42574437:A:G	1.30135e-07	-1.10751e-10	-1.1293
42574498	chr22:42574498:A:T	3.1342e-07	-1.10751e-10	-0.250331
42574611	chr22:42574611:A:G	8.48002e-08	-1.55758	-3.05541e-10
42574674	chr22:42574674:C:T	2.29564e-07	0.334261	-0.895955
42574699	chr22:42574699:T:C	1.84379e-07	-0.78088	-3.05541e-10
42574739	chr22:42574739:G:C	6.9719e-07	1.12687	-0.577688
42575046	chr22:42575046:C:T	1.26527e-07	-1.15742	-3.05541e-10
42575452	chr22:42575452:G:A	5.11431e-07	1.14406	-0.904723
42575759	chr22:42575759:G:C	1.53361e-07	-0.965084	-3.05541e-10
42576015	chr22:42576015:G:A	1.24049e-07	-1.10751e-10	-1.1772
42576235	chr22:42576235:C:T	1.60522e-07	-1.10751e-10	-0.919447
42576312	chr22:42576312:G:A	1.61575e-06	2.50865	-1.11898
42576435	chr22:42576435:C:T	9.27724e-08	-0.885045	-0.582682
42576509	chr22:42576509:T:TA	4.9036e-07	1.35342	-1.15615
42576584	chr22:42576584:A:G	1.91593e-06	2.65016	-1.09008
42576729	chr22:42576729:G:A	3.34589e-07	0.626112	-0.811086
42577312	chr22:42577312:C:G	1.24896e-07	-1.10751e-10	-1.1704
42577584	chr22:42577584:G:T	1.2233e-07	-1.10751e-10	-1.19115
42577719	chr22:42577719:C:T	3.32909e-07	-0.190007	-3.05541e-10
42577722	chr22:42577722:A:G	1.30245e-07	-1.10751e-10	-1.12846
42578012	chr22:42578012:G:T	1.13365e-07	-1.10751e-10	-1.26726
42578050	chr22:42578050:C:T	5.54472e-08	-0.709705	-1.27274
42578139	chr22:42578139:T:C	9.47939e-07	-1.10751e-10	0.856414
42578253	chr22:42578253:C:T	1.31461e-07	-1.10751e-10	-1.11917
42578442	chr22:42578442:G:A	1.22541e-07	-1.10751e-10	-1.18943
42578458	chr22:42578458:G:A	2.32778e-07	-1.10751e-10	-0.547792
42578467	chr22:42578467:C:T	1.29103e-07	-1.10751e-10	-1.13727
42578555	chr22:42578555:C:T	1.16696e-07	-1.10751e-10	-1.23831
42578651	chr22:42578651:T:C	3.43359e-07	-1.10751e-10	-0.159098
42578700	chr22:42578700:C:T	1.47273e-07	-1.10751e-10	-1.00559
42578701	chr22:42578701:T:C	1.4166e-07	-1.10751e-10	-1.04444
42578757	chr22:42578757:A:G	1.10941e-07	-1.10751e-10	-1.28888
42578772	chr22:42578772:T:C	1.28879e-07	-1.10751e-10	-1.139
42579770	chr22:42579770:C:G	1.1291e-07	-1.10751e-10	-1.27129
42579949	chr22:42579949:C:T	2.17627e-07	-1.10751e-10	-0.615092
42580822	chr22:42580822:C:A	3.0148e-08	-1.37725	-1.2145
42581184	chr22:42581184:C:T	1.96824e-07	-1.10751e-10	-0.715565
42581276	chr22:42581276:C:CA	1.37469e-07	-1.10751e-10	-1.07448
42581440	chr22:42581440:A:G	3.29683e-07	-1.10751e-10	-0.199744
42581475	chr22:42581475:T:C	1.53032e-07	-0.967227	-3.05541e-10
42581820	chr22:42581820:C:T	2.49496e-07	-0.478433	-3.05541e-10
42581852	chr22:42581852:C:A	2.67154e-07	-1.10751e-10	-0.41005
42581882	chr22:42581882:C:T	2.47435e-07	-1.10751e-10	-0.486726
42581920	chr22:42581920:T:G	1.16313e-07	-1.10751e-10	-1.24159
42581924	chr22:42581924:C:G	1.97757e-07	-1.10751e-10	-0.710836
42582062	chr22:42582062:T:C	1.1545e-07	-1.10751e-10	-1.24904
42582066	chr22:42582066:T:C	1.21832e-07	-1.10751e-10	-1.19523
42582069	chr22:42582069:G:A	1.4581e-07	0.20543	-1.221
42582126	chr22:42582126:T:C	1.71373e-07	-1.10751e-10	-0.854036
42582271	chr22:42582271:G:C	4.18811e-07	0.0395438	-3.05541e-10
42582346	chr22:42582346:G:C	1.7093e-07	-1.10751e-10	-0.85662
42582349	chr22:42582349:C:T	1.21799e-07	-1.10751e-10	-1.1955
42582459	chr22:42582459:A:C	4.66391e-07	-1.10751e-10	0.14715
42582465	chr22:42582465:T:A	1.68918e-06	-1.10751e-10	1.43412
42582541	chr22:42582541:C:A	1.74665e-07	-1.10751e-10	-0.835003
42582581	chr22:42582581:TAGCTG:T	9.04934e-08	-0.395944	-1.09665
42582758	chr22:42582758:G:A	1.37038e-07	-1.10751e-10	-1.07762
42582887	chr22:42582887:G:A	1.36958e-07	-1.10751e-10	-1.0782
42582896	chr22:42582896:T:C	4.4833e-07	-1.10751e-10	0.107655
42582993	chr22:42582993:G:A	9.18623e-08	-0.402756	-1.07483
42583035	chr22:42583035:A:G	1.33327e-07	-1.10751e-10	-1.10507
42583236	chr22:42583236:T:C	1.231e-07	-1.10751e-10	-1.18488
42583293	chr22:42583293:A:C	1.37774e-07	-1.10751e-10	-1.07226
42583463	chr22:42583463:A:G	2.69318e-07	-1.10751e-10	-0.401984
42583542	chr22:42583542:A:G	3.89121e-07	1.25041	-1.28439
42584257	chr22:42584257:T:C	1.37808e-07	-1.10751e-10	-1.07202
42584411	chr22:42584411:T:TC	3.39851e-07	1.1166	-1.28597
42584473	chr22:42584473:T:C	1.24702e-07	-1.10751e-10	-1.17195
42584672	chr22:42584672:T:C	1.26918e-07	-1.10751e-10	-1.15433
42584724	chr22:42584724:A:G	1.79218e-07	-1.10751e-10	-0.809275
42584891	chr22:42584891:A:G	6.74815e-07	-1.10751e-10	0.516564
42585132	chr22:42585132:T:C	3.93467e-07	1.12866	-1.15154
42585161	chr22:42585161:G:A	2.94639e-07	0.974185	-1.28631
42585284	chr22:42585284:A:G	1.1087e-07	-1.10751e-10	-1.28952
42585343	chr22:42585343:C:T	3.14416e-08	-1.37543	-1.17431
42585502	chr22:42585502:A:C	1.23384e-07	-1.10751e-10	-1.18257
42585672	chr22:42585672:T:C	7.85902e-08	-0.671347	-0.962282
42585884	chr22:42585884:G:A	1.08426e-07	-0.147497	-1.16431
42586012	chr22:42586012:C:T	1.12147e-07	-1.10751e-10	-1.27807
42586269	chr22:42586269:CTG:C	2.63797e-08	-1.49987	-1.22541
42586379	chr22:42586379:A:T	5.06028e-08	-1.51719	-0.556681
42586595	chr22:42586595:ACT:A	8.98237e-08	-1.50003	-3.05541e-10
42587376	chr22:42587376:C:T	3.99999e-07	-1.10751e-10	-0.00641235
42587466	chr22:42587466:C:T	5.58465e-07	-1.10751e-10	0.327316
42587776	chr22:42587776:C:A	7.0741e-07	1.54914	-0.985405
42587871	chr22:42587871:T:C	4.6325e-07	-1.10751e-10	0.140391
42587944	chr22:42587944:C:G	2.21204e-07	-1.10751e-10	-0.59879
42588125	chr22:42588125:A:G	1.62441e-07	0.177828	-1.08539
42588147	chr22:42588147:C:T	8.49773e-08	-1.55549	-3.05541e-10
42588547	chr22:42588547:A:G	1.11475e-07	-1.10751e-10	-1.28407
42589656	chr22:42589656:T:C	2.56785e-08	-1.49907	-1.25315
42589792	chr22:42589792:T:C	2.03541e-07	0.14864	-0.830646
42589985	chr22:42589985:T:C	1.31371e-07	-1.10751e-10	-1.11985
42589987	chr22:42589987:C:T	1.13494e-07	-1.10751e-10	-1.26613
42590320	chr22:42590320:C:A	5.47637e-07	-1.10751e-10	0.307738
42590507	chr22:42590507:T:C	1.10967e-07	-1.10751e-10	-1.28864
42590611	chr22:42590611:A:G	2.28596e-07	-1.10751e-10	-0.565917
42590804	chr22:42590804:C:T	5.81562e-07	-1.10751e-10	0.367843
42591820	chr22:42591820:G:A	1.18053e-07	-0.0685104	-1.15823
42591839	chr22:42591839:G:A	2.85871e-07	-1.10751e-10	-0.342335
42592111	chr22:42592111:T:C	1.54738e-07	0.0844489	-1.04059
42592374	chr22:42592374:A:C	2.86803e-07	-1.10751e-10	-0.339081
42592378	chr22:42592378:A:G	2.04332e-07	-1.10751e-10	-0.67813
42592524	chr22:42592524:T:A	1.16778e-07	-1.10751e-10	-1.2376
42592784	chr22:42592784:G:A	1.12323e-07	-1.10751e-10	-1.27649
42592812	chr22:42592812:G:A	1.12845e-07	-1.10751e-10	-1.27186
42594643	chr22:42594643:G:A	1.19464e-07	-1.10751e-10	-1.21486
42595240	chr22:42595240:T:C	3.70121e-07	-1.10751e-10	-0.0840454
42595341	chr22:42595341:GCCT:G	2.86879e-07	-1.10751e-10	-0.338814
42596086	chr22:42596086:A:G	2.82586e-07	-1.10751e-10	-0.353894
42596381	chr22:42596381:GA:G	2.51499e-07	-1.10751e-10	-0.470435
42596530	chr22:42596530:C:A	2.79112e-08	-1.41697	-1.25188
42596613	chr22:42596613:T:C	2.99561e-07	-1.10751e-10	-0.295558
42597017	chr22:42597017:C:T	2.55306e-07	-1.10751e-10	-0.455414
42597031	chr22:42597031:C:A	5.26048e-07	-1.10751e-10	0.267517
42597332	chr22:42597332:A:T	5.70743e-07	-1.10751e-10	0.349064
42597401	chr22:42597401:A:G	1.10817e-07	-1.10751e-10	-1.29
42597411	chr22:42597411:T:C	1.37309e-07	-1.10751e-10	-1.07564
42597775	chr22:42597775:G:A	1.94094e-06	1.57305	-3.05541e-10
42598546	chr22:42598546:C:T	1.34579e-07	-1.10751e-10	-1.09573
42598889	chr22:42598889:T:C	3.06412e-07	-1.10751e-10	-0.272945
42598926	chr22:42598926:T:C	6.13761e-07	-1.10751e-10	0.42173
42598930	chr22:42598930:C:T	1.3867e-07	-1.10751e-10	-1.06578
42599336	chr22:42599336:G:A	2.18447e-07	-1.10751e-10	-0.611331
42599439	chr22:42599439:A:G	1.15179e-07	-1.10751e-10	-1.25139
42600143	chr22:42600143:G:A	1.56524e-06	2.54366	-1.18574
42600674	chr22:42600674:A:G	3.42539e-07	-1.10751e-10	-0.161489
42600718	chr22:42600718:C:G	3.06574e-07	-1.10751e-10	-0.272415
42600760	chr22:42600760:A:G	3.77629e-07	-1.10751e-10	-0.0639645
42601131	chr22:42601131:A:C	1.19522e-07	-1.10751e-10	-1.21437
42601237	chr22:42601237:G:A	4.74712e-07	-1.10751e-10	0.164833
42601331	chr22:42601331:A:G	6.53202e-07	-1.10751e-10	0.484011
42601345	chr22:42601345:C:G	5.93526e-07	-1.10751e-10	0.388206
42601455	chr22:42601455:C:T	3.06989e-07	-1.10751e-10	-0.271062
42601514	chr22:42601514:G:A	1.11282e-07	-1.10751e-10	-1.28581
42602254	chr22:42602254:AG:A	1.10818e-07	-1.10751e-10	-1.28999
42602396	chr22:42602396:G:A	2.29952e-07	-1.10751e-10	-0.560004
42602753	chr22:42602753:C:CA	1.81688e-07	-1.10751e-10	-0.795586
42602896	chr22:42602896:G:T	1.23464e-07	-1.18193	-3.05541e-10
42603388	chr22:42603388:AGTTTTATTCCTAGTTAAGAGT:A	8.10038e-08	-0.463953	-1.13943
42603639	chr22:42603639:A:G	1.51601e-07	-1.10751e-10	-0.976624
42604554	chr22:42604554:A:C	1.22298e-07	-1.10751e-10	-1.19141
42604656	chr22:42604656:T:C	1.1107e-07	-1.10751e-10	-1.28771
42605363	chr22:42605363:G:A	2.46738e-07	-1.10751e-10	-0.489547
42605742	chr22:42605742:G:A	3.67291e-07	-1.10751e-10	-0.0917206
42605908	chr22:42605908:G:A	1.19819e-07	-1.10751e-10	-1.21189
42606015	chr22:42606015:G:A	1.12903e-07	-1.10751e-10	-1.27135
42606076	chr22:42606076:A:C	2.44803e-07	-1.10751e-10	-0.49742
42606356	chr22:42606356:A:G	6.64108e-08	-0.631194	-1.17082
42606613	chr22:42606613:A:T	3.84089e-07	-1.10751e-10	-0.0470022
42606636	chr22:42606636:A:T	1.10944e-07	-1.10751e-10	-1.28885
42606982	chr22:42606982:ACAC:A	1.34768e-07	-1.10751e-10	-1.09432
42607256	chr22:42607256:C:T	1.16316e-07	-1.10751e-10	-1.24157
42607962	chr22:42607962:C:T	3.16247e-07	-1.10751e-10	-0.241351
42608013	chr22:42608013:G:A	2.98877e-07	-1.10751e-10	-0.297843
42608593	chr22:42608593:T:C	1.10893e-07	-1.10751e-10	-1.28931
42608620	chr22:42608620:G:A	1.29754e-07	-1.10751e-10	-1.13224
42608658	chr22:42608658:C:T	3.58162e-07	-1.10751e-10	-0.11689
42608720	chr22:42608720:G:A	1.15649e-07	-1.10751e-10	-1.24731
42609906	chr22:42609906:T:G	1.11778e-07	-1.10751e-10	-1.28136
42610253	chr22:42610253:G:A	1.10803e-07	-1.10751e-10	-1.29012
42610351	chr22:42610351:G:A	1.10849e-07	-1.10751e-10	-1.28971
42610545	chr22:42610545:T:C	3.04782e-07	-1.10751e-10	-0.27828
42611198	chr22:42611198:C:T	1.11355e-07	-1.10751e-10	-1.28516
42611586	chr22:42611586:T:C	1.37094e-07	-1.10751e-10	-1.07721
42611737	chr22:42611737:C:T	1.60519e-07	-1.10751e-10	-0.919461
42611810	chr22:42611810:GA:G	2.95602e-07	-1.10751e-10	-0.308862
42612071	chr22:42612071:C:A	3.1284e-07	-1.10751e-10	-0.252184
42612885	chr22:42612885:T:C	1.22205e-07	-1.10751e-10	-1.19217
42613196	chr22:42613196:G:A	1.14035e-07	-1.10751e-10	-1.26137
42613811	chr22:42613811:G:C	1.03235e-07	-0.291197	-1.06967
42614003	chr22:42614003:A:G	3.06219e-07	-1.10751e-10	-0.273573
42614595	chr22:42614595:G:C	1.05739e-06	1.29546	-0.329777
42614722	chr22:42614722:C:T	2.64604e-07	-1.10751e-10	-0.419643
42614811	chr22:42614811:G:A	7.44377e-08	-0.41355	-1.27436
42614815	chr22:42614815:C:T	8.42135e-08	-1.56452	-3.05541e-10
42615038	chr22:42615038:C:T	1.49054e-07	-1.10751e-10	-0.99357
42615793	chr22:42615793:TAA:T	3.96948e-07	-1.10751e-10	-0.0140706
42616782	chr22:42616782:G:A	1.17854e-07	-1.10751e-10	-1.22843
42616847	chr22:42616847:A:C	3.12473e-06	1.38098	0.668249
42616962	chr22:42616962:C:G	1.7853e-07	-1.10751e-10	-0.81312
42617134	chr22:42617134:TGTG:T	1.20465e-07	-1.10751e-10	-1.20652
42617534	chr22:42617534:CCA:C	1.11174e-07	-1.10751e-10	-1.28678
42617697	chr22:42617697:CTCT:C	1.16633e-07	-1.23884	-3.05541e-10
42617779	chr22:42617779:A:G	1.02116e-06	2.08466	-1.15384
42617830	chr22:42617830:T:C	8.6591e-07	1.87251	-1.10661
42617877	chr22:42617877:C:T	1.56458e-07	-1.10751e-10	-0.94509
42617925	chr22:42617925:C:T	1.42071e-07	-1.04155	-3.05541e-10
42618115	chr22:42618115:G:A	6.96523e-07	-1.10751e-10	0.548225
42618300	chr22:42618300:G:T	2.69117e-07	-1.10751e-10	-0.402728
42618330	chr22:42618330:G:A	3.25205e-07	-1.10751e-10	-0.213421
42618334	chr22:42618334:G:A	4.40471e-07	-1.10751e-10	0.0899684
42618341	chr22:42618341:T:G	3.2306e-07	-1.10751e-10	-0.220038
42618342	chr22:42618342:C:T	2.77406e-07	-1.10751e-10	-0.372394
42618344	chr22:42618344:C:T	5.25908e-07	-1.10751e-10	0.26725
42618345	chr22:42618345:G:A	1.79763e-06	2.61851	-1.12216
42618351	chr22:42618351:A:C	4.36654e-07	-1.10751e-10	0.0812662
42618353	chr22:42618353:C:T	7.53213e-07	-1.10751e-10	0.626472
42618356	chr22:42618356:T:C	5.20821e-07	-1.10751e-10	0.257532
42618392	chr22:42618392:C:T	4.02228e-07	-1.10751e-10	-0.000856775
42618406	chr22:42618406:G:A	1.50163e-07	-1.10751e-10	-0.986153
42618844	chr22:42618844:T:C	2.98246e-07	-1.10751e-10	-0.299958
42619060	chr22:42619060:C:T	1.10109e-07	-1.2964	-3.05541e-10
42619381	chr22:42619381:C:G	2.96037e-07	-1.10751e-10	-0.30739
42619472	chr22:42619472:TTA:T	6.21979e-07	-1.10751e-10	0.435032
42619486	chr22:42619486:G:T	5.4199e-08	-1.12749	-0.877723
42619710	chr22:42619710:T:C	2.79039e-08	-1.37965	-1.28946
42619711	chr22:42619711:G:A	6.69981e-07	-1.10751e-10	0.509374
42619781	chr22:42619781:C:T	2.81876e-07	-1.10751e-10	-0.356407
42619971	chr22:42619971:T:G	1.01923e-07	-1.37366	-3.05541e-10
42620009	chr22:42620009:C:T	3.33286e-07	-1.10751e-10	-0.188875
42620461	chr22:42620461:T:C	3.81386e-07	-1.10751e-10	-0.0540642
42621050	chr22:42621050:T:C	1.18387e-07	-1.10751e-10	-1.22391
42621713	chr22:42621713:C:T	1.18712e-07	-1.10751e-10	-1.22117
42622116	chr22:42622116:T:G	1.16505e-07	-1.10751e-10	-1.23994
42622171	chr22:42622171:C:T	7.28851e-07	-1.10751e-10	0.593593
42622179	chr22:42622179:C:A	2.45343e-07	-0.515144	0.0199239
42622581	chr22:42622581:C:G	9.17936e-08	-1.51622	0.0378907
42622617	chr22:42622617:T:C	1.81382e-07	-0.812137	0.0148686
42622873	chr22:42622873:T:C	6.99105e-07	-1.10751e-10	0.551926
42622918	chr22:42622918:T:C	1.12266e-07	-1.10751e-10	-1.277
42622976	chr22:42622976:G:A	8.92745e-08	-1.50616	-3.05541e-10
42622997	chr22:42622997:T:C	2.22225e-07	-1.10751e-10	-0.594183
42623050	chr22:42623050:TACCGCAGTTGCCGCC:T	6.35241e-08	-0.615163	-1.23129
42623246	chr22:42623246:A:G	2.39311e-07	-1.52969	1.00958
42623380	chr22:42623380:G:A	5.46176e-07	-1.10751e-10	0.305067
42623412	chr22:42623412:C:A	1.35352e-07	-1.10751e-10	-1.08999
42623416	chr22:42623416:TGA:T	1.23891e-07	-1.10751e-10	-1.17847
42623530	chr22:42623530:A:G	1.12047e-07	-1.10751e-10	-1.27896
42623556	chr22:42623556:T:C	4.19739e-08	-1.30496	-0.955865
42623626	chr22:42623626:C:A	2.72838e-07	-0.233595	-0.155401
42624120	chr22:42624120:T:C	1.36322e-07	-1.10751e-10	-1.08285
42624161	chr22:42624161:C:T	2.55477e-07	-1.10751e-10	-0.454743
42624163	chr22:42624163:C:T	3.97984e-08	-1.29575	-1.0183
42624228	chr22:42624228:C:T	9.75775e-08	-1.41723	-3.05541e-10
42624335	chr22:42624335:C:T	1.15903e-07	-1.10751e-10	-1.24512
42624371	chr22:42624371:T:G	5.88351e-07	-1.10751e-10	0.379447
42624465	chr22:42624465:G:A	1.16822e-07	-1.10751e-10	-1.23723
42624897	chr22:42624897:G:A	1.13128e-07	-1.10751e-10	-1.26936
42624992	chr22:42624992:G:A	1.12078e-07	-1.10751e-10	-1.27868
42625135	chr22:42625135:T:C	4.76083e-08	-1.45268	-0.682188
42625341	chr22:42625341:T:C	3.16093e-07	-1.10751e-10	-0.24184
42625408	chr22:42625408:T:C	2.73036e-07	-0.388271	-3.05541e-10
42625440	chr22:42625440:G:A	7.80457e-08	-1.4108	-0.229786
42625548	chr22:42625548:A:G	6.71219e-08	-1.43725	-0.354116
42625601	chr22:42625601:C:T	6.77661e-07	-0.154472	0.675245
42625948	chr22:42625948:T:C	1.41081e-07	-1.04854	-3.05541e-10
42626089	chr22:42626089:A:G	3.70527e-07	-1.10751e-10	-0.0829504
42626297	chr22:42626297:C:T	3.11628e-07	-1.10751e-10	-0.256064
42626687	chr22:42626687:C:A	5.66089e-07	-1.10751e-10	0.340875
42626826	chr22:42626826:AGGGC:A	3.51654e-08	-1.30705	-1.13076
42627426	chr22:42627426:C:T	1.73413e-07	-1.10751e-10	-0.842202
42627521	chr22:42627521:G:A	1.19931e-07	-1.10751e-10	-1.21096
42627529	chr22:42627529:A:G	1.17216e-07	-1.10751e-10	-1.23386
42627937	chr22:42627937:A:G	7.8659e-07	-1.10751e-10	0.669832
42627974	chr22:42627974:G:A	1.75983e-07	-0.301824	-0.525662
42628495	chr22:42628495:T:C	1.79208e-07	-1.10751e-10	-0.809326
42628695	chr22:42628695:G:A	2.67748e-07	-0.40783	-3.05541e-10
42628865	chr22:42628865:T:C	1.00131e-07	-1.39139	-3.05541e-10
42628994	chr22:42628994:G:A	1.13662e-07	-1.10751e-10	-1.26465
42629237	chr22:42629237:G:A	1.108e-07	-1.10751e-10	-1.29015
42629299	chr22:42629299:C:T	1.16777e-07	-1.10751e-10	-1.23761
42629464	chr22:42629464:G:A	4.50312e-08	-1.30017	-0.890348
42629936	chr22:42629936:T:G	1.22008e-06	-0.567793	1.67659
42629944	chr22:42629944:C:T	1.47624e-06	-0.432103	1.73148
42630278	chr22:42630278:C:T	1.13603e-07	-1.10751e-10	-1.26517
42630290	chr22:42630290:A:C	5.846e-07	0.694641	-0.321588
42630610	chr22:42630610:C:T	5.50099e-06	0.479317	2.13549
42630681	chr22:42630681:C:T	4.17788e-07	-1.10751e-10	0.0370988
42630684	chr22:42630684:G:A	1.10539e-06	-0.303978	1.31406
42630785	chr22:42630785:C:T	9.09998e-08	-1.48702	-3.05541e-10
42630786	chr22:42630786:A:G	3.58829e-07	-0.157552	0.042521
42631078	chr22:42631078:G:A	1.56277e-07	-1.10751e-10	-0.946245
42631132	chr22:42631132:G:A	3.27986e-07	-1.10751e-10	-0.204903
42631350	chr22:42631350:G:A	1.12042e-06	-0.353235	1.37681
42631587	chr22:42631587:G:A	1.33196e-07	-1.10751e-10	-1.10605
42631624	chr22:42631624:C:T	4.56597e-08	-1.32972	-0.846944
42631842	chr22:42631842:G:A	1.28399e-07	-1.10751e-10	-1.14274
42631863	chr22:42631863:C:T	2.36478e-08	-1.56259	-1.27202
42631953	chr22:42631953:G:T	1.36717e-07	-1.10751e-10	-1.07996
42632302	chr22:42632302:C:T	1.28096e-07	-1.10751e-10	-1.14509
42632303	chr22:42632303:G:A	1.25877e-07	-1.10751e-10	-1.16257
42632438	chr22:42632438:G:A	1.11639e-07	-1.10751e-10	-1.2826
42632475	chr22:42632475:A:G	3.08997e-08	-1.35101	-1.21612
42632687	chr22:42632687:G:A	2.82744e-07	-1.10751e-10	-0.353333
42632793	chr22:42632793:G:A	5.26322e-08	-1.01803	-1.01651
42632797	chr22:42632797:T:C	3.60827e-08	-1.14853	-1.26353
42633132	chr22:42633132:G:A	3.40873e-07	-1.10751e-10	-0.166367
42633803	chr22:42633803:G:A	8.41135e-08	-0.985947	-0.579761
42633843	chr22:42633843:C:T	1.17537e-07	-1.10751e-10	-1.23112
42633919	chr22:42633919:T:C	1.254e-07	-1.10751e-10	-1.16637
42634123	chr22:42634123:G:A	1.16613e-07	-1.10751e-10	-1.23901
42634318	chr22:42634318:A:G	1.64461e-07	-0.490924	-0.404278
42634424	chr22:42634424:G:A	9.86815e-08	-1.40598	-3.05541e-10
42634477	chr22:42634477:G:A	1.27408e-07	-1.10751e-10	-1.15048
42635204	chr22:42635204:G:C	7.34147e-07	-0.369897	0.970731
42635459	chr22:42635459:T:C	1.12498e-07	-1.10751e-10	-1.27494
42635651	chr22:42635651:G:A	3.07007e-08	-1.38604	-1.18755
42635814	chr22:42635814:G:A	7.73947e-08	-1.12358	-0.52538
42635937	chr22:42635937:G:A	2.57415e-08	-1.52801	-1.22176
42635945	chr22:42635945:C:T	1.10804e-07	-1.10751e-10	-1.29011
42635967	chr22:42635967:C:T	3.40051e-07	-1.10751e-10	-0.168779
42636223	chr22:42636223:A:G	7.01329e-08	-1.11139	-0.636097
42636238	chr22:42636238:C:A	6.21074e-07	0.394269	0.0393051
42636322	chr22:42636322:A:G	6.55456e-07	-0.115634	0.603089
42636369	chr22:42636369:G:A	1.1618e-07	-1.10751e-10	-1.24274
42636482	chr22:42636482:G:C	3.53393e-08	-1.49503	-0.937852
42636736	chr22:42636736:C:T	2.79055e-08	-1.50727	-1.16178
42636823	chr22:42636823:T:C	1.99197e-07	-1.10751e-10	-0.703582
42637016	chr22:42637016:G:C	8.05309e-07	-1.10751e-10	0.693351
42637095	chr22:42637095:T:G	1.1864e-07	-1.10751e-10	-1.22179
42637527	chr22:42637527:G:A	1.26027e-07	-1.10751e-10	-1.16138
42637702	chr22:42637702:C:T	1.18554e-07	-1.10751e-10	-1.22251
42638066	chr22:42638066:G:A	1.89338e-07	-1.10751e-10	-0.754341
42638138	chr22:42638138:A:G	5.47912e-07	0.405996	-0.0977571
42638169	chr22:42638169:G:A	3.30663e-08	-1.51432	-0.985038
42638254	chr22:42638254:G:T	3.55385e-07	-0.614437	0.489762
42638444	chr22:42638444:C:T	3.31299e-07	-1.10751e-10	-0.194854
42638596	chr22:42638596:G:C	6.08659e-07	0.585515	-0.172132
42638954	chr22:42638954:A:C	1.15317e-07	-1.10751e-10	-1.25019
42639161	chr22:42639161:C:A	1.13347e-07	-1.10751e-10	-1.26742
42639290	chr22:42639290:C:T	1.14196e-07	-1.10751e-10	-1.25996
42639365	chr22:42639365:C:T	1.9124e-07	-1.10751e-10	-0.744345
42639404	chr22:42639404:A:G	3.187e-08	-1.24787	-1.28834
42639576	chr22:42639576:C:T	2.28527e-07	-1.10751e-10	-0.566223
42640464	chr22:42640464:C:T	5.75582e-08	-1.09507	-0.850008
42640773	chr22:42640773:G:A	5.74778e-08	-1.10482	-0.841653
42640797	chr22:42640797:A:C	1.73667e-07	-1.10751e-10	-0.840734
42641078	chr22:42641078:A:G	1.34797e-07	-1.10751e-10	-1.09411
42641392	chr22:42641392:C:T	1.14674e-07	-1.10751e-10	-1.25578
42641553	chr22:42641553:T:G	1.83766e-07	-1.10751e-10	-0.784211
42642146	chr22:42642146:CTA:C	3.52746e-08	-1.23828	-1.19643
42642173	chr22:42642173:G:A	1.1661e-07	-1.10751e-10	-1.23904
42642402	chr22:42642402:T:C	5.31835e-07	0.262809	0.0156479
42642488	chr22:42642488:GAGTGC:G	8.7719e-07	0.778848	-3.05541e-10
42643324	chr22:42643324:C:T	5.64381e-08	-1.12937	-0.835361
42643687	chr22:42643687:C:T	4.02759e-08	-1.47769	-0.824437
42643870	chr22:42643870:C:A	1.13385e-07	-1.10751e-10	-1.26708
42643976	chr22:42643976:C:T	5.40571e-08	-1.1037	-0.904132
42644076	chr22:42644076:A:G	7.27173e-07	0.28708	0.304208
42644345	chr22:42644345:G:A	1.13736e-07	-1.10751e-10	-1.26399
42644428	chr22:42644428:G:C	3.12124e-07	-1.10751e-10	-0.254475
42644468	chr22:42644468:G:A	7.5482e-07	-1.10751e-10	0.628604
42644634	chr22:42644634:C:T	1.20744e-07	-1.10751e-10	-1.2042
42644741	chr22:42644741:A:G	2.20234e-07	-1.10751e-10	-0.603186
42644778	chr22:42644778:AG:A	2.22602e-07	-1.10751e-10	-0.592488
42644801	chr22:42644801:C:T	3.82406e-08	-1.5616	-0.792377
42644915	chr22:42644915:C:T	8.85181e-08	-0.793361	-0.721307
42645165	chr22:42645165:T:C	8.86378e-08	-1.38139	-0.131928
42645249	chr22:42645249:T:A	3.72401e-08	-1.20517	-1.17532
42645370	chr22:42645370:C:A	1.25352e-07	-1.10751e-10	-1.16675
42645384	chr22:42645384:C:T	2.8567e-07	-1.10751e-10	-0.343039
42645385	chr22:42645385:G:A	6.50672e-08	-0.587862	-1.23459
42645448	chr22:42645448:G:A	1.18257e-07	-1.10751e-10	-1.22501
42645454	chr22:42645454:C:A	1.26247e-07	-1.10751e-10	-1.15963
42645483	chr22:42645483:G:A	5.01227e-08	-0.818348	-1.26505
42645539	chr22:42645539:A:G	8.91799e-08	-1.46394	-0.0432757
42645587	chr22:42645587:A:G	6.98001e-07	0.251864	0.298482
42645831	chr22:42645831:A:C	3.37069e-08	-1.56441	-0.915758
42645896	chr22:42645896:C:T	9.07659e-08	-1.33005	-0.159543
42645923	chr22:42645923:G:A	1.45383e-07	-1.50979	0.491282
42646124	chr22:42646124:C:A	1.37667e-07	-1.10751e-10	-1.07303
42646198	chr22:42646198:T:C	5.08588e-07	-1.10751e-10	0.233764
42646612	chr22:42646612:T:C	1.18501e-07	-1.10751e-10	-1.22295
42646676	chr22:42646676:A:T	6.88977e-07	-1.10751e-10	0.537333
42646708	chr22:42646708:T:C	2.78885e-07	-1.10751e-10	-0.367074
42647232	chr22:42647232:G:T	5.70799e-08	-1.05871	-0.894708
42647497	chr22:42647497:C:T	1.14901e-07	-1.10751e-10	-1.25381
42647509	chr22:42647509:A:C	1.03645e-07	-1.3569	-3.05541e-10
42647683	chr22:42647683:C:T	1.14965e-07	-1.10751e-10	-1.25325
42647712	chr22:42647712:C:T	1.16855e-07	-1.10751e-10	-1.23694
42647948	chr22:42647948:T:A	4.4976e-08	-1.40527	-0.786473
42648143	chr22:42648143:T:C	1.38217e-07	-1.06905	-3.05541e-10
42648203	chr22:42648203:TCCCCAAGGAGGAGACTCCAGGTCC:T	2.4384e-08	-1.55373	-1.25022
42648277	chr22:42648277:ATAGAGG:A	7.20969e-07	0.264363	0.318358
42648479	chr22:42648479:G:T	1.20124e-07	-1.10751e-10	-1.20935
42648564	chr22:42648564:G:GGGAC	1.18744e-07	-1.10751e-10	-1.2209
42648566	chr22:42648566:G:A	3.40695e-08	-1.17977	-1.28971
42648629	chr22:42648629:G:A	1.19369e-07	-1.10751e-10	-1.21566
42648720	chr22:42648720:C:A	8.43593e-08	-1.56279	-3.05541e-10
42648759	chr22:42648759:A:G	3.80823e-08	-1.51887	-0.839254
42649054	chr22:42649054:C:T	3.11629e-07	-1.10751e-10	-0.256062
42649289	chr22:42649289:G:A	3.33188e-07	-1.10751e-10	-0.189167
42649381	chr22:42649381:C:T	1.13756e-07	-1.10751e-10	-1.26382
42649531	chr22:42649531:T:C	3.64251e-08	-1.11261	-1.29001
42649566	chr22:42649566:C:A	3.18492e-07	-1.10751e-10	-0.234279
42649689	chr22:42649689:G:A	3.34168e-08	-1.19997	-1.28884
42649701	chr22:42649701:G:T	1.08917e-06	1.07082	-0.0755305
42649873	chr22:42649873:G:A	1.27303e-07	-1.10751e-10	-1.1513
42650188	chr22:42650188:A:G	1.16455e-07	-1.10751e-10	-1.24037
42650271	chr22:42650271:C:T	3.69442e-08	-1.56213	-0.826341
42650295	chr22:42650295:C:T	6.18896e-08	-1.14413	-0.728396
42650488	chr22:42650488:C:T	7.15461e-08	-1.14776	-0.579771
42650523	chr22:42650523:A:G	1.16782e-07	-1.10751e-10	-1.23757
42650531	chr22:42650531:G:A	3.30568e-07	-1.10751e-10	-0.197065
42650806	chr22:42650806:G:A	1.14359e-07	-1.10751e-10	-1.25853
42650913	chr22:42650913:G:A	1.18485e-07	-1.10751e-10	-1.22309
42650919	chr22:42650919:T:C	1.16841e-07	-1.10751e-10	-1.23706
42650938	chr22:42650938:G:GCAGCCTAAATACTTGTTGAATGGATGAATTTGA	4.46729e-07	-1.10751e-10	0.104077
42651017	chr22:42651017:C:T	3.69921e-07	-1.10751e-10	-0.0845862
42651137	chr22:42651137:G:A	1.76185e-07	-1.10751e-10	-0.82634
42651226	chr22:42651226:C:T	8.74221e-08	-1.52713	-3.05541e-10
42651470	chr22:42651470:G:A	7.29971e-08	-0.429625	-1.27783
42651521	chr22:42651521:G:T	8.42302e-08	-1.56432	-3.05541e-10
42651529	chr22:42651529:G:GTTT	1.20003e-07	-1.10751e-10	-1.21036
42651722	chr22:42651722:GT:G	3.72039e-07	-1.10751e-10	-0.0788763
42652090	chr22:42652090:T:C	1.19017e-07	-1.10751e-10	-1.21861
42652145	chr22:42652145:T:C	3.12482e-08	-1.54762	-1.00829
42652463	chr22:42652463:G:A	3.21167e-08	-1.24136	-1.28714
42652549	chr22:42652549:G:A	1.16659e-07	-1.10751e-10	-1.23862
42652676	chr22:42652676:A:G	1.17045e-07	-1.10751e-10	-1.23532
42652715	chr22:42652715:T:C	2.97176e-07	-1.10751e-10	-0.303551
42653008	chr22:42653008:G:T	4.19306e-08	-1.00964	-1.25222
42653042	chr22:42653042:C:T	3.25985e-08	-1.225	-1.28861
42653219	chr22:42653219:A:G	4.04316e-07	-1.10751e-10	0.00432145
42653464	chr22:42653464:C:T	1.17481e-07	-1.10751e-10	-1.2316
42653862	chr22:42653862:A:G	1.35128e-07	-1.10751e-10	-1.09165
42653863	chr22:42653863:C:T	1.11435e-07	-1.10751e-10	-1.28443
42653975	chr22:42653975:T:C	4.18e-07	-1.10751e-10	0.0376052
42654000	chr22:42654000:G:A	1.2438e-07	-1.10751e-10	-1.17454
42654212	chr22:42654212:CA:C	1.24864e-07	-1.10751e-10	-1.17065
42654269	chr22:42654269:G:A	3.7533e-07	-1.10751e-10	-0.0700691
42654521	chr22:42654521:C:T	2.98659e-08	-1.55511	-1.04605
42654533	chr22:42654533:A:G	1.28745e-07	-1.53652	0.396479
42654591	chr22:42654591:A:G	1.20425e-07	-1.53516	0.328312
42654782	chr22:42654782:T:C	3.04276e-08	-1.55011	-1.03242
42656130	chr22:42656130:G:T	3.28625e-08	-1.50682	-0.998727
42656191	chr22:42656191:C:T	1.1718e-07	-1.10751e-10	-1.23417
42656342	chr22:42656342:A:G	1.108e-07	-1.10751e-10	-1.29015
42656572	chr22:42656572:C:T	1.108e-07	-1.10751e-10	-1.29015
42656598	chr22:42656598:A:G	4.38891e-08	-1.1621	-1.05411
42656826	chr22:42656826:G:A	1.27896e-07	-1.10751e-10	-1.14666
42656958	chr22:42656958:ATTCATAAAGTTTCTTTT:A	1.22202e-07	-1.10751e-10	-1.1922
42657134	chr22:42657134:C:T	2.22074e-07	-0.594864	-3.05541e-10
42657234	chr22:42657234:G:A	5.08153e-07	-1.10751e-10	0.232906
42657330	chr22:42657330:G:T	4.11286e-07	-0.894424	0.915836
42657429	chr22:42657429:C:G	3.61839e-08	-1.12803	-1.28123
42657463	chr22:42657463:G:A	1.75368e-07	-1.10751e-10	-0.830989
42658111	chr22:42658111:A:C	1.13279e-07	-1.10751e-10	-1.26802
42658115	chr22:42658115:G:A	5.62473e-08	-1.00183	-0.966291
42658302	chr22:42658302:G:A	6.16089e-08	-0.863677	-1.01339
42658551	chr22:42658551:G:A	1.13734e-07	-1.26401	-3.05541e-10
42658558	chr22:42658558:C:T	1.29321e-07	-1.10751e-10	-1.13558
42658681	chr22:42658681:G:A	1.94713e-06	-1.10751e-10	1.57624
42659256	chr22:42659256:G:A	2.411e-07	-1.10751e-10	-0.512664
42659533	chr22:42659533:C:G	1.55457e-07	-1.10751e-10	-0.951509
42659835	chr22:42659835:A:T	1.11346e-07	-1.10751e-10	-1.28523
42659986	chr22:42659986:G:C	1.96892e-07	-1.10751e-10	-0.71522
42660137	chr22:42660137:G:C	1.11878e-07	-1.10751e-10	-1.28047
42660222	chr22:42660222:T:C	2.07183e-07	-1.10751e-10	-0.664272
42660272	chr22:42660272:G:A	1.11829e-07	-1.10751e-10	-1.28091
42660296	chr22:42660296:A:G	2.03733e-07	-1.10751e-10	-0.681063
42660848	chr22:42660848:C:T	8.63084e-07	-1.10751e-10	0.762636
42661200	chr22:42661200:A:G	4.91428e-08	-1.11019	-0.992956
42661259	chr22:42661259:T:C	1.75171e-07	-1.10751e-10	-0.832111
42661541	chr22:42661541:G:A	1.20643e-07	-1.10751e-10	-1.20504
42661827	chr22:42661827:T:C	5.70284e-08	-1.02217	-0.932158
42662140	chr22:42662140:G:A	2.20751e-07	-1.10751e-10	-0.600841
42662220	chr22:42662220:C:T	1.37809e-07	-1.10751e-10	-1.07201
42662490	chr22:42662490:A:G	2.92795e-07	-0.733959	0.415557
42662570	chr22:42662570:C:A	2.85102e-07	-1.10751e-10	-0.345028
42662621	chr22:42662621:G:A	9.76591e-08	-0.414804	-1.00159
42662666	chr22:42662666:G:C	2.8039e-07	-0.736385	0.374691
42662733	chr22:42662733:G:A	1.52327e-07	-1.10751e-10	-0.971846
42662805	chr22:42662805:G:C	1.12404e-07	-1.10751e-10	-1.27578
42662831	chr22:42662831:A:G	3.91688e-07	-0.686302	0.658891
42663132	chr22:42663132:G:T	3.18938e-08	-1.25626	-1.2792
42663229	chr22:42663229:G:A	3.33156e-07	-0.63968	0.450416
42663458	chr22:42663458:T:G	7.10831e-08	-0.928048	-0.805978
42663691	chr22:42663691:G:A	1.12682e-07	-1.10751e-10	-1.27331
42663754	chr22:42663754:A:G	1.12328e-07	-1.10751e-10	-1.27645
42663804	chr22:42663804:T:TA	7.58991e-08	-0.903813	-0.764657
42663919	chr22:42663919:G:A	6.4745e-08	-0.923197	-0.904222
42664114	chr22:42664114:G:A	9.15277e-08	-1.48123	-3.05541e-10
42664640	chr22:42664640:G:A	1.38624e-07	-1.10751e-10	-1.06611
42665009	chr22:42665009:CCAGGCTGCCTCCCTGTACA:C	9.58369e-08	-1.43523	-3.05541e-10
42665317	chr22:42665317:A:T	1.31367e-07	-1.10751e-10	-1.11988
42665476	chr22:42665476:G:A	1.29281e-07	-0.807196	-0.328689
42665488	chr22:42665488:C:T	1.12284e-07	-0.444763	-0.832076
42665588	chr22:42665588:C:A	1.33369e-07	-0.750497	-0.354259
42665962	chr22:42665962:C:T	1.20994e-07	-1.10751e-10	-1.20213
42666326	chr22:42666326:G:A	2.57177e-07	-1.10751e-10	-0.448111
42666428	chr22:42666428:A:G	6.75921e-08	-0.765963	-1.01842
42666731	chr22:42666731:C:T	1.12554e-07	-1.10751e-10	-1.27444
42667007	chr22:42667007:G:A	1.37205e-07	-1.10751e-10	-1.0764
42667015	chr22:42667015:G:A	1.12849e-07	-1.10751e-10	-1.27182
42667240	chr22:42667240:A:G	6.93345e-08	-0.686543	-1.07239
42667462	chr22:42667462:G:T	2.25433e-07	-1.10751e-10	-0.579854
42667505	chr22:42667505:C:T	2.77632e-08	-1.46934	-1.20482
42667519	chr22:42667519:A:G	1.14653e-07	-0.722239	-0.533726
42667529	chr22:42667529:G:A	1.06883e-07	-0.235304	-1.09083
42667568	chr22:42667568:C:T	1.1258e-07	-1.10751e-10	-1.27421
42667625	chr22:42667625:G:A	1.79936e-07	-1.10751e-10	-0.805273
42667952	chr22:42667952:C:T	1.26818e-07	-0.809642	-0.345485
42668024	chr22:42668024:T:A	8.21194e-08	-0.496734	-1.09297
42668072	chr22:42668072:G:A	1.12903e-07	-1.10751e-10	-1.27134
42668268	chr22:42668268:G:A	1.59042e-07	-1.10751e-10	-0.928705
42668433	chr22:42668433:C:CT	2.90434e-07	-0.326499	-3.05541e-10
42668511	chr22:42668511:A:T	1.16228e-07	-1.10751e-10	-1.24233
42668619	chr22:42668619:C:CA	1.33244e-07	-1.10751e-10	-1.10569
42668834	chr22:42668834:A:G	1.1927e-06	0.0702453	1.01585
42668851	chr22:42668851:T:C	2.90581e-08	-1.44074	-1.18784
42668880	chr22:42668880:C:T	1.29367e-07	-1.10751e-10	-1.13522
42668881	chr22:42668881:G:A	2.60256e-07	-1.10751e-10	-0.43621
42668983	chr22:42668983:T:C	1.22113e-07	-1.10751e-10	-1.19293
42669318	chr22:42669318:T:C	8.71073e-08	-1.53074	-3.05541e-10
42669394	chr22:42669394:A:G	1.18049e-07	-1.10751e-10	-1.22678
42669401	chr22:42669401:A:G	1.89081e-07	-0.755701	-3.05541e-10
42669698	chr22:42669698:A:G	2.14389e-07	-1.10751e-10	-0.630085
42669760	chr22:42669760:G:A	2.04515e-07	-1.10751e-10	-0.677232
42670373	chr22:42670373:T:C	1.22692e-07	-0.919289	-0.268912
42670390	chr22:42670390:G:A	1.22424e-07	-1.10751e-10	-1.19038
42670426	chr22:42670426:G:A	1.60166e-07	-1.10751e-10	-0.921662
42670525	chr22:42670525:A:G	4.50284e-07	-0.308539	0.420541
42670721	chr22:42670721:T:G	1.18003e-07	-1.10751e-10	-1.22717
42670926	chr22:42670926:A:C	1.04879e-07	-1.34507	-3.05541e-10
42671048	chr22:42671048:T:C	1.16107e-07	-1.42352	0.180154
42671133	chr22:42671133:A:C	1.14506e-07	-1.11739	-0.139856
42671257	chr22:42671257:A:G	1.20799e-07	-1.10751e-10	-1.20375
42671321	chr22:42671321:A:G	5.69858e-08	-1.12565	-0.829422
42671325	chr22:42671325:G:A	5.43283e-08	-1.11942	-0.883413
42671538	chr22:42671538:T:A	8.44485e-08	-1.56173	-3.05541e-10
42671781	chr22:42671781:G:T	1.54687e-07	-1.10751e-10	-0.956473
42671936	chr22:42671936:T:G	3.22667e-07	-1.10751e-10	-0.221254
42671998	chr22:42671998:G:A	6.10834e-07	-1.10751e-10	0.416949
42672010	chr22:42672010:G:A	1.12184e-07	-1.10751e-10	-1.27773
42672132	chr22:42672132:A:C	2.64857e-06	-1.10751e-10	1.8839
42672233	chr22:42672233:A:G	6.73146e-07	-1.38141	1.8955
42672365	chr22:42672365:G:A	2.78983e-06	-1.10751e-10	1.93586
42672395	chr22:42672395:G:A	5.91543e-08	-1.37308	-0.544647
42672512	chr22:42672512:T:C	1.26756e-07	-1.47426	0.318654
42672537	chr22:42672537:C:G	1.54274e-07	-1.10751e-10	-0.959146
42672705	chr22:42672705:G:A	6.40796e-07	-0.546191	1.01103
42672755	chr22:42672755:C:A	1.42618e-07	-1.10751e-10	-1.03771
42673242	chr22:42673242:T:G	8.63618e-07	-1.10751e-10	0.763255
42673330	chr22:42673330:C:T	4.08592e-07	-1.10751e-10	0.0148414
42673755	chr22:42673755:T:C	1.12912e-07	-1.31443	0.0431589
42673861	chr22:42673861:C:T	2.88165e-07	-1.10751e-10	-0.334341
42674084	chr22:42674084:A:G	1.11241e-07	-1.10751e-10	-1.28618
42674416	chr22:42674416:G:T	6.30305e-07	-1.10751e-10	0.448328
42674587	chr22:42674587:C:T	1.16478e-07	-0.993565	-0.246608
42674617	chr22:42674617:C:T	1.87895e-07	-1.19029	0.428296
42674618	chr22:42674618:G:A	1.44692e-07	-1.10751e-10	-1.02327
42674634	chr22:42674634:C:T	1.91727e-07	-1.10751e-10	-0.741804
42674683	chr22:42674683:T:G	6.00354e-07	-1.10751e-10	0.399645
42674774	chr22:42674774:C:T	1.26502e-07	-1.10751e-10	-1.15762
42674795	chr22:42674795:T:C	1.12303e-07	-1.10751e-10	-1.27668
42674808	chr22:42674808:C:T	1.4636e-07	-1.10751e-10	-1.01181
42674829	chr22:42674829:G:A	1.1246e-07	-1.10751e-10	-1.27528
42674998	chr22:42674998:C:T	1.75073e-07	-1.10751e-10	-0.832674
42675196	chr22:42675196:T:C	1.10952e-07	-1.10751e-10	-1.28878
42675285	chr22:42675285:G:GTAAA	1.95134e-07	-1.10751e-10	-0.72419
42675303	chr22:42675303:T:C	1.16056e-07	-1.2438	-3.05541e-10
42675602	chr22:42675602:C:T	4.04029e-07	-0.903729	0.907341
42675721	chr22:42675721:C:G	1.35687e-07	-1.10751e-10	-1.08752
42675844	chr22:42675844:C:T	1.11009e-07	-1.10751e-10	-1.28826
42676071	chr22:42676071:G:A	1.1625e-07	-1.10751e-10	-1.24213
42676620	chr22:42676620:T:C	3.7092e-08	-1.33947	-1.04501
42676841	chr22:42676841:G:A	1.13139e-07	-1.10751e-10	-1.26926
42677025	chr22:42677025:C:T	3.77981e-08	-1.35385	-1.01177
42677325	chr22:42677325:A:G	3.83226e-08	-1.34439	-1.00745
42677531	chr22:42677531:T:C	1.12405e-07	-1.10751e-10	-1.27577
42677779	chr22:42677779:C:T	1.11885e-07	-1.10751e-10	-1.28041
42677829	chr22:42677829:A:C	1.16418e-07	-1.10751e-10	-1.24069
42677858	chr22:42677858:C:A	1.13137e-07	-1.10751e-10	-1.26927
42678005	chr22:42678005:T:G	1.1281e-07	-1.10751e-10	-1.27217
42678109	chr22:42678109:T:C	5.19678e-07	-1.10751e-10	0.255334
42678550	chr22:42678550:T:A	3.18707e-08	-1.27734	-1.25885
42678894	chr22:42678894:G:A	1.11576e-07	-0.599323	-0.683845
42678915	chr22:42678915:T:C	1.12388e-07	-1.10751e-10	-1.27592
42679069	chr22:42679069:G:A	1.18247e-07	-1.10751e-10	-1.2251
42679332	chr22:42679332:G:A	2.69272e-07	-1.10751e-10	-0.402153
42679419	chr22:42679419:G:T	1.1246e-07	-1.10751e-10	-1.27528
42679814	chr22:42679814:C:T	1.94537e-07	-1.10751e-10	-0.727253
42679822	chr22:42679822:G:A	1.11577e-07	-1.10751e-10	-1.28316
42679908	chr22:42679908:A:G	1.64507e-07	-1.10751e-10	-0.894922
42679942	chr22:42679942:C:T	9.40447e-08	-1.50302	0.0489141
42680059	chr22:42680059:G:A	3.59736e-07	-1.10751e-10	-0.112505
42680335	chr22:42680335:G:A	6.68612e-07	-0.367689	0.875017
42680384	chr22:42680384:T:A	2.39364e-07	-1.10751e-10	-0.519889
42680490	chr22:42680490:C:G	1.25438e-07	-1.40928	0.24322
42680510	chr22:42680510:C:G	1.11928e-07	-1.10751e-10	-1.28002
42680803	chr22:42680803:T:C	9.13755e-08	-1.467	-0.015897
42680950	chr22:42680950:A:C	1.1245e-07	-1.10751e-10	-1.27536
42681021	chr22:42681021:T:A	1.30674e-07	-1.45877	0.333597
42681081	chr22:42681081:C:T	1.18547e-07	-1.10751e-10	-1.22257
42681093	chr22:42681093:CCTGT:C	1.10863e-07	-1.10751e-10	-1.28958
42681110	chr22:42681110:T:C	1.83681e-07	-1.10751e-10	-0.784673
42681404	chr22:42681404:C:A	1.81435e-07	-0.796979	-3.05541e-10
42681638	chr22:42681638:C:T	8.87655e-07	-0.26555	1.05626
42681692	chr22:42681692:A:C	3.26988e-08	-1.26232	-1.24822
42682085	chr22:42682085:T:C	1.1204e-07	-1.10751e-10	-1.27902
42682201	chr22:42682201:C:T	4.83648e-08	-1.53689	-0.582216
42682376	chr22:42682376:G:A	2.97516e-07	-1.10751e-10	-0.302407
42682460	chr22:42682460:C:T	4.6469e-07	-1.10751e-10	0.143496
42682563	chr22:42682563:G:A	1.90634e-07	-1.55212	0.804596
42682583	chr22:42682583:A:G	2.77541e-07	-0.950889	0.578983
42683031	chr22:42683031:G:A	3.06541e-07	0.00465251	-0.277177
42683066	chr22:42683066:G:T	2.88567e-07	-0.0705618	-0.262385
42683075	chr22:42683075:A:G	1.1524e-07	-1.10751e-10	-1.25086
42683208	chr22:42683208:G:A	3.27713e-07	0.00244604	-0.208183
42683841	chr22:42683841:G:T	3.44333e-07	0.114	-0.270268
42683954	chr22:42683954:C:CA	1.11525e-07	-1.10751e-10	-1.28362
42684022	chr22:42684022:C:T	3.41884e-07	0.171519	-0.334924
42684272	chr22:42684272:C:T	1.29034e-07	-1.10751e-10	-1.1378
42684304	chr22:42684304:G:T	1.56814e-07	-1.10751e-10	-0.942813
42684785	chr22:42684785:T:G	2.01965e-07	-0.689781	-3.05541e-10
42684899	chr22:42684899:G:A	4.04741e-07	-0.874173	0.879544
42685005	chr22:42685005:G:A	1.14508e-07	-1.10751e-10	-1.25723
42685038	chr22:42685038:A:G	5.38359e-07	0.144211	0.146439
42685073	chr22:42685073:TTC:T	2.89741e-07	0.267405	-0.596295
42685089	chr22:42685089:G:T	1.13406e-07	-1.10751e-10	-1.2669
42685095	chr22:42685095:T:C	5.6885e-07	0.177991	0.167751
42685135	chr22:42685135:G:A	2.15296e-07	-1.10751e-10	-0.625863
42685392	chr22:42685392:G:T	1.33349e-07	-1.56278	0.457872
42685436	chr22:42685436:G:T	7.71855e-07	-0.534326	1.18525
42685469	chr22:42685469:C:T	1.41529e-07	-1.10751e-10	-1.04537
42685547	chr22:42685547:T:G	2.118e-07	-0.123422	-0.518811
42685753	chr22:42685753:G:A	1.14062e-07	-1.10751e-10	-1.26114
42686034	chr22:42686034:G:A	2.17966e-07	-0.0986537	-0.514881
42686749	chr22:42686749:C:T	7.42863e-08	-1.56463	-0.125315
42686889	chr22:42686889:C:G	1.74279e-07	-1.10751e-10	-0.837217
42686892	chr22:42686892:A:G	2.20738e-07	-1.11353	0.512635
42687039	chr22:42687039:C:A	2.74338e-08	-1.55532	-1.13078
42687149	chr22:42687149:T:C	3.31397e-08	-1.2494	-1.24774
42687459	chr22:42687459:G:A	7.89218e-08	-1.02177	-0.607647
42687602	chr22:42687602:C:T	1.39099e-07	-1.10751e-10	-1.06269
42687605	chr22:42687605:C:A	4.52173e-08	-1.14379	-1.04261
42687766	chr22:42687766:A:C	1.27545e-07	-1.10751e-10	-1.14941
42688072	chr22:42688072:G:T	1.23427e-07	-1.10751e-10	-1.18223
42688098	chr22:42688098:C:T	4.3291e-07	-0.185441	0.258094
42688117	chr22:42688117:G:A	8.14458e-08	-0.537105	-1.06083
42688119	chr22:42688119:T:C	1.27824e-07	-0.526708	-0.620515
42688151	chr22:42688151:A:G	9.26344e-08	-1.54344	0.0742303
42688157	chr22:42688157:G:C	8.5014e-08	-1.55506	-3.05541e-10
42688292	chr22:42688292:T:C	1.1663e-07	-1.10751e-10	-1.23887
42688294	chr22:42688294:C:T	2.88125e-07	-1.10751e-10	-0.33448
42688349	chr22:42688349:G:A	3.12898e-07	-0.251998	-3.05541e-10
42688607	chr22:42688607:T:C	6.53728e-07	-0.212949	0.697765
42688652	chr22:42688652:AGACGTG:A	6.37115e-07	-0.245435	0.70451
42688674	chr22:42688674:G:C	3.8828e-07	-0.202111	0.165962
42689419	chr22:42689419:G:A	2.34912e-07	-0.763328	0.224664
42689468	chr22:42689468:C:T	4.66502e-07	-1.10751e-10	0.147386
42689647	chr22:42689647:ACT:A	1.88876e-07	-1.10751e-10	-0.756786
42689937	chr22:42689937:C:T	1.15654e-07	-0.501726	-0.745547
42690038	chr22:42690038:A:AG	1.70874e-07	-1.23527	0.378324
42690167	chr22:42690167:T:A	8.78319e-07	-1.41675	2.19689
42690444	chr22:42690444:G:A	9.58199e-07	-1.38846	2.25564
42690638	chr22:42690638:A:G	1.11881e-07	-1.10751e-10	-1.28044
42690735	chr22:42690735:T:C	4.9457e-07	-1.10751e-10	0.205814
42690762	chr22:42690762:C:T	2.50216e-07	-1.10751e-10	-0.47555
42690987	chr22:42690987:A:G	9.21195e-07	-1.39357	2.22137
42691009	chr22:42691009:T:C	1.19553e-07	-1.10751e-10	-1.21411
42691393	chr22:42691393:AAAAG:A	2.18375e-07	-1.10751e-10	-0.611663
42691614	chr22:42691614:A:G	4.65295e-07	-1.10751e-10	0.144796
42691775	chr22:42691775:C:T	2.62727e-07	-0.834487	0.407727
42691848	chr22:42691848:G:T	1.13543e-07	-1.10751e-10	-1.2657
42691996	chr22:42691996:G:A	1.51717e-07	-1.10751e-10	-0.975856
42692004	chr22:42692004:C:T	2.76335e-07	-0.494401	0.118138
42692072	chr22:42692072:G:A	1.20818e-07	-1.19524	-0.0083462
42692255	chr22:42692255:C:T	1.28733e-07	-1.1211	-0.019039
42692359	chr22:42692359:G:GC	1.39345e-07	-1.17972	0.1188
42692429	chr22:42692429:C:T	1.76319e-07	-0.292307	-0.533275
42692965	chr22:42692965:C:T	1.79726e-07	-0.853081	0.0466391
42693464	chr22:42693464:T:C	1.4064e-07	-1.10751e-10	-1.05167
42693511	chr22:42693511:C:T	1.17221e-07	-1.10751e-10	-1.23381
42693585	chr22:42693585:A:G	1.2924e-07	-1.10751e-10	-1.1362
42693843	chr22:42693843:T:C	2.54089e-07	-0.917575	0.457385
42694011	chr22:42694011:G:A	1.79056e-07	-1.10751e-10	-0.810174
42694243	chr22:42694243:A:C	1.19172e-07	-1.40595	0.188644
42694674	chr22:42694674:G:A	1.21259e-07	-1.10751e-10	-1.19995
42694708	chr22:42694708:G:A	4.06385e-08	-1.02234	-1.27082
42694814	chr22:42694814:G:T	1.3324e-07	-1.10751e-10	-1.10573
42695173	chr22:42695173:C:T	1.05097e-07	-1.34299	-3.05541e-10
42695190	chr22:42695190:C:CAG	4.45884e-07	-0.495657	0.597839
42695335	chr22:42695335:A:G	3.49809e-07	-0.511924	0.371436
42695348	chr22:42695348:C:T	4.2939e-08	-0.962022	-1.27607
42695921	chr22:42695921:G:A	1.11241e-07	-1.10751e-10	-1.28617
42695998	chr22:42695998:C:T	7.99325e-07	-0.557869	1.24376
42696550	chr22:42696550:C:T	3.17137e-08	-1.30955	-1.23158
42696614	chr22:42696614:A:G	2.00207e-06	-0.14796	1.75202
42696780	chr22:42696780:C:T	2.25606e-07	-1.04232	0.463234
42696906	chr22:42696906:C:T	2.67189e-07	-0.957549	0.54763
42697137	chr22:42697137:T:C	9.31869e-07	0.323046	0.516271
42697183	chr22:42697183:T:A	3.0778e-07	-0.749902	0.481412
42697290	chr22:42697290:G:T	3.2132e-07	-0.85578	0.630341
42697370	chr22:42697370:C:T	2.35668e-08	-1.54983	-1.28821
42697374	chr22:42697374:T:C	2.04663e-07	-1.10751e-10	-0.676509
42697692	chr22:42697692:A:G	3.33167e-07	-0.692448	0.503217
42698079	chr22:42698079:T:C	2.88403e-07	-0.750761	0.417246
42698269	chr22:42698269:G:A	1.27801e-07	-1.10751e-10	-1.1474
42698334	chr22:42698334:G:C	8.35439e-07	1.57004	-0.839954
42698459	chr22:42698459:G:A	6.97532e-07	-0.786354	1.33603
42698730	chr22:42698730:G:A	2.93999e-07	-0.895725	0.581426
42698919	chr22:42698919:G:A	1.81402e-06	2.58371	-1.07828
42699104	chr22:42699104:TTA:T	6.56983e-08	-1.49553	-0.317272
42699107	chr22:42699107:T:A	8.20988e-08	-0.664087	-0.925865
42699123	chr22:42699123:G:A	3.13619e-07	-0.813664	0.563966
42699249	chr22:42699249:G:C	2.57967e-07	-0.718646	0.273602
42699368	chr22:42699368:T:A	1.16744e-07	-0.403362	-0.834529
42699451	chr22:42699451:C:T	1.12738e-07	-0.396925	-0.875883
42699547	chr22:42699547:C:A	1.32695e-07	-1.10751e-10	-1.10982
42699731	chr22:42699731:C:G	7.11525e-08	-0.690711	-1.04234
42699889	chr22:42699889:C:T	7.74078e-08	-0.359257	-1.28953
42699922	chr22:42699922:C:T	1.01272e-07	-0.488336	-0.891725
42700007	chr22:42700007:A:T	7.81623e-08	-0.498017	-1.14107
42700036	chr22:42700036:C:T	1.47531e-07	-0.217685	-0.786154
42700172	chr22:42700172:G:A	8.87373e-08	-1.5122	-3.05541e-10
42700260	chr22:42700260:A:G	2.16279e-07	-0.71247	0.0911657
42700358	chr22:42700358:G:A	2.14954e-07	-0.777274	0.149821
42700486	chr22:42700486:G:A	4.06411e-07	1.27328	-1.26379
42700490	chr22:42700490:A:G	7.07891e-07	-1.10751e-10	0.564415
42700589	chr22:42700589:G:C	1.77731e-07	-1.10751e-10	-0.817607
42700868	chr22:42700868:T:C	4.72581e-07	-1.10751e-10	0.160334
42701279	chr22:42701279:T:C	1.13868e-07	-1.10751e-10	-1.26284
42701448	chr22:42701448:C:T	1.20051e-07	-1.10751e-10	-1.20996
42701532	chr22:42701532:A:G	2.59598e-07	-1.10751e-10	-0.438743
42701545	chr22:42701545:T:C	3.38221e-07	-1.0492	0.875027
42701891	chr22:42701891:T:C	3.52526e-07	-1.10751e-10	-0.132751
42701994	chr22:42701994:C:T	2.341e-07	-1.10751e-10	-0.542126
42702108	chr22:42702108:TC:T	6.12262e-07	-1.10751e-10	0.419285
42702241	chr22:42702241:C:T	1.75676e-07	-1.10751e-10	-0.829232
42702281	chr22:42702281:G:A	7.00283e-07	-1.10751e-10	0.553609
42702304	chr22:42702304:G:A	2.86026e-07	-1.10751e-10	-0.341793
42702305	chr22:42702305:G:A	2.62572e-07	-1.10751e-10	-0.427351
42702494	chr22:42702494:C:T	4.67623e-07	-1.10751e-10	0.149787
42702495	chr22:42702495:T:C	4.55097e-06	-1.4354	3.86062
42702644	chr22:42702644:A:G	1.20704e-07	-1.20454	-3.05541e-10
42703366	chr22:42703366:C:T	1.13571e-07	-1.10751e-10	-1.26545
42703619	chr22:42703619:G:C	6.78862e-07	-1.10751e-10	0.522542
42703951	chr22:42703951:C:T	2.26705e-07	-0.574225	-3.05541e-10
42704127	chr22:42704127:T:A	1.5224e-07	-1.10751e-10	-0.972416
42704211	chr22:42704211:A:G	1.18267e-07	-1.10751e-10	-1.22493
42704232	chr22:42704232:C:T	1.12345e-07	-1.10751e-10	-1.2763
42704353	chr22:42704353:G:A	9.79499e-08	-1.41342	-3.05541e-10
42704369	chr22:42704369:G:C	5.67266e-07	-1.10751e-10	0.342953
42704502	chr22:42704502:AT:A	1.14662e-07	-1.10751e-10	-1.25589
42704696	chr22:42704696:A:T	2.50819e-07	-1.10751e-10	-0.473142
42704780	chr22:42704780:T:C	6.92631e-08	-0.47031	-1.28965
42705391	chr22:42705391:G:A	4.4851e-08	-1.13544	-1.05909
42705423	chr22:42705423:G:A	3.58175e-08	-1.13504	-1.2844
42706212	chr22:42706212:A:G	1.20128e-07	-1.10751e-10	-1.20931
42706232	chr22:42706232:A:G	1.1098e-07	-1.10751e-10	-1.28853
42706413	chr22:42706413:T:C	1.24685e-07	-1.10751e-10	-1.17208
42706864	chr22:42706864:A:T	2.77415e-08	-1.45951	-1.21543
42707067	chr22:42707067:C:T	2.0899e-07	-1.10751e-10	-0.655588
42707131	chr22:42707131:A:G	1.5283e-07	-1.10751e-10	-0.968549
42707262	chr22:42707262:T:A	3.89366e-08	-1.36573	-0.970212
42707322	chr22:42707322:T:A	2.62379e-08	-1.44899	-1.28168
42707393	chr22:42707393:T:C	2.59259e-08	-1.51499	-1.22764
42707429	chr22:42707429:T:G	2.78765e-08	-1.43595	-1.23414
42707901	chr22:42707901:G:C	9.34233e-08	-1.46074	-3.05541e-10
42708008	chr22:42708008:C:G	8.10452e-08	-0.525582	-1.07729
42708110	chr22:42708110:G:A	2.88367e-08	-1.42612	-1.21011
42708327	chr22:42708327:G:A	3.07119e-08	-1.45249	-1.12074
42708744	chr22:42708744:C:T	4.53206e-08	-1.20891	-0.9752
42709054	chr22:42709054:T:A	1.14083e-07	-1.10751e-10	-1.26095
42709066	chr22:42709066:TA:T	1.22981e-07	-1.10751e-10	-1.18585
42709106	chr22:42709106:A:C	4.59459e-07	-1.10751e-10	0.132175
42709252	chr22:42709252:G:A	1.55984e-07	0.102922	-1.05104
42709317	chr22:42709317:C:T	2.12196e-07	-1.10751e-10	-0.640365
42709468	chr22:42709468:T:C	3.38575e-08	-1.3796	-1.09611
42709526	chr22:42709526:G:A	2.93458e-08	-1.41771	-1.20102
42709649	chr22:42709649:G:A	1.19392e-07	-1.10751e-10	-1.21547
42709679	chr22:42709679:A:G	1.53528e-07	-1.10751e-10	-0.963994
42709697	chr22:42709697:C:T	2.26074e-05	5.22075	-1.19259
42709904	chr22:42709904:T:C	4.14278e-07	-1.10751e-10	0.0286618
42710447	chr22:42710447:G:A	3.58504e-08	-1.38613	-1.03239
42710576	chr22:42710576:G:A	3.39596e-08	-1.40465	-1.06805
42710800	chr22:42710800:T:C	8.2928e-08	-0.567553	-1.01235
42710997	chr22:42710997:C:T	1.022e-07	-1.37095	-3.05541e-10
42711040	chr22:42711040:A:G	2.78933e-05	5.32937	-1.09111
42711683	chr22:42711683:C:G	1.01568e-07	-0.525186	-0.851966
42711728	chr22:42711728:G:T	1.27278e-07	-1.10751e-10	-1.1515
42711903	chr22:42711903:G:A	1.97971e-07	-1.10751e-10	-0.709753
42711987	chr22:42711987:A:T	7.71021e-08	-0.594343	-1.0584
42712134	chr22:42712134:C:T	1.11401e-07	-1.10751e-10	-1.28474
42712389	chr22:42712389:G:A	0.000140044	5.53717	0.314663
42712648	chr22:42712648:C:T	8.12714e-07	-1.10751e-10	0.702503
42712657	chr22:42712657:C:G	3.41839e-08	-1.31647	-1.14965
42712920	chr22:42712920:A:C	6.59648e-08	-0.519065	-1.28969
42713101	chr22:42713101:TA:T	1.19284e-07	-1.10751e-10	-1.21637
42713767	chr22:42713767:G:A	2.51411e-08	-1.49418	-1.27919
42714108	chr22:42714108:C:T	9.93851e-08	-0.302238	-1.09664
42714491	chr22:42714491:T:C	7.53641e-05	5.67942	-0.447209
42714730	chr22:42714730:T:C	4.08767e-08	-1.27761	-1.00971
42714913	chr22:42714913:G:A	5.98252e-07	-0.390197	0.786335
42715007	chr22:42715007:G:A	1.6308e-07	-0.903633	-3.05541e-10
42715577	chr22:42715577:G:A	2.54343e-07	-1.10751e-10	-0.459193
42715664	chr22:42715664:T:C	1.17182e-07	-0.0431207	-1.19102
42715727	chr22:42715727:A:T	0.000257488	6.59265	-0.131799
42715766	chr22:42715766:C:A	0.000197224	7.31988	-1.12566
42715838	chr22:42715838:TTTG:T	2.91724e-07	-1.10751e-10	-0.322068
42716250	chr22:42716250:T:C	1.55047e-07	-0.95415	-3.05541e-10
42716469	chr22:42716469:C:T	2.86665e-08	-1.3902	-1.25194
42716605	chr22:42716605:A:G	1.33903e-07	0.0588267	-1.15958
42716668	chr22:42716668:A:G	7.39985e-08	-0.557996	-1.13584
42716940	chr22:42716940:G:C	1.68118e-07	-1.10751e-10	-0.873207
42716955	chr22:42716955:T:C	3.07384e-08	-1.39133	-1.18103
42716998	chr22:42716998:T:G	9.40574e-08	-0.522436	-0.931535
42717061	chr22:42717061:C:G	1.45139e-07	-1.10751e-10	-1.02019
42717169	chr22:42717169:A:G	4.80063e-07	-1.10751e-10	0.176042
42717401	chr22:42717401:A:G	2.90826e-07	-0.0609558	-0.264193
42717428	chr22:42717428:C:T	1.94947e-07	0.548997	-1.27414
42717429	chr22:42717429:G:A	2.51847e-07	-0.0507035	-0.41835
42717528	chr22:42717528:C:G	2.59991e-08	-1.56105	-1.17876
42717787	chr22:42717787:C:A	1.03417e-06	2.22165	-1.27818
42718014	chr22:42718014:A:C	1.3154e-06	2.32987	-1.14585
42718034	chr22:42718034:G:C	2.37842e-07	0.74972	-1.27599
42718126	chr22:42718126:A:G	0.000153601	7.11319	-1.16895
42718150	chr22:42718150:T:C	1.36504e-07	-1.10751e-10	-1.08152
42718285	chr22:42718285:G:A	0.000139755	7.13246	-1.28269
42718330	chr22:42718330:C:T	2.16935e-07	-1.10751e-10	-0.61828
42718336	chr22:42718336:A:C	1.11866e-07	-1.10751e-10	-1.28057
42718465	chr22:42718465:A:C	1.20277e-07	-0.42635	-0.781729
42718545	chr22:42718545:G:A	1.21011e-06	2.2304	-1.1298
42718680	chr22:42718680:C:T	1.90481e-07	-1.10751e-10	-0.748321
42718701	chr22:42718701:T:C	5.74791e-07	-1.10751e-10	0.356131
42718702	chr22:42718702:A:T	5.78514e-07	-1.10751e-10	0.362587
42718707	chr22:42718707:C:CA	5.76471e-07	-1.10751e-10	0.35905
42718710	chr22:42718710:G:A	5.76471e-07	-1.10751e-10	0.35905
42718818	chr22:42718818:A:G	1.24502e-07	-0.0621551	-1.1114
42718922	chr22:42718922:T:C	1.04013e-07	-0.712325	-0.64103
42718941	chr22:42718941:C:T	2.06183e-07	-1.10751e-10	-0.669113
42719248	chr22:42719248:C:G	1.41301e-07	0.0688248	-1.11581
42719513	chr22:42719513:CCTTT:C	1.04645e-06	2.14456	-1.18927
42719564	chr22:42719564:G:T	5.46113e-08	-1.03301	-0.964628
42719570	chr22:42719570:T:C	2.47898e-08	-1.54862	-1.23882
42719690	chr22:42719690:C:T	1.57731e-07	0.221066	-1.15805
42719750	chr22:42719750:G:A	1.76825e-07	-1.10751e-10	-0.822717
42719770	chr22:42719770:G:C	6.86022e-05	6.14575	-1.00755
42719927	chr22:42719927:A:G	2.17375e-07	-1.10751e-10	-0.616249
42720131	chr22:42720131:G:C	0.000136325	6.81734	-0.992413
42720352	chr22:42720352:G:C	1.10809e-07	-1.10751e-10	-1.29007
42720541	chr22:42720541:C:A	1.22173e-07	-1.10751e-10	-1.19244
42720578	chr22:42720578:C:T	1.63249e-07	0.201207	-1.10381
42720983	chr22:42720983:G:A	5.51922e-08	-0.771204	-1.21585
42721254	chr22:42721254:G:A	1.14617e-07	-1.10751e-10	-1.25628
42721457	chr22:42721457:T:G	2.70913e-07	0.546942	-0.943022
42721566	chr22:42721566:G:A	3.42014e-07	-1.10751e-10	-0.163025
42721589	chr22:42721589:G:A	1.10014e-07	-1.04967	-0.247597
42721592	chr22:42721592:G:C	1.6201e-07	0.204098	-1.11432
42721721	chr22:42721721:CCCCCA:C	6.26216e-08	-0.607534	-1.25323
42722569	chr22:42722569:T:C	3.4148e-07	-1.10751e-10	-0.164588
42722688	chr22:42722688:C:T	1.14524e-07	-0.986568	-0.270519
42722713	chr22:42722713:G:C	5.76749e-07	-1.10751e-10	0.359531
42722840	chr22:42722840:C:T	2.41586e-07	-1.10751e-10	-0.510649
42722975	chr22:42722975:C:T	1.29233e-07	-1.10751e-10	-1.13626
42723180	chr22:42723180:C:T	1.12771e-07	-1.10751e-10	-1.27252
42723225	chr22:42723225:T:G	2.667e-07	-1.10751e-10	-0.411749
42723233	chr22:42723233:C:G	7.01193e-08	-0.600392	-1.14729
42723428	chr22:42723428:G:A	1.0415e-07	-1.1076	-0.244442
42723590	chr22:42723590:G:A	1.30017e-07	-1.10751e-10	-1.13021
42723657	chr22:42723657:G:A	1.36148e-07	-1.10751e-10	-1.08413
42724203	chr22:42724203:C:T	3.78569e-05	5.05914	-0.515446
42724253	chr22:42724253:G:C	1.21171e-07	-1.20067	-3.05541e-10
42724645	chr22:42724645:C:T	1.37706e-07	-1.10751e-10	-1.07275
42724669	chr22:42724669:T:C	3.56688e-07	-1.10751e-10	-0.121014
42724760	chr22:42724760:C:T	5.68268e-07	-1.10751e-10	0.344717
42724779	chr22:42724779:G:A	5.28502e-07	-1.10751e-10	0.27217
42724942	chr22:42724942:TC:T	1.36744e-07	-1.10751e-10	-1.07977
42725050	chr22:42725050:G:A	1.14649e-07	-0.121005	-1.13499
42725420	chr22:42725420:G:A	1.60533e-07	0.197002	-1.11638
42725446	chr22:42725446:T:C	1.10803e-07	-1.10751e-10	-1.29012
42725489	chr22:42725489:A:C	1.10806e-07	-1.10751e-10	-1.2901
42725505	chr22:42725505:C:T	1.22078e-07	-1.10751e-10	-1.19321
42725660	chr22:42725660:G:A	1.48894e-07	-1.10751e-10	-0.994641
42725821	chr22:42725821:T:A	5.81108e-07	-1.10751e-10	0.367062
42725962	chr22:42725962:A:C	3.00977e-05	5.06753	-0.753203
42726427	chr22:42726427:C:T	2.32326e-08	-1.56292	-1.2894
42726714	chr22:42726714:G:A	6.82356e-05	5.57764	-0.444792
42727189	chr22:42727189:A:G	8.3026e-08	-1.39327	-0.185452
42727193	chr22:42727193:C:G	1.37434e-07	-1.10751e-10	-1.07473
42727198	chr22:42727198:G:A	1.79829e-07	-1.10751e-10	-0.805869
42727584	chr22:42727584:C:T	1.12815e-07	-1.10751e-10	-1.27213
42727715	chr22:42727715:C:G	1.2261e-07	-1.10751e-10	-1.18886
42727731	chr22:42727731:T:C	3.54657e-07	1.05304	-1.17976
42727790	chr22:42727790:TTTTTC:T	2.25784e-07	-1.10751e-10	-0.578296
42728026	chr22:42728026:G:A	3.36552e-07	-1.10751e-10	-0.179122
42728095	chr22:42728095:C:T	1.48248e-07	-1.10751e-10	-0.998988
42728293	chr22:42728293:C:T	6.81894e-08	-1.04637	-0.729215
42728757	chr22:42728757:G:A	1.108e-07	-1.10751e-10	-1.29015
42728838	chr22:42728838:A:G	1.14719e-07	-1.10751e-10	-1.25539
42728884	chr22:42728884:A:G	2.62564e-07	-1.10751e-10	-0.42738
42728970	chr22:42728970:C:T	1.108e-07	-1.10751e-10	-1.29015
42728992	chr22:42728992:T:C	4.37389e-08	-1.16992	-1.04971
42729000	chr22:42729000:G:A	4.75207e-08	-0.987087	-1.14962
42729019	chr22:42729019:G:A	1.11132e-07	-1.10751e-10	-1.28715
42729426	chr22:42729426:C:T	8.21106e-08	-0.856166	-0.733643
42730475	chr22:42730475:A:C	2.92135e-08	-1.42348	-1.19976
42730879	chr22:42730879:C:T	1.108e-07	-1.10751e-10	-1.29015
42731024	chr22:42731024:A:G	2.5758e-07	-1.10751e-10	-0.446544
42731058	chr22:42731058:C:T	5.29334e-08	-0.778091	-1.25075
42731425	chr22:42731425:C:T	2.87922e-08	-1.3829	-1.25487
42731459	chr22:42731459:G:A	3.91273e-07	1.25873	-1.2872
42731533	chr22:42731533:T:A	1.11794e-07	-1.10751e-10	-1.28122
42731807	chr22:42731807:CTT:C	3.8131e-08	-1.18587	-1.17098
42731828	chr22:42731828:C:T	4.016e-08	-1.14875	-1.15625
42732025	chr22:42732025:C:G	5.49318e-08	-0.80028	-1.1915
42732026	chr22:42732026:C:T	2.85995e-08	-1.49242	-1.15206
42732490	chr22:42732490:C:T	1.9139e-07	-1.10751e-10	-0.74356
42732579	chr22:42732579:A:G	1.20763e-07	-1.10751e-10	-1.20404
42732622	chr22:42732622:C:T	1.24768e-07	-1.10751e-10	-1.17142
42732819	chr22:42732819:A:G	1.22467e-07	-0.222975	-0.96706
42733044	chr22:42733044:G:A	4.71509e-08	-1.05951	-1.08501
42733264	chr22:42733264:C:T	1.61292e-07	-1.10751e-10	-0.914661
42733290	chr22:42733290:GCA:G	1.945e-07	-1.10751e-10	-0.727441
42733310	chr22:42733310:G:A	1.11966e-07	-1.10751e-10	-1.27968
42733355	chr22:42733355:A:G	7.67083e-08	-1.36969	-0.288176
42733393	chr22:42733393:G:A	1.39928e-07	-1.10751e-10	-1.05675
42733404	chr22:42733404:C:T	1.39623e-07	-1.10751e-10	-1.05893
42733640	chr22:42733640:A:T	1.1239e-07	-1.10751e-10	-1.2759
42733820	chr22:42733820:C:T	8.42676e-08	-1.56388	-3.05541e-10
42733821	chr22:42733821:G:A	8.81422e-08	-1.51892	-3.05541e-10
42734045	chr22:42734045:C:T	1.22664e-07	-1.10751e-10	-1.18843
42734110	chr22:42734110:C:A	2.5859e-08	-1.47224	-1.27298
42734273	chr22:42734273:C:G	3.6137e-08	-1.32331	-1.08725
42734392	chr22:42734392:G:A	4.53354e-08	-1.02906	-1.15473
42735057	chr22:42735057:A:G	1.2465e-07	-1.10751e-10	-1.17237
42735104	chr22:42735104:T:C	1.56439e-07	-1.10751e-10	-0.945207
42735179	chr22:42735179:C:T	4.22272e-08	-1.16289	-1.09192
42735902	chr22:42735902:G:T	1.12323e-07	-1.10751e-10	-1.27649
42735999	chr22:42735999:T:A	1.13924e-07	-1.10751e-10	-1.26234
42736322	chr22:42736322:C:T	1.28072e-07	-1.10751e-10	-1.14528
42736560	chr22:42736560:T:G	1.13959e-07	-1.10751e-10	-1.26203
42736948	chr22:42736948:C:T	1.13458e-07	-0.32583	-0.940608
42737279	chr22:42737279:C:T	1.11103e-07	-1.10751e-10	-1.28742
42737303	chr22:42737303:G:A	2.87022e-07	-1.10751e-10	-0.338318
42737682	chr22:42737682:G:C	1.23618e-07	-1.10751e-10	-1.18068
42738005	chr22:42738005:A:G	5.52582e-08	-0.799436	-1.18642
42738334	chr22:42738334:G:A	1.21995e-07	-1.10751e-10	-1.1939
42738684	chr22:42738684:A:G	1.12298e-07	-1.10751e-10	-1.27672
42738795	chr22:42738795:C:T	5.18705e-08	-0.759323	-1.2898
42738822	chr22:42738822:GA:G	1.5461e-07	-0.956969	-3.05541e-10
42739273	chr22:42739273:G:A	5.20643e-08	-0.78712	-1.25828
42739483	chr22:42739483:G:A	1.18929e-07	-1.21935	-3.05541e-10
42739518	chr22:42739518:A:G	1.85033e-07	-1.10751e-10	-0.777343
42739725	chr22:42739725:T:C	2.81141e-08	-1.54045	-1.12116
42739743	chr22:42739743:A:G	1.10847e-07	-1.10751e-10	-1.28972
42739987	chr22:42739987:C:T	6.4687e-07	1.69225	-1.21798
42740103	chr22:42740103:T:C	1.25812e-07	-1.10751e-10	-1.16309
42740171	chr22:42740171:G:A	3.26693e-07	-1.10751e-10	-0.208856
42740206	chr22:42740206:A:G	3.78528e-08	-1.07675	-1.28742
42740208	chr22:42740208:C:T	4.33834e-08	-0.941996	-1.2858
42740563	chr22:42740563:T:C	1.65358e-07	-1.10751e-10	-0.889765
42740577	chr22:42740577:G:A	4.65839e-08	-0.870534	-1.28609
42740799	chr22:42740799:A:T	1.11521e-07	-1.10751e-10	-1.28366
42740839	chr22:42740839:T:G	3.45293e-08	-1.46712	-0.988942
42741306	chr22:42741306:G:GC	3.45039e-07	-1.10751e-10	-0.154217
42741744	chr22:42741744:C:T	1.15909e-07	-1.10751e-10	-1.24507
42741754	chr22:42741754:C:T	1.12211e-07	-1.10751e-10	-1.27749
42741993	chr22:42741993:A:G	7.90207e-08	-0.56177	-1.0664
42742397	chr22:42742397:A:G	8.59644e-08	-0.465085	-1.07886
42743026	chr22:42743026:G:A	1.57685e-07	-1.10751e-10	-0.937277
42743351	chr22:42743351:G:T	1.11745e-07	-1.10751e-10	-1.28165
42743522	chr22:42743522:A:G	6.71383e-07	1.66118	-1.14971
42743890	chr22:42743890:G:C	1.10804e-07	-1.10751e-10	-1.29011
42744287	chr22:42744287:G:T	1.1157e-07	-1.10751e-10	-1.28322
42744437	chr22:42744437:G:C	6.99459e-08	-1.02792	-0.722233
42744544	chr22:42744544:G:A	1.56747e-07	-1.10751e-10	-0.94324
42744572	chr22:42744572:C:T	3.20864e-08	-1.54382	-0.985628
42744666	chr22:42744666:C:T	1.11035e-07	-1.10751e-10	-1.28803
42744780	chr22:42744780:G:A	1.11447e-07	-1.10751e-10	-1.28433
42744831	chr22:42744831:T:G	2.75263e-08	-1.49141	-1.19132
42745014	chr22:42745014:G:A	7.08897e-08	-0.761465	-0.975285
42745028	chr22:42745028:C:T	1.35195e-07	-0.218768	-0.872391
42745344	chr22:42745344:C:T	5.50586e-07	-0.86839	1.1815
42745700	chr22:42745700:G:A	1.94089e-07	-1.10751e-10	-0.729559
42746094	chr22:42746094:G:A	1.47611e-07	-1.10751e-10	-1.0033
42746167	chr22:42746167:T:C	1.13529e-07	-1.10751e-10	-1.26582
42746210	chr22:42746210:G:T	2.94446e-08	-1.33037	-1.28499
42746571	chr22:42746571:A:G	2.88603e-07	-0.566741	0.233917
42746772	chr22:42746772:T:C	5.96619e-08	-1.14752	-0.761662
42746942	chr22:42746942:C:T	2.86168e-08	-1.35487	-1.28901
42747020	chr22:42747020:C:T	3.84118e-07	-1.10751e-10	-0.0469268
42747154	chr22:42747154:G:C	2.45069e-08	-1.5258	-1.27312
42747222	chr22:42747222:G:A	3.26829e-08	-1.56226	-0.948762
42747227	chr22:42747227:C:A	5.75911e-08	-1.29109	-0.653419
42747230	chr22:42747230:C:T	3.71147e-07	-0.0812766	-3.05541e-10
42747259	chr22:42747259:T:C	2.93524e-08	-1.33145	-1.28705
42748283	chr22:42748283:A:C	5.91018e-07	-0.703881	1.08785
42748621	chr22:42748621:C:T	1.69619e-07	-1.10751e-10	-0.864324
42749062	chr22:42749062:C:T	1.13913e-07	-1.10751e-10	-1.26244
42749458	chr22:42749458:C:T	1.308e-07	-1.10751e-10	-1.12421
42749460	chr22:42749460:C:T	2.92675e-08	-1.33125	-1.29015
42749496	chr22:42749496:G:A	5.36279e-08	-1.20552	-0.81029
42749635	chr22:42749635:A:G	6.14253e-07	-0.683984	1.10651
42749847	chr22:42749847:G:C	9.35935e-08	-1.10442	-0.35449
42749919	chr22:42749919:C:T	4.25721e-08	-0.967365	-1.27931
42750072	chr22:42750072:G:A	5.37427e-07	-0.634998	0.923915
42750152	chr22:42750152:TCC:T	4.84495e-08	-1.24629	-0.871062
42750154	chr22:42750154:C:T	8.97187e-08	-1.5012	-3.05541e-10
42750667	chr22:42750667:C:T	2.16614e-07	-1.10751e-10	-0.619761
42750809	chr22:42750809:G:A	1.19779e-07	-1.10751e-10	-1.21223
42751013	chr22:42751013:G:A	2.84565e-08	-1.56466	-1.08484
42751020	chr22:42751020:A:G	2.62352e-08	-1.44288	-1.2879
42751115	chr22:42751115:C:T	2.83349e-08	-1.42644	-1.22734
42751200	chr22:42751200:T:C	9.24164e-08	-1.47157	-3.05541e-10
42752070	chr22:42752070:G:A	3.60439e-07	-0.794086	0.683532
42752086	chr22:42752086:G:A	2.52915e-08	-1.52208	-1.24533
42752253	chr22:42752253:C:T	2.5203e-08	-1.53006	-1.24086
42752466	chr22:42752466:C:T	2.48513e-07	-1.10751e-10	-0.48238
42752725	chr22:42752725:G:A	2.63327e-08	-1.44552	-1.28154
42752866	chr22:42752866:G:A	8.81767e-08	-1.51853	-3.05541e-10
42753654	chr22:42753654:A:C	2.37668e-08	-1.55012	-1.27947
42753945	chr22:42753945:G:C	1.59025e-07	-1.10751e-10	-0.928811
42754287	chr22:42754287:G:T	1.14373e-07	-1.10751e-10	-1.25841
42754292	chr22:42754292:A:T	6.26785e-07	-1.10751e-10	0.442728
42754386	chr22:42754386:G:A	1.28519e-07	-0.676373	-0.465423
42754447	chr22:42754447:C:T	2.81765e-08	-1.37122	-1.28817
42754679	chr22:42754679:CATT:C	1.51e-07	-1.10751e-10	-0.980598
42754729	chr22:42754729:G:GA	1.11558e-07	-1.10751e-10	-1.28333
42754866	chr22:42754866:C:G	8.9915e-08	-0.746792	-0.752219
42755089	chr22:42755089:C:T	2.55037e-08	-1.47155	-1.2875
42755110	chr22:42755110:T:C	2.69557e-08	-1.46558	-1.23811
42755346	chr22:42755346:G:A	3.97795e-07	-1.10751e-10	-0.0119378
42755757	chr22:42755757:G:A	3.22371e-08	-1.3946	-1.13015
42755769	chr22:42755769:A:G	6.01289e-08	-1.11295	-0.788434
42756138	chr22:42756138:T:C	9.69899e-08	-1.42327	-3.05541e-10
42756308	chr22:42756308:T:C	1.38954e-07	-1.10751e-10	-1.06373
42756636	chr22:42756636:G:A	1.54503e-07	-1.10751e-10	-0.957661
42757299	chr22:42757299:G:C	3.45862e-08	-1.25086	-1.20356
42757381	chr22:42757381:A:G	1.10961e-07	-1.10751e-10	-1.2887
42757431	chr22:42757431:T:G	3.47016e-08	-1.25854	-1.19255
42757697	chr22:42757697:T:C	3.55154e-08	-1.13952	-1.28839
42757786	chr22:42757786:G:C	2.8775e-07	-0.675414	0.33963
42757801	chr22:42757801:A:G	8.70081e-08	-1.53187	-3.05541e-10
42757909	chr22:42757909:C:T	8.65531e-08	-1.53712	-3.05541e-10
42757946	chr22:42757946:T:A	1.10901e-07	-1.10751e-10	-1.28924
42757951	chr22:42757951:C:G	1.11079e-07	-1.10751e-10	-1.28763
42758067	chr22:42758067:T:C	2.61819e-07	-0.664887	0.234665
42758255	chr22:42758255:G:T	2.6388e-08	-1.50264	-1.22233
42758282	chr22:42758282:T:C	1.15301e-07	-1.10751e-10	-1.25033
42758360	chr22:42758360:G:C	4.37804e-08	-1.04201	-1.17668
42758527	chr22:42758527:G:A	6.058e-08	-0.957121	-0.936789
42758674	chr22:42758674:T:C	3.50144e-08	-1.46529	-0.976821
42758699	chr22:42758699:G:T	2.58883e-08	-1.53966	-1.20442
42758736	chr22:42758736:G:A	3.66348e-07	1.15204	-1.24634
42759264	chr22:42759264:G:C	2.25352e-07	0.28611	-0.866323
42759289	chr22:42759289:G:A	5.28055e-07	0.271325	-3.05541e-10
42759351	chr22:42759351:G:A	7.4191e-08	-1.31264	-0.378594
42759386	chr22:42759386:C:T	3.50997e-08	-1.16327	-1.27641
42759389	chr22:42759389:C:G	5.5756e-08	-0.688231	-1.28866
42759443	chr22:42759443:A:G	3.86693e-08	-1.44016	-0.902669
42759544	chr22:42759544:C:G	5.90698e-08	-1.22329	-0.695865
42759717	chr22:42759717:G:A	1.20198e-07	-1.10751e-10	-1.20873
42759741	chr22:42759741:C:A	2.54334e-06	0.159598	1.68376
42759849	chr22:42759849:C:G	3.39455e-07	-1.2829	1.11236
42759887	chr22:42759887:A:T	3.7046e-08	-1.53555	-0.850168
42760000	chr22:42760000:G:A	8.42203e-08	-1.56444	-3.05541e-10
42760098	chr22:42760098:C:A	2.26893e-07	-1.10751e-10	-0.573397
42760118	chr22:42760118:G:A	8.93526e-08	-1.50528	-3.05541e-10
42760217	chr22:42760217:G:A	6.56237e-08	-0.833802	-0.980137
42760297	chr22:42760297:G:A	1.98384e-07	-1.10751e-10	-0.707669
42760344	chr22:42760344:A:T	5.30639e-07	-1.10751e-10	0.276207
42760463	chr22:42760463:A:G	1.11746e-05	1.95953	1.36399
42760610	chr22:42760610:T:C	5.40932e-06	1.1461	1.45191
42760699	chr22:42760699:C:A	2.83231e-08	-1.37666	-1.27754
42761037	chr22:42761037:G:A	3.91502e-08	-1.47985	-0.850619
42761199	chr22:42761199:C:T	2.80063e-07	-1.10751e-10	-0.362861
42761318	chr22:42761318:C:T	2.94839e-07	-0.426125	0.11468
42762549	chr22:42762549:A:C	2.24951e-06	2.56592	-0.845326
42762594	chr22:42762594:G:A	1.54965e-07	-1.10751e-10	-0.954675
42762721	chr22:42762721:T:G	1.7109e-07	-0.533912	-0.321775
42762803	chr22:42762803:G:C	1.16232e-07	-1.10751e-10	-1.24229
42762826	chr22:42762826:CA:C	2.34792e-07	-1.10751e-10	-0.539174
42762830	chr22:42762830:G:A	1.13902e-07	-1.10751e-10	-1.26254
42762861	chr22:42762861:C:T	1.02914e-06	2.18346	-1.24486
42762886	chr22:42762886:G:A	1.36123e-07	-1.10751e-10	-1.08431
42763060	chr22:42763060:TCA:T	4.26585e-08	-1.54537	-0.699275
42763084	chr22:42763084:G:A	3.6376e-08	-1.49185	-0.912115
42763162	chr22:42763162:C:T	4.43886e-08	-1.55495	-0.649942
42763509	chr22:42763509:T:C	8.6313e-08	-1.53989	-3.05541e-10
42763603	chr22:42763603:T:C	7.33638e-07	1.42042	-0.820276
42763726	chr22:42763726:T:G	1.11757e-07	-1.10751e-10	-1.28155
42763803	chr22:42763803:C:T	4.27216e-08	-1.56116	-0.682008
42763852	chr22:42763852:C:T	1.18641e-07	-1.10751e-10	-1.22178
42763942	chr22:42763942:C:T	7.26554e-07	1.35867	-0.768229
42764044	chr22:42764044:C:T	2.40594e-07	-1.10751e-10	-0.514764
42764062	chr22:42764062:T:C	1.36238e-07	-0.29521	-0.78826
42764139	chr22:42764139:C:A	7.27867e-07	1.38111	-0.788862
42764251	chr22:42764251:C:G	3.34551e-07	0.629902	-0.814987
42764398	chr22:42764398:C:T	7.25328e-07	1.38198	-0.793234
42764631	chr22:42764631:A:G	6.38346e-07	1.22852	-0.767511
42764637	chr22:42764637:G:A	1.98315e-07	-1.10751e-10	-0.708019
42764650	chr22:42764650:C:T	1.77607e-05	3.29594	0.490933
42764711	chr22:42764711:C:T	2.34957e-07	-0.538473	-3.05541e-10
42764889	chr22:42764889:C:T	1.75366e-07	-1.10751e-10	-0.830998
42765236	chr22:42765236:C:T	6.83987e-08	-0.496568	-1.27595
42765255	chr22:42765255:A:G	1.86156e-06	-0.255839	1.78713
42765399	chr22:42765399:T:C	5.61653e-08	-1.40874	-0.560832
42765580	chr22:42765580:T:C	1.15555e-07	-1.10751e-10	-1.24813
42765586	chr22:42765586:C:A	8.92991e-08	-0.789589	-0.716296
42765891	chr22:42765891:C:CA	4.21787e-07	1.00542	-0.958794
42765918	chr22:42765918:A:C	1.36708e-07	-1.10751e-10	-1.08003
42765988	chr22:42765988:A:G	3.85953e-07	0.911994	-0.954153
42766059	chr22:42766059:T:C	1.29842e-06	-1.10751e-10	1.17103
42766100	chr22:42766100:G:C	5.85611e-08	-0.66932	-1.25848
42766314	chr22:42766314:AGAGT:A	3.35955e-07	0.846725	-1.02762
42766326	chr22:42766326:C:T	2.8485e-07	0.647024	-0.992938
42766405	chr22:42766405:C:A	2.60915e-07	0.694094	-1.12777
42766409	chr22:42766409:C:G	1.17007e-07	-1.10751e-10	-1.23564
42766489	chr22:42766489:T:C	3.33612e-07	0.957486	-1.14538
42766644	chr22:42766644:T:C	1.16659e-07	-1.10751e-10	-1.23862
42766938	chr22:42766938:G:C	1.57964e-07	-1.10751e-10	-0.935505
42766946	chr22:42766946:C:T	3.27525e-07	0.947854	-1.15417
42766952	chr22:42766952:G:C	3.36625e-07	0.979695	-1.1586
42766978	chr22:42766978:T:C	3.60346e-07	1.04208	-1.15289
42767055	chr22:42767055:A:G	3.51898e-07	0.952905	-1.08744
42767194	chr22:42767194:A:G	1.5463e-06	0.753746	0.591997
42767207	chr22:42767207:C:G	9.07704e-08	-1.48954	-3.05541e-10
42767223	chr22:42767223:C:T	6.42995e-07	-1.10751e-10	0.468262
42767354	chr22:42767354:G:C	3.8354e-07	1.11222	-1.16065
42767360	chr22:42767360:G:C	3.46348e-07	0.983098	-1.13353
42767418	chr22:42767418:C:T	1.59616e-07	-1.10751e-10	-0.925106
42767435	chr22:42767435:G:A	1.70258e-07	-1.10751e-10	-0.86056
42767759	chr22:42767759:G:A	2.05933e-07	-1.10751e-10	-0.670323
42767844	chr22:42767844:G:T	3.15831e-08	-1.39975	-1.1455
42767866	chr22:42767866:C:T	1.16287e-07	-1.10751e-10	-1.24181
42768074	chr22:42768074:G:T	1.59385e-07	-1.10751e-10	-0.926555
42768127	chr22:42768127:C:T	4.76397e-08	-1.36393	-0.770275
42768177	chr22:42768177:C:T	8.26316e-08	-0.714807	-0.868676
42768178	chr22:42768178:T:TA	8.19298e-08	-0.710155	-0.881857
42768271	chr22:42768271:T:C	1.69529e-07	0.400535	-1.26539
42768298	chr22:42768298:T:TTA	8.00172e-08	-0.744631	-0.871002
42768363	chr22:42768363:A:G	7.78362e-08	-0.762892	-0.880377
42768425	chr22:42768425:A:G	4.20333e-07	1.15062	-1.10745
42768638	chr22:42768638:CCCACCAACCA:C	3.01134e-08	-1.40226	-1.19064
42768762	chr22:42768762:G:A	3.34964e-08	-1.38854	-1.0979
42768805	chr22:42768805:C:T	4.42273e-07	0.0940512	-3.05541e-10
42768856	chr22:42768856:G:A	4.93042e-07	-1.10751e-10	0.20272
42769099	chr22:42769099:C:T	5.69503e-08	-0.774384	-1.18131
42769338	chr22:42769338:C:T	1.92792e-07	-1.10751e-10	-0.736263
42769723	chr22:42769723:G:A	4.35266e-08	-1.30464	-0.919864
42769733	chr22:42769733:G:T	3.2506e-08	-1.28609	-1.23036
42769860	chr22:42769860:C:T	2.0135e-07	0.00339218	-0.696224
42769942	chr22:42769942:C:T	4.14439e-08	-0.992921	-1.28061
42770382	chr22:42770382:T:C	1.84239e-07	0.50828	-1.28992
42770443	chr22:42770443:G:A	1.97831e-07	0.57948	-1.28994
42770712	chr22:42770712:C:T	2.6814e-08	-1.53665	-1.1723
42770804	chr22:42770804:C:T	1.76034e-07	-1.10751e-10	-0.8272
42770816	chr22:42770816:T:C	7.88955e-08	-0.528491	-1.10126
42770885	chr22:42770885:G:A	1.93112e-07	-1.10751e-10	-0.734603
42770952	chr22:42770952:C:T	8.75343e-08	-0.286603	-1.23924
42771134	chr22:42771134:AAT:A	1.45389e-07	-1.10751e-10	-1.01846
42771413	chr22:42771413:C:A	2.36618e-07	-1.10751e-10	-0.531429
42771714	chr22:42771714:G:A	1.6179e-07	-1.10751e-10	-0.911578
42771769	chr22:42771769:C:T	6.18998e-08	-1.18232	-0.690034
42771960	chr22:42771960:A:G	5.62316e-07	1.34647	-1.01229
42772167	chr22:42772167:TAGA:T	9.54811e-08	-0.569008	-0.86994
42772227	chr22:42772227:C:T	1.23194e-07	-1.10751e-10	-1.18411
42772770	chr22:42772770:A:G	7.30372e-08	-0.776401	-0.930506
42772970	chr22:42772970:C:T	9.49708e-08	-0.445254	-0.999052
42772977	chr22:42772977:C:T	1.41273e-07	-1.10751e-10	-1.04718
42772978	chr22:42772978:G:A	2.0049e-07	-1.10751e-10	-0.69711
42773147	chr22:42773147:T:A	2.02767e-07	-1.10751e-10	-0.685816
42773218	chr22:42773218:G:C	1.01628e-07	-0.543912	-0.832644
42773374	chr22:42773374:A:G	9.84806e-08	-1.40802	-3.05541e-10
42773390	chr22:42773390:C:T	1.80954e-07	-1.10751e-10	-0.79963
42773569	chr22:42773569:T:C	6.05417e-08	-1.52594	-0.368607
42773642	chr22:42773642:G:A	1.03441e-07	-0.419624	-0.939247
42773812	chr22:42773812:T:C	1.02359e-07	-0.455709	-0.913678
42773846	chr22:42773846:A:G	1.00776e-07	-0.468133	-0.916846
42774103	chr22:42774103:G:A	3.35101e-08	-1.54696	-0.939068
42774207	chr22:42774207:T:A	4.24527e-07	1.32661	-1.27351
42774223	chr22:42774223:G:A	2.36481e-07	-1.10751e-10	-0.532007
42774315	chr22:42774315:G:C	2.5956e-07	-0.438887	-3.05541e-10
42774427	chr22:42774427:A:G	1.17345e-07	-1.10751e-10	-1.23276
42774486	chr22:42774486:G:A	7.96856e-08	-0.352468	-1.26732
42774591	chr22:42774591:G:A	2.48669e-07	-1.10751e-10	-0.481753
42774680	chr22:42774680:T:C	1.33957e-07	-0.10239	-0.997968
42774693	chr22:42774693:T:C	3.06974e-07	-0.271112	-3.05541e-10
42774876	chr22:42774876:C:T	9.02548e-08	-1.10812	-0.387117
42774936	chr22:42774936:A:G	9.85357e-08	-0.474416	-0.93304
42774988	chr22:42774988:T:C	1.02605e-07	-0.440546	-0.926446
42775039	chr22:42775039:G:A	1.01442e-07	-0.424299	-0.954089
42775308	chr22:42775308:G:C	1.7819e-07	-1.10751e-10	-0.815024
42775462	chr22:42775462:A:T	2.50181e-07	-1.10751e-10	-0.47569
42775667	chr22:42775667:T:C	9.89733e-08	-0.437878	-0.965147
42775679	chr22:42775679:C:T	9.37284e-08	-0.486337	-0.971137
42775844	chr22:42775844:ATTC:A	1.19511e-07	-0.525969	-0.6885
42775890	chr22:42775890:C:T	4.7438e-07	0.164133	-3.05541e-10
42775909	chr22:42775909:G:A	3.9569e-08	-1.02973	-1.2901
42776261	chr22:42776261:C:T	5.09826e-07	0.960332	-0.724137
42776302	chr22:42776302:T:C	1.20968e-07	-0.984656	-0.21769
42776483	chr22:42776483:G:A	9.04418e-08	-1.07253	-0.42064
42776640	chr22:42776640:G:A	1.03769e-07	-0.534679	-0.821031
42776800	chr22:42776800:A:G	1.02309e-07	-0.365812	-1.00406
42777147	chr22:42777147:C:A	1.12473e-07	-1.10751e-10	-1.27516
42777194	chr22:42777194:G:A	2.65279e-07	-1.10751e-10	-0.417095
42777373	chr22:42777373:A:G	1.26652e-07	-1.10751e-10	-1.15643
42777737	chr22:42777737:T:C	1.11722e-07	-0.464722	-0.81714
42777916	chr22:42777916:A:G	6.35094e-08	-1.55738	-0.289309
42777922	chr22:42777922:T:C	2.67783e-07	-1.10751e-10	-0.407699
42777961	chr22:42777961:T:G	2.45941e-06	1.69721	0.112597
42777964	chr22:42777964:T:G	9.46266e-08	-1.44794	-3.05541e-10
42778182	chr22:42778182:T:C	2.19693e-06	2.57758	-0.880643
42778407	chr22:42778407:A:G	1.33567e-06	1.44963	-0.250318
42778858	chr22:42778858:C:T	1.18041e-07	-1.10751e-10	-1.22684
42778861	chr22:42778861:TTCTCCTGCCTCAG:T	4.17144e-06	1.73115	0.606992
42779009	chr22:42779009:A:G	1.17534e-07	-1.10751e-10	-1.23115
42779010	chr22:42779010:C:T	1.14336e-07	-1.10751e-10	-1.25873
42779051	chr22:42779051:C:T	5.90881e-08	-1.55679	-0.362053
42779183	chr22:42779183:T:C	1.43166e-07	-0.22311	-0.810761
42779280	chr22:42779280:C:T	4.22168e-08	-1.49013	-0.764924
42779420	chr22:42779420:C:T	5.62553e-07	0.505633	-0.171024
42779459	chr22:42779459:C:T	1.24025e-07	-0.390663	-0.786726
42779633	chr22:42779633:A:G	9.91718e-08	-1.24329	-0.157729
42779815	chr22:42779815:T:C	6.14081e-08	-1.1386	-0.741736
42779965	chr22:42779965:A:C	6.08269e-08	-1.48526	-0.404587
42780279	chr22:42780279:C:G	1.11447e-07	-1.10751e-10	-1.28433
42780306	chr22:42780306:A:G	3.71735e-07	-1.10751e-10	-0.0796934
42780351	chr22:42780351:G:C	2.71784e-08	-1.49166	-1.2038
42780828	chr22:42780828:C:G	6.36783e-08	-0.889759	-0.954273
42780841	chr22:42780841:C:T	3.25559e-08	-1.40308	-1.11184
42780990	chr22:42780990:T:C	1.32225e-07	-1.10751e-10	-1.11337
42781333	chr22:42781333:C:T	1.41907e-07	-1.10751e-10	-1.0427
42781419	chr22:42781419:C:T	1.4655e-07	-1.10751e-10	-1.01051
42781487	chr22:42781487:G:A	1.31309e-07	-1.10751e-10	-1.12032
42781515	chr22:42781515:G:A	1.42331e-07	-1.10751e-10	-1.03972
42781553	chr22:42781553:A:C	1.09025e-07	-0.555639	-0.750664
42781643	chr22:42781643:T:C	1.38635e-07	-1.10751e-10	-1.06603
42781650	chr22:42781650:G:A	3.03854e-07	-1.10751e-10	-0.281328
42781778	chr22:42781778:A:T	2.42391e-07	-1.10751e-10	-0.507323
42781805	chr22:42781805:T:G	1.71629e-07	-1.10751e-10	-0.852542
42781913	chr22:42781913:C:T	1.74354e-07	-1.10751e-10	-0.836787
42782025	chr22:42782025:A:G	2.12881e-07	-1.10751e-10	-0.637142
42782037	chr22:42782037:C:T	8.45667e-08	-1.56033	-3.05541e-10
42782083	chr22:42782083:A:G	1.74146e-07	-1.10751e-10	-0.837983
42782471	chr22:42782471:G:A	1.38023e-07	-1.10751e-10	-1.07045
42782486	chr22:42782486:C:T	1.55101e-07	-1.10751e-10	-0.953801
42782540	chr22:42782540:G:A	3.86662e-07	-0.040324	-3.05541e-10
42782879	chr22:42782879:C:T	1.52685e-06	-1.10751e-10	1.33309
42783160	chr22:42783160:T:G	3.69262e-08	-1.20149	-1.18746
42783162	chr22:42783162:T:A	3.68385e-07	-1.10751e-10	-0.0887461
42783263	chr22:42783263:G:A	1.11821e-07	-1.10751e-10	-1.28098
42783291	chr22:42783291:T:C	1.08257e-07	-0.0249986	-1.28837
42783325	chr22:42783325:C:G	1.42879e-07	-1.10751e-10	-1.03588
42783585	chr22:42783585:C:A	1.32361e-07	-1.10751e-10	-1.11234
42783606	chr22:42783606:C:T	2.66183e-07	-1.10751e-10	-0.413691
42783637	chr22:42783637:C:G	1.40343e-07	-1.10751e-10	-1.05378
42783674	chr22:42783674:C:T	7.97389e-07	0.736089	-0.0526221
42783675	chr22:42783675:G:A	2.82987e-08	-1.36588	-1.28918
42783853	chr22:42783853:A:G	1.94505e-07	-1.10751e-10	-0.727418
42783913	chr22:42783913:C:T	1.81162e-07	-1.10751e-10	-0.798483
42784243	chr22:42784243:G:A	1.8426e-07	-1.10751e-10	-0.781529
42784296	chr22:42784296:A:G	1.59091e-07	-1.10751e-10	-0.928399
42784309	chr22:42784309:T:A	1.95599e-07	-1.10751e-10	-0.721807
42784412	chr22:42784412:A:C	1.36443e-07	0.191268	-1.27324
42784592	chr22:42784592:ACTGCCCTCCTGTACTTACTATGGATT:A	1.93242e-07	-1.10751e-10	-0.73393
42784848	chr22:42784848:A:C	1.63086e-07	-1.10751e-10	-0.903598
42785169	chr22:42785169:A:G	2.37716e-07	0.308842	-0.835641
42785383	chr22:42785383:A:T	1.3503e-07	-1.10751e-10	-1.09238
42785581	chr22:42785581:C:T	2.61184e-08	-1.49549	-1.23974
42785582	chr22:42785582:G:A	1.15235e-07	-1.10751e-10	-1.2509
42785685	chr22:42785685:G:A	1.28053e-07	-1.10751e-10	-1.14543
42785745	chr22:42785745:CCTT:C	4.1926e-08	-0.982252	-1.27972
42785797	chr22:42785797:G:A	3.97754e-08	-1.03062	-1.28401
42786097	chr22:42786097:G:C	1.40874e-07	-1.05001	-3.05541e-10
42786253	chr22:42786253:C:T	1.194e-07	-1.10751e-10	-1.21539
42786485	chr22:42786485:C:T	4.78252e-08	-0.86146	-1.26886
42786619	chr22:42786619:C:T	1.29826e-07	-1.10751e-10	-1.13168
42786745	chr22:42786745:T:C	4.67867e-08	-0.886859	-1.26542
42787385	chr22:42787385:C:T	9.72749e-08	-0.174144	-1.24619
42787448	chr22:42787448:G:A	1.3635e-07	-1.10751e-10	-1.08265
42787756	chr22:42787756:T:C	3.19535e-07	-0.962068	0.731059
42787905	chr22:42787905:G:A	1.70706e-07	-1.10751e-10	-0.857933
42788121	chr22:42788121:A:C	1.18023e-07	-1.10751e-10	-1.227
42788129	chr22:42788129:G:A	7.29988e-07	-1.01686	1.61201
42788519	chr22:42788519:T:C	1.22244e-07	-1.19185	-3.05541e-10
42788522	chr22:42788522:A:G	4.67552e-07	-1.10751e-10	0.149636
42788630	chr22:42788630:C:T	5.14617e-06	2.54813	-3.05541e-10
42788757	chr22:42788757:C:T	1.40855e-07	-1.05015	-3.05541e-10
42789006	chr22:42789006:C:T	4.77946e-06	3.12693	-0.65272
42789078	chr22:42789078:C:G	1.01182e-06	-1.10751e-10	0.921628
42789120	chr22:42789120:A:G	1.11398e-07	-1.10751e-10	-1.28477
42789174	chr22:42789174:C:T	4.56283e-06	3.51122	-1.0834
42789248	chr22:42789248:C:T	4.71861e-08	-1.03298	-1.11079
42789851	chr22:42789851:G:A	1.42936e-07	-1.10751e-10	-1.03548
42790667	chr22:42790667:A:C	1.23558e-07	-1.10751e-10	-1.18116
42790757	chr22:42790757:TGTG:T	2.134e-06	0.906329	0.761551
42790818	chr22:42790818:A:G	1.45177e-07	-1.10751e-10	-1.01992
42791008	chr22:42791008:G:A	1.20971e-07	-1.10751e-10	-1.20233
42791230	chr22:42791230:C:T	5.41445e-08	-1.52581	-0.480414
42791289	chr22:42791289:T:C	1.11318e-07	-1.10751e-10	-1.28549
42791442	chr22:42791442:C:T	1.48255e-05	3.60623	-3.05541e-10
42791466	chr22:42791466:G:A	1.51967e-05	3.63096	-3.05541e-10
42791936	chr22:42791936:C:T	1.63915e-07	-1.10751e-10	-0.89853
42792107	chr22:42792107:G:A	1.31085e-07	-1.10751e-10	-1.12203
42792174	chr22:42792174:C:A	3.77012e-06	1.34398	0.893003
42792190	chr22:42792190:G:A	1.06193e-07	-1.33262	-3.05541e-10
42792268	chr22:42792268:C:A	1.47459e-07	-1.10751e-10	-1.00433
42792325	chr22:42792325:G:A	4.56776e-07	-1.52397	1.65029
42792337	chr22:42792337:G:A	1.11908e-07	-1.10751e-10	-1.2802
42792427	chr22:42792427:C:A	1.70552e-06	-1.10751e-10	1.44375
42792518	chr22:42792518:G:A	1.2278e-07	-1.10751e-10	-1.18749
42792605	chr22:42792605:A:G	6.41533e-07	0.465985	-3.05541e-10
42792800	chr22:42792800:CCT:C	1.17328e-07	-1.10751e-10	-1.2329
42793163	chr22:42793163:CTT:C	1.48662e-07	-1.10751e-10	-0.996202
42793363	chr22:42793363:T:C	1.21377e-07	-1.10751e-10	-1.19897
42793439	chr22:42793439:T:C	1.8248e-07	0.454607	-1.24584
42793813	chr22:42793813:G:A	9.25851e-08	-1.54416	0.0744079
42793826	chr22:42793826:C:A	3.46941e-06	1.27775	0.876114
42794038	chr22:42794038:C:T	1.14445e-07	-1.10751e-10	-1.25778
42794061	chr22:42794061:G:A	1.11103e-07	-1.10751e-10	-1.28742
42794170	chr22:42794170:G:A	1.17674e-07	-1.10751e-10	-1.22996
42794443	chr22:42794443:C:A	3.7168e-07	-1.45978	1.37993
42794643	chr22:42794643:A:G	2.71873e-07	0.755732	-1.14827
42794796	chr22:42794796:C:T	3.02416e-07	-1.10751e-10	-0.286073
42794811	chr22:42794811:T:C	5.81037e-05	6.21547	-1.24336
42794862	chr22:42794862:C:T	1.27855e-07	-1.10751e-10	-1.14698
42794878	chr22:42794878:C:G	1.63555e-06	-1.10751e-10	1.40186
42794931	chr22:42794931:G:A	1.13005e-07	-1.10751e-10	-1.27045
42795084	chr22:42795084:T:G	1.43678e-07	-1.10751e-10	-1.0303
42795313	chr22:42795313:T:C	6.8844e-05	6.23982	-1.09809
42795334	chr22:42795334:G:A	2.2526e-07	-1.10751e-10	-0.580621
42795362	chr22:42795362:C:T	2.81627e-06	1.26312	0.682168
42795398	chr22:42795398:G:A	4.47162e-08	-1.46964	-0.727898
42795518	chr22:42795518:G:A	2.53928e-07	-1.5094	1.04857
42795549	chr22:42795549:T:C	5.24956e-08	-1.39384	-0.643308
42796202	chr22:42796202:G:A	1.12371e-07	-1.10751e-10	-1.27607
42796215	chr22:42796215:G:A	1.08657e-07	-1.30968	-3.05541e-10
42796402	chr22:42796402:G:A	1.15206e-07	-1.10751e-10	-1.25115
42796454	chr22:42796454:T:C	1.39866e-07	-1.05719	-3.05541e-10
42796474	chr22:42796474:T:C	5.97908e-05	6.11591	-1.11518
42796483	chr22:42796483:G:A	1.10954e-07	-1.10751e-10	-1.28876
42796565	chr22:42796565:A:C	1.21107e-07	-1.10751e-10	-1.20121
42797090	chr22:42797090:A:G	1.25253e-07	-1.10751e-10	-1.16754
42797148	chr22:42797148:T:C	8.97682e-08	-1.3989	-0.101747
42797269	chr22:42797269:G:C	1.16271e-07	-1.10751e-10	-1.24195
42797317	chr22:42797317:T:C	1.84734e-07	0.484989	-1.26395
42797573	chr22:42797573:A:G	1.15101e-07	-1.10751e-10	-1.25206
42797584	chr22:42797584:A:G	1.11042e-07	-1.10751e-10	-1.28797
42797597	chr22:42797597:G:A	2.67416e-07	-1.51428	1.10521
42797635	chr22:42797635:G:A	1.56859e-07	-1.10751e-10	-0.942528
42797697	chr22:42797697:C:T	1.11479e-07	-1.10751e-10	-1.28404
42797882	chr22:42797882:C:T	1.7299e-07	-0.844643	-3.05541e-10
42797909	chr22:42797909:A:T	0.000103994	6.31867	-0.764453
42797923	chr22:42797923:T:C	1.00633e-07	-1.39706	0.0106588
42798266	chr22:42798266:G:A	8.53753e-08	-1.55082	-3.05541e-10
42798515	chr22:42798515:G:A	1.39037e-07	-1.10751e-10	-1.06314
42799103	chr22:42799103:T:C	1.81536e-07	-0.796419	-3.05541e-10
42799108	chr22:42799108:G:C	1.20469e-07	-1.20648	-3.05541e-10
42799128	chr22:42799128:C:T	1.73892e-07	-1.10751e-10	-0.839441
42799141	chr22:42799141:A:G	1.85876e-07	0.508179	-1.28097
42799238	chr22:42799238:C:T	1.17699e-07	-1.10751e-10	-1.22974
42799290	chr22:42799290:A:G	7.32563e-05	6.00253	-0.798684
42799339	chr22:42799339:A:G	1.06423e-07	-1.38089	0.0504321
42799562	chr22:42799562:T:C	1.21845e-07	-1.10751e-10	-1.19512
42799665	chr22:42799665:A:T	2.07336e-07	0.601776	-1.26531
42799882	chr22:42799882:T:C	1.11409e-07	-1.10751e-10	-1.28467
42799900	chr22:42799900:C:T	3.06308e-07	-1.10751e-10	-0.273284
42800055	chr22:42800055:C:A	1.1913e-07	-1.10751e-10	-1.21766
42800757	chr22:42800757:G:A	8.92499e-08	-1.50643	-3.05541e-10
42801028	chr22:42801028:A:G	3.31422e-07	0.540915	-0.735398
42801076	chr22:42801076:CAGGT:C	1.13786e-07	-1.10751e-10	-1.26356
42801462	chr22:42801462:C:T	1.12952e-07	-1.10751e-10	-1.27091
42801636	chr22:42801636:G:A	1.43695e-07	-1.03019	-3.05541e-10
42801660	chr22:42801660:G:GC	1.11558e-07	-1.10751e-10	-1.28333
42801723	chr22:42801723:A:G	3.87796e-08	-1.39468	-0.9453
42801824	chr22:42801824:C:T	8.68666e-08	-1.5335	-3.05541e-10
42802400	chr22:42802400:C:T	9.25522e-08	-1.4701	-3.05541e-10
42802759	chr22:42802759:G:T	1.4299e-07	-1.10751e-10	-1.0351
42802928	chr22:42802928:C:T	6.67598e-07	1.11116	-0.605344
42802960	chr22:42802960:G:A	1.09991e-07	-1.29748	-3.05541e-10
42803223	chr22:42803223:T:G	1.22586e-07	-1.10751e-10	-1.18907
42803340	chr22:42803340:C:A	8.10757e-08	-1.54737	-0.0551229
42803515	chr22:42803515:G:A	8.4574e-08	-1.54805	-0.0122029
42803964	chr22:42803964:C:T	2.01587e-07	-1.10751e-10	-0.691653
42804134	chr22:42804134:G:A	1.1109e-07	-1.10751e-10	-1.28754
42804141	chr22:42804141:C:T	1.867e-07	-1.10751e-10	-0.768372
42804214	chr22:42804214:C:T	2.12973e-07	0.579874	-1.21658
42804442	chr22:42804442:T:C	4.12442e-07	1.17163	-1.14741
42804450	chr22:42804450:C:T	9.44452e-07	1.19707	-0.344338
42805110	chr22:42805110:G:A	1.38461e-07	-1.10751e-10	-1.06728
42805204	chr22:42805204:A:G	9.54156e-07	0.990394	-0.127442
42805274	chr22:42805274:T:G	1.37317e-06	-1.10751e-10	1.227
42805667	chr22:42805667:C:T	8.27682e-08	-1.5494	-0.0324278
42805925	chr22:42805925:A:G	2.18987e-07	-1.5511	0.942235
42805962	chr22:42805962:AGT:A	1.46361e-07	-1.10751e-10	-1.0118
42806175	chr22:42806175:A:G	8.21411e-08	-1.55157	-0.0378708
42806388	chr22:42806388:C:T	1.31583e-07	-1.10751e-10	-1.11824
42806824	chr22:42806824:C:T	2.09958e-07	-1.55895	0.907976
42807131	chr22:42807131:C:T	6.24426e-07	0.992679	-0.553722
42807232	chr22:42807232:T:C	7.70638e-08	-1.55248	-0.100758
42807275	chr22:42807275:T:C	2.49474e-06	1.82407	-3.05541e-10
42807412	chr22:42807412:C:T	1.13488e-07	-1.10751e-10	-1.26618
42807890	chr22:42807890:G:A	1.14148e-07	-1.10751e-10	-1.26038
42807958	chr22:42807958:T:G	7.62039e-08	-1.54519	-0.119275
42808079	chr22:42808079:C:T	1.20618e-07	-1.10751e-10	-1.20525
42808616	chr22:42808616:C:T	1.20705e-07	-1.10751e-10	-1.20452
42809401	chr22:42809401:T:C	9.04521e-08	-1.56265	0.0695913
42809589	chr22:42809589:T:TG	1.12435e-07	-1.10751e-10	-1.2755
42809742	chr22:42809742:G:A	1.15258e-07	-1.10751e-10	-1.2507
42810161	chr22:42810161:G:C	2.52378e-08	-1.50439	-1.26514
42810222	chr22:42810222:G:C	2.36672e-07	0.748671	-1.27987
42810395	chr22:42810395:C:T	1.31568e-07	-1.10751e-10	-1.11835
42810555	chr22:42810555:TCAA:T	1.3112e-07	-1.10751e-10	-1.12176
42810581	chr22:42810581:A:T	7.56524e-07	0.856236	-0.225378
42810944	chr22:42810944:A:C	5.98651e-05	6.12034	-1.11836
42811139	chr22:42811139:G:A	1.1174e-07	-1.10751e-10	-1.2817
42811891	chr22:42811891:A:G	8.64929e-08	-1.56172	0.0239084
42812972	chr22:42812972:T:C	1.31713e-07	-1.10751e-10	-1.11725
42813108	chr22:42813108:G:A	1.20366e-07	-1.20734	-3.05541e-10
42814101	chr22:42814101:C:T	1.19146e-07	-1.10751e-10	-1.21752
42814546	chr22:42814546:T:C	1.98954e-07	-1.10751e-10	-0.704801
42814707	chr22:42814707:G:A	1.36386e-07	-1.10751e-10	-1.08238
42814960	chr22:42814960:A:C	1.38152e-07	-1.10751e-10	-1.06952
42815385	chr22:42815385:C:T	9.75204e-08	-1.5586	0.140786
42815486	chr22:42815486:T:C	1.22971e-07	-1.10751e-10	-1.18593
42816032	chr22:42816032:T:C	1.38334e-07	-1.10751e-10	-1.0682
42816057	chr22:42816057:T:C	1.11099e-07	-1.10751e-10	-1.28745
42816087	chr22:42816087:C:T	1.66245e-07	-1.10751e-10	-0.884412
42816426	chr22:42816426:G:A	5.7989e-07	1.06954	-0.704576
42816431	chr22:42816431:G:A	1.33127e-07	-1.10657	-3.05541e-10
42816454	chr22:42816454:G:A	1.11698e-07	-1.10751e-10	-1.28208
42816458	chr22:42816458:CAT:C	1.66506e-07	-1.10751e-10	-0.882844
42816501	chr22:42816501:T:A	1.32367e-07	-1.10751e-10	-1.11229
42816629	chr22:42816629:G:A	1.08276e-07	-1.31319	-3.05541e-10
42816634	chr22:42816634:G:A	8.42439e-08	-1.56416	-3.05541e-10
42816775	chr22:42816775:C:T	9.11159e-07	1.0071	-0.190261
42817026	chr22:42817026:T:C	1.00217e-07	-1.55672	0.16618
42817260	chr22:42817260:T:A	1.11112e-07	-1.10751e-10	-1.28733
42817363	chr22:42817363:G:A	1.45041e-07	-1.10751e-10	-1.02086
42817718	chr22:42817718:G:C	1.97034e-07	-0.7145	-3.05541e-10
42819464	chr22:42819464:C:T	3.07694e-07	0.982986	-1.25176
42819849	chr22:42819849:G:C	1.10966e-07	-1.10751e-10	-1.28865
42820293	chr22:42820293:T:G	2.11117e-07	-1.10751e-10	-0.645463
42820369	chr22:42820369:CTA:C	8.73447e-07	0.996801	-0.222229
42820727	chr22:42820727:A:G	2.79206e-07	0.884388	-1.25031
42820743	chr22:42820743:C:CCTT	7.55197e-08	-1.55034	-0.123142
42820799	chr22:42820799:T:C	1.38495e-07	-1.10751e-10	-1.06704
42820854	chr22:42820854:C:T	1.25425e-07	-1.10751e-10	-1.16617
42820928	chr22:42820928:C:T	8.09141e-08	-1.553	-0.0514835
42821272	chr22:42821272:G:C	1.99687e-07	-1.55917	0.858046
42821855	chr22:42821855:A:G	7.5458e-08	-1.55414	-0.120156
42821949	chr22:42821949:T:C	8.24589e-07	0.920701	-0.203692
42822007	chr22:42822007:A:C	1.31173e-07	-1.10751e-10	-1.12135
42822248	chr22:42822248:A:G	1.21792e-07	-1.10751e-10	-1.19556
42822391	chr22:42822391:T:C	1.35783e-06	-1.56367	2.77944
42822440	chr22:42822440:G:A	2.18859e-07	-1.56125	0.9518
42822457	chr22:42822457:C:T	8.02297e-05	6.35334	-1.05857
42823119	chr22:42823119:T:C	1.10905e-07	-1.10751e-10	-1.2892
42823706	chr22:42823706:C:T	3.06675e-07	-1.10751e-10	-0.272088
42823830	chr22:42823830:C:G	2.57516e-07	0.811719	-1.25851
42824049	chr22:42824049:G:C	8.69435e-08	-1.53262	-3.05541e-10
42824059	chr22:42824059:C:T	1.19869e-07	-1.10751e-10	-1.21147
42824116	chr22:42824116:C:A	2.0622e-07	-1.10751e-10	-0.668933
42824212	chr22:42824212:T:C	4.57403e-07	-1.10751e-10	0.12769
42824330	chr22:42824330:C:T	1.10975e-07	-1.10751e-10	-1.28857
42824394	chr22:42824394:T:C	1.10882e-07	-1.10751e-10	-1.28941
42824468	chr22:42824468:C:T	1.11876e-07	-1.10751e-10	-1.28049
42824701	chr22:42824701:A:AT	1.10808e-07	-1.10751e-10	-1.29008
42824958	chr22:42824958:G:C	1.15136e-07	-1.10751e-10	-1.25176
42825170	chr22:42825170:A:G	6.80784e-08	-1.51054	-0.266676
42825455	chr22:42825455:C:T	1.18962e-07	-1.10751e-10	-1.21907
42825710	chr22:42825710:A:T	1.10911e-07	-1.10751e-10	-1.28915
42826236	chr22:42826236:C:T	0.000109092	6.86201	-1.25994
42826433	chr22:42826433:G:A	7.48536e-08	-1.55605	-0.12629
42826608	chr22:42826608:C:T	1.1138e-07	-1.10751e-10	-1.28493
42826787	chr22:42826787:A:G	1.26485e-07	-1.10751e-10	-1.15775
42826842	chr22:42826842:C:T	1.10957e-07	-1.10751e-10	-1.28873
42827026	chr22:42827026:C:T	2.51342e-07	-1.10751e-10	-0.471063
42827061	chr22:42827061:A:G	5.3156e-08	-1.51786	-0.506783
42827196	chr22:42827196:T:C	2.19219e-07	-1.10751e-10	-0.607806
42827430	chr22:42827430:G:A	1.31895e-07	-1.10751e-10	-1.11587
42827520	chr22:42827520:C:T	3.02703e-07	-0.285122	-3.05541e-10
42827865	chr22:42827865:C:T	6.62226e-08	-1.51673	-0.288124
42828424	chr22:42828424:C:T	1.18322e-07	-1.10751e-10	-1.22447
42829113	chr22:42829113:T:C	1.27708e-07	-1.14813	-3.05541e-10
42829168	chr22:42829168:A:C	2.96627e-07	-1.10751e-10	-0.3054
42829176	chr22:42829176:C:T	6.15332e-08	-1.52622	-0.352081
42829258	chr22:42829258:G:A	1.38671e-07	-1.10751e-10	-1.06577
42829521	chr22:42829521:C:T	1.22112e-07	-1.10751e-10	-1.19293
42829546	chr22:42829546:TG:T	2.74832e-07	0.866749	-1.24847
42829960	chr22:42829960:T:C	1.08268e-07	-0.0315662	-1.2817
42830010	chr22:42830010:C:T	1.25518e-07	-1.10751e-10	-1.16542
42830106	chr22:42830106:G:A	2.49197e-07	-1.54243	1.0628
42830377	chr22:42830377:C:T	1.1084e-07	-1.10751e-10	-1.28979
42830574	chr22:42830574:G:C	1.17732e-07	-1.10751e-10	-1.22946
42830593	chr22:42830593:C:A	2.11853e-06	1.98931	-0.328713
42830643	chr22:42830643:A:C	1.11996e-07	-1.10751e-10	-1.27941
42831146	chr22:42831146:G:C	1.13119e-07	-1.10751e-10	-1.26944
42831184	chr22:42831184:G:A	1.10818e-07	-1.10751e-10	-1.28998
42831861	chr22:42831861:G:C	2.57411e-07	0.789652	-1.23685
42831951	chr22:42831951:G:C	2.30631e-07	-0.557057	-3.05541e-10
42832339	chr22:42832339:C:T	2.79749e-07	0.884915	-1.2489
42832522	chr22:42832522:A:G	4.14526e-05	4.99835	-0.36392
42832783	chr22:42832783:T:C	2.13216e-07	0.603746	-1.23932
42832963	chr22:42832963:A:C	2.34936e-07	0.705427	-1.24399
42833131	chr22:42833131:A:G	7.39805e-08	-1.55544	-0.138637
42833842	chr22:42833842:G:A	5.34722e-07	0.99302	-0.709148
42833869	chr22:42833869:T:C	1.76432e-07	-1.10751e-10	-0.824941
42833870	chr22:42833870:C:T	7.04774e-08	-1.54667	-0.195909
42833902	chr22:42833902:C:T	1.11104e-07	-1.10751e-10	-1.28741
42834092	chr22:42834092:T:C	1.18553e-07	-1.10751e-10	-1.22251
42834260	chr22:42834260:G:A	1.20548e-07	-1.10751e-10	-1.20583
42834621	chr22:42834621:T:C	7.76307e-05	6.24699	-0.985151
42834631	chr22:42834631:G:C	1.23892e-07	-1.10751e-10	-1.17846
42834695	chr22:42834695:T:C	1.44533e-07	-1.10751e-10	-1.02437
42834986	chr22:42834986:G:A	7.1121e-08	-1.54686	-0.186636
42835199	chr22:42835199:A:T	1.51809e-07	-1.10751e-10	-0.975255
42835604	chr22:42835604:G:A	7.25648e-08	-1.54074	-0.172657
42835640	chr22:42835640:T:C	1.73905e-07	-1.10751e-10	-0.839364
42835941	chr22:42835941:C:A	1.22188e-07	-1.10751e-10	-1.19232
42835962	chr22:42835962:C:T	7.4968e-08	-1.53067	-0.150145
42835987	chr22:42835987:T:C	5.52041e-07	1.60312	-1.28737
42836387	chr22:42836387:C:T	1.19535e-07	-1.10751e-10	-1.21426
42836479	chr22:42836479:T:C	1.30816e-07	-1.10751e-10	-1.12408
42836601	chr22:42836601:T:C	1.10965e-07	-1.10751e-10	-1.28867
42836812	chr22:42836812:C:T	1.08727e-06	1.17211	-0.178558
42836850	chr22:42836850:A:G	1.11352e-07	-1.10751e-10	-1.28518
42836967	chr22:42836967:C:T	2.88187e-07	0.902097	-1.23636
42837327	chr22:42837327:A:G	1.91407e-07	-1.10751e-10	-0.743472
42837954	chr22:42837954:G:A	1.33089e-07	-1.10686	-3.05541e-10
42837978	chr22:42837978:A:G	2.9254e-07	-1.10751e-10	-0.319274
42838893	chr22:42838893:A:G	6.92926e-08	-1.49102	-0.268516
42838979	chr22:42838979:G:A	2.40913e-05	4.09173	-3.05541e-10
42839150	chr22:42839150:C:A	1.24122e-07	0.0754499	-1.25206
42839200	chr22:42839200:T:G	1.19988e-07	-1.10751e-10	-1.21049
42839387	chr22:42839387:T:C	1.10852e-07	-1.10751e-10	-1.28968
42839972	chr22:42839972:C:T	8.00197e-07	0.960393	-0.273411
42840122	chr22:42840122:A:G	7.02953e-05	5.96774	-0.805154
42840407	chr22:42840407:C:T	3.55796e-07	-1.55275	1.42923
42840565	chr22:42840565:C:T	4.93796e-07	0.964789	-0.760542
42840671	chr22:42840671:C:T	1.67112e-07	0.258848	-1.13806
42840731	chr22:42840731:T:C	1.19456e-07	-1.10751e-10	-1.21492
42841066	chr22:42841066:C:A	1.26387e-06	-1.56097	2.70503
42841270	chr22:42841270:C:T	6.29439e-07	1.16283	-0.715875
42841633	chr22:42841633:G:A	6.62538e-07	1.04441	-0.546202
42841711	chr22:42841711:T:C	3.78443e-07	-1.54175	1.47994
42842049	chr22:42842049:G:A	1.19473e-06	1.59644	-0.508642
42842749	chr22:42842749:C:T	1.58599e-07	-1.10751e-10	-0.931499
42843133	chr22:42843133:C:T	1.18278e-06	-1.55613	2.63387
42843212	chr22:42843212:G:A	1.11498e-07	-1.10751e-10	-1.28387
42843739	chr22:42843739:A:G	1.18349e-07	-1.10751e-10	-1.22424
42843972	chr22:42843972:T:C	6.40479e-08	-1.48945	-0.348798
42844088	chr22:42844088:G:A	1.36295e-07	-1.10751e-10	-1.08305
42844479	chr22:42844479:G:A	1.44318e-07	-1.10751e-10	-1.02586
42844697	chr22:42844697:G:A	2.01638e-07	-0.114865	-0.576538
42844800	chr22:42844800:T:C	6.79315e-07	1.13678	-0.61357
42844902	chr22:42844902:T:C	1.14287e-07	-1.10751e-10	-1.25917
42844969	chr22:42844969:C:A	6.35173e-08	-1.48608	-0.360488
42845269	chr22:42845269:A:T	8.5253e-08	-1.55225	-3.05541e-10
42845274	chr22:42845274:C:CAA	8.53178e-08	-1.55149	-3.05541e-10
42845276	chr22:42845276:G:GTA	8.53039e-08	-1.55165	-3.05541e-10
42845295	chr22:42845295:C:T	1.108e-07	-1.10751e-10	-1.29015
42845809	chr22:42845809:G:A	1.18424e-07	-1.10751e-10	-1.2236
42845897	chr22:42845897:G:A	1.921e-07	-1.56073	0.820872
42846261	chr22:42846261:G:T	1.80211e-07	-0.803746	-3.05541e-10
42846316	chr22:42846316:G:A	1.1482e-07	-1.10751e-10	-1.25451
42846436	chr22:42846436:G:T	1.73907e-07	-0.839354	-3.05541e-10
42846898	chr22:42846898:A:C	1.26085e-07	-1.10751e-10	-1.16092
42846911	chr22:42846911:C:T	9.45982e-08	-1.44824	-3.05541e-10
42847198	chr22:42847198:T:C	7.58482e-07	1.21581	-0.582367
42847751	chr22:42847751:T:C	1.12193e-07	-1.10751e-10	-1.27765
42847950	chr22:42847950:T:C	5.91051e-05	6.1669	-1.1777
42848125	chr22:42848125:T:C	2.0815e-07	-1.55036	0.890743
42848130	chr22:42848130:T:G	1.1082e-07	-1.10751e-10	-1.28997
42848232	chr22:42848232:G:A	1.4295e-06	1.20447	0.0627413
42848263	chr22:42848263:C:T	1.77712e-07	-1.10751e-10	-0.817712
42848266	chr22:42848266:C:T	3.56256e-07	-0.122225	-3.05541e-10
42848273	chr22:42848273:A:ATTTTT	1.37265e-07	-1.10751e-10	-1.07597
42848503	chr22:42848503:C:T	1.23474e-07	-1.10751e-10	-1.18184
42848614	chr22:42848614:C:CCCTG	2.1956e-07	-1.10751e-10	-0.60625
42848616	chr22:42848616:A:T	2.20096e-07	-1.10751e-10	-0.603813
42848667	chr22:42848667:C:T	7.52269e-07	-1.10751e-10	0.625218
42848719	chr22:42848719:C:T	1.11297e-07	-1.10751e-10	-1.28568
42848922	chr22:42848922:TTTCCTGTC:CTTCCTGTC	2.02377e-07	0.516392	-1.20414
42849226	chr22:42849226:GAACT:G	1.17307e-07	-1.10751e-10	-1.23308
42849447	chr22:42849447:C:A	7.02854e-08	-1.51544	-0.229875
42849518	chr22:42849518:G:C	1.76627e-07	-1.10751e-10	-0.823836
42849594	chr22:42849594:G:C	8.49887e-08	-1.55536	-3.05541e-10
42849780	chr22:42849780:T:C	1.50098e-07	-1.10751e-10	-0.98659
42849785	chr22:42849785:G:A	4.20624e-07	-1.55218	1.59604
42849905	chr22:42849905:T:C	1.90444e-07	-1.10751e-10	-0.748516
42850140	chr22:42850140:G:A	7.40886e-05	6.31468	-1.09953
42850242	chr22:42850242:G:T	5.25826e-05	6.16214	-1.28987
42850337	chr22:42850337:C:A	1.33907e-07	-1.10751e-10	-1.10073
42850387	chr22:42850387:C:T	1.11062e-07	-1.10751e-10	-1.28779
42850583	chr22:42850583:A:C	1.16534e-07	-1.10751e-10	-1.23969
42850779	chr22:42850779:G:A	4.28457e-07	-1.54482	1.60713
42850812	chr22:42850812:A:G	5.9985e-07	1.1154	-0.7166
42851239	chr22:42851239:T:C	8.69215e-08	-1.53287	-3.05541e-10
42851314	chr22:42851314:G:C	1.17441e-07	-1.10751e-10	-1.23194
42851409	chr22:42851409:C:T	9.54815e-05	5.64804	-0.179225
42851478	chr22:42851478:A:C	1.16511e-07	-1.10751e-10	-1.23989
42851994	chr22:42851994:C:T	7.55003e-07	1.24061	-0.61176
42852103	chr22:42852103:T:C	1.6297e-07	-1.10751e-10	-0.904312
42852611	chr22:42852611:T:C	5.92509e-08	-1.49325	-0.422847
42852825	chr22:42852825:C:T	1.27826e-07	-1.10751e-10	-1.14721
42852900	chr22:42852900:G:A	7.05416e-05	5.64794	-0.481855
42853029	chr22:42853029:A:G	6.56023e-05	6.3677	-1.27421
42853149	chr22:42853149:T:A	4.13635e-08	-1.55823	-0.71725
42853194	chr22:42853194:T:C	1.44367e-07	-1.10751e-10	-1.02551
42853765	chr22:42853765:C:T	6.42195e-08	-1.48154	-0.354025
42853795	chr22:42853795:G:A	1.84266e-07	-1.10751e-10	-0.781496
42854273	chr22:42854273:C:T	1.27061e-07	-1.10751e-10	-1.15321
42854420	chr22:42854420:T:C	5.92553e-08	-1.50412	-0.4119
42854608	chr22:42854608:G:A	7.43964e-07	1.26158	-0.647464
42856274	chr22:42856274:A:G	2.84763e-07	0.942832	-1.28905
42856326	chr22:42856326:C:G	1.18582e-07	-1.10751e-10	-1.22227
42856329	chr22:42856329:C:A	4.18719e-07	1.32819	-1.28886
42856859	chr22:42856859:G:A	2.49561e-08	-1.54755	-1.23321
42857248	chr22:42857248:C:T	4.893e-08	-1.56402	-0.543465
42857842	chr22:42857842:C:T	4.32964e-08	-1.55574	-0.674063
42858483	chr22:42858483:A:T	1.95778e-07	-1.10751e-10	-0.720896
42858553	chr22:42858553:T:A	8.6374e-08	-1.53919	-3.05541e-10
42859043	chr22:42859043:G:A	6.33372e-07	0.453183	-3.05541e-10
42859176	chr22:42859176:T:G	0.000145316	6.84132	-0.952529
42859391	chr22:42859391:T:A	3.3315e-07	1.04741	-1.23669
42859469	chr22:42859469:C:T	1.9655e-07	-1.10751e-10	-0.716959
42859603	chr22:42859603:T:C	3.99153e-07	-0.00853096	-3.05541e-10
42860158	chr22:42860158:T:G	1.45143e-07	-1.10751e-10	-1.02016
42860159	chr22:42860159:C:T	1.08977e-06	1.38725	-0.391403
42860160	chr22:42860160:A:G	3.00486e-07	0.956617	-1.24909
42860451	chr22:42860451:C:T	1.52913e-07	-1.10751e-10	-0.968005
42860792	chr22:42860792:C:G	1.80044e-07	-1.10751e-10	-0.804674
42860954	chr22:42860954:C:G	1.16795e-07	-1.10751e-10	-1.23745
42861132	chr22:42861132:T:C	1.1098e-07	-1.10751e-10	-1.28852
42861255	chr22:42861255:A:G	4.15526e-07	1.26016	-1.22849
42861939	chr22:42861939:C:T	3.66374e-07	1.07585	-1.17008
42862165	chr22:42862165:T:C	1.57233e-07	-1.10751e-10	-0.940146
42862192	chr22:42862192:T:C	1.11316e-07	-1.10751e-10	-1.2855
42862805	chr22:42862805:G:GT	9.39552e-08	-1.45506	-3.05541e-10
42862979	chr22:42862979:C:T	1.29428e-07	-1.10751e-10	-1.13475
42863166	chr22:42863166:T:C	5.91117e-07	1.64532	-1.26118
42863259	chr22:42863259:A:G	1.89789e-07	-1.10751e-10	-0.751962
42863535	chr22:42863535:A:C	0.000132557	6.47802	-0.681131
42863575	chr22:42863575:A:G	1.28661e-07	-1.10751e-10	-1.1407
42863849	chr22:42863849:T:C	0.000118784	6.08061	-0.393426
42863923	chr22:42863923:T:C	1.84865e-07	-1.10751e-10	-0.77825
42864421	chr22:42864421:G:A	3.58155e-07	1.10665	-1.22356
42864739	chr22:42864739:C:T	1.33835e-07	-1.10751e-10	-1.10127
42865217	chr22:42865217:C:T	3.72512e-07	1.1539	-1.23151
42865441	chr22:42865441:G:A	1.56948e-07	-1.10751e-10	-0.94196
42865493	chr22:42865493:G:A	3.24287e-07	1.02065	-1.2369
42865708	chr22:42865708:CTT:C	1.70975e-07	-1.5466	0.690245
42865929	chr22:42865929:G:T	1.11212e-07	-1.10751e-10	-1.28644
42865969	chr22:42865969:ATTTC:A	3.2843e-07	-1.10751e-10	-0.203553
42865992	chr22:42865992:T:C	2.65137e-07	-1.10751e-10	-0.417629
42866013	chr22:42866013:A:G	1.11065e-07	-1.10751e-10	-1.28776
42866507	chr22:42866507:A:G	2.34596e-07	0.748237	-1.28825
42866648	chr22:42866648:CCT:C	1.19705e-07	-1.10751e-10	-1.21284
42866734	chr22:42866734:T:C	3.95533e-07	1.26852	-1.28616
42866739	chr22:42866739:C:T	3.81562e-07	1.22801	-1.28161
42866780	chr22:42866780:C:T	1.10873e-07	-1.10751e-10	-1.28949
42867426	chr22:42867426:A:G	3.27561e-07	1.06603	-1.27223
42867494	chr22:42867494:G:T	1.21495e-07	-1.10751e-10	-1.198
42867680	chr22:42867680:T:C	2.71495e-07	-1.10751e-10	-0.393933
42867704	chr22:42867704:G:A	1.572e-07	-1.10751e-10	-0.940358
42867789	chr22:42867789:G:A	1.11012e-07	-1.10751e-10	-1.28824
42868162	chr22:42868162:C:G	1.13281e-07	-1.10751e-10	-1.268
42868303	chr22:42868303:TCTC:T	1.1492e-07	-1.10751e-10	-1.25364
42868429	chr22:42868429:G:T	4.15454e-08	-1.50987	-0.761221
42868512	chr22:42868512:A:T	2.41894e-07	-1.10751e-10	-0.509376
42868517	chr22:42868517:A:C	1.15724e-07	-1.10751e-10	-1.24667
42868639	chr22:42868639:T:C	1.97665e-07	-1.10751e-10	-0.711301
42868764	chr22:42868764:A:G	3.28916e-07	1.07571	-1.27778
42868845	chr22:42868845:T:C	3.69626e-07	1.16541	-1.25079
42868992	chr22:42868992:G:A	1.91219e-07	-1.10751e-10	-0.744456
42869549	chr22:42869549:C:A	3.13088e-08	-1.55742	-0.996557
42869646	chr22:42869646:G:A	1.10913e-07	-1.10751e-10	-1.28913
42869821	chr22:42869821:G:T	3.43238e-07	1.12061	-1.28007
42870241	chr22:42870241:G:A	1.91006e-07	-1.10751e-10	-0.745571
42870273	chr22:42870273:C:T	8.48403e-08	-1.5571	-3.05541e-10
42870728	chr22:42870728:C:T	1.42209e-07	-1.10751e-10	-1.04058
42870768	chr22:42870768:C:T	1.09012e-06	1.34131	-0.345144
42870888	chr22:42870888:A:G	1.64653e-07	-0.894036	-3.05541e-10
42871057	chr22:42871057:G:A	1.27323e-07	-1.10751e-10	-1.15115
42871775	chr22:42871775:C:T	1.51199e-07	-1.10751e-10	-0.979279
42871846	chr22:42871846:CCCCAGGGCCCCGG:C	1.58681e-07	0.308969	-1.23995
42871867	chr22:42871867:G:T	9.22716e-05	6.66648	-1.23187
42872056	chr22:42872056:G:A	1.11076e-07	-1.10751e-10	-1.28766
42872089	chr22:42872089:T:A	1.66839e-07	-1.10751e-10	-0.880847
42872264	chr22:42872264:C:T	1.45065e-07	0.2368	-1.2575
42872305	chr22:42872305:G:C	2.30406e-07	-0.558031	-3.05541e-10
42872396	chr22:42872396:A:G	1.108e-07	-1.10751e-10	-1.29015
42872576	chr22:42872576:G:A	1.10873e-07	-1.10751e-10	-1.28949
42873195	chr22:42873195:T:C	1.43854e-07	-1.10751e-10	-1.02908
42873541	chr22:42873541:C:T	3.59522e-07	1.16004	-1.27314
42873845	chr22:42873845:G:C	1.21388e-06	-1.10751e-10	1.1037
42874333	chr22:42874333:A:G	1.308e-06	-1.10751e-10	1.17838
42874362	chr22:42874362:C:G	1.45256e-07	-1.10751e-10	-1.01938
42874434	chr22:42874434:A:C	3.75667e-07	1.20168	-1.27085
42874813	chr22:42874813:A:G	4.20749e-07	1.32048	-1.27632
42874820	chr22:42874820:C:T	1.24208e-07	-1.10751e-10	-1.17592
42874873	chr22:42874873:A:C	4.12792e-07	1.28811	-1.26304
42874926	chr22:42874926:C:T	1.03496e-07	-1.35834	-3.05541e-10
42875292	chr22:42875292:A:C	1.92683e-07	-1.10751e-10	-0.736832
42875365	chr22:42875365:GTTAT:G	1.15028e-07	-1.10751e-10	-1.2527
42875740	chr22:42875740:T:C	4.8016e-08	-1.55381	-0.57253
42875798	chr22:42875798:AG:A	4.25228e-07	1.32851	-1.27376
42875860	chr22:42875860:G:A	8.62786e-08	-1.54029	-3.05541e-10
42875975	chr22:42875975:T:C	1.13807e-07	-1.10751e-10	-1.26337
42876110	chr22:42876110:C:T	1.23771e-07	-1.10751e-10	-1.17944
42876515	chr22:42876515:A:ATCCTG	1.14195e-07	-1.10751e-10	-1.25997
42876516	chr22:42876516:A:AGCCAT	1.14227e-07	-1.10751e-10	-1.25969
42876518	chr22:42876518:A:C	1.15479e-07	-1.10751e-10	-1.24879
42876786	chr22:42876786:C:T	3.73883e-07	1.196	-1.26993
42876801	chr22:42876801:T:C	1.1738e-07	-1.10751e-10	-1.23246
42877427	chr22:42877427:G:A	1.14703e-07	-1.10751e-10	-1.25553
42877734	chr22:42877734:C:G	3.36687e-07	1.09718	-1.2759
42878277	chr22:42878277:C:T	3.57737e-07	1.16483	-1.28291
42878326	chr22:42878326:TG:T	1.27344e-07	-1.10751e-10	-1.15098
42878716	chr22:42878716:G:A	3.85508e-07	1.23661	-1.27992
42878766	chr22:42878766:A:G	4.24818e-07	1.33261	-1.27883
42878883	chr22:42878883:G:A	3.54609e-07	1.15295	-1.27981
42878908	chr22:42878908:C:T	1.11956e-07	-1.10751e-10	-1.27977
42879251	chr22:42879251:G:A	1.15093e-07	-1.10751e-10	-1.25214
42879510	chr22:42879510:T:C	1.11021e-07	-1.10751e-10	-1.28816
42879642	chr22:42879642:G:C	1.17922e-07	-1.10751e-10	-1.22786
42879966	chr22:42879966:G:A	1.35707e-07	0.188748	-1.27612
42880186	chr22:42880186:G:A	1.28532e-06	-1.55522	2.71611
42880414	chr22:42880414:T:C	1.10924e-07	-1.10751e-10	-1.28903
42880823	chr22:42880823:T:TG	1.28345e-06	1.72147	-0.562036
42881141	chr22:42881141:A:G	4.0287e-07	1.27639	-1.27565
42881877	chr22:42881877:T:C	1.15033e-07	-1.10751e-10	-1.25266
42881950	chr22:42881950:A:G	1.13646e-07	-1.10751e-10	-1.26479
42882142	chr22:42882142:C:T	1.93313e-07	-1.10751e-10	-0.733563
42882156	chr22:42882156:T:C	4.24687e-07	1.3329	-1.27942
42882214	chr22:42882214:C:T	4.41348e-07	1.36061	-1.26865
42883276	chr22:42883276:A:G	3.41674e-07	1.07935	-1.24336
42883339	chr22:42883339:C:T	1.14108e-07	-1.10751e-10	-1.26073
42884053	chr22:42884053:G:A	2.05305e-07	0.415272	-1.08865
42884288	chr22:42884288:C:T	1.27254e-07	-1.10751e-10	-1.15169
42884644	chr22:42884644:T:C	0.000144889	6.38591	-0.500069
42884861	chr22:42884861:C:T	1.95683e-07	-1.10751e-10	-0.72138
42885405	chr22:42885405:G:C	1.52128e-07	-1.10751e-10	-0.973155
42885758	chr22:42885758:T:TC	1.19122e-07	0.0723047	-1.29003
42885873	chr22:42885873:A:G	5.69186e-07	1.35241	-1.00608
42886079	chr22:42886079:G:A	1.20407e-07	-1.10751e-10	-1.207
42886102	chr22:42886102:G:T	1.50126e-07	-1.10751e-10	-0.986399
42886795	chr22:42886795:A:C	0.000162195	6.68402	-0.685342
42887249	chr22:42887249:A:C	6.65207e-07	1.40532	-0.9031
42887904	chr22:42887904:A:G	1.36943e-07	-1.10751e-10	-1.07831
42887983	chr22:42887983:C:T	6.89853e-07	1.66092	-1.12232
42888328	chr22:42888328:G:A	4.99175e-07	1.35789	-1.14281
42888544	chr22:42888544:T:TCCA	1.14871e-07	-1.10751e-10	-1.25407
42888728	chr22:42888728:T:C	1.55308e-06	-1.10751e-10	1.35012
42888932	chr22:42888932:A:G	1.12669e-07	-1.10751e-10	-1.27342
42889303	chr22:42889303:C:T	6.62489e-07	1.58996	-1.09183
42889383	chr22:42889383:C:CAT	2.17173e-07	-1.10751e-10	-0.617182
42889639	chr22:42889639:C:T	9.03117e-08	-1.49461	-3.05541e-10
42889789	chr22:42889789:C:A	1.41492e-07	-1.10751e-10	-1.04564
42889977	chr22:42889977:A:C	1.14702e-07	-1.10751e-10	-1.25553
42890063	chr22:42890063:G:A	1.73203e-07	-1.10751e-10	-0.843412
42890236	chr22:42890236:G:A	1.13389e-07	-1.10751e-10	-1.26705
42890593	chr22:42890593:C:T	1.10904e-07	-1.10751e-10	-1.28921
42890721	chr22:42890721:T:C	1.11086e-07	-1.10751e-10	-1.28757
42890793	chr22:42890793:G:A	1.21569e-07	-1.10751e-10	-1.19739
42890870	chr22:42890870:A:G	6.10493e-07	1.53928	-1.12289
42891231	chr22:42891231:G:A	1.11829e-07	-1.10751e-10	-1.28091
42891284	chr22:42891284:G:A	1.40281e-06	1.51276	-0.264399
42891371	chr22:42891371:G:A	1.11369e-07	-1.10751e-10	-1.28502
42893187	chr22:42893187:C:T	1.07102e-05	3.28107	-3.05541e-10
42893230	chr22:42893230:C:T	2.01707e-07	-1.10751e-10	-0.691059
42893467	chr22:42893467:G:A	1.14305e-06	1.37301	-0.32943
42893695	chr22:42893695:C:G	1.11517e-07	-1.10751e-10	-1.2837
42893816	chr22:42893816:A:G	1.14595e-07	-1.10751e-10	-1.25647
42894027	chr22:42894027:G:C	1.86497e-07	-1.10751e-10	-0.769463
42894064	chr22:42894064:C:CA	1.11654e-07	-1.10751e-10	-1.28247
42894215	chr22:42894215:C:A	1.1202e-07	-1.10751e-10	-1.2792
42894577	chr22:42894577:T:C	5.71477e-07	1.33103	-0.98068
42894723	chr22:42894723:T:C	1.18517e-07	-1.10751e-10	-1.22282
42894794	chr22:42894794:G:A	8.94783e-08	-1.56209	0.0582072
42894927	chr22:42894927:AG:A	2.55776e-07	-1.10751e-10	-0.453572
42895089	chr22:42895089:C:T	9.49906e-07	1.69363	-0.83514
42895270	chr22:42895270:A:G	4.52046e-08	-1.53801	-0.648663
42895523	chr22:42895523:C:A	4.58635e-07	1.26554	-1.13516
42895798	chr22:42895798:G:A	1.20681e-07	-1.10751e-10	-1.20473
42895875	chr22:42895875:G:A	1.11927e-07	-1.10751e-10	-1.28003
42896108	chr22:42896108:A:G	0.000168731	6.45156	-0.413373
42896593	chr22:42896593:T:A	1.10826e-07	-1.10751e-10	-1.28992
42896616	chr22:42896616:A:T	1.14919e-07	-1.10751e-10	-1.25365
42896626	chr22:42896626:C:T	3.81957e-07	1.16043	-1.213
42896866	chr22:42896866:A:G	1.57996e-07	-1.55759	0.622281
42897138	chr22:42897138:T:C	1.70927e-07	-1.10751e-10	-0.856638
42897151	chr22:42897151:G:T	1.11565e-07	-1.10751e-10	-1.28327
42897300	chr22:42897300:CAAG:C	1.11606e-07	-1.10751e-10	-1.2829
42897503	chr22:42897503:T:A	1.16572e-07	-1.10751e-10	-1.23937
42897678	chr22:42897678:G:A	1.69778e-07	-1.10751e-10	-0.863383
42898233	chr22:42898233:C:T	3.65746e-07	-1.10751e-10	-0.0959361
42898372	chr22:42898372:A:G	4.73228e-07	0.161701	-3.05541e-10
42898514	chr22:42898514:G:A	1.13743e-07	-1.10751e-10	-1.26394
42898719	chr22:42898719:C:T	1.136e-07	-1.10751e-10	-1.26519
42898738	chr22:42898738:T:C	3.87682e-07	1.19204	-1.22973
42898842	chr22:42898842:G:C	1.49798e-07	-1.10751e-10	-0.988587
42898962	chr22:42898962:G:A	2.48721e-07	-1.10751e-10	-0.481544
42898986	chr22:42898986:G:C	4.48115e-07	0.107175	-3.05541e-10
42899074	chr22:42899074:G:A	1.13526e-07	-1.10751e-10	-1.26584
42899262	chr22:42899262:C:T	1.56643e-06	1.55094	-0.192262
42899265	chr22:42899265:C:T	0.000105218	6.73088	-1.16497
42899340	chr22:42899340:G:A	9.66366e-08	-1.42692	-3.05541e-10
42899425	chr22:42899425:T:C	3.16149e-07	-1.54937	1.3077
42899464	chr22:42899464:G:A	1.14765e-07	-1.10751e-10	-1.25499
42899671	chr22:42899671:C:T	1.11214e-07	-1.10751e-10	-1.28642
42900311	chr22:42900311:C:T	3.82689e-07	1.21178	-1.26243
42900415	chr22:42900415:C:T	1.56196e-07	-1.10751e-10	-0.946763
42900942	chr22:42900942:G:A	1.40601e-07	-1.10751e-10	-1.05195
42900952	chr22:42900952:T:G	1.12043e-07	-1.10751e-10	-1.27899
42901240	chr22:42901240:C:T	1.73766e-07	-1.10751e-10	-0.840167
42901415	chr22:42901415:A:T	0.00012271	6.04549	-0.325785
42901532	chr22:42901532:T:C	1.10971e-07	-1.10751e-10	-1.28861
42901571	chr22:42901571:G:A	1.17148e-07	-1.10751e-10	-1.23444
42902020	chr22:42902020:G:A	1.68298e-07	-1.00701	0.134868
42902080	chr22:42902080:G:A	1.14574e-07	-1.10751e-10	-1.25665
42902256	chr22:42902256:G:A	1.88249e-07	-1.10751e-10	-0.76011
42902304	chr22:42902304:G:A	2.75045e-07	-1.10751e-10	-0.380939
42902420	chr22:42902420:C:A	2.23738e-07	-0.587398	-3.05541e-10
42902691	chr22:42902691:A:G	3.93047e-07	1.18743	-1.21137
42902804	chr22:42902804:G:A	5.43516e-07	1.46655	-1.16636
42902988	chr22:42902988:G:A	1.15181e-07	-1.10751e-10	-1.25137
42903000	chr22:42903000:T:G	1.73258e-06	-1.56351	3.023
42903074	chr22:42903074:A:G	1.88751e-07	-0.757446	-3.05541e-10
42903288	chr22:42903288:T:A	4.28238e-07	1.2996	-1.23779
42903704	chr22:42903704:T:C	6.20362e-05	5.98602	-0.948426
42903745	chr22:42903745:A:T	1.1081e-07	-1.10751e-10	-1.29006
42903803	chr22:42903803:C:A	1.45501e-07	-1.10751e-10	-1.01769
42903872	chr22:42903872:G:A	1.83482e-07	-1.10751e-10	-0.785757
42904004	chr22:42904004:C:A	0.000166795	6.98024	-0.953592
42904206	chr22:42904206:C:T	1.30371e-07	-1.10751e-10	-1.12749
42904338	chr22:42904338:T:C	1.30478e-07	-1.10751e-10	-1.12667
42904401	chr22:42904401:C:T	1.1088e-07	-1.10751e-10	-1.28942
42904474	chr22:42904474:A:G	1.23114e-07	-1.10751e-10	-1.18476
42904494	chr22:42904494:G:A	1.52559e-07	-1.10751e-10	-0.970325
42904506	chr22:42904506:G:A	1.13647e-07	-1.10751e-10	-1.26478
42904614	chr22:42904614:C:A	3.19806e-07	-1.5481	1.31794
42904969	chr22:42904969:G:A	2.66672e-07	-1.10751e-10	-0.411857
42905303	chr22:42905303:C:T	1.40848e-07	-1.10751e-10	-1.05019
42905737	chr22:42905737:C:T	1.30992e-07	0.10959	-1.23233
42906245	chr22:42906245:G:C	1.36298e-07	-1.10751e-10	-1.08303
42906505	chr22:42906505:G:A	1.12486e-07	-1.10751e-10	-1.27505
42907007	chr22:42907007:C:T	1.38776e-07	0.224965	-1.28998
42907011	chr22:42907011:C:T	1.95484e-07	-1.10751e-10	-0.722398
42907046	chr22:42907046:C:A	2.29709e-07	-1.55704	0.995977
42907070	chr22:42907070:G:T	1.59814e-07	0.3449	-1.26876
42907411	chr22:42907411:T:G	3.91423e-07	1.21419	-1.24227
42907681	chr22:42907681:G:A	3.05087e-07	0.959842	-1.23712
42907876	chr22:42907876:G:A	8.94789e-08	-1.50387	-3.05541e-10
42908037	chr22:42908037:A:AAC	2.58211e-07	-1.10751e-10	-0.444099
42908084	chr22:42908084:C:T	1.27329e-07	-1.10751e-10	-1.1511
42908369	chr22:42908369:CTGAA:C	2.62759e-07	0.845034	-1.27167
42908623	chr22:42908623:G:A	1.64609e-07	-1.10751e-10	-0.894301
42908819	chr22:42908819:G:C	1.13137e-07	-1.10751e-10	-1.26928
42908822	chr22:42908822:C:T	1.10834e-07	-1.10751e-10	-1.28984
42908935	chr22:42908935:T:C	1.13232e-07	-1.10751e-10	-1.26843
42909098	chr22:42909098:T:C	6.82503e-07	0.527892	-3.05541e-10
42909207	chr22:42909207:T:G	1.17338e-07	-1.10751e-10	-1.23282
42910535	chr22:42910535:A:G	1.32319e-07	-1.10751e-10	-1.11266
42910688	chr22:42910688:T:C	1.15589e-07	-1.10751e-10	-1.24784
42910840	chr22:42910840:T:C	1.16892e-07	-1.10751e-10	-1.23663
42910944	chr22:42910944:A:G	1.23669e-07	-1.10751e-10	-1.18027
42911003	chr22:42911003:C:T	1.45739e-07	-1.10751e-10	-1.01606
42911199	chr22:42911199:C:T	1.201e-07	-1.10751e-10	-1.20955
42911518	chr22:42911518:A:G	1.12255e-07	-1.10751e-10	-1.27711
42911552	chr22:42911552:C:T	1.11028e-07	-1.10751e-10	-1.28809
42912057	chr22:42912057:G:A	1.23001e-07	-1.10751e-10	-1.18568
42912106	chr22:42912106:A:C	1.25235e-07	-1.10751e-10	-1.16769
42912469	chr22:42912469:C:T	1.29689e-07	-1.10751e-10	-1.13273
42912520	chr22:42912520:G:T	3.44794e-07	1.12137	-1.2763
42912705	chr22:42912705:C:T	1.36298e-07	-1.10751e-10	-1.08303
42913064	chr22:42913064:C:T	1.36318e-07	-1.10751e-10	-1.08288
42913291	chr22:42913291:C:T	1.36298e-07	-1.10751e-10	-1.08303
42913314	chr22:42913314:T:A	1.8015e-07	-1.10751e-10	-0.804086
42913681	chr22:42913681:C:T	1.36298e-07	-1.10751e-10	-1.08303
42914097	chr22:42914097:G:C	1.12643e-07	-1.10751e-10	-1.27366
42914141	chr22:42914141:G:A	1.22981e-07	-1.10751e-10	-1.18584
42914223	chr22:42914223:T:C	1.21369e-07	-0.00181139	-1.19723
42914646	chr22:42914646:G:T	0.000100043	6.79391	-1.27842
42914857	chr22:42914857:T:A	1.11077e-07	-1.10751e-10	-1.28765
42915004	chr22:42915004:C:T	3.37887e-07	1.11378	-1.28895
42915159	chr22:42915159:C:T	1.14432e-07	-1.10751e-10	-1.25789
42915219	chr22:42915219:G:C	1.64744e-07	-1.10751e-10	-0.893486
42915307	chr22:42915307:G:A	1.13137e-07	-1.10751e-10	-1.26928
42915409	chr22:42915409:T:C	1.12002e-07	-1.10751e-10	-1.27936
42916382	chr22:42916382:C:A	1.13771e-07	-1.10751e-10	-1.26369
42917045	chr22:42917045:C:T	1.58594e-07	-1.10751e-10	-0.931529
42917521	chr22:42917521:G:A	1.61751e-07	-1.10751e-10	-0.911816
42917747	chr22:42917747:T:C	1.13618e-07	-1.10751e-10	-1.26503
42917903	chr22:42917903:A:G	1.15634e-07	-1.10751e-10	-1.24744
42917948	chr22:42917948:T:C	3.12762e-07	-0.252434	-3.05541e-10
42918060	chr22:42918060:A:G	1.14184e-07	-1.10751e-10	-1.26006
42918084	chr22:42918084:T:C	1.36349e-07	-1.10751e-10	-1.08266
42918174	chr22:42918174:G:A	1.20585e-07	-1.10751e-10	-1.20552
42918265	chr22:42918265:A:T	4.54189e-07	1.28762	-1.16698
42918741	chr22:42918741:G:A	1.36321e-07	-1.10751e-10	-1.08287
42919073	chr22:42919073:G:A	1.64487e-07	-1.10751e-10	-0.895044
42919387	chr22:42919387:T:C	3.92912e-07	1.26314	-1.28743
42919409	chr22:42919409:T:G	1.1515e-07	-1.10751e-10	-1.25164
42919622	chr22:42919622:A:T	1.1325e-06	1.38535	-0.351039
42919654	chr22:42919654:T:C	1.1364e-07	-1.10751e-10	-1.26484
42920139	chr22:42920139:G:A	3.50472e-07	1.15033	-1.28893
42920226	chr22:42920226:G:A	3.53896e-07	1.16126	-1.29013
42920453	chr22:42920453:A:C	1.13689e-07	-1.10751e-10	-1.26441
42920540	chr22:42920540:C:T	1.14619e-07	-1.10751e-10	-1.25626
42920555	chr22:42920555:C:T	5.2176e-07	0.259333	-3.05541e-10
42920631	chr22:42920631:G:A	1.12704e-07	-1.10751e-10	-1.27311
42920661	chr22:42920661:A:G	6.58655e-05	6.12328	-1.02579
42920722	chr22:42920722:C:T	1.03405e-07	-1.35922	-3.05541e-10
42920923	chr22:42920923:C:T	1.70141e-07	-1.56303	0.701781
42921003	chr22:42921003:C:T	1.27969e-07	-1.10751e-10	-1.14609
42921123	chr22:42921123:G:A	4.37012e-07	1.319	-1.23691
42921246	chr22:42921246:C:T	1.57116e-06	-1.10751e-10	1.3617
42921251	chr22:42921251:C:T	1.3138e-07	-1.10751e-10	-1.11978
42921562	chr22:42921562:A:C	6.33575e-07	1.12878	-0.675277
42921615	chr22:42921615:T:G	1.22419e-07	-1.10751e-10	-1.19042
42921893	chr22:42921893:C:T	8.72503e-07	1.31328	-0.539794
42921962	chr22:42921962:C:G	2.4009e-08	-1.54036	-1.27909
42922507	chr22:42922507:A:T	1.94892e-07	-1.10751e-10	-0.725431
42922566	chr22:42922566:C:T	1.14524e-07	-1.10751e-10	-1.25709
42922694	chr22:42922694:G:A	6.72568e-07	1.24268	-0.729455
42922759	chr22:42922759:G:T	0.000101365	6.03524	-0.506633
42923152	chr22:42923152:T:C	6.3034e-07	1.70683	-1.25845
42923365	chr22:42923365:C:T	9.47616e-08	-1.44651	-3.05541e-10
42923521	chr22:42923521:G:A	6.23286e-07	1.15787	-0.720738
42923694	chr22:42923694:T:C	1.13041e-07	-1.10751e-10	-1.27013
42923697	chr22:42923697:C:G	6.89544e-07	1.21499	-0.67684
42923815	chr22:42923815:C:A	1.4177e-06	-1.10751e-10	1.25892
42924210	chr22:42924210:C:G	0.000395945	6.79644	0.0947142
42924236	chr22:42924236:A:G	2.56962e-07	-0.448949	-3.05541e-10
42924279	chr22:42924279:T:G	1.16486e-07	-1.10751e-10	-1.2401
42924295	chr22:42924295:A:G	0.000113179	6.09307	-0.454216
42924606	chr22:42924606:A:AC	1.48771e-07	-1.10751e-10	-0.995465
42924656	chr22:42924656:T:A	1.25814e-07	-1.10751e-10	-1.16307
42924802	chr22:42924802:G:A	1.17294e-07	-1.10751e-10	-1.23319
42924819	chr22:42924819:C:T	1.18972e-07	-1.10751e-10	-1.21899
42924858	chr22:42924858:G:A	1.10806e-07	-1.10751e-10	-1.29009
42925017	chr22:42925017:C:T	1.15727e-07	-1.10751e-10	-1.24664
42925290	chr22:42925290:G:A	1.16231e-07	-1.10751e-10	-1.24229
42925349	chr22:42925349:G:A	1.10802e-07	-1.10751e-10	-1.29013
42925453	chr22:42925453:C:T	1.12675e-07	-1.10751e-10	-1.27337
42925800	chr22:42925800:T:A	1.15266e-07	-1.10751e-10	-1.25063
42925810	chr22:42925810:G:A	1.56797e-07	-1.10751e-10	-0.942923
42926208	chr22:42926208:C:T	6.30316e-07	-1.53893	1.98728
42927178	chr22:42927178:G:C	1.37138e-07	-1.07689	-3.05541e-10
42927308	chr22:42927308:C:T	3.60383e-07	1.04413	-1.15484
42927323	chr22:42927323:G:A	1.15846e-07	-1.10751e-10	-1.24561
42927720	chr22:42927720:T:A	1.48749e-06	-1.55344	2.86041
42927729	chr22:42927729:A:C	2.67336e-07	-1.56047	1.1511
42928177	chr22:42928177:C:T	6.897e-07	1.35178	-0.813395
42928442	chr22:42928442:T:C	1.60228e-07	-1.10751e-10	-0.921278
42928546	chr22:42928546:G:A	1.16053e-07	-1.10751e-10	-1.24383
42928559	chr22:42928559:G:A	1.069e-06	1.61494	-0.638336
42928756	chr22:42928756:C:T	5.30286e-07	1.5612	-1.28566
42928762	chr22:42928762:A:G	1.19707e-07	-1.10751e-10	-1.21283
42929076	chr22:42929076:C:T	1.27414e-07	-1.10751e-10	-1.15044
42929306	chr22:42929306:G:C	1.11597e-07	-1.10751e-10	-1.28298
42929418	chr22:42929418:T:C	2.0548e-07	-1.10751e-10	-0.672525
42929435	chr22:42929435:A:G	1.10927e-07	-1.10751e-10	-1.289
42929768	chr22:42929768:G:A	0.000371062	6.63398	0.19227
42929902	chr22:42929902:G:A	1.13527e-07	-1.10751e-10	-1.26583
42930104	chr22:42930104:C:T	0.000139979	5.70578	0.145598
42930408	chr22:42930408:C:A	1.13655e-07	-1.10751e-10	-1.2647
42930432	chr22:42930432:C:T	1.57707e-06	-1.10751e-10	1.36545
42931310	chr22:42931310:C:T	0.000411256	6.59908	0.330015
42931520	chr22:42931520:C:T	0.000352682	6.90557	-0.130126
42931573	chr22:42931573:G:C	0.000379742	6.5811	0.268275
42931581	chr22:42931581:G:A	0.000407489	6.57373	0.346168
42932413	chr22:42932413:G:A	0.000386409	6.5512	0.315575
42932711	chr22:42932711:G:C	5.38517e-07	0.290944	-3.05541e-10
42932868	chr22:42932868:C:T	1.33626e-05	3.50234	-3.05541e-10
42932952	chr22:42932952:C:T	1.11529e-07	-1.10751e-10	-1.28359
42933019	chr22:42933019:T:C	1.26531e-07	-1.10751e-10	-1.15739
42933535	chr22:42933535:T:C	1.23459e-07	-1.10751e-10	-1.18196
42933701	chr22:42933701:C:T	1.11512e-07	-1.10751e-10	-1.28374
42933757	chr22:42933757:C:T	1.15331e-07	-1.10751e-10	-1.25007
42933813	chr22:42933813:G:A	0.000472888	6.80339	0.265347
42933888	chr22:42933888:C:T	1.11963e-07	-1.10751e-10	-1.27971
42934544	chr22:42934544:G:A	2.10946e-06	1.65631	-3.05541e-10
42934573	chr22:42934573:A:G	1.19647e-07	-1.10751e-10	-1.21333
42934665	chr22:42934665:G:A	2.70814e-07	-1.10751e-10	-0.396443
42934907	chr22:42934907:TCTTC:T	1.91218e-07	-1.10751e-10	-0.74446
42934943	chr22:42934943:T:C	3.12592e-08	-1.35728	-1.19828
42934984	chr22:42934984:C:T	1.962e-07	-1.10751e-10	-0.71874
42935002	chr22:42935002:A:G	2.19097e-07	-1.10751e-10	-0.608359
42935009	chr22:42935009:A:G	2.19306e-07	-1.10751e-10	-0.607407
42935081	chr22:42935081:A:T	1.18953e-07	-1.10751e-10	-1.21915
42935285	chr22:42935285:T:A	5.39725e-07	-1.10751e-10	0.293185
42935368	chr22:42935368:G:A	8.66457e-07	-1.10751e-10	0.766537
42935431	chr22:42935431:T:G	1.59691e-07	-1.10751e-10	-0.924633
42935534	chr22:42935534:C:T	1.10839e-07	-1.28979	-3.05541e-10
42936041	chr22:42936041:G:A	3.35065e-07	-1.10751e-10	-0.183551
42936100	chr22:42936100:C:T	1.98621e-07	-1.10751e-10	-0.706477
42936172	chr22:42936172:C:T	1.108e-07	-1.10751e-10	-1.29015
42936316	chr22:42936316:T:C	5.8248e-07	-1.10751e-10	0.36942
42936510	chr22:42936510:T:C	0.014282	7.95445	2.52219
42936944	chr22:42936944:A:T	1.13476e-07	-1.10751e-10	-1.26629
42937150	chr22:42937150:G:A	2.35546e-07	0.745231	-1.2812
42937365	chr22:42937365:A:C	1.13422e-07	-1.10751e-10	-1.26676
42937421	chr22:42937421:C:T	0.000544303	8.09586	-0.886477
42938289	chr22:42938289:C:G	0.00667944	7.9032	1.81347
42938361	chr22:42938361:G:A	2.17479e-07	-1.10751e-10	-0.615773
42938507	chr22:42938507:G:A	2.00276e-07	-1.10751e-10	-0.698181
42938762	chr22:42938762:T:C	1.13108e-07	-1.26953	-3.05541e-10
42938867	chr22:42938867:GCTGT:G	1.10804e-07	-1.10751e-10	-1.29011
42939639	chr22:42939639:G:T	1.90545e-07	-1.10751e-10	-0.747988
42939644	chr22:42939644:G:C	3.69834e-07	-1.10751e-10	-0.0848224
42940225	chr22:42940225:A:T	4.40621e-05	5.93884	-1.24336
42940382	chr22:42940382:G:C	5.2498e-07	0.265485	-3.05541e-10
42940631	chr22:42940631:T:G	2.6823e-06	3.17259	-1.27603
42940679	chr22:42940679:C:T	2.55002e-06	3.12641	-1.28043
42941363	chr22:42941363:A:G	4.32478e-07	-1.10751e-10	0.0716551
42941954	chr22:42941954:T:C	5.88698e-07	0.380039	-3.05541e-10
42942663	chr22:42942663:T:C	3.46477e-07	-1.10751e-10	-0.150058
42942833	chr22:42942833:G:A	0.0106491	7.66825	2.51486
42942858	chr22:42942858:TTC:T	1.10829e-07	-1.10751e-10	-1.28989
42943028	chr22:42943028:T:C	1.86439e-07	-1.10751e-10	-0.76977
42943055	chr22:42943055:C:T	9.41949e-08	-1.45251	-3.05541e-10
42943062	chr22:42943062:A:C	8.57819e-08	-1.54607	-3.05541e-10
42943124	chr22:42943124:T:C	3.88177e-07	-1.10751e-10	-0.0364133
42943325	chr22:42943325:C:T	1.90894e-07	-0.746159	-3.05541e-10
42943461	chr22:42943461:C:T	4.20179e-08	-1.27633	-0.983453
42943716	chr22:42943716:A:C	1.98439e-07	-1.10751e-10	-0.707395
42943870	chr22:42943870:A:G	7.18386e-07	-1.10751e-10	0.579131
42943872	chr22:42943872:A:G	0.0101864	7.80946	2.32923
42943954	chr22:42943954:T:A	8.29923e-07	-1.10751e-10	0.723457
42944008	chr22:42944008:G:A	3.45321e-07	-1.10751e-10	-0.153401
42944273	chr22:42944273:G:T	0.0104516	7.70933	2.45506
42944274	chr22:42944274:C:T	0.0104217	7.70249	2.45903
42944762	chr22:42944762:A:T	2.91102e-07	-1.10751e-10	-0.324203
42945181	chr22:42945181:C:T	1.17312e-07	-1.10751e-10	-1.23304
42945225	chr22:42945225:CA:C	2.1483e-07	0.645205	-1.27323
42945712	chr22:42945712:C:T	8.58971e-08	-1.54473	-3.05541e-10
42945918	chr22:42945918:G:A	1.11134e-07	-1.10751e-10	-1.28714
42946504	chr22:42946504:C:T	3.7551e-07	-1.10751e-10	-0.0695894
42946755	chr22:42946755:G:A	2.13026e-07	-1.10751e-10	-0.636462
42947219	chr22:42947219:C:G	3.2665e-07	1.07751	-1.28649
42947281	chr22:42947281:T:C	1.88642e-07	-1.10751e-10	-0.758026
42947479	chr22:42947479:A:G	1.14054e-07	-1.10751e-10	-1.26121
42947483	chr22:42947483:G:A	1.18558e-07	-1.10751e-10	-1.22247
42947602	chr22:42947602:C:T	0.000119282	6.31507	-0.623701
42947834	chr22:42947834:G:A	3.88524e-07	-1.10751e-10	-0.0355209
42947869	chr22:42947869:A:G	1.38563e-06	-1.10751e-10	1.23604
42948229	chr22:42948229:C:T	1.62175e-06	-1.10751e-10	1.39339
42948400	chr22:42948400:C:G	1.26663e-07	-1.10751e-10	-1.15635
42948675	chr22:42948675:T:C	5.72466e-07	-1.10751e-10	0.352078
42948850	chr22:42948850:TGAC:T	1.42451e-07	-1.10751e-10	-1.03888
42948924	chr22:42948924:C:T	1.37755e-06	-1.10751e-10	1.23018
42949057	chr22:42949057:T:C	2.25411e-07	-1.03261	0.452661
42949459	chr22:42949459:C:T	2.93935e-07	-1.10751e-10	-0.314517
42949463	chr22:42949463:C:T	1.42882e-06	-1.10751e-10	1.26673
42950191	chr22:42950191:C:T	1.1201e-07	-1.10751e-10	-1.27929
42950520	chr22:42950520:C:T	1.16909e-07	-1.10751e-10	-1.23648
42950644	chr22:42950644:G:A	1.89337e-07	-1.10751e-10	-0.754348
42950664	chr22:42950664:G:A	1.4275e-06	-1.10751e-10	1.2658
42950872	chr22:42950872:T:C	1.42849e-07	-1.03609	-3.05541e-10
42950970	chr22:42950970:G:A	1.8653e-07	-1.10751e-10	-0.769284
42951113	chr22:42951113:C:T	1.37514e-06	-1.10751e-10	1.22843
42951304	chr22:42951304:G:A	3.49667e-07	-1.10751e-10	-0.140894
42951483	chr22:42951483:G:A	1.81151e-07	-1.10751e-10	-0.798547
42951693	chr22:42951693:G:A	8.83779e-08	-1.51625	-3.05541e-10
42951773	chr22:42951773:C:A	1.10888e-07	-1.10751e-10	-1.28935
42951807	chr22:42951807:C:G	1.98554e-07	-1.10751e-10	-0.706816
42952172	chr22:42952172:C:T	2.84958e-06	3.24523	-1.28818
42952192	chr22:42952192:G:A	2.40064e-07	-1.10751e-10	-0.51697
42952295	chr22:42952295:C:G	1.21831e-07	-1.10751e-10	-1.19524
42952313	chr22:42952313:T:G	1.44513e-07	-1.10751e-10	-1.02451
42952320	chr22:42952320:T:C	1.1172e-07	-1.10751e-10	-1.28188
42952460	chr22:42952460:G:A	1.84892e-07	-1.10751e-10	-0.778103
42952632	chr22:42952632:T:C	1.44984e-06	-1.10751e-10	1.28134
42952668	chr22:42952668:T:TA	2.32386e-06	-1.10751e-10	1.75311
42952671	chr22:42952671:T:A	3.64033e-08	-1.37774	-1.02548
42952675	chr22:42952675:T:A	2.87352e-07	-1.10751e-10	-0.337166
42952693	chr22:42952693:C:T	0.00877374	7.52475	2.46465
42953067	chr22:42953067:A:T	2.00826e-07	-1.10751e-10	-0.695437
42953083	chr22:42953083:G:A	1.39283e-06	-1.10751e-10	1.24122
42953245	chr22:42953245:T:C	6.05716e-07	-1.10751e-10	0.408536
42953332	chr22:42953332:A:C	2.0044e-07	-1.10751e-10	-0.697362
42953371	chr22:42953371:A:G	9.46578e-07	-1.10751e-10	0.854978
42953504	chr22:42953504:G:A	1.11979e-07	-1.10751e-10	-1.27956
42953543	chr22:42953543:T:C	1.15212e-07	-1.10751e-10	-1.2511
42953626	chr22:42953626:T:C	9.015e-05	6.621	-1.20964
42953855	chr22:42953855:G:A	2.3325e-06	-1.10751e-10	1.75682
42954241	chr22:42954241:C:T	3.83987e-07	-1.10751e-10	-0.0472661
42954615	chr22:42954615:A:G	1.5062e-07	-0.983118	-3.05541e-10
42955008	chr22:42955008:C:T	2.07537e-07	-1.10751e-10	-0.662564
42955632	chr22:42955632:G:A	2.97378e-07	-1.10751e-10	-0.302871
42955679	chr22:42955679:C:A	2.90421e-08	-1.33925	-1.28988
42955769	chr22:42955769:G:A	1.23463e-06	-1.10751e-10	1.12065
42955776	chr22:42955776:T:C	1.28563e-07	-1.10751e-10	-1.14146
42955819	chr22:42955819:T:C	2.82008e-06	-1.10751e-10	1.94665
42956303	chr22:42956303:T:C	1.95962e-07	-1.10751e-10	-0.719957
42956314	chr22:42956314:T:C	3.35998e-07	-1.10751e-10	-0.18077
42956504	chr22:42956504:A:C	1.23555e-07	-1.10751e-10	-1.18119
42957008	chr22:42957008:G:C	1.32473e-07	-1.10751e-10	-1.1115
42957103	chr22:42957103:T:TAGGCCCC	9.64098e-07	-1.10751e-10	0.873318
42957344	chr22:42957344:T:C	2.76402e-07	-1.10751e-10	-0.376018
42957388	chr22:42957388:C:T	1.11935e-07	-1.10751e-10	-1.27996
42958095	chr22:42958095:A:G	3.34566e-07	-1.10751e-10	-0.18504
42958328	chr22:42958328:T:C	5.11203e-07	-1.10751e-10	0.238891
42958364	chr22:42958364:A:G	2.00348e-07	-1.10751e-10	-0.697818
42958810	chr22:42958810:G:T	2.14588e-07	-1.10751e-10	-0.629156
42958844	chr22:42958844:T:C	4.22762e-08	-1.05771	-1.19594
42959008	chr22:42959008:A:G	1.5244e-07	-1.10751e-10	-0.971107
42959161	chr22:42959161:G:A	0.00497674	7.68512	1.73729
42959250	chr22:42959250:C:T	0.00567483	7.78926	1.76441
42959460	chr22:42959460:A:G	1.19953e-07	-1.10751e-10	-1.21077
42959537	chr22:42959537:C:G	1.17149e-07	-1.10751e-10	-1.23443
42960009	chr22:42960009:G:A	2.15017e-07	-1.10751e-10	-0.627161
42960305	chr22:42960305:C:T	0.00600228	7.83459	1.77518
42960493	chr22:42960493:C:T	0.00469296	7.60666	1.75704
42960603	chr22:42960603:A:C	3.42959e-06	2.14232	-3.05541e-10
42960693	chr22:42960693:G:A	0.000158576	6.61801	-0.641896
42961066	chr22:42961066:G:A	2.76456e-06	3.21608	-1.28932
42961373	chr22:42961373:T:C	0.00590622	7.82355	1.77009
42962005	chr22:42962005:C:A	3.51915e-07	-1.10751e-10	-0.134485
42962082	chr22:42962082:A:G	0.00277402	7.69692	1.14101
42962468	chr22:42962468:A:G	3.25422e-07	-1.10751e-10	-0.212753
42962486	chr22:42962486:G:A	0.00562874	7.86619	1.67933
42962494	chr22:42962494:T:C	3.006e-07	-1.10751e-10	-0.292096
42963124	chr22:42963124:T:C	0.00414984	7.89678	1.34392
42963255	chr22:42963255:A:G	0.0025323	7.81371	0.933049
42963442	chr22:42963442:G:A	0.00612811	7.86616	1.76437
42963535	chr22:42963535:G:A	1.11893e-07	-1.10751e-10	-1.28034
42963649	chr22:42963649:G:A	9.83422e-08	-1.40942	-3.05541e-10
42964070	chr22:42964070:T:C	1.12972e-07	-1.10751e-10	-1.27073
42964297	chr22:42964297:A:T	1.61518e-07	-1.10751e-10	-0.913258
42964675	chr22:42964675:T:C	4.01734e-06	3.58276	-1.28226
42965073	chr22:42965073:G:A	0.00519746	7.3839	2.0819
42965137	chr22:42965137:C:G	0.00745514	7.44649	2.38005
42965842	chr22:42965842:T:C	3.10599e-08	-1.27215	-1.28981
42965855	chr22:42965855:C:T	6.79005e-07	-1.10751e-10	0.522752
42965940	chr22:42965940:AATAATC:A	0.00650046	7.60828	2.08123
42966066	chr22:42966066:C:T	2.5865e-07	-1.10751e-10	-0.442401
42966097	chr22:42966097:C:T	3.183e-07	-1.10751e-10	-0.23488
42966236	chr22:42966236:G:C	1.96508e-07	-1.10751e-10	-0.717174
42966342	chr22:42966342:C:T	1.23257e-07	-1.10751e-10	-1.18361
42966703	chr22:42966703:A:C	2.5646e-07	-1.10751e-10	-0.450904
42966970	chr22:42966970:T:C	0.00017894	6.69822	-0.601286
42967116	chr22:42967116:A:C	0.00617491	7.6845	1.95363
42967742	chr22:42967742:G:A	1.30683e-07	-1.10751e-10	-1.1251
42967761	chr22:42967761:G:A	1.44836e-07	-1.10751e-10	-1.02227
42967802	chr22:42967802:G:C	2.07751e-07	-1.10751e-10	-0.661536
42967845	chr22:42967845:G:A	1.97638e-07	-1.10751e-10	-0.71144
42967883	chr22:42967883:A:G	0.00580075	7.62495	1.95067
42967913	chr22:42967913:G:C	3.24808e-08	-1.24911	-1.26812
42967917	chr22:42967917:G:A	0.00640842	7.7026	1.97264
42968122	chr22:42968122:G:C	1.09219e-07	-1.30452	-3.05541e-10
42968123	chr22:42968123:C:T	1.09418e-07	-1.3027	-3.05541e-10
42968628	chr22:42968628:G:C	0.00594094	7.67065	1.92885
42968649	chr22:42968649:G:A	0.00374764	7.65312	1.48564
42968742	chr22:42968742:T:C	1.3019e-07	-1.10751e-10	-1.12888
42969315	chr22:42969315:A:G	1.80251e-07	-1.10751e-10	-0.803528
42969647	chr22:42969647:G:C	1.2614e-07	-1.10751e-10	-1.16048
42969736	chr22:42969736:C:T	2.06537e-07	-1.10751e-10	-0.667397
42969846	chr22:42969846:T:A	1.35201e-07	-1.10751e-10	-1.09111
42969900	chr22:42969900:C:A	2.5605e-07	-0.452504	-3.05541e-10
42970290	chr22:42970290:G:A	0.00564161	7.61831	1.92949
42970776	chr22:42970776:G:A	1.16333e-07	-1.10751e-10	-1.24142
42970824	chr22:42970824:T:C	2.36405e-06	-1.10751e-10	1.77026
42970890	chr22:42970890:C:T	0.00649786	7.63976	2.04935
42970941	chr22:42970941:C:T	1.10855e-07	-1.10751e-10	-1.28965
42971214	chr22:42971214:C:T	0.00579094	7.59328	1.98065
42971310	chr22:42971310:C:G	0.00641781	7.67853	1.99818
42971547	chr22:42971547:T:C	3.12119e-06	-1.10751e-10	2.04809
42971605	chr22:42971605:T:A	1.26316e-07	-1.10751e-10	-1.15909
42971740	chr22:42971740:G:A	2.99596e-07	-1.10751e-10	-0.295439
42971907	chr22:42971907:C:T	0.0121723	8.6864	1.6304
42971956	chr22:42971956:C:T	4.38285e-07	-1.52172	1.60671
42972007	chr22:42972007:T:A	1.96892e-07	-1.10751e-10	-0.715219
42972115	chr22:42972115:G:A	3.79195e-08	-1.10428	-1.25813
42972264	chr22:42972264:G:T	0.0115669	7.85788	2.4079
42972390	chr22:42972390:C:T	1.98554e-07	-1.10751e-10	-0.706816
42973073	chr22:42973073:C:G	1.18766e-07	-1.10751e-10	-1.22072
42973201	chr22:42973201:G:C	3.36541e-07	-1.10751e-10	-0.179157
42973343	chr22:42973343:A:T	0.0274203	8.83995	2.28897
42973478	chr22:42973478:A:C	1.10995e-07	-1.10751e-10	-1.28839
42973760	chr22:42973760:T:C	0.0133714	7.99785	2.4129
42973786	chr22:42973786:T:C	2.03817e-07	-1.10751e-10	-0.680655
42974123	chr22:42974123:T:G	1.11609e-07	-1.10751e-10	-1.28287
42974269	chr22:42974269:G:A	1.11922e-07	-1.10751e-10	-1.28007
42974352	chr22:42974352:T:C	1.22461e-07	-1.10751e-10	-1.19008
42974458	chr22:42974458:G:A	1.11949e-07	-1.10751e-10	-1.27983
42974783	chr22:42974783:AG:A	1.16746e-07	-1.10751e-10	-1.23787
42975170	chr22:42975170:T:C	0.017608	8.29145	2.39454
42975622	chr22:42975622:C:T	0.00775188	7.63452	2.23105
42975781	chr22:42975781:C:T	2.0382e-07	-0.680638	-3.05541e-10
42976127	chr22:42976127:A:G	1.16087e-07	-1.10751e-10	-1.24354
42976774	chr22:42976774:T:C	4.82414e-07	-1.50141	1.68233
42976793	chr22:42976793:T:C	0.0136705	8.2384	2.19447
42977351	chr22:42977351:C:T	1.40462e-07	-1.10751e-10	-1.05294
42977417	chr22:42977417:T:C	2.08551e-07	-1.10751e-10	-0.657694
42977564	chr22:42977564:C:A	0.00412558	8.88639	0.348448
42977611	chr22:42977611:G:C	1.81702e-06	-1.10751e-10	1.50708
42978015	chr22:42978015:C:T	5.12747e-07	-1.45743	1.69934
42978185	chr22:42978185:A:G	1.19116e-06	-1.10751e-10	1.0848
42978212	chr22:42978212:T:C	1.62617e-07	-1.10751e-10	-0.906477
42978307	chr22:42978307:A:C	3.12054e-07	-1.10751e-10	-0.254701
42978635	chr22:42978635:C:T	3.22343e-07	-1.10751e-10	-0.22226
42978639	chr22:42978639:C:T	1.11557e-07	-1.10751e-10	-1.28334
42978801	chr22:42978801:G:C	0.00950418	8.25138	1.81799
42978855	chr22:42978855:G:A	1.11429e-07	-1.10751e-10	-1.28449
42979472	chr22:42979472:C:T	2.54429e-07	-1.10751e-10	-0.458855
42979944	chr22:42979944:C:T	0.00196546	8.1084	0.384959
42980018	chr22:42980018:CATT:C	1.12315e-07	-1.10751e-10	-1.27657
42980133	chr22:42980133:A:G	2.0044e-07	-1.10751e-10	-0.697362
42980154	chr22:42980154:T:C	1.08394e-07	-1.3121	-3.05541e-10
42980914	chr22:42980914:G:C	4.19384e-07	-1.47437	1.51528
42981196	chr22:42981196:AGCGTCTCTGCCCGGCC:A	1.14498e-07	-1.10751e-10	-1.25732
42983842	chr22:42983842:C:G	3.32089e-07	-1.10751e-10	-0.192473
42984208	chr22:42984208:G:C	1.27345e-06	-1.10751e-10	1.15161
42984315	chr22:42984315:G:T	4.58916e-06	2.43358	-3.05541e-10
42984316	chr22:42984316:A:G	4.60796e-06	2.43766	-3.05541e-10
42984977	chr22:42984977:T:C	1.13528e-06	-1.10751e-10	1.03676
42985193	chr22:42985193:C:T	3.8105e-07	-1.10751e-10	-0.0549439
42985453	chr22:42985453:G:A	1.3979e-06	2.33331	-1.08846
42985502	chr22:42985502:T:C	2.15193e-07	-1.10751e-10	-0.626339
42985574	chr22:42985574:A:G	3.25755e-07	-1.10751e-10	-0.21173
42985644	chr22:42985644:C:T	8.15919e-07	1.98501	-1.27857
42985664	chr22:42985664:A:G	1.16553e-07	-1.10751e-10	-1.23953
42986156	chr22:42986156:A:G	2.27416e-07	-0.571095	-3.05541e-10
42986307	chr22:42986307:G:A	2.0676e-07	-1.10751e-10	-0.666316
42986408	chr22:42986408:T:C	1.14666e-07	-1.10751e-10	-1.25585
42986599	chr22:42986599:G:A	3.1301e-07	-1.10751e-10	-0.251641
42986914	chr22:42986914:T:C	1.18386e-07	-1.10751e-10	-1.22392
42987021	chr22:42987021:CCTAA:C	3.39623e-08	-1.49948	-0.973143
42987123	chr22:42987123:G:A	3.11818e-07	-1.10751e-10	-0.255457
42987164	chr22:42987164:C:T	1.21665e-06	-1.10751e-10	1.10598
42987271	chr22:42987271:G:C	1.14135e-07	-1.10751e-10	-1.26049
42987688	chr22:42987688:C:T	2.01755e-07	-1.10751e-10	-0.690819
42987693	chr22:42987693:G:A	4.06889e-07	-1.10751e-10	0.0106638
42987758	chr22:42987758:T:C	4.16641e-07	-1.40287	1.43722
42988231	chr22:42988231:AAGG:A	1.13515e-07	-1.10751e-10	-1.26594
42988925	chr22:42988925:A:G	4.56524e-07	-1.10751e-10	0.125765
42989685	chr22:42989685:C:A	3.26269e-07	-1.10751e-10	-0.210152
42989756	chr22:42989756:G:A	1.19503e-07	-1.21453	-3.05541e-10
42989763	chr22:42989763:C:T	9.42446e-08	-1.45198	-3.05541e-10
42989873	chr22:42989873:T:A	1.12661e-07	-1.10751e-10	-1.27349
42989901	chr22:42989901:T:C	1.16032e-07	-1.10751e-10	-1.24401
42989990	chr22:42989990:A:T	0.0457062	8.44056	3.19931
42989997	chr22:42989997:T:A	0.0292922	8.85443	2.34052
42990240	chr22:42990240:C:T	3.64509e-08	-1.17209	-1.22982
42990543	chr22:42990543:A:AG	3.26161e-07	-1.10751e-10	-0.210485
42990678	chr22:42990678:G:C	2.00385e-07	-1.10751e-10	-0.697637
42990816	chr22:42990816:C:T	1.29174e-07	0.0647075	-1.20143
42990831	chr22:42990831:T:G	5.16651e-07	-1.10751e-10	0.249491
42991026	chr22:42991026:C:A	1.78464e-07	-1.10751e-10	-0.813491
42991163	chr22:42991163:G:A	2.0044e-07	-1.10751e-10	-0.697362
42991412	chr22:42991412:C:T	2.0044e-07	-1.10751e-10	-0.697362
42991467	chr22:42991467:A:C	3.35407e-08	-1.49081	-0.994304
42991597	chr22:42991597:A:G	2.60004e-07	-1.10751e-10	-0.43718
42991689	chr22:42991689:G:T	0.0421686	8.69085	2.86846
42991705	chr22:42991705:T:C	0.0158345	8.46837	2.11146
42991817	chr22:42991817:A:C	4.25254e-07	0.0548113	-3.05541e-10
42991854	chr22:42991854:C:T	1.04283e-06	-1.10751e-10	0.951822
42991919	chr22:42991919:C:T	2.06589e-07	-1.10751e-10	-0.667145
42992147	chr22:42992147:A:G	9.90906e-07	-1.10751e-10	0.900744
42993022	chr22:42993022:C:T	0.0354802	8.12722	3.25939
42993059	chr22:42993059:G:A	2.19801e-07	-1.10751e-10	-0.605152
42993078	chr22:42993078:G:A	3.31558e-07	-1.10751e-10	-0.194073
42993084	chr22:42993084:G:C	0.0306887	8.01339	3.22814
42993111	chr22:42993111:T:C	3.90866e-08	-1.09097	-1.24113
42993486	chr22:42993486:A:G	1.14093e-07	-1.10751e-10	-1.26086
42993564	chr22:42993564:C:T	0.0384398	8.17272	3.294
42993715	chr22:42993715:T:C	2.00421e-07	-1.10751e-10	-0.697455
42993864	chr22:42993864:CAAG:C	1.13092e-07	-1.10751e-10	-1.26967
42993999	chr22:42993999:C:T	1.44648e-07	-1.10751e-10	-1.02357
42994313	chr22:42994313:G:A	7.6569e-07	-1.10751e-10	0.642902
42994434	chr22:42994434:C:T	1.12128e-07	-1.10751e-10	-1.27823
42994575	chr22:42994575:G:A	1.44625e-07	-1.10751e-10	-1.02373
42994652	chr22:42994652:T:C	1.14155e-07	-1.10751e-10	-1.26032
42995810	chr22:42995810:T:A	5.42222e-07	-1.10751e-10	0.2978
42995913	chr22:42995913:A:G	1.62725e-07	-1.10751e-10	-0.905814
42995947	chr22:42995947:G:A	0.0222884	7.89939	3.02231
42996174	chr22:42996174:T:C	0.0352608	8.15061	3.22979
42996246	chr22:42996246:G:A	2.854e-08	-1.36903	-1.27754
42996258	chr22:42996258:A:G	0.0329249	7.81232	3.49955
42996261	chr22:42996261:C:T	1.16943e-06	1.0664	-3.05541e-10
42996723	chr22:42996723:C:T	4.45777e-07	-1.10751e-10	0.101943
42997177	chr22:42997177:A:T	1.25772e-06	-1.10751e-10	1.13918
42997302	chr22:42997302:T:C	2.32908e-07	-0.547233	-3.05541e-10
42997431	chr22:42997431:G:A	5.5064e-07	-1.10751e-10	0.313205
42997537	chr22:42997537:G:A	1.2283e-07	-1.10751e-10	-1.18708
42997550	chr22:42997550:C:T	1.23083e-07	-1.10751e-10	-1.18501
42997824	chr22:42997824:T:C	1.38478e-06	-1.10751e-10	1.23542
42997917	chr22:42997917:T:C	1.14084e-07	-1.10751e-10	-1.26094
42997934	chr22:42997934:C:T	0.0548182	8.72747	3.09419
42997979	chr22:42997979:A:T	0.0489941	8.71399	2.99534
42998054	chr22:42998054:T:G	4.19954e-07	-1.10751e-10	0.0422694
42998234	chr22:42998234:C:T	2.00185e-07	-1.10751e-10	-0.698632
42998483	chr22:42998483:T:C	1.05095e-05	3.41681	-0.154652
42998638	chr22:42998638:C:T	1.29604e-07	-1.10751e-10	-1.13339
42998754	chr22:42998754:C:T	5.11086e-07	-1.43794	1.6766
42998894	chr22:42998894:T:C	1.69302e-07	-1.10751e-10	-0.866191
42999002	chr22:42999002:A:G	1.12098e-07	-1.10751e-10	-1.2785
42999087	chr22:42999087:A:G	5.0054e-08	-1.53992	-0.544853
42999338	chr22:42999338:AATGTGTGTGTGT:A	1.97768e-07	-1.10751e-10	-0.710781
42999675	chr22:42999675:A:C	1.11518e-07	-1.10751e-10	-1.28369
43000088	chr22:43000088:A:G	8.12463e-06	3.5366	-0.531817
43000103	chr22:43000103:C:T	5.77489e-06	2.93477	-0.271367
43000114	chr22:43000114:T:C	1.96115e-07	-1.10751e-10	-0.719175
43001030	chr22:43001030:C:T	5.75174e-07	1.62534	-1.26854
43001855	chr22:43001855:A:G	6.45103e-05	5.72406	-0.647356
43001960	chr22:43001960:A:G	0.00196711	7.86665	0.627548
43002043	chr22:43002043:C:A	0.0126359	8.09765	2.25653
43002365	chr22:43002365:C:T	2.46699e-07	-1.10751e-10	-0.489707
43002956	chr22:43002956:C:T	0.0251026	8.0725	2.96811
43003335	chr22:43003335:G:A	1.14915e-07	-1.10751e-10	-1.25368
43003394	chr22:43003394:G:A	2.33994e-07	-1.10751e-10	-0.542579
43003901	chr22:43003901:G:A	1.25923e-07	-1.10751e-10	-1.1622
43004000	chr22:43004000:G:C	0.000204924	6.98565	-0.753135
43004758	chr22:43004758:A:C	0.0213262	7.8698	3.00777
43004931	chr22:43004931:T:C	5.84358e-06	3.82825	-1.15303
43004995	chr22:43004995:C:T	2.16093e-07	-1.10751e-10	-0.622167
43005073	chr22:43005073:G:A	0.0109474	8.10499	2.10575
43005143	chr22:43005143:T:C	2.88794e-07	-1.10751e-10	-0.332162
43005161	chr22:43005161:T:C	2.19799e-07	-1.10751e-10	-0.605161
43005403	chr22:43005403:C:A	3.81797e-08	-1.10768	-1.24789
43005484	chr22:43005484:G:A	1.16027e-07	-1.10751e-10	-1.24405
43005496	chr22:43005496:C:T	1.71339e-07	-1.10751e-10	-0.854233
43005589	chr22:43005589:G:A	8.66518e-08	-1.53598	-3.05541e-10
43005598	chr22:43005598:A:C	3.7136e-08	-1.17879	-1.2045
43005766	chr22:43005766:A:G	0.0197975	8.00224	2.80095
43006099	chr22:43006099:G:A	2.53979e-07	-1.10751e-10	-0.460626
43006172	chr22:43006172:G:A	4.66564e-07	-1.50863	1.65615
43007018	chr22:43007018:T:C	6.04405e-06	3.88529	-1.17634
43007031	chr22:43007031:A:C	2.41173e-07	-1.10751e-10	-0.512361
43007052	chr22:43007052:T:A	1.01116e-07	-1.3816	-3.05541e-10
43007284	chr22:43007284:C:T	0.0253819	8.22735	2.82432
43007373	chr22:43007373:G:A	0.0249999	8.10916	2.92734
43007837	chr22:43007837:G:A	3.2475e-08	-1.24243	-1.27497
43008101	chr22:43008101:T:C	0.0267058	8.33076	2.77176
43008356	chr22:43008356:T:C	1.1081e-07	-1.10751e-10	-1.29006
43008423	chr22:43008423:A:G	0.00805653	7.92728	1.97684
43008577	chr22:43008577:G:C	1.16983e-07	-1.10751e-10	-1.23585
43008902	chr22:43008902:T:C	1.14393e-07	-1.10751e-10	-1.25824
43009010	chr22:43009010:GA:G	0.0263214	8.19519	2.89283
43009058	chr22:43009058:G:A	1.30952e-07	-1.10751e-10	-1.12304
43009062	chr22:43009062:G:A	8.68129e-06	3.10599	-0.0349445
43009366	chr22:43009366:T:C	2.93688e-07	-1.10751e-10	-0.315357
43009730	chr22:43009730:T:A	2.22099e-07	-0.59475	-3.05541e-10
43009861	chr22:43009861:TTC:T	2.07485e-07	-1.10751e-10	-0.662816
43010018	chr22:43010018:C:T	1.12621e-07	-1.10751e-10	-1.27384
43010579	chr22:43010579:G:A	7.48049e-08	-1.49485	-0.188145
43010788	chr22:43010788:T:C	2.44489e-07	-1.10751e-10	-0.498703
43010924	chr22:43010924:C:A	1.1381e-07	-1.10751e-10	-1.26335
43011458	chr22:43011458:C:T	0.0220701	7.98869	2.92318
43011606	chr22:43011606:T:C	1.84113e-07	-1.10751e-10	-0.782327
43012577	chr22:43012577:T:G	1.15519e-07	-1.10751e-10	-1.24844
43012713	chr22:43012713:C:A	1.14773e-07	-1.10751e-10	-1.25492
43012740	chr22:43012740:C:T	3.64276e-08	-1.1698	-1.23275
43012760	chr22:43012760:C:A	2.30871e-07	-1.10751e-10	-0.556015
43012884	chr22:43012884:C:T	9.44506e-06	-1.10751e-10	3.15537
43012937	chr22:43012937:G:T	2.83263e-07	-1.10751e-10	-0.351499
43013052	chr22:43013052:C:A	0.0180037	7.79661	2.9116
43013378	chr22:43013378:T:C	2.94037e-07	-1.10751e-10	-0.314169
43013420	chr22:43013420:C:G	2.44728e-07	-0.497729	-3.05541e-10
43014441	chr22:43014441:C:T	0.00298588	6.69951	2.21202
43014739	chr22:43014739:C:T	9.20902e-05	5.70277	-0.270117
43014992	chr22:43014992:G:A	3.49995e-08	-1.30529	-1.13725
43015383	chr22:43015383:T:C	4.40058e-05	4.19731	0.496894
43015879	chr22:43015879:G:A	2.26565e-07	-1.10751e-10	-0.574842
43016370	chr22:43016370:T:C	5.05407e-07	1.49957	-1.27208
43016420	chr22:43016420:G:A	2.75111e-07	-1.10751e-10	-0.380702
43016521	chr22:43016521:A:G	6.75959e-07	1.64994	-1.13168
43016688	chr22:43016688:A:G	4.03293e-08	-1.33337	-0.967425
43017563	chr22:43017563:C:G	1.48536e-07	-1.10751e-10	-0.997049
43017667	chr22:43017667:A:T	5.48093e-07	-1.10751e-10	0.30857
43018722	chr22:43018722:C:T	9.48167e-07	0.856656	-3.05541e-10
43019097	chr22:43019097:T:A	1.24472e-07	-1.10751e-10	-1.17379
43019142	chr22:43019142:C:T	1.45871e-07	0.273146	-1.2883
43019290	chr22:43019290:G:T	1.24729e-07	-1.10751e-10	-1.17173
43019483	chr22:43019483:C:T	1.10853e-07	-1.10751e-10	-1.28967
43019575	chr22:43019575:C:T	3.70775e-08	-1.39591	-0.98895
43019705	chr22:43019705:G:A	2.62125e-08	-1.54641	-1.18523
43020697	chr22:43020697:G:A	1.27662e-07	-1.10751e-10	-1.14849
43020766	chr22:43020766:G:A	9.52432e-07	-1.10751e-10	0.861143
43021001	chr22:43021001:C:T	2.45862e-08	-1.52019	-1.2755
43021266	chr22:43021266:CTATT:C	1.25905e-07	-1.10751e-10	-1.16235
43021271	chr22:43021271:TA:T	2.11766e-07	-1.10751e-10	-0.642392
43021793	chr22:43021793:T:C	1.34321e-07	0.123262	-1.2209
43021824	chr22:43021824:A:G	5.35985e-07	-1.10751e-10	0.28623
43021905	chr22:43021905:C:T	6.44884e-07	-1.10751e-10	0.471194
43022597	chr22:43022597:G:A	1.50053e-07	-0.986888	-3.05541e-10
43022740	chr22:43022740:G:A	1.04627e-07	-1.34748	-3.05541e-10
43023348	chr22:43023348:G:C	1.11545e-07	-1.10751e-10	-1.28344
43023497	chr22:43023497:C:A	1.14339e-07	-1.10751e-10	-1.25871
43024157	chr22:43024157:A:G	1.20048e-07	-1.10751e-10	-1.20998
43024320	chr22:43024320:G:A	3.89427e-08	-1.34648	-0.9893
43024679	chr22:43024679:A:T	1.17675e-07	-1.10751e-10	-1.22995
43024766	chr22:43024766:A:G	2.69744e-06	-1.10751e-10	1.90218
43025412	chr22:43025412:T:C	1.12308e-07	-1.10751e-10	-1.27663
43025959	chr22:43025959:C:T	3.00783e-07	-1.10751e-10	-0.291486
43026068	chr22:43026068:G:A	1.39592e-07	-1.10751e-10	-1.05915
43026313	chr22:43026313:T:C	3.25687e-08	-1.5272	-0.98732
43026404	chr22:43026404:C:T	1.78556e-07	-1.10751e-10	-0.812973
43026495	chr22:43026495:T:C	1.11402e-07	-1.10751e-10	-1.28473
43026531	chr22:43026531:T:C	1.32586e-07	-1.10751e-10	-1.11064
43026550	chr22:43026550:G:A	1.50479e-07	-1.10751e-10	-0.984049
43026602	chr22:43026602:C:T	2.54093e-08	-1.50562	-1.25714
43026718	chr22:43026718:G:A	2.15734e-07	-1.10751e-10	-0.623831
43026802	chr22:43026802:G:A	1.11984e-07	-1.10751e-10	-1.27952
43026844	chr22:43026844:TGA:T	1.10805e-07	-1.10751e-10	-1.2901
43026938	chr22:43026938:A:G	3.54428e-08	-1.49465	-0.935305
43026966	chr22:43026966:A:G	3.68775e-08	-1.48359	-0.906682
43026970	chr22:43026970:A:G	2.63703e-08	-1.48832	-1.23731
43026994	chr22:43026994:T:C	1.30266e-07	-1.10751e-10	-1.1283
43027112	chr22:43027112:C:T	1.37684e-07	-1.10751e-10	-1.07291
43027117	chr22:43027117:G:A	2.74583e-08	-1.45057	-1.23464
43027297	chr22:43027297:C:T	1.58171e-07	-1.10751e-10	-0.934198
43027331	chr22:43027331:A:G	4.33459e-08	-1.52119	-0.707469
43027622	chr22:43027622:G:C	2.71101e-08	-1.5631	-1.13487
43027759	chr22:43027759:G:A	1.52766e-07	-1.10751e-10	-0.968966
43028031	chr22:43028031:T:G	2.75554e-08	-1.44746	-1.23422
43028175	chr22:43028175:T:C	4.56383e-08	-1.51429	-0.662844
43028277	chr22:43028277:G:A	1.12145e-07	-1.10751e-10	-1.27808
43028471	chr22:43028471:C:A	2.81957e-08	-1.40135	-1.25735
43028671	chr22:43028671:G:A	4.13317e-07	-1.10751e-10	0.02634
43028797	chr22:43028797:G:A	1.16383e-07	-1.10751e-10	-1.24099
43029114	chr22:43029114:T:C	1.43411e-07	-1.10751e-10	-1.03216
43029152	chr22:43029152:C:T	2.82044e-08	-1.47838	-1.18001
43029170	chr22:43029170:A:T	2.79632e-08	-1.41632	-1.25067
43029256	chr22:43029256:G:A	1.44136e-07	-1.10751e-10	-1.02712
43029726	chr22:43029726:C:T	1.82225e-07	-1.10751e-10	-0.792631
43029818	chr22:43029818:G:A	9.99792e-08	-0.236789	-1.15612
43029839	chr22:43029839:C:T	1.21194e-07	-1.10751e-10	-1.20049
43029942	chr22:43029942:C:T	1.51449e-07	-1.10751e-10	-0.977627
43030195	chr22:43030195:C:T	1.29495e-07	-1.10751e-10	-1.13423
43030203	chr22:43030203:G:A	1.45216e-07	-1.10751e-10	-1.01965
43030471	chr22:43030471:G:A	3.92301e-07	-1.10751e-10	-0.0258472
43030536	chr22:43030536:A:C	1.49107e-07	-1.10751e-10	-0.993212
43030627	chr22:43030627:T:C	1.11673e-07	-1.10751e-10	-1.2823
43030923	chr22:43030923:C:T	2.71626e-07	-1.10751e-10	-0.393449
43030987	chr22:43030987:A:C	1.11384e-07	-1.10751e-10	-1.28489
43031000	chr22:43031000:T:A	2.6614e-08	-1.42747	-1.28897
43031112	chr22:43031112:C:T	1.21186e-07	-1.20055	-3.05541e-10
43031143	chr22:43031143:C:T	1.21745e-07	-1.10751e-10	-1.19594
43031190	chr22:43031190:C:T	4.3023e-07	-1.10751e-10	0.0664441
43031263	chr22:43031263:G:A	1.48233e-07	-0.999092	-3.05541e-10
43031398	chr22:43031398:C:T	3.45731e-07	-1.10751e-10	-0.152213
43032070	chr22:43032070:A:T	3.83209e-07	-1.10751e-10	-0.0492949
43032251	chr22:43032251:C:T	1.11078e-07	-1.10751e-10	-1.28764
43032347	chr22:43032347:G:T	2.76301e-08	-1.4197	-1.25927
43032367	chr22:43032367:A:G	2.05858e-07	0.613011	-1.2837
43032390	chr22:43032390:C:T	1.39926e-06	-1.10751e-10	1.24582
43032461	chr22:43032461:C:A	3.55701e-06	-1.10751e-10	2.1788
43032488	chr22:43032488:G:A	3.04895e-07	-0.277909	-3.05541e-10
43032638	chr22:43032638:CTACAAAAAA:C	1.79246e-06	-1.10751e-10	1.49347
43032991	chr22:43032991:A:C	1.18513e-07	-1.10751e-10	-1.22286
43033027	chr22:43033027:C:T	5.59995e-07	-1.10751e-10	0.330052
43033144	chr22:43033144:A:G	8.24084e-08	-0.45638	-1.12981
43033345	chr22:43033345:A:G	1.38206e-07	-1.10751e-10	-1.06913
43033500	chr22:43033500:G:A	1.26068e-07	-1.10751e-10	-1.16105
43033719	chr22:43033719:A:G	2.12428e-07	0.580885	-1.22016
43033770	chr22:43033770:C:G	4.10578e-07	-1.10751e-10	0.0196899
43033820	chr22:43033820:C:T	1.35851e-07	-1.10751e-10	-1.08632
43034113	chr22:43034113:G:A	3.65238e-06	-1.10751e-10	2.20526
43034184	chr22:43034184:C:T	1.15731e-07	-1.10751e-10	-1.2466
43034393	chr22:43034393:A:G	1.05138e-06	-1.10751e-10	0.959984
43035091	chr22:43035091:A:G	4.43345e-08	-1.53557	-0.670538
43035576	chr22:43035576:C:T	5.09459e-07	0.235473	-3.05541e-10
43035831	chr22:43035831:G:A	1.75992e-07	-1.50168	0.674245
43035930	chr22:43035930:G:A	3.39791e-08	-1.33473	-1.1374
43035964	chr22:43035964:C:T	2.38479e-08	-1.53907	-1.28711
43036025	chr22:43036025:G:T	3.19358e-08	-1.42618	-1.10796
43036199	chr22:43036199:A:G	2.57891e-08	-1.55654	-1.19138
43036695	chr22:43036695:G:A	3.13213e-06	-1.10751e-10	2.05159
43036920	chr22:43036920:T:C	1.17165e-07	-1.10751e-10	-1.23429
43037070	chr22:43037070:C:T	1.3547e-07	-1.10751e-10	-1.08913
43037071	chr22:43037071:G:A	1.11012e-07	-1.10751e-10	-1.28823
43037094	chr22:43037094:C:T	3.70169e-08	-1.25912	-1.12738
43037431	chr22:43037431:T:C	2.47864e-06	-1.10751e-10	1.81759
43037703	chr22:43037703:AT:A	2.31766e-07	-1.10751e-10	-0.552146
43037867	chr22:43037867:TACCC:T	4.61525e-08	-1.47865	-0.687274
43037998	chr22:43037998:A:G	1.24377e-07	-1.17456	-3.05541e-10
43038022	chr22:43038022:A:G	1.69063e-07	0.346857	-1.21446
43038031	chr22:43038031:C:T	5.21954e-07	1.46279	-1.20308
43038110	chr22:43038110:A:G	1.26054e-07	-1.10751e-10	-1.16116
43038324	chr22:43038324:C:T	3.90536e-07	1.20956	-1.23991
43038503	chr22:43038503:C:T	1.36687e-07	-1.10751e-10	-1.08018
43038617	chr22:43038617:G:T	8.30394e-08	-1.48665	-0.0919064
43038684	chr22:43038684:C:T	3.59119e-07	-1.10751e-10	-0.114222
43038814	chr22:43038814:A:T	4.60069e-07	-1.10751e-10	0.133501
43038835	chr22:43038835:G:A	1.9066e-07	-1.10751e-10	-0.747384
43039411	chr22:43039411:G:A	1.13788e-07	-1.10751e-10	-1.26354
43039418	chr22:43039418:G:T	2.87832e-07	-1.10751e-10	-0.335499
43039421	chr22:43039421:G:A	1.13897e-07	-1.10751e-10	-1.26258
43039429	chr22:43039429:A:G	8.991e-08	-1.49907	-3.05541e-10
43039680	chr22:43039680:G:A	1.16604e-07	-1.10751e-10	-1.23909
43039806	chr22:43039806:C:T	1.11436e-07	-1.10751e-10	-1.28442
43040049	chr22:43040049:G:A	4.39873e-08	-1.04402	-1.16996
43040163	chr22:43040163:G:A	1.57193e-06	-1.10751e-10	1.36218
43040191	chr22:43040191:A:AT	7.08102e-07	-1.10751e-10	0.564713
43040328	chr22:43040328:C:T	1.86961e-07	-1.10751e-10	-0.766976
43040588	chr22:43040588:G:A	5.8461e-08	-0.648149	-1.28137
43040610	chr22:43040610:A:G	1.14806e-07	-1.10751e-10	-1.25463
43040665	chr22:43040665:C:T	3.29155e-08	-1.25124	-1.25269
43040786	chr22:43040786:C:A	1.5767e-06	1.36521	-3.05541e-10
43041061	chr22:43041061:G:A	1.00214e-07	-1.50907	0.118502
43041690	chr22:43041690:A:AT	2.69291e-06	-1.10751e-10	1.9005
43041728	chr22:43041728:C:T	1.18332e-07	-1.10751e-10	-1.22438
43042147	chr22:43042147:C:T	1.11981e-07	-1.10751e-10	-1.27955
43042248	chr22:43042248:G:A	1.1334e-07	-1.10751e-10	-1.26748
43042579	chr22:43042579:G:A	1.04054e-06	-1.10751e-10	0.949618
43043068	chr22:43043068:G:A	3.08407e-07	-1.2631	0.99665
43043192	chr22:43043192:T:C	1.99236e-06	-1.10751e-10	1.5992
43043256	chr22:43043256:G:A	4.41531e-08	-1.53638	-0.673832
43043290	chr22:43043290:A:G	3.31035e-07	1.03124	-1.22689
43043309	chr22:43043309:G:A	1.22814e-07	-1.10751e-10	-1.18721
43043499	chr22:43043499:C:T	9.50832e-07	-1.10751e-10	0.859462
43043538	chr22:43043538:T:C	5.54199e-08	-1.50279	-0.480143
43043579	chr22:43043579:C:T	5.36557e-06	2.58988	-3.05541e-10
43044263	chr22:43044263:C:T	1.25939e-07	-1.10751e-10	-1.16208
43044358	chr22:43044358:C:T	1.1474e-07	-1.10751e-10	-1.25521
43044394	chr22:43044394:C:T	1.19189e-07	-1.10751e-10	-1.21717
43044755	chr22:43044755:CAG:C	5.38313e-08	-0.927869	-1.08415
43044791	chr22:43044791:G:A	4.06258e-06	-1.10751e-10	2.3117
43044966	chr22:43044966:G:A	5.05487e-08	-1.0589	-1.01604
43045260	chr22:43045260:T:A	5.45706e-08	-1.19412	-0.804258
43045503	chr22:43045503:G:A	2.38536e-07	-0.523355	-3.05541e-10
43045622	chr22:43045622:T:C	2.80648e-07	-1.21725	0.856477
43046066	chr22:43046066:C:T	1.4887e-07	-1.10751e-10	-0.994802
43046370	chr22:43046370:A:G	1.48757e-07	-1.10751e-10	-0.99556
43046593	chr22:43046593:T:C	6.90398e-08	-0.487205	-1.27599
43046896	chr22:43046896:C:G	3.97793e-07	-0.0119432	-3.05541e-10
43046948	chr22:43046948:G:A	1.32735e-07	-1.10751e-10	-1.10952
43047353	chr22:43047353:C:T	1.26731e-07	-1.10751e-10	-1.15581
43047716	chr22:43047716:G:A	5.69729e-08	-1.34264	-0.612665
43048300	chr22:43048300:G:A	1.26007e-07	-1.10751e-10	-1.16154
43048557	chr22:43048557:T:C	1.10843e-07	-1.10751e-10	-1.28976
43048580	chr22:43048580:G:A	3.58281e-08	-1.13158	-1.28756
43048836	chr22:43048836:C:T	1.18985e-07	-1.10751e-10	-1.21888
43048885	chr22:43048885:C:T	2.81851e-06	-1.10751e-10	1.94609
43049242	chr22:43049242:T:C	1.15051e-07	-1.10751e-10	-1.2525
43049479	chr22:43049479:C:T	3.74443e-06	-1.10751e-10	2.23015
43049566	chr22:43049566:C:T	1.97397e-07	-1.35528	0.64262
43049820	chr22:43049820:A:C	6.02471e-08	-1.32914	-0.570277
43050210	chr22:43050210:G:A	1.10813e-07	-1.10751e-10	-1.29004
43050639	chr22:43050639:C:T	5.98436e-07	-1.10751e-10	0.396445
43050882	chr22:43050882:C:T	3.45661e-08	-1.1747	-1.2803
43051232	chr22:43051232:C:T	4.55698e-07	0.123954	-3.05541e-10
43051573	chr22:43051573:G:A	4.35136e-07	-1.10751e-10	0.0777826
43051598	chr22:43051598:G:A	4.68846e-06	-1.10751e-10	2.45498
43051821	chr22:43051821:G:A	4.53307e-07	-1.10751e-10	0.118694
43051977	chr22:43051977:G:A	5.16601e-08	-0.824761	-1.22843
43052158	chr22:43052158:C:T	1.14781e-07	-1.10751e-10	-1.25485
43052477	chr22:43052477:T:C	3.53881e-07	-0.128916	-3.05541e-10
43052643	chr22:43052643:G:C	1.78161e-07	-1.00618	0.190995
43052849	chr22:43052849:G:A	1.17316e-07	-1.10751e-10	-1.23301
43053199	chr22:43053199:G:C	6.76002e-07	0.51832	-3.05541e-10
43053211	chr22:43053211:G:C	1.3704e-07	-1.10751e-10	-1.0776
43053502	chr22:43053502:T:C	7.68583e-08	-0.400059	-1.25585
43053553	chr22:43053553:T:TC	3.42416e-06	-1.10751e-10	2.14074
43053592	chr22:43053592:G:A	1.29584e-07	-1.10751e-10	-1.13354
43053613	chr22:43053613:G:A	1.14371e-07	-1.10751e-10	-1.25843
43053736	chr22:43053736:C:T	1.51294e-07	-1.10751e-10	-0.978653
43054231	chr22:43054231:G:C	1.14382e-07	-1.10751e-10	-1.25833
43054945	chr22:43054945:T:C	1.56592e-07	-1.10751e-10	-0.944232
43054951	chr22:43054951:T:C	1.59774e-07	-1.10751e-10	-0.924115
43055180	chr22:43055180:C:T	1.21183e-07	-1.10751e-10	-1.20057
43055646	chr22:43055646:T:A	5.40544e-07	-1.10751e-10	0.2947
43055885	chr22:43055885:C:T	1.65293e-06	-1.10751e-10	1.41243
43056024	chr22:43056024:C:T	3.28358e-08	-1.22113	-1.28522
43056071	chr22:43056071:T:C	1.29258e-07	-1.10751e-10	-1.13607
43056308	chr22:43056308:G:A	1.86377e-07	-1.10751e-10	-0.770103
43056469	chr22:43056469:T:TA	4.07562e-07	-1.10751e-10	0.0123175
43056954	chr22:43056954:G:A	4.61648e-08	-0.938471	-1.22719
43056997	chr22:43056997:C:T	5.07371e-08	-0.843697	-1.22752
43057131	chr22:43057131:A:G	1.25022e-07	-1.10751e-10	-1.16938
43057406	chr22:43057406:G:A	5.67777e-08	-0.693916	-1.26482
43057951	chr22:43057951:TA:T	8.84824e-08	-1.51507	-3.05541e-10
43057955	chr22:43057955:T:A	3.37204e-07	-1.10751e-10	-0.177187
43058449	chr22:43058449:A:G	2.20657e-07	-1.25056	0.649292
43058701	chr22:43058701:T:G	7.47468e-08	-0.47256	-1.21121
43058716	chr22:43058716:CAG:C	7.21445e-08	-0.478135	-1.24107
43058757	chr22:43058757:C:T	1.24964e-07	-1.10751e-10	-1.16985
43059060	chr22:43059060:G:A	1.13125e-07	-1.10751e-10	-1.26938
43059240	chr22:43059240:C:T	3.29069e-08	-1.22552	-1.27867
43059426	chr22:43059426:G:A	1.13268e-07	-1.10751e-10	-1.26812
43059525	chr22:43059525:C:T	6.40096e-08	-0.633186	-1.20566
43059586	chr22:43059586:G:A	6.34275e-08	-0.669249	-1.17873
43059659	chr22:43059659:A:G	5.64228e-07	1.60954	-1.27196
43059698	chr22:43059698:G:A	1.18133e-07	-1.10751e-10	-1.22606
43059861	chr22:43059861:T:TA	1.15458e-07	-1.10751e-10	-1.24897
43059939	chr22:43059939:C:T	9.82953e-08	-1.4099	-3.05541e-10
43059986	chr22:43059986:G:A	1.20671e-07	-1.10751e-10	-1.20481
43060176	chr22:43060176:A:G	1.2818e-07	-1.10751e-10	-1.14444
43060444	chr22:43060444:C:T	1.52464e-07	-0.970945	-3.05541e-10
43060506	chr22:43060506:T:TG	9.39863e-08	-0.20622	-1.24851
43060598	chr22:43060598:C:T	1.16461e-07	-1.10751e-10	-1.24032
43060677	chr22:43060677:C:G	8.22307e-08	-0.33261	-1.25574
43061146	chr22:43061146:T:C	1.26017e-07	-1.10751e-10	-1.16146
43061239	chr22:43061239:C:CTGAT	3.29946e-07	-1.29672	1.09778
43062012	chr22:43062012:T:G	3.3431e-08	-1.28552	-1.20288
43062193	chr22:43062193:TAAGTTG:T	3.65642e-08	-1.21079	-1.18802
43062442	chr22:43062442:G:C	2.49973e-07	-1.35126	0.874743
43062549	chr22:43062549:G:A	1.40426e-07	-1.10751e-10	-1.05319
43062556	chr22:43062556:G:A	1.31518e-07	-1.15227	0.0335384
43062800	chr22:43062800:C:T	5.58345e-08	-0.799978	-1.17551
43062846	chr22:43062846:G:A	1.13028e-07	-1.10751e-10	-1.27024
43062967	chr22:43062967:G:A	1.36846e-07	-1.10751e-10	-1.07902
43063020	chr22:43063020:C:T	9.0578e-08	-0.224419	-1.26724
43063117	chr22:43063117:A:G	6.26924e-08	-0.669845	-1.18979
43063534	chr22:43063534:C:T	2.92078e-07	-1.34801	1.02716
43063645	chr22:43063645:T:C	1.15862e-07	-1.10751e-10	-1.24547
43063840	chr22:43063840:G:A	5.70136e-08	-0.733958	-1.22063
43063849	chr22:43063849:G:A	7.09886e-07	0.567229	-3.05541e-10
43063858	chr22:43063858:G:A	4.37255e-08	-1.13259	-1.08735
43063994	chr22:43063994:AAGAGCTGCTTTTGTGTGT:A	1.0369e-07	-1.35647	-3.05541e-10
43064318	chr22:43064318:C:T	1.52389e-06	-1.10751e-10	1.33114
43064373	chr22:43064373:C:T	1.24905e-07	-1.10751e-10	-1.17032
43064966	chr22:43064966:T:G	9.98626e-07	-1.10751e-10	0.908505
43065110	chr22:43065110:A:T	2.38862e-06	-1.10751e-10	1.7806
43065132	chr22:43065132:A:G	4.40126e-08	-1.19387	-1.01952
43065269	chr22:43065269:T:C	5.75719e-08	-0.755153	-1.18969
43065302	chr22:43065302:A:T	1.10859e-07	-1.10751e-10	-1.28961
43065350	chr22:43065350:C:T	4.24487e-08	-1.23325	-1.01633
43065536	chr22:43065536:T:C	4.34238e-08	-1.16045	-1.06641
43065688	chr22:43065688:C:T	6.93274e-08	-0.533848	-1.22519
43065942	chr22:43065942:C:T	2.06714e-07	-1.10751e-10	-0.666537
43065962	chr22:43065962:C:T	4.57836e-08	-1.185	-0.988951
43065965	chr22:43065965:C:T	4.70039e-08	-1.17488	-0.972767
43066027	chr22:43066027:C:T	5.05427e-08	-1.07189	-1.00317
43066035	chr22:43066035:T:C	4.35737e-08	-1.244	-0.979421
43066124	chr22:43066124:A:G	1.37835e-07	-1.10751e-10	-1.07182
43066245	chr22:43066245:C:A	1.11576e-07	-1.10751e-10	-1.28317
43066314	chr22:43066314:G:A	4.37096e-08	-1.19861	-1.0217
43066382	chr22:43066382:G:A	3.75068e-08	-1.31359	-1.05977
43066445	chr22:43066445:C:T	9.7353e-07	-1.26598	2.14903
43066533	chr22:43066533:G:A	4.6115e-08	-1.2056	-0.96114
43066620	chr22:43066620:G:A	1.52839e-07	-1.10751e-10	-0.968489
43067180	chr22:43067180:G:A	4.38453e-08	-1.1774	-1.03981
43067239	chr22:43067239:C:T	1.28883e-07	-1.10751e-10	-1.13897
43067327	chr22:43067327:T:C	4.4939e-08	-1.18851	-1.00406
43067635	chr22:43067635:C:T	1.35752e-07	-1.10751e-10	-1.08705
43067664	chr22:43067664:GC:G	1.68854e-06	-1.10751e-10	1.43375
43067668	chr22:43067668:A:G	4.44577e-08	-1.18718	-1.01616
43067906	chr22:43067906:C:T	1.12016e-07	-1.10751e-10	-1.27923
43068232	chr22:43068232:G:A	2.0635e-07	-1.10751e-10	-0.668303
43068349	chr22:43068349:G:A	4.0258e-08	-1.22311	-1.07946
43068430	chr22:43068430:G:C	1.28103e-06	-1.10751e-10	1.15754
43068615	chr22:43068615:T:G	1.87117e-07	-1.10751e-10	-0.766144
43068761	chr22:43068761:A:G	1.29408e-07	-1.10751e-10	-1.1349
43068901	chr22:43068901:G:C	4.38258e-06	-1.10751e-10	2.38752
43069057	chr22:43069057:C:T	9.12132e-08	-1.48468	-3.05541e-10
43069248	chr22:43069248:C:T	1.51228e-07	-1.10751e-10	-0.979084
43070211	chr22:43070211:A:G	5.8455e-07	-1.32456	1.69753
43070435	chr22:43070435:G:A	1.47199e-07	-1.10751e-10	-1.00609
43070588	chr22:43070588:T:C	1.57445e-07	-1.10751e-10	-0.938801
43070910	chr22:43070910:T:C	6.84778e-08	-0.642097	-1.12927
43070925	chr22:43070925:A:G	7.0423e-08	-0.887685	-0.855671
43070961	chr22:43070961:G:A	1.44446e-07	-1.10751e-10	-1.02497
43071093	chr22:43071093:T:G	1.32147e-07	-1.10751e-10	-1.11396
43071164	chr22:43071164:G:A	1.1266e-07	-1.10751e-10	-1.2735
43071225	chr22:43071225:A:G	1.5753e-07	-1.10751e-10	-0.938257
43071360	chr22:43071360:C:T	1.13488e-07	-1.10751e-10	-1.26618
43071428	chr22:43071428:G:C	1.32157e-07	-0.684682	-0.429202
43071523	chr22:43071523:C:A	1.88978e-07	-1.10751e-10	-0.756244
43071804	chr22:43071804:G:T	2.43552e-06	-1.10751e-10	1.80004
43071934	chr22:43071934:G:A	2.21778e-07	-1.10751e-10	-0.596199
43071991	chr22:43071991:CAT:C	3.90349e-06	-1.45889	3.73064
43072175	chr22:43072175:A:G	2.40234e-07	-0.516262	-3.05541e-10
43072370	chr22:43072370:A:G	5.38232e-08	-0.764785	-1.24739
43072659	chr22:43072659:G:T	4.56153e-08	-1.08971	-1.08792
43072969	chr22:43072969:T:C	1.30718e-07	-1.10751e-10	-1.12484
43072989	chr22:43072989:C:T	2.80077e-08	-1.38307	-1.28233
43073274	chr22:43073274:C:T	1.10851e-07	-1.10751e-10	-1.28969
43073317	chr22:43073317:C:T	1.11246e-07	-1.10751e-10	-1.28614
43073504	chr22:43073504:G:A	1.40441e-07	-1.10751e-10	-1.05308
43073882	chr22:43073882:C:T	1.10911e-07	-1.10751e-10	-1.28915
43073925	chr22:43073925:G:A	5.64924e-07	-0.144058	0.482874
43073951	chr22:43073951:T:A	3.19791e-07	-1.02426	0.794048
43073952	chr22:43073952:C:G	1.17633e-06	-1.10751e-10	1.07228
43074133	chr22:43074133:A:G	1.18569e-06	-1.10751e-10	1.08021
43074169	chr22:43074169:G:A	2.23712e-07	-1.10751e-10	-0.587514
43074351	chr22:43074351:C:T	5.57803e-08	-1.49256	-0.483893
43074520	chr22:43074520:T:C	2.9142e-08	-1.50725	-1.11845
43074576	chr22:43074576:C:T	4.28582e-07	-1.10751e-10	0.062607
43074765	chr22:43074765:C:T	4.51161e-07	-1.10751e-10	0.113949
43074894	chr22:43074894:T:C	1.11014e-06	-1.10751e-10	1.01437
43074914	chr22:43074914:A:C	2.15466e-07	-1.10751e-10	-0.625071
43074995	chr22:43074995:C:T	1.66944e-07	-1.10751e-10	-0.880218
43075380	chr22:43075380:G:C	3.72369e-07	-0.819665	0.741675
43075431	chr22:43075431:G:A	3.11381e-05	-1.10751e-10	4.34831
43075863	chr22:43075863:C:A	1.19328e-07	-1.10751e-10	-1.216
43075929	chr22:43075929:T:C	1.20392e-06	-1.10751e-10	1.09546
43075942	chr22:43075942:C:T	1.06798e-07	-1.00187	-0.325063
43076056	chr22:43076056:C:T	9.96012e-08	-1.3967	-3.05541e-10
43076080	chr22:43076080:T:C	1.42819e-07	-1.10751e-10	-1.0363
43076100	chr22:43076100:C:T	1.20392e-06	-1.10751e-10	1.09546
43076189	chr22:43076189:C:T	1.10934e-07	-1.10751e-10	-1.28894
43076262	chr22:43076262:C:T	5.39357e-07	-0.260935	0.553436
43076305	chr22:43076305:A:C	8.42117e-08	-1.56454	-3.05541e-10
43076440	chr22:43076440:A:G	4.03964e-06	-1.45252	3.75856
43076490	chr22:43076490:G:A	4.58092e-08	-1.10195	-1.07144
43076508	chr22:43076508:T:C	4.12889e-08	-1.1853	-1.09198
43076593	chr22:43076593:T:C	9.51046e-08	-1.4429	-3.05541e-10
43076656	chr22:43076656:T:C	1.12954e-07	-1.10751e-10	-1.27089
43076688	chr22:43076688:T:C	1.23177e-07	-1.10751e-10	-1.18425
43077273	chr22:43077273:C:G	2.67489e-07	-1.10751e-10	-0.408795
43077286	chr22:43077286:G:C	7.43269e-07	-1.10751e-10	0.613182
43077399	chr22:43077399:G:A	2.45571e-08	-1.52471	-1.27217
43077428	chr22:43077428:T:C	2.51827e-08	-1.48157	-1.29015
43077468	chr22:43077468:T:C	9.25631e-08	-1.46999	-3.05541e-10
43077603	chr22:43077603:G:A	1.38504e-07	-1.10751e-10	-1.06697
43077656	chr22:43077656:C:T	7.87563e-08	-0.899997	-0.73152
43077845	chr22:43077845:G:A	1.54904e-07	-1.10751e-10	-0.955071
43078124	chr22:43078124:A:G	6.51314e-06	-1.10751e-10	2.7837
43078340	chr22:43078340:A:G	9.7823e-08	-0.997035	-0.417681
43078510	chr22:43078510:G:GA	1.76239e-07	-1.10751e-10	-0.826036
43078672	chr22:43078672:C:T	1.03054e-07	-1.36263	-3.05541e-10
43079295	chr22:43079295:C:T	1.66996e-07	-1.10751e-10	-0.879905
43079502	chr22:43079502:G:A	5.41638e-08	-1.51295	-0.492912
43079557	chr22:43079557:G:A	3.44434e-08	-1.19054	-1.26802
43079932	chr22:43079932:G:A	1.15665e-07	-1.10751e-10	-1.24718
43080297	chr22:43080297:T:G	1.36726e-07	-1.10751e-10	-1.0799
43080346	chr22:43080346:C:T	2.00087e-06	1.60346	-3.05541e-10
43080426	chr22:43080426:G:T	4.41182e-08	-1.13848	-1.07253
43081071	chr22:43081071:A:G	9.34157e-08	-1.13345	-0.32737
43081194	chr22:43081194:G:A	1.20089e-07	-1.10751e-10	-1.20964
43081198	chr22:43081198:G:T	2.60514e-08	-1.51259	-1.22521
43081405	chr22:43081405:G:A	1.83505e-07	-1.10751e-10	-0.785634
43081588	chr22:43081588:C:T	2.60141e-08	-1.49312	-1.24612
43081654	chr22:43081654:T:C	1.11014e-07	-1.10751e-10	-1.28822
43083203	chr22:43083203:A:T	1.12713e-07	-1.10751e-10	-1.27303
43083374	chr22:43083374:AACAG:A	1.65887e-07	-1.10751e-10	-0.88657
43083378	chr22:43083378:G:A	1.48655e-07	-1.10751e-10	-0.996247
43083416	chr22:43083416:T:G	2.37841e-07	-1.54498	1.01871
43083512	chr22:43083512:C:G	6.83684e-08	-1.54848	-0.224484
43083601	chr22:43083601:G:C	1.47324e-07	-1.10751e-10	-1.00524
43083973	chr22:43083973:T:A	1.10895e-07	-1.10751e-10	-1.28929
43084236	chr22:43084236:C:T	3.29058e-07	-1.10751e-10	-0.201641
43084526	chr22:43084526:G:C	1.71573e-07	-1.10751e-10	-0.852867
43084632	chr22:43084632:G:A	8.51864e-07	0.749551	-3.05541e-10
43084748	chr22:43084748:G:A	1.15099e-07	-1.10751e-10	-1.25208
43084781	chr22:43084781:A:G	1.93292e-07	-1.56263	0.828957
43084855	chr22:43084855:T:C	7.65608e-07	-1.10751e-10	0.642794
43084883	chr22:43084883:T:C	1.68193e-05	-1.10751e-10	3.73241
43084900	chr22:43084900:C:T	1.12192e-07	-1.10751e-10	-1.27767
43084920	chr22:43084920:G:A	9.78107e-08	-1.42231	0.00746707
43085030	chr22:43085030:C:T	1.8981e-07	-1.10751e-10	-0.751853
43085079	chr22:43085079:C:T	2.46816e-07	-1.10751e-10	-0.489234
43085088	chr22:43085088:T:C	1.1124e-07	-1.10751e-10	-1.28619
43085228	chr22:43085228:G:A	1.11526e-07	-1.10751e-10	-1.28362
43085360	chr22:43085360:G:A	1.09677e-07	-1.30033	-3.05541e-10
43085490	chr22:43085490:G:A	1.12452e-07	-1.10751e-10	-1.27535
43085500	chr22:43085500:C:T	1.20598e-07	-1.10751e-10	-1.20541
43085546	chr22:43085546:G:A	1.30239e-07	-1.10751e-10	-1.12851
43085642	chr22:43085642:C:T	3.77865e-08	-1.25329	-1.11264
43085863	chr22:43085863:C:A	1.12403e-07	-1.10751e-10	-1.27578
43085942	chr22:43085942:C:T	8.75006e-07	0.776355	-3.05541e-10
43086129	chr22:43086129:T:TA	2.57868e-08	-1.51342	-1.2346
43086219	chr22:43086219:G:A	2.80113e-07	-1.10751e-10	-0.362684
43086308	chr22:43086308:G:C	4.28016e-07	-1.10751e-10	0.0612842
43086429	chr22:43086429:G:A	1.63927e-07	-1.10751e-10	-0.898457
43086886	chr22:43086886:G:A	7.16622e-07	-1.10751e-10	0.576673
43087100	chr22:43087100:A:T	1.11311e-07	-1.10751e-10	-1.28555
43087236	chr22:43087236:C:T	2.63469e-08	-1.54489	-1.18163
43087292	chr22:43087292:A:T	1.80918e-07	-1.10751e-10	-0.79983
43087315	chr22:43087315:G:A	1.7171e-07	-1.46666	0.614598
43087454	chr22:43087454:G:A	1.24066e-07	-1.10751e-10	-1.17706
43087487	chr22:43087487:G:A	3.97904e-08	-1.05501	-1.25924
43087539	chr22:43087539:A:AAG	1.12445e-07	-1.10751e-10	-1.27541
43087576	chr22:43087576:G:A	1.12317e-07	-1.10751e-10	-1.27655
43087607	chr22:43087607:G:A	4.40233e-07	-1.10751e-10	0.0894297
43087618	chr22:43087618:A:G	8.42041e-08	-1.56463	-3.05541e-10
43087934	chr22:43087934:G:T	1.71412e-07	-1.10751e-10	-0.853808
43088303	chr22:43088303:TGAGGGCA:T	1.6981e-07	-1.10751e-10	-0.863193
43088598	chr22:43088598:C:T	1.16904e-07	-1.10751e-10	-1.23652
43088734	chr22:43088734:A:AG	1.17015e-07	-1.10751e-10	-1.23558
43088904	chr22:43088904:T:A	1.19496e-07	-1.10751e-10	-1.2146
43089073	chr22:43089073:T:C	1.4962e-07	-1.10751e-10	-0.989775
43089107	chr22:43089107:T:C	1.16288e-07	-1.10751e-10	-1.24181
43089344	chr22:43089344:C:A	1.17911e-07	-1.10751e-10	-1.22794
43089379	chr22:43089379:T:G	4.45294e-07	-1.42147	1.52233
43089446	chr22:43089446:C:T	3.11486e-06	-1.10751e-10	2.04607
43089612	chr22:43089612:AG:A	1.69789e-07	-1.10751e-10	-0.863319
43089691	chr22:43089691:C:A	1.75628e-07	-1.10751e-10	-0.82951
43089892	chr22:43089892:TC:T	2.73349e-08	-1.52664	-1.16307
43090099	chr22:43090099:G:C	7.01593e-07	-1.56064	2.11611
43090598	chr22:43090598:T:C	1.11746e-07	-1.10751e-10	-1.28165
43090739	chr22:43090739:T:C	3.10932e-07	-0.258302	-3.05541e-10
43090811	chr22:43090811:C:T	1.74635e-07	-1.10751e-10	-0.835176
43090878	chr22:43090878:AC:A	1.43022e-07	-1.03488	-3.05541e-10
43091041	chr22:43091041:G:A	4.0396e-07	-1.55734	1.56078
43091090	chr22:43091090:A:G	4.0362e-06	-1.10751e-10	2.30518
43091139	chr22:43091139:G:A	1.03608e-06	-1.10751e-10	0.945326
43091141	chr22:43091141:A:G	1.10955e-07	-1.10751e-10	-1.28875
43091185	chr22:43091185:A:G	3.43797e-08	-1.55056	-0.909847
43091234	chr22:43091234:C:T	1.15384e-07	-1.10751e-10	-1.24961
43091254	chr22:43091254:G:A	2.81088e-08	-1.50564	-1.15615
43091549	chr22:43091549:A:G	1.39526e-07	-1.10751e-10	-1.05962
43091602	chr22:43091602:T:C	1.18419e-07	-1.10751e-10	-1.22364
43092732	chr22:43092732:C:T	1.18242e-07	-1.10751e-10	-1.22515
43093033	chr22:43093033:G:A	1.90725e-07	-1.10751e-10	-0.747041
43093087	chr22:43093087:T:A	1.65124e-07	-1.10751e-10	-0.891179
43093142	chr22:43093142:G:A	1.25877e-07	-1.10751e-10	-1.16257
43093461	chr22:43093461:G:A	1.48782e-07	-1.10751e-10	-0.995392
43093491	chr22:43093491:A:G	3.50802e-08	-1.23561	-1.20463
43093623	chr22:43093623:A:G	7.15366e-08	-0.991958	-0.735707
43093713	chr22:43093713:C:G	1.86586e-06	1.5336	-3.05541e-10
43094579	chr22:43094579:G:A	1.24197e-07	-1.10751e-10	-1.176
43094680	chr22:43094680:G:A	1.75038e-07	-1.10751e-10	-0.832874
43094797	chr22:43094797:G:T	1.11138e-07	-1.10751e-10	-1.2871
43094869	chr22:43094869:G:A	4.03493e-08	-1.26743	-1.03287
43095077	chr22:43095077:A:G	2.52795e-07	-1.10751e-10	-0.465297
43095094	chr22:43095094:G:T	2.14639e-06	-1.10751e-10	1.67367
43095418	chr22:43095418:C:T	1.63253e-07	-1.10751e-10	-0.902573
43095537	chr22:43095537:T:C	1.30692e-07	-1.10751e-10	-1.12503
43095659	chr22:43095659:TGA:T	1.67939e-07	-1.10751e-10	-0.874276
43095772	chr22:43095772:TGTGA:T	1.51978e-07	-1.10751e-10	-0.974138
43096226	chr22:43096226:G:C	1.10803e-07	-1.10751e-10	-1.29012
43096366	chr22:43096366:G:A	1.35166e-07	-1.10751e-10	-1.09137
43096388	chr22:43096388:G:T	1.52475e-07	-1.10751e-10	-0.970872
43096611	chr22:43096611:G:A	1.108e-07	-1.10751e-10	-1.29015
43096923	chr22:43096923:G:A	8.67709e-08	-1.5346	-3.05541e-10
43096956	chr22:43096956:C:T	1.52085e-07	0.117854	-1.09129
43097098	chr22:43097098:G:A	1.56832e-07	-1.10751e-10	-0.942697
43097191	chr22:43097191:C:T	1.15722e-07	-1.10751e-10	-1.24668
43097344	chr22:43097344:A:G	1.98191e-07	0.249282	-0.957927
43097424	chr22:43097424:T:C	1.90469e-07	0.188415	-0.936799
43097643	chr22:43097643:G:A	5.47654e-08	-0.813683	-1.18113
43097723	chr22:43097723:G:A	1.31375e-07	-0.159752	-0.960064
43097951	chr22:43097951:T:C	1.44606e-07	-1.10751e-10	-1.02386
43098022	chr22:43098022:A:G	1.70219e-07	-1.10751e-10	-0.860789
43098066	chr22:43098066:C:T	1.70385e-07	-0.0582919	-0.801522
43098103	chr22:43098103:G:A	1.12171e-07	-1.10751e-10	-1.27785
43098124	chr22:43098124:C:T	1.88822e-07	-1.10751e-10	-0.757068
43098283	chr22:43098283:T:C	6.83005e-07	-1.10751e-10	0.528627
43098309	chr22:43098309:G:C	1.16297e-07	-1.10751e-10	-1.24173
43098418	chr22:43098418:G:GT	1.15823e-07	-1.10751e-10	-1.24582
43098741	chr22:43098741:G:C	2.52836e-07	-0.465135	-3.05541e-10
43098797	chr22:43098797:T:G	2.1282e-07	-1.10751e-10	-0.637428
43098947	chr22:43098947:C:T	4.68465e-08	-1.51756	-0.633443
43099017	chr22:43099017:T:C	7.63491e-07	0.640026	-3.05541e-10
43099672	chr22:43099672:G:T	1.75373e-07	-0.830961	-3.05541e-10
43099802	chr22:43099802:T:C	2.13855e-07	-1.10751e-10	-0.632578
43099928	chr22:43099928:A:G	9.72055e-08	-0.249887	-1.17116
43099983	chr22:43099983:C:T	1.40399e-07	-1.08128	0.0278921
43100031	chr22:43100031:A:T	1.86799e-07	-1.10751e-10	-0.767841
43100489	chr22:43100489:G:A	5.14677e-08	-0.79995	-1.25697
43100558	chr22:43100558:T:C	1.13638e-07	-1.10751e-10	-1.26486
43100811	chr22:43100811:C:T	1.11001e-07	-1.10751e-10	-1.28833
43100917	chr22:43100917:G:A	7.16107e-07	1.37194	-0.795985
43101071	chr22:43101071:A:G	4.92172e-06	-1.10751e-10	2.50354
43101137	chr22:43101137:ACT:A	1.87369e-07	-1.10751e-10	-0.764795
43101249	chr22:43101249:G:C	4.57823e-06	-1.10751e-10	2.43119
43101439	chr22:43101439:T:C	4.56144e-06	-1.10751e-10	2.42752
43101921	chr22:43101921:G:A	1.11761e-07	-1.10751e-10	-1.28151
43101964	chr22:43101964:A:C	1.99139e-07	-0.703871	-3.05541e-10
43102104	chr22:43102104:T:A	5.40542e-07	-1.10751e-10	0.294697
43102108	chr22:43102108:G:A	2.20227e-07	-1.10751e-10	-0.603219
43102155	chr22:43102155:T:C	1.10757e-07	-0.115915	-1.17462
43102216	chr22:43102216:G:A	1.10841e-07	-1.10751e-10	-1.28977
43102276	chr22:43102276:C:T	3.14247e-07	0.36116	-0.608855
43102315	chr22:43102315:C:T	2.81652e-07	-1.10751e-10	-0.357203
43102406	chr22:43102406:C:T	5.07221e-08	-1.07094	-1.00057
43102434	chr22:43102434:G:A	2.79392e-08	-1.55099	-1.11685
43102543	chr22:43102543:C:T	7.7909e-07	-1.10751e-10	0.660251
43102553	chr22:43102553:C:T	1.17018e-07	-1.10751e-10	-1.23555
43103138	chr22:43103138:G:A	2.36396e-07	0.717924	-1.25029
43103257	chr22:43103257:T:A	4.26735e-08	-0.97825	-1.26605
43103468	chr22:43103468:C:A	1.29587e-07	-1.10751e-10	-1.13352
43103529	chr22:43103529:C:T	1.14382e-07	-1.10751e-10	-1.25834
43103536	chr22:43103536:C:T	1.17559e-07	-1.10751e-10	-1.23093
43103735	chr22:43103735:G:A	4.7079e-08	-0.861076	-1.28497
43103811	chr22:43103811:G:A	9.25882e-08	-1.46971	-3.05541e-10
43103893	chr22:43103893:C:T	4.49639e-08	-0.931606	-1.26041
43104192	chr22:43104192:C:A	6.69209e-07	-1.10751e-10	0.508221
43104274	chr22:43104274:A:T	2.24997e-07	-0.581786	-3.05541e-10
43104349	chr22:43104349:G:A	7.49561e-08	-0.46849	-1.21248
43104414	chr22:43104414:C:T	1.71687e-07	-0.8522	-3.05541e-10
43104429	chr22:43104429:A:G	1.61009e-07	-1.10751e-10	-0.916413
43104474	chr22:43104474:G:C	1.14207e-07	-1.10751e-10	-1.25986
43104904	chr22:43104904:T:A	5.8737e-06	-1.10751e-10	2.68036
43105134	chr22:43105134:A:C	1.1235e-06	-1.10751e-10	1.02633
43105614	chr22:43105614:T:C	4.59589e-08	-1.03864	-1.13149
43105648	chr22:43105648:G:A	2.71126e-05	-1.10751e-10	4.20988
43105803	chr22:43105803:C:T	1.15476e-07	-1.10751e-10	-1.24881
43105861	chr22:43105861:G:A	1.2236e-07	-1.10751e-10	-1.19091
43106010	chr22:43106010:C:T	1.76729e-07	-1.10751e-10	-0.82326
43106146	chr22:43106146:T:C	2.81198e-07	0.492671	-0.851489
43106349	chr22:43106349:T:C	1.18241e-07	-1.10751e-10	-1.22515
43106701	chr22:43106701:T:C	3.24244e-08	-1.28434	-1.23462
43107143	chr22:43107143:TCTC:T	1.14919e-07	-1.10751e-10	-1.25365
43107206	chr22:43107206:A:C	9.10827e-08	-0.710547	-0.775561
43107351	chr22:43107351:C:T	1.13969e-07	-0.349243	-0.912703
43107503	chr22:43107503:A:G	1.13171e-07	-1.10751e-10	-1.26897
43107967	chr22:43107967:G:A	2.36571e-08	-1.56454	-1.26967
43108321	chr22:43108321:A:C	3.38492e-08	-1.56464	-0.911323
43108550	chr22:43108550:C:T	7.06459e-08	-0.832101	-0.908094
43108582	chr22:43108582:T:C	2.43801e-08	-1.5487	-1.25541
43108643	chr22:43108643:C:T	1.12737e-07	-1.10751e-10	-1.27282
43108711	chr22:43108711:G:A	1.21522e-07	-1.10751e-10	-1.19778
43109065	chr22:43109065:C:T	3.86132e-08	-1.17619	-1.16809
43109066	chr22:43109066:G:A	3.20025e-07	-1.10751e-10	-0.229478
43109151	chr22:43109151:G:A	2.45275e-08	-1.55666	-1.24142
43109825	chr22:43109825:A:G	1.13767e-07	-1.10751e-10	-1.26372
43110114	chr22:43110114:G:C	1.11961e-07	-1.10751e-10	-1.27973
43110259	chr22:43110259:T:A	4.23699e-08	-1.12129	-1.13014
43110629	chr22:43110629:C:T	8.56182e-08	-0.968282	-0.579696
43111072	chr22:43111072:T:TGGTC	1.10815e-07	-1.10751e-10	-1.29001
43111785	chr22:43111785:C:A	1.1656e-07	-1.10751e-10	-1.23947
43111939	chr22:43111939:C:T	1.13755e-07	-1.10751e-10	-1.26383
43112308	chr22:43112308:C:T	9.38311e-08	-1.45638	-3.05541e-10
43113381	chr22:43113381:C:T	8.73752e-08	-1.52766	-3.05541e-10
43113662	chr22:43113662:A:G	6.51119e-08	-1.49222	-0.329544
43114213	chr22:43114213:A:G	2.76605e-08	-1.54349	-1.13438
43114519	chr22:43114519:T:G	1.21479e-07	-1.10751e-10	-1.19813
43114520	chr22:43114520:C:T	1.21484e-07	-1.10751e-10	-1.19809
43114955	chr22:43114955:C:A	1.16957e-07	-1.10751e-10	-1.23607
43115635	chr22:43115635:G:A	6.55644e-08	-1.52706	-0.287782
43115811	chr22:43115811:C:T	6.50296e-08	-1.54067	-0.282364
43115819	chr22:43115819:C:T	4.60687e-08	-1.09863	-1.06911
43115862	chr22:43115862:T:G	8.05308e-08	-1.4644	-0.144832
43115947	chr22:43115947:C:G	1.34477e-07	-1.10751e-10	-1.09649
43116321	chr22:43116321:G:T	1.0072e-07	-1.38553	-3.05541e-10
43116711	chr22:43116711:C:A	5.44475e-08	-1.54007	-0.460565
43117150	chr22:43117150:T:C	8.36068e-08	-1.15461	-0.41714
43117892	chr22:43117892:C:T	1.18922e-07	-1.10751e-10	-1.21941
43117965	chr22:43117965:G:A	1.21716e-07	-1.10751e-10	-1.19619
43118068	chr22:43118068:G:A	1.17728e-07	-1.10751e-10	-1.2295
43118107	chr22:43118107:G:A	1.2909e-07	-1.10751e-10	-1.13737
43118368	chr22:43118368:G:A	1.31904e-07	-1.10751e-10	-1.1158
43118855	chr22:43118855:C:G	3.95207e-08	-1.07655	-1.2445
43118880	chr22:43118880:C:T	6.92633e-08	-1.55329	-0.206669
43119102	chr22:43119102:T:C	7.50993e-08	-1.55113	-0.127933
43119696	chr22:43119696:C:T	1.75478e-07	-1.10751e-10	-0.83036
43119697	chr22:43119697:C:T	6.86104e-08	-1.55962	-0.209813
43119748	chr22:43119748:G:A	3.3824e-08	-1.56114	-0.915567
43119883	chr22:43119883:T:C	7.60421e-08	-1.5541	-0.11249
43119916	chr22:43119916:G:GC	1.42749e-07	-1.10751e-10	-1.03679
43119953	chr22:43119953:G:A	1.40775e-07	-1.10751e-10	-1.05071
43119992	chr22:43119992:A:G	1.24331e-07	-1.10751e-10	-1.17493
43120008	chr22:43120008:C:T	1.48646e-07	-1.10751e-10	-0.996306
43120016	chr22:43120016:C:T	7.43933e-08	-1.56322	-0.125289
43120042	chr22:43120042:GCTGGTGAGCT:G	7.81184e-08	-1.56066	-0.0789939
43120128	chr22:43120128:G:A	1.22785e-07	-1.10751e-10	-1.18744
43120244	chr22:43120244:A:G	5.07278e-08	-1.56215	-0.509251
43120720	chr22:43120720:G:A	6.50828e-08	-1.54844	-0.273775
43120739	chr22:43120739:T:C	1.08056e-07	-1.31523	-3.05541e-10
43120887	chr22:43120887:A:G	1.17557e-07	-1.10751e-10	-1.23095
43121025	chr22:43121025:A:G	1.22912e-07	-1.5416	0.355187
43121698	chr22:43121698:C:T	1.12334e-07	-1.10751e-10	-1.2764
43121899	chr22:43121899:T:G	1.0367e-07	-0.594619	-0.762039
43121940	chr22:43121940:A:G	1.12186e-07	-1.10751e-10	-1.27772
43122102	chr22:43122102:G:C	2.7049e-08	-1.53647	-1.16376
43122269	chr22:43122269:A:G	4.02559e-08	-1.23435	-1.06827
43122658	chr22:43122658:T:A	2.76934e-07	-0.374095	-3.05541e-10
43122801	chr22:43122801:G:A	1.1127e-07	-1.10751e-10	-1.28592
43122816	chr22:43122816:A:G	3.62241e-08	-1.14843	-1.25972
43123076	chr22:43123076:A:G	1.6397e-07	-1.18921	0.291013
43123078	chr22:43123078:C:T	1.10899e-07	-1.10751e-10	-1.28925
43123523	chr22:43123523:G:A	1.11385e-07	-1.10751e-10	-1.28488
43123766	chr22:43123766:G:A	1.19164e-06	-1.10751e-10	1.08521
43123903	chr22:43123903:C:T	1.33559e-07	-1.10751e-10	-1.10333
43123963	chr22:43123963:C:T	1.12004e-07	-1.10751e-10	-1.27934
43124252	chr22:43124252:A:C	4.48796e-08	-0.953244	-1.24065
43124257	chr22:43124257:A:G	1.3782e-07	-0.229925	-0.842002
43124421	chr22:43124421:T:C	2.66439e-08	-1.43699	-1.27832
43124536	chr22:43124536:ACT:A	1.6617e-07	-1.10751e-10	-0.884864
43124797	chr22:43124797:C:CA	8.7922e-08	-1.52143	-3.05541e-10
43125419	chr22:43125419:A:C	1.10936e-07	-1.10751e-10	-1.28892
43125693	chr22:43125693:G:A	1.12161e-07	-1.10751e-10	-1.27794
43125944	chr22:43125944:A:G	2.04733e-07	-0.484751	-0.191416
43127182	chr22:43127182:T:C	5.63218e-08	-1.31992	-0.646874
43127195	chr22:43127195:T:C	1.62706e-07	-1.10751e-10	-0.905933
43127398	chr22:43127398:T:C	1.72473e-07	-1.10751e-10	-0.847633
43127760	chr22:43127760:G:A	1.15589e-07	-1.10751e-10	-1.24784
43127949	chr22:43127949:G:A	3.63869e-08	-1.3801	-1.02356
43127985	chr22:43127985:C:A	7.10719e-08	-0.474185	-1.26
43127994	chr22:43127994:A:T	6.97444e-08	-0.495746	-1.25729
43128108	chr22:43128108:C:T	2.85265e-07	-1.10751e-10	-0.344455
43128946	chr22:43128946:C:T	6.7532e-07	-1.10751e-10	0.517312
43129170	chr22:43129170:C:T	9.91397e-08	-0.15573	-1.24562
43129573	chr22:43129573:ACTCCTG:A	1.10895e-07	-1.10751e-10	-1.28929
43129646	chr22:43129646:C:T	9.27766e-08	-1.46768	-3.05541e-10
43129827	chr22:43129827:C:T	8.52136e-08	-1.55271	-3.05541e-10
43130045	chr22:43130045:G:A	1.45484e-06	-1.10751e-10	1.28478
43130129	chr22:43130129:C:T	1.58615e-07	-1.10751e-10	-0.931396
43130490	chr22:43130490:C:T	1.22305e-07	-1.19136	-3.05541e-10
43130698	chr22:43130698:C:T	7.62714e-08	-0.401963	-1.26162
43130973	chr22:43130973:G:A	1.52288e-07	-1.10751e-10	-0.972102
43131176	chr22:43131176:A:G	1.12824e-07	-1.10751e-10	-1.27205
43131424	chr22:43131424:C:T	1.42958e-07	-1.10751e-10	-1.03532
43131675	chr22:43131675:C:T	3.30739e-08	-1.29722	-1.20192
43131725	chr22:43131725:G:A	1.12007e-07	-1.10751e-10	-1.27931
43131792	chr22:43131792:C:A	2.28992e-07	-1.10751e-10	-0.564187
43131965	chr22:43131965:G:A	1.2083e-07	-1.10751e-10	-1.20349
43132184	chr22:43132184:T:A	1.5688e-07	-1.10751e-10	-0.942397
43132207	chr22:43132207:G:A	1.50409e-07	-1.10751e-10	-0.984516
43132787	chr22:43132787:T:C	6.16554e-08	-0.586998	-1.28932
43132852	chr22:43132852:G:A	1.16463e-06	1.06228	-3.05541e-10
43132975	chr22:43132975:C:T	1.31815e-07	-1.10751e-10	-1.11648
43133018	chr22:43133018:G:T	1.10837e-07	-1.10751e-10	-1.28982
43133023	chr22:43133023:C:T	6.7981e-08	-0.491013	-1.28763
43133055	chr22:43133055:C:A	1.41668e-07	-1.10751e-10	-1.04439
43133088	chr22:43133088:C:G	1.41781e-07	-1.10751e-10	-1.04359
43133511	chr22:43133511:C:T	7.40973e-08	-0.403927	-1.28857
43133659	chr22:43133659:C:A	1.33132e-07	-1.10751e-10	-1.10653
43133733	chr22:43133733:C:T	1.17373e-07	-1.10751e-10	-1.23252
43133737	chr22:43133737:AC:A	1.35209e-07	-1.10751e-10	-1.09105
43133892	chr22:43133892:G:A	1.10931e-07	-1.10751e-10	-1.28897
43133967	chr22:43133967:G:A	1.68698e-07	-1.10751e-10	-0.869765
43134187	chr22:43134187:T:C	1.39543e-07	-1.10751e-10	-1.0595
43134694	chr22:43134694:G:C	1.08022e-07	-1.16907	-0.146471
43134976	chr22:43134976:A:G	6.68302e-08	-1.17861	-0.61711
43135063	chr22:43135063:G:A	1.06812e-06	-1.10751e-10	0.975781
43135542	chr22:43135542:A:AATT	1.17143e-07	-1.10751e-10	-1.23448
43135544	chr22:43135544:C:T	1.16886e-07	-1.10751e-10	-1.23667
43135612	chr22:43135612:G:A	1.15534e-07	-1.10751e-10	-1.24831
43135772	chr22:43135772:C:T	1.30078e-07	-1.10751e-10	-1.12974
43135839	chr22:43135839:G:A	1.86813e-07	-1.10751e-10	-0.767768
43136015	chr22:43136015:G:C	1.64987e-07	-1.10751e-10	-0.892009
43136098	chr22:43136098:G:C	1.08925e-07	-1.26983	-0.0373833
43136150	chr22:43136150:A:G	6.09424e-08	-1.1099	-0.778049
43136610	chr22:43136610:G:A	1.24398e-07	-1.10751e-10	-1.17439
43137421	chr22:43137421:C:G	1.40317e-07	-1.10412	0.0501529
43137509	chr22:43137509:A:C	1.54142e-07	0.230632	-1.19063
43138019	chr22:43138019:C:T	1.12561e-07	-1.10751e-10	-1.27438
43138143	chr22:43138143:C:G	5.7832e-07	0.362252	-3.05541e-10
43138200	chr22:43138200:A:G	1.43909e-07	-1.10751e-10	-1.02869
43138273	chr22:43138273:A:G	1.48586e-07	-1.10751e-10	-0.996714
43138597	chr22:43138597:C:T	1.41187e-07	-1.10751e-10	-1.04779
43138602	chr22:43138602:C:T	1.15912e-07	-1.10751e-10	-1.24504
43138635	chr22:43138635:G:T	1.15584e-07	-1.10751e-10	-1.24788
43138667	chr22:43138667:G:A	1.11185e-07	-1.10751e-10	-1.28668
43138712	chr22:43138712:G:A	1.10804e-07	-1.10751e-10	-1.29011
43138740	chr22:43138740:A:G	1.57089e-07	-1.10751e-10	-0.941061
43138788	chr22:43138788:T:C	1.2476e-07	0.00216202	-1.17365
43138792	chr22:43138792:A:G	1.54603e-07	-1.10751e-10	-0.957013
43139077	chr22:43139077:A:T	1.53173e-07	-1.10751e-10	-0.966307
43139422	chr22:43139422:A:G	1.17035e-07	-1.10751e-10	-1.2354
43140876	chr22:43140876:A:G	1.13987e-07	-1.10751e-10	-1.26179
43140945	chr22:43140945:A:G	1.10953e-07	-1.10751e-10	-1.28877
43141086	chr22:43141086:T:C	1.11697e-07	-1.10751e-10	-1.28208
43142025	chr22:43142025:A:T	1.2783e-07	-1.10751e-10	-1.14718
43142127	chr22:43142127:T:C	8.61768e-08	-1.54147	-3.05541e-10
43142165	chr22:43142165:G:A	1.15488e-06	-1.10751e-10	1.05388
43142252	chr22:43142252:A:G	1.12264e-07	-1.10751e-10	-1.27703
43143273	chr22:43143273:G:A	1.16592e-07	-1.10751e-10	-1.23919
43143512	chr22:43143512:C:T	1.10806e-07	-1.10751e-10	-1.2901
43143645	chr22:43143645:G:A	3.14973e-08	-1.32405	-1.22392
43144033	chr22:43144033:A:T	1.87769e-07	-1.10751e-10	-0.762661
43144119	chr22:43144119:TATA:T	5.32882e-08	-1.06978	-0.95238
43144168	chr22:43144168:C:T	2.9656e-08	-1.55281	-1.0554
43144507	chr22:43144507:T:C	1.1097e-07	-1.10751e-10	-1.28862
43144689	chr22:43144689:C:G	1.11736e-07	-1.10751e-10	-1.28173
43145349	chr22:43145349:T:A	1.41569e-07	-1.10751e-10	-1.04509
43145684	chr22:43145684:G:A	1.45025e-07	-1.10751e-10	-1.02097
43145948	chr22:43145948:G:C	3.75547e-07	-1.10751e-10	-0.0694913
43145987	chr22:43145987:A:G	1.9036e-07	-1.10751e-10	-0.74896
43146161	chr22:43146161:G:A	1.11953e-07	-1.10751e-10	-1.2798
43146294	chr22:43146294:T:C	7.16461e-08	-0.509766	-1.21637
43146361	chr22:43146361:A:T	3.07107e-08	-1.28319	-1.29008
43146383	chr22:43146383:C:T	9.21947e-08	-1.47397	-3.05541e-10
43146408	chr22:43146408:TA:T	3.53619e-08	-1.22175	-1.21049
43146786	chr22:43146786:G:A	1.1084e-07	-1.10751e-10	-1.28978
43147175	chr22:43147175:A:G	9.27424e-08	-1.46805	-3.05541e-10
43147531	chr22:43147531:A:G	1.72375e-07	-1.10751e-10	-0.848202
43147668	chr22:43147668:T:C	1.11569e-07	-1.10751e-10	-1.28323
43148018	chr22:43148018:T:C	1.34951e-07	-1.10751e-10	-1.09296
43148276	chr22:43148276:T:C	2.55617e-08	-1.55197	-1.20481
43148341	chr22:43148341:T:G	1.10972e-07	-1.10751e-10	-1.2886
43148517	chr22:43148517:C:T	1.14275e-07	-1.10751e-10	-1.25926
43148546	chr22:43148546:T:G	1.40618e-07	-1.10751e-10	-1.05183
43148817	chr22:43148817:C:T	2.22475e-06	1.7961	-0.0865796
43148821	chr22:43148821:C:T	1.66704e-07	-1.10751e-10	-0.881656
43148851	chr22:43148851:C:T	1.11064e-07	-1.10751e-10	-1.28776
43149071	chr22:43149071:G:A	3.41526e-08	-1.23441	-1.23262
43149314	chr22:43149314:C:T	1.64052e-07	-1.10751e-10	-0.897693
43149378	chr22:43149378:C:T	1.59401e-07	-1.10751e-10	-0.926451
43150219	chr22:43150219:C:T	1.04977e-07	-1.34413	-3.05541e-10
43150727	chr22:43150727:A:C	3.9454e-08	-1.18985	-1.13289
43151318	chr22:43151318:C:T	1.18113e-07	-1.10751e-10	-1.22623
43151550	chr22:43151550:G:A	1.58792e-07	-1.10751e-10	-0.93028
43151926	chr22:43151926:A:G	1.21352e-07	-1.10751e-10	-1.19918
43151995	chr22:43151995:T:C	1.11088e-07	-1.10751e-10	-1.28756
43152516	chr22:43152516:C:T	1.94077e-07	-1.10751e-10	-0.72962
43152613	chr22:43152613:G:C	3.60261e-06	1.98909	0.202449
43152821	chr22:43152821:T:C	7.1747e-08	-0.656628	-1.0681
43152836	chr22:43152836:T:C	1.14672e-07	-1.10751e-10	-1.2558
43152892	chr22:43152892:G:C	4.06703e-08	-1.23132	-1.06106
43153254	chr22:43153254:G:A	2.04286e-06	1.54683	0.0773986
43153640	chr22:43153640:C:T	1.35815e-07	-1.10751e-10	-1.08658
43153642	chr22:43153642:C:T	1.37277e-07	-1.10751e-10	-1.07588
43153646	chr22:43153646:C:T	1.57334e-07	-1.10751e-10	-0.939507
43153733	chr22:43153733:T:A	1.20854e-06	2.24278	-1.14348
43154049	chr22:43154049:T:C	3.00688e-08	-1.54911	-1.04528
43154143	chr22:43154143:T:C	8.6467e-07	0.843484	-0.0790118
43154246	chr22:43154246:A:G	1.10839e-07	-1.10751e-10	-1.28979
43154251	chr22:43154251:C:G	1.10828e-07	-1.10751e-10	-1.28989
43154906	chr22:43154906:C:T	1.10814e-07	-1.10751e-10	-1.29002
43155001	chr22:43155001:C:T	2.37747e-06	1.44224	0.33368
43155120	chr22:43155120:G:T	1.20778e-07	-1.10751e-10	-1.20392
43155211	chr22:43155211:G:A	1.11923e-07	-1.10751e-10	-1.28006
43155402	chr22:43155402:G:A	8.05767e-08	-0.493417	-1.11525
43155507	chr22:43155507:A:G	8.34187e-07	0.897292	-0.16871
43155585	chr22:43155585:C:T	8.47648e-08	-1.558	-3.05541e-10
43155765	chr22:43155765:G:A	7.45773e-08	-0.408055	-1.27798
43155830	chr22:43155830:T:C	8.52957e-07	0.907044	-0.156209
43156182	chr22:43156182:A:G	1.61876e-07	-1.10751e-10	-0.911046
43156772	chr22:43156772:C:T	6.93424e-08	-0.651238	-1.10758
43156996	chr22:43156996:T:G	6.64548e-08	-0.7272	-1.07415
43157025	chr22:43157025:G:A	1.22407e-07	-1.10751e-10	-1.19052
43157411	chr22:43157411:T:G	3.17264e-08	-1.56291	-0.977814
43157454	chr22:43157454:G:C	9.80627e-08	-1.24909	-0.163183
43157761	chr22:43157761:T:C	1.12572e-07	-1.10751e-10	-1.27428
43157815	chr22:43157815:C:A	1.74195e-07	-1.10751e-10	-0.837702
43158128	chr22:43158128:C:G	1.24138e-07	-1.10751e-10	-1.17648
43158413	chr22:43158413:C:T	1.12514e-07	-1.10751e-10	-1.2748
43158437	chr22:43158437:T:C	1.56902e-07	-0.942254	-3.05541e-10
43158592	chr22:43158592:G:A	1.89093e-07	-1.10751e-10	-0.755636
43158892	chr22:43158892:G:A	3.49616e-07	-1.10751e-10	-0.141041
43159584	chr22:43159584:A:C	1.89682e-06	1.7862	-0.236136
43159720	chr22:43159720:G:A	1.12012e-07	-1.10751e-10	-1.27927
43159745	chr22:43159745:G:C	1.10864e-07	-1.10751e-10	-1.28957
43159885	chr22:43159885:T:G	1.31239e-07	-1.10751e-10	-1.12086
43159915	chr22:43159915:G:A	2.74903e-07	0.696596	-1.07805
43159974	chr22:43159974:C:T	1.36828e-07	-1.10751e-10	-1.07915
43160310	chr22:43160310:G:A	3.01522e-08	-1.56048	-1.03114
43160335	chr22:43160335:C:T	3.11927e-07	-1.10751e-10	-0.255105
43160916	chr22:43160916:C:G	2.65698e-07	0.560368	-0.975883
43161357	chr22:43161357:G:C	1.72143e-07	-1.10751e-10	-0.849549
43161379	chr22:43161379:A:G	1.17195e-07	-1.10751e-10	-1.23404
43161384	chr22:43161384:A:G	1.11546e-07	-1.10751e-10	-1.28344
43161422	chr22:43161422:T:G	1.25924e-07	-0.425464	-0.73673
43161742	chr22:43161742:T:G	3.50797e-07	0.76266	-0.900328
43161853	chr22:43161853:G:A	7.21985e-07	1.41491	-0.830787
43161876	chr22:43161876:T:C	1.36552e-07	-1.10751e-10	-1.08117
43161943	chr22:43161943:A:G	1.31693e-07	-1.10751e-10	-1.1174
43162231	chr22:43162231:C:T	1.12338e-07	-1.10751e-10	-1.27637
43162401	chr22:43162401:C:T	4.24196e-07	-1.10751e-10	0.0523199
43162693	chr22:43162693:TGA:T	1.22787e-06	-1.10751e-10	1.11516
43162920	chr22:43162920:A:G	2.87765e-08	-1.54147	-1.09684
43162966	chr22:43162966:G:A	1.03975e-07	-0.835872	-0.517849
43162993	chr22:43162993:T:G	1.12645e-07	-1.10751e-10	-1.27364
43163131	chr22:43163131:G:T	5.81825e-08	-1.17078	-0.763508
43163280	chr22:43163280:G:A	1.33154e-07	-1.10751e-10	-1.10637
43163296	chr22:43163296:G:A	1.1321e-07	-1.10751e-10	-1.26863
43163445	chr22:43163445:G:A	4.97896e-07	1.16258	-0.950063
43163706	chr22:43163706:C:T	9.79561e-08	-0.722922	-0.690434
43163716	chr22:43163716:C:T	1.72267e-07	-1.10751e-10	-0.848831
43163731	chr22:43163731:G:A	4.23617e-07	0.986072	-0.935118
43163844	chr22:43163844:T:C	1.4156e-07	-1.10751e-10	-1.04515
43163889	chr22:43163889:G:A	1.23109e-07	-1.10751e-10	-1.18481
43163895	chr22:43163895:T:C	1.32163e-07	-1.10751e-10	-1.11384
43164151	chr22:43164151:C:T	1.92834e-07	-1.10751e-10	-0.736043
43164424	chr22:43164424:C:A	2.78287e-08	-1.55643	-1.11537
43164676	chr22:43164676:A:G	2.24692e-07	-1.10751e-10	-0.583147
43164757	chr22:43164757:C:T	3.55392e-06	1.39549	0.782439
43164956	chr22:43164956:C:T	1.57132e-06	1.93378	-0.571983
43164960	chr22:43164960:T:C	2.65059e-08	-1.5584	-1.16211
43165149	chr22:43165149:A:G	1.17484e-07	-1.10751e-10	-1.23158
43165331	chr22:43165331:T:C	3.34338e-07	-1.10751e-10	-0.185724
43165669	chr22:43165669:T:G	1.66343e-07	-0.200382	-0.683444
43165753	chr22:43165753:T:C	1.0052e-07	-1.38752	-3.05541e-10
43165797	chr22:43165797:A:G	1.81866e-07	-0.0650736	-0.729533
43165996	chr22:43165996:G:A	1.11653e-07	-1.10751e-10	-1.28248
43166037	chr22:43166037:C:T	2.13277e-07	-1.10751e-10	-0.635283
43166189	chr22:43166189:G:A	2.70628e-07	0.207541	-0.604672
43166218	chr22:43166218:A:G	1.12198e-07	-1.10751e-10	-1.27761
43166241	chr22:43166241:T:C	5.3806e-07	0.290094	-3.05541e-10
43166300	chr22:43166300:A:G	2.04889e-07	-0.0246093	-0.650799
43166345	chr22:43166345:C:T	1.47728e-07	-1.10751e-10	-1.0025
43166401	chr22:43166401:T:C	2.02824e-07	0.0345333	-0.720071
43166428	chr22:43166428:G:A	1.01527e-07	-1.36976	-0.00778637
43166430	chr22:43166430:C:A	2.51884e-07	-1.10751e-10	-0.468909
43166433	chr22:43166433:G:A	2.02905e-07	-0.0610501	-0.624088
43166699	chr22:43166699:G:A	2.28934e-07	0.118635	-0.683079
43166802	chr22:43166802:AGAG:A	1.11658e-07	-1.10751e-10	-1.28243
43166872	chr22:43166872:ACCGCTACACCTAGC:A	1.45264e-07	-1.10751e-10	-1.01933
43166961	chr22:43166961:G:A	1.11226e-07	-1.10751e-10	-1.28632
43166976	chr22:43166976:G:A	1.591e-07	-1.10751e-10	-0.928342
43167466	chr22:43167466:CCT:C	4.24266e-07	-1.10751e-10	0.0524861
43167592	chr22:43167592:C:T	1.86961e-07	-1.10751e-10	-0.766976
43167657	chr22:43167657:A:AC	2.26905e-07	-1.10751e-10	-0.573344
43167666	chr22:43167666:A:G	1.20118e-07	-1.10751e-10	-1.2094
43167705	chr22:43167705:A:G	6.10198e-08	-1.09634	-0.790332
43167992	chr22:43167992:T:C	1.11998e-07	-1.10751e-10	-1.2794
43168263	chr22:43168263:C:T	1.6863e-07	-1.10751e-10	-0.87017
43168349	chr22:43168349:G:T	1.72411e-07	-1.10751e-10	-0.847997
43168644	chr22:43168644:C:A	1.23075e-07	-1.10751e-10	-1.18508
43168997	chr22:43168997:C:G	1.64847e-07	-0.892858	-3.05541e-10
43169023	chr22:43169023:C:T	1.92703e-07	-1.10751e-10	-0.736724
43169437	chr22:43169437:C:T	4.45278e-07	0.703188	-0.602365
43169454	chr22:43169454:G:A	1.62174e-07	-1.10751e-10	-0.909204
43169467	chr22:43169467:C:T	1.25195e-07	-1.10751e-10	-1.16801
43169644	chr22:43169644:G:C	1.11437e-07	-1.10751e-10	-1.28442
43169849	chr22:43169849:C:T	2.89269e-07	0.351994	-0.682514
43169875	chr22:43169875:A:G	1.72293e-05	-1.10751e-10	3.75649
43169951	chr22:43169951:G:A	0.000142025	5.86588	-3.05541e-10
43170010	chr22:43170010:A:C	1.33818e-07	-1.10751e-10	-1.1014
43170553	chr22:43170553:C:T	1.63665e-07	-1.10751e-10	-0.900056
43170781	chr22:43170781:C:T	4.26328e-07	-1.10751e-10	0.0573327
43171039	chr22:43171039:G:A	1.10943e-07	-1.10751e-10	-1.28886
43171152	chr22:43171152:CAG:C	2.58373e-08	-1.4922	-1.25385
43171453	chr22:43171453:C:T	2.70402e-07	0.36022	-0.758186
43171473	chr22:43171473:C:T	3.54671e-07	-1.10751e-10	-0.126685
43171477	chr22:43171477:C:G	1.24926e-07	-1.10751e-10	-1.17016
43171539	chr22:43171539:T:A	2.60223e-08	-1.49264	-1.24628
43171745	chr22:43171745:C:T	1.16886e-07	-1.10751e-10	-1.23667
43171783	chr22:43171783:T:C	2.01949e-07	-1.10751e-10	-0.689861
43171807	chr22:43171807:C:T	1.1458e-07	-1.10751e-10	-1.2566
43171855	chr22:43171855:C:T	1.11868e-07	-1.10751e-10	-1.28056
43171870	chr22:43171870:G:A	2.31682e-07	-1.10751e-10	-0.55251
43171930	chr22:43171930:G:A	1.83427e-07	-0.786061	-3.05541e-10
43171931	chr22:43171931:T:A	1.53396e-07	-1.10751e-10	-0.964852
43171952	chr22:43171952:G:A	2.30532e-07	-1.10751e-10	-0.557486
43172054	chr22:43172054:C:G	1.56804e-07	0.0640037	-1.00688
43172090	chr22:43172090:A:C	9.20193e-08	-1.47588	-3.05541e-10
43172126	chr22:43172126:T:C	1.11329e-07	-1.10751e-10	-1.28538
43172202	chr22:43172202:A:G	1.53355e-07	-1.10751e-10	-0.965122
43173008	chr22:43173008:T:C	1.53817e-07	-1.10751e-10	-0.962113
43173136	chr22:43173136:C:T	1.5404e-07	-1.10751e-10	-0.960665
43173301	chr22:43173301:A:G	4.02918e-07	0.943695	-0.942838
43173534	chr22:43173534:T:C	1.10897e-07	-1.10751e-10	-1.28927
43173598	chr22:43173598:C:T	2.45676e-07	-1.10751e-10	-0.493862
43173601	chr22:43173601:C:T	1.27642e-07	-1.10751e-10	-1.14865
43173602	chr22:43173602:C:A	3.31489e-07	0.386343	-0.580625
43173888	chr22:43173888:C:T	1.24961e-07	-1.10751e-10	-1.16987
43174448	chr22:43174448:G:A	1.25786e-07	-1.10751e-10	-1.16329
43174525	chr22:43174525:G:A	1.25786e-07	-1.10751e-10	-1.16329
43174577	chr22:43174577:G:A	1.36456e-05	-1.10751e-10	3.52329
43174788	chr22:43174788:A:G	2.43354e-08	-1.55917	-1.24678
43174865	chr22:43174865:A:G	1.88938e-07	-1.10751e-10	-0.756454
43175291	chr22:43175291:T:C	1.69107e-07	-1.10751e-10	-0.867345
43175638	chr22:43175638:T:C	1.62759e-07	-1.10751e-10	-0.905607
43175690	chr22:43175690:A:G	1.12995e-07	-1.10751e-10	-1.27053
43176343	chr22:43176343:C:A	1.90624e-07	-1.10751e-10	-0.74757
43176414	chr22:43176414:G:A	2.75303e-08	-1.42983	-1.25276
43176511	chr22:43176511:C:T	5.50406e-07	0.777015	-0.464234
43176534	chr22:43176534:A:G	2.42651e-08	-1.55425	-1.25458
43176644	chr22:43176644:C:T	1.77527e-07	-0.81875	-3.05541e-10
43176894	chr22:43176894:C:T	1.58017e-07	-1.10751e-10	-0.935172
43176958	chr22:43176958:T:C	1.1479e-07	-1.10751e-10	-1.25477
43177096	chr22:43177096:T:C	1.5775e-07	-1.10751e-10	-0.936863
43177376	chr22:43177376:AT:A	1.06718e-07	-1.48957	0.161877
43177380	chr22:43177380:A:T	2.674e-08	-1.52011	-1.19161
43177381	chr22:43177381:A:T	1.13762e-07	-1.47045	0.206678
43177383	chr22:43177383:A:T	2.61703e-08	-1.49144	-1.24181
43177700	chr22:43177700:A:G	4.29241e-08	-1.52897	-0.709474
43177828	chr22:43177828:A:C	4.01143e-08	-1.29258	-1.01356
43177849	chr22:43177849:C:A	1.30761e-07	-1.10751e-10	-1.1245
43178084	chr22:43178084:C:T	5.3593e-08	-1.49879	-0.517671
43178466	chr22:43178466:T:C	1.10802e-07	-1.10751e-10	-1.29013
43178512	chr22:43178512:G:A	1.12526e-07	-1.10751e-10	-1.27469
43178782	chr22:43178782:C:T	1.98711e-07	-0.543324	-0.162699
43178818	chr22:43178818:C:T	3.95001e-08	-1.52604	-0.795533
43178897	chr22:43178897:A:G	1.82793e-07	-1.10751e-10	-0.789521
43178926	chr22:43178926:A:G	1.05337e-07	-1.4561	0.115391
43179028	chr22:43179028:G:A	1.22431e-07	-1.10751e-10	-1.19032
43179069	chr22:43179069:G:A	2.9103e-08	-1.47965	-1.14739
43179090	chr22:43179090:C:T	3.94898e-08	-1.5281	-0.793729
43179107	chr22:43179107:G:A	1.28308e-07	-1.10751e-10	-1.14344
43179123	chr22:43179123:C:T	1.97212e-07	-0.713597	-3.05541e-10
43179288	chr22:43179288:C:T	1.24067e-07	-1.10751e-10	-1.17706
43179289	chr22:43179289:G:A	1.4148e-07	-1.10751e-10	-1.04572
43179319	chr22:43179319:C:T	5.23936e-08	-1.4086	-0.630491
43179610	chr22:43179610:G:A	2.68634e-08	-1.4567	-1.25041
43179769	chr22:43179769:G:A	1.17253e-07	-1.10751e-10	-1.23354
43179929	chr22:43179929:C:T	3.22514e-08	-1.55174	-0.972569
43179935	chr22:43179935:C:T	5.41486e-07	-1.10751e-10	0.296441
43180061	chr22:43180061:C:T	9.65659e-08	-1.42765	-3.05541e-10
43180219	chr22:43180219:C:T	1.13258e-07	-1.10751e-10	-1.26821
43180365	chr22:43180365:T:G	1.10802e-07	-1.10751e-10	-1.29013
43180392	chr22:43180392:A:G	5.22598e-08	-1.38711	-0.654538
43180461	chr22:43180461:T:C	4.06733e-08	-1.40463	-0.887671
43180468	chr22:43180468:G:A	2.3849e-08	-1.55733	-1.26881
43180664	chr22:43180664:C:T	4.33815e-08	-1.39882	-0.829019
43181208	chr22:43181208:C:T	2.3778e-08	-1.56438	-1.26473
43181251	chr22:43181251:C:T	9.86223e-08	-1.42223	0.0156487
43181442	chr22:43181442:A:G	4.2929e-08	-1.39775	-0.840578
43181467	chr22:43181467:C:T	1.81992e-07	-0.538641	-0.255272
43181532	chr22:43181532:G:C	1.89028e-07	-1.10751e-10	-0.755978
43181618	chr22:43181618:C:T	2.44458e-07	-0.438881	-0.0599491
43181646	chr22:43181646:C:T	4.30426e-08	-1.3951	-0.840584
43181651	chr22:43181651:G:A	4.36084e-08	-1.38204	-0.840584
43181828	chr22:43181828:G:C	4.32227e-08	-1.40312	-0.828396
43181829	chr22:43181829:G:A	4.3208e-08	-1.40345	-0.828396
43181943	chr22:43181943:G:A	9.90043e-08	-1.41836	0.0156487
43181997	chr22:43181997:ATGAAGGCC:A	9.49429e-08	-1.4446	-3.05541e-10
43182093	chr22:43182093:C:T	1.19878e-07	-1.10751e-10	-1.2114
43182528	chr22:43182528:T:C	1.06772e-07	-1.34283	0.0156487
43182780	chr22:43182780:G:A	1.25462e-07	-0.746611	-0.419259
43183000	chr22:43183000:G:A	8.6541e-08	-1.53726	-3.05541e-10
43183002	chr22:43183002:G:C	1.23466e-07	-1.10751e-10	-1.18191
43183006	chr22:43183006:G:A	1.22165e-07	-1.10751e-10	-1.1925
43183043	chr22:43183043:T:C	4.60943e-08	-1.31922	-0.847971
43183075	chr22:43183075:C:T	1.11283e-07	-1.10751e-10	-1.2858
43183077	chr22:43183077:G:A	4.25519e-08	-0.973027	-1.27412
43183538	chr22:43183538:G:A	1.26506e-07	-1.10751e-10	-1.15759
43183600	chr22:43183600:C:T	4.51155e-08	-1.32728	-0.861371
43183666	chr22:43183666:G:A	8.67459e-08	-0.745123	-0.789769
43183702	chr22:43183702:T:C	3.0072e-08	-1.30632	-1.28796
43183827	chr22:43183827:G:A	2.93786e-08	-1.56123	-1.05638
43183881	chr22:43183881:T:G	1.8258e-07	-1.10751e-10	-0.790687
43184020	chr22:43184020:T:C	1.13182e-07	-1.10751e-10	-1.26888
43184214	chr22:43184214:T:C	6.0023e-08	-1.47122	-0.431923
43184362	chr22:43184362:G:A	1.27515e-07	-1.10751e-10	-1.14964
43184376	chr22:43184376:A:C	1.82942e-07	-1.10751e-10	-0.788706
43184777	chr22:43184777:C:G	1.61683e-07	-1.10751e-10	-0.912239
43184954	chr22:43184954:C:G	3.06734e-08	-1.39988	-1.1746
43185096	chr22:43185096:C:T	1.11477e-07	-1.10751e-10	-1.28406
43185356	chr22:43185356:A:G	9.73114e-08	-1.41996	-3.05541e-10
43185630	chr22:43185630:A:G	1.11692e-07	-1.10751e-10	-1.28213
43185643	chr22:43185643:C:T	1.1345e-07	-1.10751e-10	-1.26651
43185830	chr22:43185830:C:G	1.1099e-07	-1.10751e-10	-1.28843
43185928	chr22:43185928:C:G	1.12967e-07	-1.10751e-10	-1.27078
43186316	chr22:43186316:A:C	7.88605e-08	-0.353074	-1.27712
43186411	chr22:43186411:C:G	1.13084e-07	-1.10751e-10	-1.26974
43186533	chr22:43186533:G:A	4.93227e-08	-1.32986	-0.769636
43186667	chr22:43186667:C:G	1.2081e-07	-1.10751e-10	-1.20366
43187500	chr22:43187500:C:T	1.11252e-07	-1.10751e-10	-1.28608
43187598	chr22:43187598:A:G	2.86132e-08	-1.35457	-1.28944
43187647	chr22:43187647:T:G	5.71317e-07	-1.10751e-10	0.35007
43187670	chr22:43187670:G:A	1.23849e-07	-1.10751e-10	-1.17881
43187788	chr22:43187788:C:A	1.25733e-07	-1.10751e-10	-1.16372
43187819	chr22:43187819:A:C	8.09124e-08	-1.35314	-0.25137
43187892	chr22:43187892:G:C	3.18916e-07	-0.198022	-0.0349255
43188149	chr22:43188149:A:C	1.11475e-07	-1.10751e-10	-1.28407
43188223	chr22:43188223:T:G	8.1182e-08	-1.28341	-0.317767
43188275	chr22:43188275:T:G	8.39396e-08	-1.27767	-0.290112
43188625	chr22:43188625:A:G	8.87445e-08	-1.25872	-0.253399
43188705	chr22:43188705:C:T	5.55279e-08	-1.42973	-0.551264
43188969	chr22:43188969:C:T	8.87663e-08	-1.51187	-3.05541e-10
43189299	chr22:43189299:T:C	8.69755e-08	-1.51521	-0.0170347
43189517	chr22:43189517:C:T	8.42216e-08	-1.56442	-3.05541e-10
43189595	chr22:43189595:T:C	3.4347e-08	-1.42233	-1.03903
43189842	chr22:43189842:C:T	1.02878e-07	-0.620258	-0.744073
43189876	chr22:43189876:T:A	1.13166e-07	-1.10751e-10	-1.26902
43189918	chr22:43189918:T:C	5.17099e-08	-1.55566	-0.496563
43190321	chr22:43190321:G:A	1.15269e-07	-1.2506	-3.05541e-10
43190492	chr22:43190492:C:T	1.14132e-07	-1.10751e-10	-1.26052
43190502	chr22:43190502:C:G	1.21593e-07	-1.10751e-10	-1.1972
43190775	chr22:43190775:G:T	1.14568e-07	-1.10751e-10	-1.25671
43190902	chr22:43190902:C:T	1.10711e-07	-1.08991	-0.201037
43190936	chr22:43190936:A:G	1.41655e-07	-1.10751e-10	-1.04448
43190992	chr22:43190992:G:A	3.80883e-08	-1.51815	-0.83982
43191130	chr22:43191130:G:A	9.65939e-07	-1.10751e-10	0.875225
43191301	chr22:43191301:A:T	4.18394e-08	-0.984955	-1.27908
43191644	chr22:43191644:A:G	2.4676e-08	-1.51772	-1.27433
43191737	chr22:43191737:A:T	2.47359e-08	-1.51053	-1.27909
43191803	chr22:43191803:AT:A	2.49063e-08	-1.51586	-1.26689
43191950	chr22:43191950:T:C	3.8861e-08	-1.49467	-0.843217
43191965	chr22:43191965:C:T	2.49057e-08	-1.51346	-1.26932
43192298	chr22:43192298:A:C	2.5469e-08	-1.49021	-1.2702
43192398	chr22:43192398:T:A	1.13552e-07	0.00676093	-1.27238
43192743	chr22:43192743:A:G	1.10805e-07	-1.10751e-10	-1.2901
43192872	chr22:43192872:T:C	1.18434e-07	-1.10751e-10	-1.22352
43193164	chr22:43193164:G:GT	2.44179e-08	-1.52304	-1.27952
43193223	chr22:43193223:A:G	2.42271e-08	-1.52823	-1.28217
43193240	chr22:43193240:T:C	4.56969e-08	-1.55532	-0.62052
43193413	chr22:43193413:T:C	1.17343e-07	-1.10751e-10	-1.23278
43193574	chr22:43193574:A:AT	1.12746e-07	-1.10751e-10	-1.27274
43193747	chr22:43193747:G:A	1.19709e-07	-1.10751e-10	-1.21281
43193874	chr22:43193874:C:T	2.42979e-08	-1.52835	-1.27913
43193920	chr22:43193920:G:A	2.49539e-08	-1.52458	-1.25626
43193971	chr22:43193971:C:T	1.77909e-07	-1.10751e-10	-0.816604
43194029	chr22:43194029:TTTTTTTTTTCTTTTC:T	2.42982e-08	-1.52581	-1.28166
43194049	chr22:43194049:T:C	2.42263e-08	-1.5462	-1.26423
43194111	chr22:43194111:G:A	1.27489e-07	-1.10751e-10	-1.14984
43194203	chr22:43194203:G:A	2.48187e-08	-1.5089	-1.27738
43194583	chr22:43194583:C:T	2.4386e-08	-1.52308	-1.28079
43194587	chr22:43194587:G:C	2.44123e-08	-1.52244	-1.28035
43194700	chr22:43194700:C:A	2.43725e-08	-1.51789	-1.28653
43194810	chr22:43194810:G:A	2.42258e-08	-1.52417	-1.28628
43194841	chr22:43194841:T:C	2.44279e-08	-1.51948	-1.28267
43194923	chr22:43194923:T:TC	2.42119e-08	-1.52491	-1.28612
43195021	chr22:43195021:G:A	2.42365e-08	-1.52158	-1.28843
43195090	chr22:43195090:A:G	1.55955e-07	-1.10751e-10	-0.948308
43195095	chr22:43195095:C:T	2.46041e-08	-1.5071	-1.28786
43195202	chr22:43195202:GCCTGGATGTTGATGGGGATT:G	2.40872e-08	-1.52883	-1.28736
43195282	chr22:43195282:T:C	2.47578e-08	-1.5343	-1.25443
43195352	chr22:43195352:G:T	1.29306e-07	-1.10751e-10	-1.1357
43195374	chr22:43195374:C:T	3.61341e-08	-1.50378	-0.906863
43195430	chr22:43195430:C:T	1.26261e-07	-1.10751e-10	-1.15952
43196008	chr22:43196008:T:G	2.74934e-08	-1.51174	-1.17219
43196041	chr22:43196041:A:G	1.14826e-07	-1.10751e-10	-1.25446
43196368	chr22:43196368:G:C	7.23825e-08	-1.28812	-0.427789
43196615	chr22:43196615:G:A	1.11877e-07	-1.28048	-3.05541e-10
43196705	chr22:43196705:A:G	2.48553e-08	-1.49567	-1.28913
43196708	chr22:43196708:C:T	2.70011e-08	-1.51775	-1.18425
43196799	chr22:43196799:G:A	1.20336e-07	0.0386843	-1.24627
43196802	chr22:43196802:A:AC	2.8206e-08	-1.5036	-1.15474
43196804	chr22:43196804:T:C	3.92261e-08	-1.34159	-0.986945
43196863	chr22:43196863:C:T	2.45863e-08	-1.51449	-1.2812
43197023	chr22:43197023:C:T	3.89179e-07	-1.10751e-10	-0.0338361
43197126	chr22:43197126:C:G	2.931e-08	-1.4749	-1.14505
43197154	chr22:43197154:T:G	1.11496e-07	-1.10751e-10	-1.28389
43197756	chr22:43197756:C:T	2.58149e-08	-1.4586	-1.28832
43197955	chr22:43197955:A:G	2.5038e-08	-1.49424	-1.28324
43198221	chr22:43198221:A:G	2.75068e-08	-1.39951	-1.28393
43198827	chr22:43198827:G:A	2.50382e-08	-1.49119	-1.28629
43198910	chr22:43198910:T:C	1.11983e-07	-1.10751e-10	-1.27953
43198955	chr22:43198955:G:A	8.91948e-08	-1.50705	-3.05541e-10
43199433	chr22:43199433:T:G	1.108e-07	-1.10751e-10	-1.29015
43199454	chr22:43199454:C:T	1.83551e-07	-1.10751e-10	-0.785383
43199493	chr22:43199493:G:A	1.48874e-07	-1.10751e-10	-0.994777
43199624	chr22:43199624:G:A	3.03045e-08	-1.52027	-1.06631
43199672	chr22:43199672:G:A	1.11038e-07	-1.10751e-10	-1.288
43199697	chr22:43199697:G:A	1.41591e-07	-1.04493	-3.05541e-10
43199920	chr22:43199920:A:C	3.3663e-08	-1.45029	-1.03119
43199928	chr22:43199928:G:A	3.35974e-06	-1.10751e-10	2.12174
43200009	chr22:43200009:G:A	1.65209e-07	0.393489	-1.28415
43200081	chr22:43200081:G:A	1.76114e-07	-1.10751e-10	-0.826747
43200119	chr22:43200119:T:G	3.11049e-08	-1.3154	-1.24511
43200386	chr22:43200386:T:C	2.52774e-08	-1.49271	-1.27526
43200388	chr22:43200388:T:C	1.01372e-07	-1.37908	-3.05541e-10
43200807	chr22:43200807:T:G	2.57575e-08	-1.48001	-1.26914
43200821	chr22:43200821:C:T	1.11363e-07	-1.10751e-10	-1.28508
43200867	chr22:43200867:G:A	1.11906e-07	-1.10751e-10	-1.28022
43200872	chr22:43200872:G:A	1.23094e-07	-1.10751e-10	-1.18493
43201060	chr22:43201060:T:C	2.42873e-08	-1.56421	-1.24371
43201425	chr22:43201425:G:A	1.62557e-07	-1.10751e-10	-0.906845
43201548	chr22:43201548:G:A	5.41059e-08	-1.24566	-0.761271
43201568	chr22:43201568:C:T	1.16237e-07	-1.10751e-10	-1.24224
43201809	chr22:43201809:G:A	1.10628e-07	-0.0203539	-1.27135
43202007	chr22:43202007:G:A	2.55918e-08	-1.46576	-1.28984
43202493	chr22:43202493:G:C	1.68809e-07	-1.10751e-10	-0.86911
43202588	chr22:43202588:CTCTT:C	1.11295e-07	-1.10751e-10	-1.28569
43202742	chr22:43202742:G:A	2.08857e-07	0.406578	-1.06281
43202886	chr22:43202886:G:T	4.00063e-08	-1.41315	-0.895693
43203186	chr22:43203186:GCTGCCGGC:G	1.54108e-07	-1.10751e-10	-0.960224
43203223	chr22:43203223:T:C	2.09887e-07	-1.10751e-10	-0.651308
43203505	chr22:43203505:G:A	1.25396e-07	-1.10751e-10	-1.1664
43203832	chr22:43203832:G:A	1.10827e-07	-1.10751e-10	-1.28991
43203871	chr22:43203871:G:A	1.11049e-07	-1.10751e-10	-1.2879
43203911	chr22:43203911:T:C	2.77529e-08	-1.38715	-1.28738
43203985	chr22:43203985:C:T	3.6041e-08	-1.13739	-1.27582
43204331	chr22:43204331:T:G	2.81043e-08	-1.52195	-1.14001
43204448	chr22:43204448:A:G	1.077e-07	-1.31853	-3.05541e-10
43204460	chr22:43204460:G:A	5.37799e-08	-1.12464	-0.888338
43204490	chr22:43204490:A:G	4.38949e-08	-1.41056	-0.805513
43205302	chr22:43205302:T:C	6.66015e-08	-1.3887	-0.410453
43205450	chr22:43205450:T:C	6.63525e-08	-1.3952	-0.407697
43205462	chr22:43205462:C:T	1.48428e-07	-1.10751e-10	-0.997777
43205537	chr22:43205537:C:G	6.45134e-08	-1.41639	-0.414615
43205562	chr22:43205562:T:C	6.26186e-08	-1.41274	-0.448074
43205665	chr22:43205665:C:T	1.24341e-07	-1.10751e-10	-1.17485
43206410	chr22:43206410:C:T	6.44266e-08	-1.37748	-0.454871
43206679	chr22:43206679:T:C	4.99014e-08	-1.34459	-0.743233
43206754	chr22:43206754:T:C	2.93924e-08	-1.45334	-1.1638
43206802	chr22:43206802:A:G	6.19907e-08	-1.39177	-0.479126
43206845	chr22:43206845:T:C	5.66681e-08	-1.41134	-0.549328
43206900	chr22:43206900:CTA:C	1.53332e-07	-1.10751e-10	-0.965271
43207004	chr22:43207004:C:T	1.23533e-07	-1.10751e-10	-1.18137
43207010	chr22:43207010:T:C	1.52927e-07	-1.10751e-10	-0.967916
43207282	chr22:43207282:C:T	1.65202e-07	-0.890709	-3.05541e-10
43207417	chr22:43207417:A:G	6.06323e-08	-1.38356	-0.509484
43207460	chr22:43207460:G:T	5.75177e-08	-1.3835	-0.562281
43207504	chr22:43207504:C:T	7.96093e-08	-1.20251	-0.418238
43207659	chr22:43207659:G:A	6.07083e-08	-1.37858	-0.513216
43207776	chr22:43207776:G:C	5.98013e-08	-1.39363	-0.513216
43207885	chr22:43207885:C:T	1.14322e-07	-1.10751e-10	-1.25885
43208028	chr22:43208028:C:T	5.56969e-08	-1.39583	-0.582124
43208229	chr22:43208229:G:A	1.68961e-07	-1.10751e-10	-0.868206
43208383	chr22:43208383:A:G	1.80297e-07	-1.10751e-10	-0.80327
43208687	chr22:43208687:T:C	8.09193e-07	-1.10751e-10	0.698162
43208796	chr22:43208796:G:T	1.12881e-07	-1.10751e-10	-1.27154
43208828	chr22:43208828:T:C	5.64816e-08	-1.34114	-0.622823
43208917	chr22:43208917:G:C	2.68004e-08	-1.45873	-1.25073
43209018	chr22:43209018:A:G	2.74307e-08	-1.56447	-1.12174
43209103	chr22:43209103:G:A	1.1126e-07	-1.10751e-10	-1.286
43209121	chr22:43209121:C:T	5.36149e-08	-1.40196	-0.614087
43209175	chr22:43209175:A:T	8.21393e-08	-1.42981	-0.159648
43209335	chr22:43209335:G:A	6.74704e-08	-1.40711	-0.379079
43209364	chr22:43209364:G:C	5.70813e-08	-1.40659	-0.546806
43209517	chr22:43209517:A:G	5.7953e-08	-1.44195	-0.496297
43209600	chr22:43209600:T:G	5.94817e-08	-1.41092	-0.501283
43209665	chr22:43209665:A:G	3.16724e-08	-1.49192	-1.05051
43209702	chr22:43209702:G:A	9.26476e-08	-1.46907	-3.05541e-10
43209734	chr22:43209734:G:T	1.11223e-07	-1.10751e-10	-1.28634
43209763	chr22:43209763:C:T	3.84094e-08	-1.17372	-1.17586
43209770	chr22:43209770:G:A	1.15007e-07	-1.10751e-10	-1.25288
43210034	chr22:43210034:C:T	1.75763e-07	-1.10751e-10	-0.828737
43210137	chr22:43210137:C:T	3.63738e-08	-1.31771	-1.08632
43210209	chr22:43210209:G:A	1.37817e-07	-1.10751e-10	-1.07195
43210579	chr22:43210579:A:C	2.86003e-08	-1.43023	-1.21422
43210598	chr22:43210598:G:A	2.87486e-08	-1.41426	-1.22503
43210662	chr22:43210662:T:C	2.9519e-08	-1.32863	-1.28421
43211025	chr22:43211025:G:A	1.21532e-07	-1.10751e-10	-1.1977
43211034	chr22:43211034:G:A	3.84151e-07	0.95767	-1.00451
43211298	chr22:43211298:T:C	2.89068e-08	-1.3994	-1.2344
43211444	chr22:43211444:C:T	2.7322e-08	-1.44216	-1.24802
43211585	chr22:43211585:C:T	2.88508e-08	-1.38593	-1.24981
43211727	chr22:43211727:C:T	2.83292e-08	-1.42514	-1.22884
43211750	chr22:43211750:C:T	2.824e-08	-1.42991	-1.22722
43211785	chr22:43211785:A:G	2.82917e-08	-1.42265	-1.23265
43211807	chr22:43211807:T:A	2.81494e-08	-1.41762	-1.24273
43211815	chr22:43211815:C:T	1.17451e-07	-1.10751e-10	-1.23185
43211862	chr22:43211862:T:G	1.00564e-07	-1.38708	-3.05541e-10
43211927	chr22:43211927:A:G	2.95111e-08	-1.43435	-1.17876
43212107	chr22:43212107:C:T	1.12266e-07	-1.10751e-10	-1.27701
43212148	chr22:43212148:A:G	3.74718e-08	-1.48769	-0.886597
43212525	chr22:43212525:C:T	4.84835e-08	-1.35708	-0.759575
43212620	chr22:43212620:G:A	1.11337e-07	-1.10751e-10	-1.28531
43212667	chr22:43212667:C:T	1.05219e-07	-0.505314	-0.836517
43212710	chr22:43212710:C:T	1.11482e-07	-1.10751e-10	-1.28401
43212854	chr22:43212854:G:A	4.87411e-08	-1.34888	-0.762474
43212969	chr22:43212969:A:G	4.92968e-08	-1.39024	-0.709778
43212999	chr22:43212999:C:T	1.43921e-07	-1.10751e-10	-1.02861
43213191	chr22:43213191:A:G	4.33054e-08	-1.3944	-0.835201
43213250	chr22:43213250:G:A	2.88787e-08	-1.48167	-1.1531
43213742	chr22:43213742:A:G	3.80022e-08	-1.54699	-0.813246
43213904	chr22:43213904:C:T	6.80565e-08	-1.42637	-0.351168
43214201	chr22:43214201:A:G	2.72144e-08	-1.45645	-1.23768
43214449	chr22:43214449:G:A	1.22253e-07	-1.10751e-10	-1.19178
43214515	chr22:43214515:G:A	1.25728e-07	-1.10751e-10	-1.16375
43214593	chr22:43214593:C:A	1.23395e-07	-1.10751e-10	-1.18249
43214638	chr22:43214638:G:A	1.23991e-07	-1.10751e-10	-1.17767
43214660	chr22:43214660:G:A	1.94011e-07	-1.10751e-10	-0.729961
43214747	chr22:43214747:C:T	3.22877e-08	-1.27259	-1.2506
43214802	chr22:43214802:C:T	9.78123e-07	1.83817	-0.950415
43214861	chr22:43214861:C:A	7.52899e-07	0.626055	-3.05541e-10
43214892	chr22:43214892:C:CAA	1.26804e-07	-1.10751e-10	-1.15523
43214898	chr22:43214898:C:T	1.13481e-07	-1.10751e-10	-1.26624
43214924	chr22:43214924:A:G	5.64803e-08	-0.839034	-1.12495
43214957	chr22:43214957:T:C	1.25657e-07	-1.10751e-10	-1.16432
43215283	chr22:43215283:C:T	1.39857e-07	-1.10751e-10	-1.05726
43215297	chr22:43215297:A:G	1.10869e-07	-1.10751e-10	-1.28953
43215315	chr22:43215315:C:A	3.73753e-08	-1.18915	-1.18771
43215369	chr22:43215369:C:T	3.51483e-08	-1.24133	-1.19697
43215417	chr22:43215417:G:A	3.60828e-08	-1.21546	-1.19659
43215535	chr22:43215535:C:T	4.1385e-08	-1.13267	-1.14229
43215604	chr22:43215604:C:T	1.40563e-07	-1.10751e-10	-1.05222
43216345	chr22:43216345:C:T	1.82297e-07	-1.10751e-10	-0.792241
43216420	chr22:43216420:C:T	8.43444e-08	-1.56297	-3.05541e-10
43216481	chr22:43216481:T:C	3.20966e-08	-1.3613	-1.16782
43216510	chr22:43216510:G:A	3.98552e-08	-1.49055	-0.822075
43216548	chr22:43216548:G:A	3.81248e-08	-1.16234	-1.19467
43217246	chr22:43217246:G:A	3.02102e-08	-1.51763	-1.07207
43217536	chr22:43217536:A:C	1.14976e-07	-1.10751e-10	-1.25315
43217544	chr22:43217544:C:T	4.56523e-08	-1.46676	-0.710063
43217582	chr22:43217582:C:T	4.48262e-08	-1.44151	-0.753569
43217706	chr22:43217706:G:C	1.11749e-07	-1.10751e-10	-1.28162
43218093	chr22:43218093:T:C	3.6829e-08	-1.51916	-0.872429
43218483	chr22:43218483:A:G	1.89764e-07	-1.10751e-10	-0.752095
43218582	chr22:43218582:A:G	5.64924e-08	-1.03537	-0.928401
43218595	chr22:43218595:C:T	1.35348e-07	-0.696261	-0.393767
43218637	chr22:43218637:C:T	1.32224e-07	-0.763631	-0.34975
43218652	chr22:43218652:G:T	1.3414e-07	-0.717106	-0.381884
43218762	chr22:43218762:CAA:C	2.77178e-08	-1.5588	-1.117
43218772	chr22:43218772:T:C	1.1513e-07	0.0276887	-1.2795
43218999	chr22:43218999:T:C	7.37196e-08	-1.18407	-0.513532
43219077	chr22:43219077:T:C	1.58865e-06	-1.10751e-10	1.37277
43219224	chr22:43219224:A:G	1.12218e-07	-1.10751e-10	-1.27743
43219787	chr22:43219787:T:A	1.44484e-07	-1.10751e-10	-1.02471
43219862	chr22:43219862:C:T	1.86966e-07	0.389447	-1.1564
43219876	chr22:43219876:G:A	1.10838e-07	-1.10751e-10	-1.2898
43219893	chr22:43219893:C:T	7.28472e-08	-0.636154	-1.07336
43220084	chr22:43220084:T:C	1.33559e-07	-1.10751e-10	-1.10334
43220090	chr22:43220090:A:T	1.31075e-07	-1.10751e-10	-1.12211
43220230	chr22:43220230:G:C	1.06136e-07	-1.33315	-3.05541e-10
43220234	chr22:43220234:T:C	1.28163e-07	-1.10751e-10	-1.14457
43220321	chr22:43220321:G:A	1.112e-07	-1.10751e-10	-1.28655
43220559	chr22:43220559:G:C	3.5778e-07	-1.10751e-10	-0.117958
43221033	chr22:43221033:A:C	4.26949e-08	-0.962955	-1.28084
43222186	chr22:43222186:G:A	2.70235e-08	-1.44806	-1.25311
43222965	chr22:43222965:G:A	1.10959e-07	-1.10751e-10	-1.28872
43223056	chr22:43223056:C:G	6.98786e-08	-0.461055	-1.29006
43223194	chr22:43223194:G:A	7.75264e-08	-0.793987	-0.85327
43223625	chr22:43223625:A:G	1.09596e-06	1.77821	-0.7767
43223639	chr22:43223639:T:C	2.91339e-08	-1.33807	-1.2879
43223725	chr22:43223725:C:T	1.3162e-07	-1.10751e-10	-1.11795
43223890	chr22:43223890:G:T	1.17759e-07	-1.10751e-10	-1.22923
43224021	chr22:43224021:CCT:C	4.84493e-07	-1.10751e-10	0.185228
43224172	chr22:43224172:T:C	2.94746e-07	-1.10751e-10	-0.311761
43224613	chr22:43224613:G:A	1.84103e-07	0.0226582	-0.805038
43224651	chr22:43224651:G:A	2.53915e-08	-1.55058	-1.21288
43225527	chr22:43225527:G:A	1.21936e-07	-1.10751e-10	-1.19438
43226302	chr22:43226302:C:A	2.85168e-07	-1.10751e-10	-0.344798
43226336	chr22:43226336:G:T	9.10928e-08	-1.486	-3.05541e-10
43226480	chr22:43226480:G:T	1.1115e-07	-1.10751e-10	-1.287
43226498	chr22:43226498:T:C	3.57281e-07	-0.119353	-3.05541e-10
43226613	chr22:43226613:G:A	3.65187e-08	-1.13755	-1.2625
43226949	chr22:43226949:C:T	1.47181e-07	-1.10751e-10	-1.00621
43227347	chr22:43227347:G:A	6.56334e-08	-1.37338	-0.44041
43227423	chr22:43227423:G:A	1.11957e-07	-1.10751e-10	-1.27976
43227606	chr22:43227606:G:A	8.14379e-08	-1.54776	-0.0502734
43227945	chr22:43227945:T:C	1.83495e-07	-1.10751e-10	-0.785689
43227966	chr22:43227966:A:G	2.92399e-08	-1.49585	-1.12649
43228016	chr22:43228016:T:C	7.8628e-08	-1.49095	-0.142201
43228104	chr22:43228104:C:A	8.75964e-07	-1.10751e-10	0.77745
43228299	chr22:43228299:T:C	3.15053e-08	-1.43961	-1.10811
43228759	chr22:43228759:T:C	4.34468e-08	-1.22454	-1.0018
43228784	chr22:43228784:C:T	1.52681e-07	-1.10751e-10	-0.969525
43229219	chr22:43229219:G:T	3.28878e-08	-1.50636	-0.998418
43229249	chr22:43229249:G:A	1.04632e-06	0.955155	-3.05541e-10
43229752	chr22:43229752:A:G	4.51088e-08	-1.54951	-0.639291
43229904	chr22:43229904:TG:T	2.03781e-06	1.18262	0.439138
43230029	chr22:43230029:A:G	2.48617e-08	-1.52405	-1.2605
43230624	chr22:43230624:C:A	1.19149e-07	-1.10751e-10	-1.2175
43230905	chr22:43230905:C:T	8.82923e-07	1.81875	-1.03339
43231015	chr22:43231015:C:G	2.89423e-08	-1.36571	-1.26687
43231149	chr22:43231149:G:A	1.45268e-06	0.888876	0.394413
43231347	chr22:43231347:T:G	5.09577e-08	-0.876013	-1.19087
43231640	chr22:43231640:G:A	3.29379e-08	-1.51785	-0.985397
43231706	chr22:43231706:C:T	4.22523e-08	-1.46145	-0.792765
43231722	chr22:43231722:G:A	2.45445e-08	-1.51552	-1.28187
43231943	chr22:43231943:C:T	2.80287e-08	-1.38534	-1.2793
43231969	chr22:43231969:C:G	1.22505e-07	-1.10751e-10	-1.18972
43232077	chr22:43232077:A:G	7.60398e-08	-0.585542	-1.08108
43232659	chr22:43232659:C:T	1.56025e-07	-1.10751e-10	-0.947857
43232771	chr22:43232771:C:T	1.00097e-07	-0.505151	-0.886588
43233047	chr22:43233047:T:C	4.52408e-08	-1.40429	-0.78159
43233377	chr22:43233377:A:G	5.69145e-08	-1.42151	-0.534819
43233512	chr22:43233512:C:A	5.11398e-08	-1.39026	-0.673049
43233514	chr22:43233514:G:A	5.10324e-08	-1.39237	-0.673049
43233899	chr22:43233899:G:A	1.1104e-07	-1.10751e-10	-1.28799
43234106	chr22:43234106:G:A	1.11056e-07	-1.10751e-10	-1.28784
43234395	chr22:43234395:C:T	1.64775e-07	-1.10751e-10	-0.893293
43234689	chr22:43234689:G:A	8.42156e-08	-1.56449	-3.05541e-10
43234696	chr22:43234696:ACC:A	1.22455e-07	-1.10751e-10	-1.19013
43234701	chr22:43234701:A:AGG	1.22136e-07	-1.10751e-10	-1.19274
43234847	chr22:43234847:G:A	1.13276e-07	-1.10751e-10	-1.26804
43235064	chr22:43235064:T:C	1.18456e-07	-1.10751e-10	-1.22333
43235073	chr22:43235073:A:G	4.27364e-08	-1.11892	-1.1239
43235346	chr22:43235346:T:C	3.43283e-08	-1.48414	-0.977762
43235660	chr22:43235660:A:G	4.53839e-08	-0.995823	-1.1869
43235730	chr22:43235730:C:T	8.48085e-08	-1.55748	-3.05541e-10
43235800	chr22:43235800:C:T	3.84427e-08	-1.37105	-0.977651
43235809	chr22:43235809:C:T	1.26107e-07	-1.10751e-10	-1.16074
43236094	chr22:43236094:G:A	5.01446e-08	-1.47597	-0.606994
43236402	chr22:43236402:T:C	1.17516e-07	-1.10751e-10	-1.2313
43236519	chr22:43236519:G:C	5.31619e-08	-1.39064	-0.633895
43236585	chr22:43236585:T:C	5.99143e-08	-1.53966	-0.365295
43236858	chr22:43236858:G:A	6.30027e-08	-1.49552	-0.359179
43237119	chr22:43237119:G:A	1.16284e-07	-1.10751e-10	-1.24184
43237200	chr22:43237200:T:C	8.4365e-08	-1.56272	-3.05541e-10
43237272	chr22:43237272:C:T	3.16848e-06	2.06313	-3.05541e-10
43237455	chr22:43237455:A:G	3.57488e-08	-1.14499	-1.27637
43237506	chr22:43237506:G:A	3.6731e-08	-1.50349	-0.890767
43237815	chr22:43237815:G:A	1.19854e-07	-1.10751e-10	-1.2116
43237990	chr22:43237990:G:T	1.4164e-07	-1.10751e-10	-1.04458
43238020	chr22:43238020:G:T	1.27624e-07	-1.10751e-10	-1.14878
43238317	chr22:43238317:C:G	1.22075e-07	-1.10751e-10	-1.19324
43238744	chr22:43238744:T:C	3.58293e-08	-1.55585	-0.863256
43238803	chr22:43238803:C:T	1.16307e-07	-1.10751e-10	-1.24164
43239201	chr22:43239201:C:T	2.98625e-08	-1.52284	-1.07843
43239217	chr22:43239217:C:T	1.13038e-07	-1.10751e-10	-1.27015
43239312	chr22:43239312:A:G	2.80318e-08	-1.54936	-1.11518
43239320	chr22:43239320:G:A	1.16446e-07	-1.10751e-10	-1.24045
43239543	chr22:43239543:G:A	3.40606e-08	-1.5635	-0.906231
43239567	chr22:43239567:T:C	4.20385e-08	-1.05051	-1.20878
43239584	chr22:43239584:G:C	4.37486e-08	-1.10762	-1.1118
43239589	chr22:43239589:G:A	1.21321e-07	-1.19943	-3.05541e-10
43239624	chr22:43239624:G:A	1.12323e-07	-1.10751e-10	-1.2765
43240006	chr22:43240006:G:A	1.26963e-07	-1.10751e-10	-1.15398
43240525	chr22:43240525:C:G	2.84675e-07	-1.10751e-10	-0.346527
43240671	chr22:43240671:G:A	1.30313e-07	-1.10751e-10	-1.12794
43241014	chr22:43241014:G:A	4.87273e-08	-1.47963	-0.632011
43241072	chr22:43241072:C:T	2.38638e-07	-0.153809	-0.369118
43241348	chr22:43241348:C:T	1.13007e-07	-1.10751e-10	-1.27043
43241373	chr22:43241373:C:T	1.10801e-07	-1.10751e-10	-1.29014
43241674	chr22:43241674:C:G	1.18698e-07	-1.10751e-10	-1.22129
43241758	chr22:43241758:C:T	1.15448e-07	-1.10751e-10	-1.24906
43241863	chr22:43241863:C:T	9.90566e-08	-0.155702	-1.24648
43242246	chr22:43242246:C:T	2.5325e-07	-0.0231486	-0.440349
43242399	chr22:43242399:A:G	3.52302e-07	-1.10751e-10	-0.133388
43242600	chr22:43242600:C:G	1.41161e-07	-1.10751e-10	-1.04798
43242710	chr22:43242710:T:C	9.93221e-08	-1.39951	-3.05541e-10
43242729	chr22:43242729:G:A	1.4851e-07	-0.0973688	-0.899858
43243468	chr22:43243468:C:A	1.11948e-07	-1.10751e-10	-1.27985
43243712	chr22:43243712:G:A	3.66993e-07	-1.10751e-10	-0.0925335
43243913	chr22:43243913:A:G	2.92548e-08	-1.45317	-1.16866
43243968	chr22:43243968:G:A	2.06624e-07	-1.10751e-10	-0.666973
43243983	chr22:43243983:A:C	3.99621e-08	-1.31509	-0.994857
43244084	chr22:43244084:G:A	1.49619e-07	-0.989785	-3.05541e-10
43244108	chr22:43244108:C:T	1.1489e-07	-1.10751e-10	-1.2539
43244161	chr22:43244161:T:C	1.11963e-07	-1.10751e-10	-1.2797
43244209	chr22:43244209:C:T	6.41034e-08	-1.34856	-0.488816
43244596	chr22:43244596:G:A	1.22881e-07	-1.10751e-10	-1.18666
43244722	chr22:43244722:A:G	8.07136e-08	-0.368053	-1.23892
43244918	chr22:43244918:G:A	1.17663e-07	-1.10751e-10	-1.23005
43244976	chr22:43244976:G:A	1.76001e-07	-1.10751e-10	-0.827387
43244984	chr22:43244984:C:T	2.46617e-07	-1.10751e-10	-0.490038
43244988	chr22:43244988:A:AG	1.21058e-07	-1.10751e-10	-1.2016
43245077	chr22:43245077:C:G	5.16672e-08	-1.51	-0.543051
43245102	chr22:43245102:A:G	9.89328e-08	-0.758333	-0.645101
43245281	chr22:43245281:G:C	1.57475e-07	-0.385033	-0.553576
43245327	chr22:43245327:G:A	1.04055e-07	-0.0809539	-1.272
43245419	chr22:43245419:C:T	8.78543e-08	-0.358139	-1.16406
43245550	chr22:43245550:C:A	6.10152e-08	-1.4641	-0.42265
43245803	chr22:43245803:T:C	1.1983e-07	-1.10751e-10	-1.2118
43246084	chr22:43246084:G:A	2.92567e-07	0.961532	-1.28071
43246147	chr22:43246147:T:C	4.15964e-08	-1.40542	-0.864442
43246292	chr22:43246292:C:A	1.22816e-07	-1.10751e-10	-1.18719
43246419	chr22:43246419:C:T	1.10197e-07	-0.202145	-1.09346
43246422	chr22:43246422:A:C	3.32251e-08	-1.22755	-1.26702
43246510	chr22:43246510:C:T	1.1084e-07	-1.10751e-10	-1.28979
43246752	chr22:43246752:T:A	1.11071e-07	-1.10751e-10	-1.2877
43246881	chr22:43246881:G:A	1.61142e-07	-1.10751e-10	-0.915588
43247124	chr22:43247124:C:T	1.37678e-07	-1.10751e-10	-1.07296
43247210	chr22:43247210:C:T	3.12987e-07	-1.10751e-10	-0.251714
43247248	chr22:43247248:C:T	6.03992e-08	-1.32992	-0.566976
43247281	chr22:43247281:C:A	4.73341e-08	-0.868945	-1.2717
43247772	chr22:43247772:G:A	1.18885e-07	-0.321117	-0.898603
43248119	chr22:43248119:T:C	2.71925e-08	-1.54358	-1.15135
43248416	chr22:43248416:C:T	1.15376e-07	-1.10751e-10	-1.24968
43248551	chr22:43248551:G:C	3.34501e-08	-1.5639	-0.923916
43248769	chr22:43248769:G:C	1.13543e-07	-1.10751e-10	-1.26569
43248776	chr22:43248776:C:T	1.13727e-07	-1.10751e-10	-1.26407
43249088	chr22:43249088:T:C	8.12025e-08	-0.318526	-1.2824
43249127	chr22:43249127:A:G	2.39498e-08	-1.53211	-1.2898
43249301	chr22:43249301:G:A	1.36332e-07	-1.10751e-10	-1.08278
43249871	chr22:43249871:A:G	1.35956e-07	-1.10751e-10	-1.08555
43249897	chr22:43249897:C:T	8.4285e-07	0.738914	-3.05541e-10
43250235	chr22:43250235:C:T	7.2092e-08	-1.47317	-0.246765
43250535	chr22:43250535:G:C	1.33446e-07	-1.10751e-10	-1.10418
43250607	chr22:43250607:G:A	7.08281e-08	-0.796238	-0.941382
43250637	chr22:43250637:T:C	3.79149e-07	-1.10751e-10	-0.0599458
43250641	chr22:43250641:G:A	1.03981e-07	-1.35367	-3.05541e-10
43250703	chr22:43250703:A:C	3.33822e-08	-1.23564	-1.25421
43250888	chr22:43250888:A:G	1.7079e-07	-1.10751e-10	-0.85744
43250895	chr22:43250895:C:T	5.61828e-08	-1.53149	-0.437775
43251224	chr22:43251224:G:A	1.10887e-07	-1.10751e-10	-1.28936
43251410	chr22:43251410:A:G	2.9825e-08	-1.31298	-1.28955
43251902	chr22:43251902:G:A	2.59634e-07	-1.10751e-10	-0.438604
43252158	chr22:43252158:C:T	1.22019e-07	-1.10751e-10	-1.1937
43252202	chr22:43252202:G:C	1.83265e-07	0.0857952	-0.872738
43252642	chr22:43252642:A:T	1.40839e-07	-1.10751e-10	-1.05026
43252658	chr22:43252658:C:T	3.44069e-08	-1.18058	-1.27904
43253527	chr22:43253527:G:A	1.28501e-07	-1.10751e-10	-1.14194
43253709	chr22:43253709:C:T	1.10075e-07	-1.29671	-3.05541e-10
43253729	chr22:43253729:C:G	1.21746e-07	-1.10751e-10	-1.19593
43253852	chr22:43253852:T:C	1.90628e-06	-1.10751e-10	1.55503
43253956	chr22:43253956:A:G	1.48865e-07	-1.3755	0.380658
43253957	chr22:43253957:C:T	4.18532e-07	-1.10751e-10	0.0388768
43254184	chr22:43254184:G:A	3.6278e-08	-1.47093	-0.935731
43254275	chr22:43254275:AG:A	1.11872e-07	-1.10751e-10	-1.28052
43254352	chr22:43254352:A:G	1.31238e-07	-1.10751e-10	-1.12086
43254359	chr22:43254359:C:A	1.13504e-07	-1.10751e-10	-1.26603
43254398	chr22:43254398:G:A	3.67961e-08	-1.49425	-0.898235
43254447	chr22:43254447:G:A	5.22393e-07	-0.99681	1.25735
43254609	chr22:43254609:C:A	1.32509e-07	-1.10751e-10	-1.11122
43254982	chr22:43254982:T:C	8.49375e-08	-1.55596	-3.05541e-10
43255152	chr22:43255152:G:A	1.34035e-07	-1.10751e-10	-1.09978
43255307	chr22:43255307:G:A	3.53908e-07	-1.10751e-10	-0.12884
43255415	chr22:43255415:G:A	2.86674e-08	-1.36903	-1.27308
43255683	chr22:43255683:C:T	4.23207e-07	-1.10751e-10	0.0499851
43255841	chr22:43255841:A:T	4.08683e-07	-1.10751e-10	0.0150649
43256481	chr22:43256481:A:C	1.0168e-07	-1.34271	-0.033342
43256512	chr22:43256512:G:C	5.15235e-07	-1.10751e-10	0.246748
43257361	chr22:43257361:A:G	9.84802e-08	-1.40802	-3.05541e-10
43257619	chr22:43257619:A:G	4.3979e-08	-0.925415	-1.28875
43257933	chr22:43257933:C:T	1.14005e-07	-1.10751e-10	-1.26163
43257974	chr22:43257974:G:A	1.14866e-07	-1.10751e-10	-1.25411
43258117	chr22:43258117:C:T	6.56338e-07	-1.10751e-10	0.488801
43258247	chr22:43258247:G:A	7.20009e-07	-1.10751e-10	0.581388
43258272	chr22:43258272:G:A	2.35175e-07	-1.10751e-10	-0.537545
43258471	chr22:43258471:C:T	2.4549e-08	-1.51006	-1.28715
43258512	chr22:43258512:C:T	1.99297e-07	-1.10751e-10	-0.703077
43258567	chr22:43258567:G:A	3.2638e-08	-1.32763	-1.18476
43258640	chr22:43258640:G:T	7.38007e-07	-1.10751e-10	0.606078
43258945	chr22:43258945:T:C	3.28454e-08	-1.5631	-0.942962
43259084	chr22:43259084:T:C	2.89761e-07	-0.328819	-3.05541e-10
43259173	chr22:43259173:A:G	1.12467e-07	-1.10751e-10	-1.27521
43259421	chr22:43259421:A:G	2.64422e-08	-1.5048	-1.21812
43259841	chr22:43259841:T:C	1.94767e-07	-1.10751e-10	-0.726072
43259862	chr22:43259862:C:T	1.88053e-07	-1.10751e-10	-0.761151
43260215	chr22:43260215:C:T	1.239e-07	-1.10751e-10	-1.1784
43260290	chr22:43260290:C:T	1.53665e-07	-1.10751e-10	-0.963101
43260696	chr22:43260696:A:G	1.35797e-07	-1.55014	0.463421
43260873	chr22:43260873:C:T	1.27707e-07	-1.10751e-10	-1.14814
43260889	chr22:43260889:G:A	3.47461e-07	-1.10751e-10	-0.147224
43260941	chr22:43260941:G:C	2.13038e-07	-1.10751e-10	-0.636406
43261034	chr22:43261034:G:A	7.64139e-08	-1.49578	-0.165936
43261249	chr22:43261249:C:T	1.12438e-07	-1.10751e-10	-1.27547
43261250	chr22:43261250:G:A	4.29932e-07	-1.10751e-10	0.0657519
43261626	chr22:43261626:C:T	1.26287e-07	-1.10751e-10	-1.15932
43261697	chr22:43261697:T:C	1.22038e-06	-1.48852	2.59756
43261832	chr22:43261832:G:A	2.599e-07	-1.10751e-10	-0.43758
43261846	chr22:43261846:G:A	1.19434e-07	-1.10751e-10	-1.21511
43261907	chr22:43261907:C:A	1.11901e-07	-1.10751e-10	-1.28026
43261911	chr22:43261911:T:C	1.18615e-07	-1.10751e-10	-1.222
43261976	chr22:43261976:T:C	1.46849e-07	-1.10751e-10	-1.00847
43262299	chr22:43262299:G:A	1.91876e-07	-1.10751e-10	-0.741026
43262329	chr22:43262329:A:G	1.31539e-07	-1.10751e-10	-1.11857
43262455	chr22:43262455:A:G	2.72699e-08	-1.56076	-1.13133
43263185	chr22:43263185:T:A	2.73859e-08	-1.48922	-1.19863
43263343	chr22:43263343:G:A	1.18485e-07	-1.10751e-10	-1.22309
43263427	chr22:43263427:G:A	3.17294e-07	-1.10751e-10	-0.238046
43264004	chr22:43264004:C:T	8.43459e-08	-1.56295	-3.05541e-10
43264005	chr22:43264005:G:A	2.73095e-07	-1.10751e-10	-0.388055
43264095	chr22:43264095:C:T	1.72478e-07	-1.10751e-10	-0.847605
43264469	chr22:43264469:G:C	1.11036e-07	-1.10751e-10	-1.28802
43264493	chr22:43264493:G:A	1.04399e-07	-1.34966	-3.05541e-10
43264600	chr22:43264600:CT:C	7.94406e-07	-1.10751e-10	0.679719
43264601	chr22:43264601:T:C	3.0555e-08	-1.2909	-1.28744
43264605	chr22:43264605:T:C	7.93183e-07	-1.10751e-10	0.678178
43264629	chr22:43264629:G:A	2.62921e-08	-1.52041	-1.20819
43265074	chr22:43265074:C:T	2.61086e-08	-1.56316	-1.17245
43265139	chr22:43265139:G:A	1.41976e-07	-1.10751e-10	-1.04222
43265562	chr22:43265562:C:T	1.8441e-07	-1.10751e-10	-0.780713
43265698	chr22:43265698:A:G	1.10838e-07	-1.10751e-10	-1.2898
43265759	chr22:43265759:A:T	4.0812e-07	-1.10751e-10	0.0136867
43265837	chr22:43265837:C:T	2.99639e-08	-1.5479	-1.04998
43265958	chr22:43265958:AG:A	5.44401e-07	-1.29279	1.5946
43266095	chr22:43266095:C:T	5.15497e-08	-1.53136	-0.523965
43266331	chr22:43266331:A:G	3.54148e-07	-1.10751e-10	-0.128161
43266411	chr22:43266411:T:A	4.95507e-08	-1.31042	-0.784456
43266412	chr22:43266412:C:A	4.95235e-08	-1.30495	-0.790483
43266462	chr22:43266462:T:C	4.21395e-08	-1.40415	-0.852744
43266590	chr22:43266590:T:C	1.22543e-07	-1.10751e-10	-1.18941
43266651	chr22:43266651:C:G	8.62686e-07	-1.10751e-10	0.762175
43266700	chr22:43266700:T:C	4.31263e-07	-1.10751e-10	0.0688418
43266875	chr22:43266875:A:G	9.15995e-07	-1.10751e-10	0.822136
43267141	chr22:43267141:A:G	2.78936e-07	-1.10751e-10	-0.366894
43267161	chr22:43267161:T:C	1.40365e-07	-1.10751e-10	-1.05363
43267361	chr22:43267361:G:T	1.15684e-07	-1.10751e-10	-1.24701
43267481	chr22:43267481:G:A	1.18138e-06	-1.10751e-10	1.07656
43267680	chr22:43267680:C:T	1.26629e-07	-1.10751e-10	-1.15661
43268115	chr22:43268115:A:G	1.31688e-07	-1.11744	-3.05541e-10
43268151	chr22:43268151:C:T	1.3427e-07	-1.10751e-10	-1.09802
43268338	chr22:43268338:C:T	2.37683e-07	-1.56275	1.03582
43268373	chr22:43268373:G:A	2.81388e-08	-1.50184	-1.15889
43268478	chr22:43268478:C:A	9.36503e-07	-1.10751e-10	0.844277
43268583	chr22:43268583:C:T	1.25552e-07	-1.10751e-10	-1.16516
43268850	chr22:43268850:G:A	1.11568e-07	-1.10751e-10	-1.28324
43268931	chr22:43268931:A:G	2.44315e-08	-1.56464	-1.23737
43269175	chr22:43269175:C:T	1.00582e-06	0.915687	-3.05541e-10
43269228	chr22:43269228:T:C	1.21889e-07	-1.10751e-10	-1.19477
43269262	chr22:43269262:C:T	1.20337e-07	-1.10751e-10	-1.20758
43269288	chr22:43269288:C:T	9.72452e-07	-1.10751e-10	0.881946
43270010	chr22:43270010:G:A	2.35942e-07	-1.10751e-10	-0.534291
43270083	chr22:43270083:CT:C	1.9836e-07	-1.10751e-10	-0.707793
43270467	chr22:43270467:C:G	2.05422e-07	-0.672811	-3.05541e-10
43270742	chr22:43270742:T:C	2.64668e-08	-1.46348	-1.25851
43270955	chr22:43270955:AC:A	1.64135e-07	-1.10751e-10	-0.897189
43271202	chr22:43271202:G:C	1.90842e-07	-1.10751e-10	-0.746429
43271417	chr22:43271417:G:A	1.17757e-07	-1.10751e-10	-1.22925
43271547	chr22:43271547:T:C	5.8654e-08	-1.35032	-0.575905
43271637	chr22:43271637:C:T	1.12512e-07	-1.10751e-10	-1.27482
43271687	chr22:43271687:A:C	2.40014e-08	-1.56089	-1.25888
43271929	chr22:43271929:C:T	5.82016e-08	-1.49997	-0.433989
43271933	chr22:43271933:G:A	1.13783e-07	-1.10751e-10	-1.26358
43272163	chr22:43272163:A:G	2.89972e-08	-1.55877	-1.0719
43272202	chr22:43272202:C:T	2.02768e-07	-1.10751e-10	-0.685812
43272345	chr22:43272345:T:C	6.74155e-08	-1.38816	-0.398836
43272563	chr22:43272563:G:A	1.14003e-07	-1.10751e-10	-1.26165
43272594	chr22:43272594:A:G	4.10002e-08	-1.51849	-0.765809
43272641	chr22:43272641:G:T	2.10381e-07	-1.10751e-10	-0.648954
43272985	chr22:43272985:T:C	8.45062e-08	-1.56105	-3.05541e-10
43273006	chr22:43273006:A:G	2.47097e-08	-1.56456	-1.22612
43273328	chr22:43273328:C:T	4.19682e-08	-1.06967	-1.1913
43273779	chr22:43273779:T:C	4.0692e-08	-1.56342	-0.728427
43273792	chr22:43273792:C:T	1.53402e-07	-1.10751e-10	-0.964812
43273793	chr22:43273793:G:A	6.73341e-08	-1.54221	-0.245997
43274088	chr22:43274088:G:A	7.61325e-08	-1.561	-0.104403
43274380	chr22:43274380:G:A	3.52701e-08	-1.23649	-1.19835
43274452	chr22:43274452:G:C	1.93646e-06	-1.10751e-10	1.57074
43275108	chr22:43275108:G:A	1.14243e-07	-1.10751e-10	-1.25955
43275364	chr22:43275364:G:A	1.3325e-07	-1.10751e-10	-1.10565
43275451	chr22:43275451:T:C	1.2906e-06	-1.10751e-10	1.16499
43275757	chr22:43275757:G:A	3.88357e-08	-1.04845	-1.29009
43275849	chr22:43275849:A:G	1.27346e-07	-1.10751e-10	-1.15097
43275995	chr22:43275995:CT:C	1.7927e-07	-1.56087	0.751889
43276142	chr22:43276142:G:A	1.07232e-06	-1.10751e-10	0.9797
43276177	chr22:43276177:G:A	4.77452e-08	-1.54906	-0.582936
43276405	chr22:43276405:G:A	3.60642e-07	-1.10751e-10	-0.10999
43276583	chr22:43276583:AC:A	3.16442e-07	-1.10751e-10	-0.240734
43276623	chr22:43276623:C:T	1.10249e-07	-1.16306	-0.132074
43276683	chr22:43276683:C:A	3.08679e-07	-1.11204	0.846463
43277041	chr22:43277041:T:C	1.41601e-07	-1.10751e-10	-1.04486
43277094	chr22:43277094:G:C	1.22882e-07	-1.10751e-10	-1.18665
43277113	chr22:43277113:G:T	1.20231e-07	-1.10751e-10	-1.20846
43277220	chr22:43277220:G:A	1.1084e-07	-1.10751e-10	-1.28979
43277251	chr22:43277251:A:G	1.5519e-07	-1.10751e-10	-0.953224
43277503	chr22:43277503:A:G	1.12301e-07	-1.10751e-10	-1.27669
43277794	chr22:43277794:T:C	6.70473e-08	-1.33532	-0.457159
43277836	chr22:43277836:G:A	2.47469e-08	-1.52171	-1.26746
43278067	chr22:43278067:G:A	2.94093e-08	-1.32735	-1.28922
43278243	chr22:43278243:T:C	4.79975e-08	-1.25191	-0.874819
43278340	chr22:43278340:G:A	1.32777e-07	-1.10751e-10	-1.1092
43278353	chr22:43278353:A:T	1.38205e-06	-1.10751e-10	1.23344
43278563	chr22:43278563:T:C	1.66018e-07	-1.10751e-10	-0.885778
43278895	chr22:43278895:G:A	6.17876e-08	-1.55315	-0.321025
43278939	chr22:43278939:C:T	3.96319e-08	-1.21969	-1.09856
43279057	chr22:43279057:G:A	1.12758e-07	-1.10751e-10	-1.27263
43279958	chr22:43279958:G:C	3.22041e-08	-1.32542	-1.20036
43280080	chr22:43280080:C:T	1.25029e-07	-1.10751e-10	-1.16933
43280227	chr22:43280227:C:T	2.95311e-08	-1.49728	-1.11515
43280240	chr22:43280240:A:G	1.50357e-06	-1.10751e-10	1.31772
43280267	chr22:43280267:C:T	1.11775e-07	-1.10751e-10	-1.28138
43281888	chr22:43281888:G:A	1.44224e-07	-1.10751e-10	-1.02651
43281990	chr22:43281990:ATCT:A	2.64639e-07	-1.10751e-10	-0.419509
43282059	chr22:43282059:C:T	1.108e-07	-1.10751e-10	-1.29015
43282114	chr22:43282114:G:A	1.11728e-07	-1.10751e-10	-1.28181
43282129	chr22:43282129:C:T	3.58216e-08	-1.26922	-1.15011
43282262	chr22:43282262:C:T	1.46052e-07	-1.10751e-10	-1.01391
43282454	chr22:43282454:C:G	3.96216e-08	-1.23555	-1.08295
43282570	chr22:43282570:C:T	1.13491e-07	-1.10751e-10	-1.26615
43282660	chr22:43282660:C:A	8.87718e-07	-1.10751e-10	0.790778
43282692	chr22:43282692:TTTTTTTTTTTC:T	1.07014e-07	-1.32492	-3.05541e-10
43282779	chr22:43282779:T:G	4.02624e-08	-1.2458	-1.05666
43282788	chr22:43282788:C:T	3.30384e-08	-1.46866	-1.03155
43282889	chr22:43282889:T:A	1.12255e-07	-1.10751e-10	-1.2771
43282950	chr22:43282950:T:C	3.99328e-08	-1.23009	-1.08059
43282982	chr22:43282982:C:T	3.67595e-08	-1.48322	-0.910254
43282984	chr22:43282984:C:T	1.19533e-07	-1.10751e-10	-1.21428
43283321	chr22:43283321:T:C	2.48276e-08	-1.54093	-1.24499
43283582	chr22:43283582:G:A	1.1168e-07	-1.10751e-10	-1.28224
43283676	chr22:43283676:C:T	1.35974e-07	-1.10751e-10	-1.08542
43283740	chr22:43283740:A:G	1.8714e-07	-1.10751e-10	-0.766018
43283947	chr22:43283947:A:T	3.59962e-07	-1.3813	1.26942
43284233	chr22:43284233:T:C	4.76258e-08	-1.15394	-0.980558
43284745	chr22:43284745:T:C	1.10898e-07	-1.10751e-10	-1.28927
43284957	chr22:43284957:C:T	2.07575e-07	-1.10751e-10	-0.662381
43284981	chr22:43284981:C:T	6.01242e-08	-0.733966	-1.1675
43285262	chr22:43285262:G:A	1.84154e-07	-1.10751e-10	-0.782103
43285296	chr22:43285296:T:C	6.40013e-07	-1.10751e-10	0.463613
43285359	chr22:43285359:C:T	1.14075e-07	-1.10751e-10	-1.26102
43285517	chr22:43285517:G:A	1.32372e-07	-1.10751e-10	-1.11226
43285531	chr22:43285531:G:T	8.81836e-08	-1.51845	-3.05541e-10
43285770	chr22:43285770:G:A	2.73497e-07	-1.10751e-10	-0.386586
43285836	chr22:43285836:G:C	5.12609e-07	-1.10751e-10	0.241637
43285903	chr22:43285903:A:G	8.46228e-08	-1.55967	-3.05541e-10
43286159	chr22:43286159:G:A	1.15688e-07	-1.10751e-10	-1.24698
43286249	chr22:43286249:G:T	1.23368e-07	-1.10751e-10	-1.1827
43286264	chr22:43286264:C:G	4.40585e-07	-1.56429	1.65452
43286278	chr22:43286278:G:A	1.41677e-07	-1.10751e-10	-1.04433
43286479	chr22:43286479:G:A	1.1087e-07	-1.10751e-10	-1.28951
43286584	chr22:43286584:G:A	1.22991e-07	-1.10751e-10	-1.18576
43286588	chr22:43286588:C:T	9.45463e-07	-1.10751e-10	0.8538
43286600	chr22:43286600:C:T	1.14473e-07	-1.10751e-10	-1.25754
43286693	chr22:43286693:T:C	1.19756e-07	-1.04316	-0.169252
43286696	chr22:43286696:G:C	1.18681e-07	-1.10751e-10	-1.22143
43286908	chr22:43286908:G:A	2.06172e-07	-1.10751e-10	-0.669163
43287082	chr22:43287082:G:A	1.53406e-07	-1.15184	0.187057
43287236	chr22:43287236:G:A	4.42525e-07	-1.10751e-10	0.0946205
43287790	chr22:43287790:G:C	1.804e-07	-1.5646	0.761905
43287866	chr22:43287866:T:C	1.4337e-07	-1.10751e-10	-1.03244
43287996	chr22:43287996:A:G	4.32578e-08	-1.1151	-1.1156
43288053	chr22:43288053:A:G	4.42116e-07	-1.10751e-10	0.0936974
43288251	chr22:43288251:G:T	3.96035e-08	-1.55428	-0.764675
43288289	chr22:43288289:C:T	2.02327e-07	-1.10751e-10	-0.687988
43288471	chr22:43288471:C:T	1.1957e-07	-1.10751e-10	-1.21397
43288619	chr22:43288619:T:C	3.12327e-08	-1.56088	-0.995531
43288662	chr22:43288662:T:A	1.35426e-07	-1.08945	-3.05541e-10
43288679	chr22:43288679:G:A	1.19338e-07	-1.10751e-10	-1.21592
43288792	chr22:43288792:C:T	2.4071e-07	-1.10751e-10	-0.514282
43288796	chr22:43288796:G:A	1.2246e-07	-1.10751e-10	-1.19009
43288804	chr22:43288804:G:A	2.16162e-07	-1.10751e-10	-0.621846
43288827	chr22:43288827:T:C	4.51834e-08	-1.38142	-0.805724
43288951	chr22:43288951:ACCT:A	4.17976e-07	-1.10751e-10	0.0375489
43289061	chr22:43289061:C:T	1.00129e-07	-1.29367	-0.0977475
43289101	chr22:43289101:A:G	3.01474e-07	-1.10751e-10	-0.289193
43289326	chr22:43289326:C:A	4.21557e-07	-1.10751e-10	0.0460805
43289531	chr22:43289531:G:C	1.23189e-07	-1.10751e-10	-1.18415
43289579	chr22:43289579:T:C	1.3757e-07	-1.10751e-10	-1.07374
43289651	chr22:43289651:G:A	7.67698e-08	-1.24917	-0.407895
43289668	chr22:43289668:G:A	1.20448e-07	-1.10751e-10	-1.20666
43289690	chr22:43289690:T:C	5.10451e-08	-1.11053	-0.954636
43289810	chr22:43289810:G:A	1.12814e-07	-1.10751e-10	-1.27213
43289894	chr22:43289894:TG:T	1.26982e-07	-1.10751e-10	-1.15383
43290063	chr22:43290063:G:A	1.27686e-07	-1.10751e-10	-1.1483
43290440	chr22:43290440:T:C	1.19966e-07	-1.10751e-10	-1.21067
43290550	chr22:43290550:G:A	2.23728e-07	-1.10751e-10	-0.587443
43290590	chr22:43290590:C:CA	1.19897e-07	-1.10751e-10	-1.21124
43290624	chr22:43290624:A:C	1.12592e-07	-1.10751e-10	-1.2741
43291299	chr22:43291299:C:A	1.19564e-07	-1.10751e-10	-1.21403
43291300	chr22:43291300:C:G	1.20795e-07	-1.10751e-10	-1.20378
43291572	chr22:43291572:C:T	2.84998e-07	-1.10751e-10	-0.345393
43291613	chr22:43291613:C:T	1.23979e-07	-1.10751e-10	-1.17776
43291627	chr22:43291627:G:A	1.13228e-07	-1.10751e-10	-1.26848
43291672	chr22:43291672:A:G	2.56014e-08	-1.46956	-1.28566
43291899	chr22:43291899:T:G	1.12594e-07	-1.10751e-10	-1.27408
43292036	chr22:43292036:A:G	3.05062e-07	-1.10751e-10	-0.277362
43292280	chr22:43292280:G:C	1.76017e-07	-1.10751e-10	-0.827296
43292334	chr22:43292334:C:T	1.6704e-07	-1.10751e-10	-0.879644
43292660	chr22:43292660:A:G	5.66284e-07	-1.56419	1.90541
43292736	chr22:43292736:A:G	1.14838e-07	-1.10751e-10	-1.25435
43292789	chr22:43292789:A:G	2.72071e-07	-1.10751e-10	-0.391813
43292953	chr22:43292953:C:T	1.31993e-07	-1.10751e-10	-1.11513
43293130	chr22:43293130:C:T	2.11988e-07	-1.10751e-10	-0.641346
43293159	chr22:43293159:C:T	2.35382e-07	-1.10751e-10	-0.536665
43293536	chr22:43293536:G:A	1.64558e-07	-0.676901	-0.217712
43293577	chr22:43293577:G:A	1.108e-07	-1.10751e-10	-1.29015
43293607	chr22:43293607:C:T	5.9784e-08	-0.77141	-1.13573
43293675	chr22:43293675:T:C	3.21152e-06	-1.10751e-10	2.07662
43293978	chr22:43293978:C:T	2.77829e-08	-1.42526	-1.24819
43294119	chr22:43294119:T:C	2.46636e-07	-1.10751e-10	-0.48996
43294240	chr22:43294240:T:C	1.21642e-07	-1.10751e-10	-1.19679
43294395	chr22:43294395:C:T	2.58242e-07	-1.10751e-10	-0.443978
43294577	chr22:43294577:C:T	1.16962e-07	-1.10751e-10	-1.23603
43294598	chr22:43294598:C:T	1.42309e-07	-1.10751e-10	-1.03988
43294933	chr22:43294933:TAATA:T	1.40451e-07	-1.10751e-10	-1.05302
43295097	chr22:43295097:C:T	1.0516e-07	-1.3424	-3.05541e-10
43295976	chr22:43295976:A:G	6.39661e-08	-0.556002	-1.28352
43296134	chr22:43296134:G:A	3.39708e-07	-1.10751e-10	-0.169788
43296154	chr22:43296154:C:T	1.11354e-07	-1.10751e-10	-1.28516
43296666	chr22:43296666:G:C	6.88555e-08	-0.4908	-1.27506
43296744	chr22:43296744:G:A	2.69564e-08	-1.43555	-1.26811
43297275	chr22:43297275:A:G	1.43369e-07	0.0260543	-1.0585
43297290	chr22:43297290:C:T	1.14e-07	-1.10751e-10	-1.26168
43297328	chr22:43297328:T:C	3.07761e-07	-1.10751e-10	-0.268552
43297480	chr22:43297480:A:G	4.15934e-07	0.0326505	-3.05541e-10
43297727	chr22:43297727:T:C	2.7989e-07	0.407186	-0.770665
43297982	chr22:43297982:T:C	1.0682e-07	-1.42351	0.0967725
43298721	chr22:43298721:G:A	4.66861e-07	-1.10751e-10	0.148156
43298767	chr22:43298767:A:G	1.79862e-07	-1.10751e-10	-0.805687
43298926	chr22:43298926:CCTGTAGTCCCAG:C	1.22452e-07	-1.10751e-10	-1.19016
43298943	chr22:43298943:T:C	1.50417e-07	0.259347	-1.24381
43299358	chr22:43299358:C:T	1.19569e-07	-1.10751e-10	-1.21398
43299675	chr22:43299675:C:T	2.27919e-07	-1.10751e-10	-0.568887
43299714	chr22:43299714:C:T	1.30887e-07	-1.10751e-10	-1.12354
43299803	chr22:43299803:G:A	2.55219e-07	0.231583	-0.687337
43299879	chr22:43299879:A:G	1.108e-07	-1.10751e-10	-1.29014
43300012	chr22:43300012:T:C	1.11181e-07	-1.10751e-10	-1.28672
43300023	chr22:43300023:G:A	5.58479e-07	0.473564	-0.146222
43300098	chr22:43300098:T:A	1.19451e-07	-1.10751e-10	-1.21497
43300285	chr22:43300285:TC:T	2.29268e-07	-0.36731	-0.195673
43300455	chr22:43300455:C:T	4.34427e-07	1.20436	-1.12821
43300496	chr22:43300496:CAG:C	2.21311e-06	-1.10751e-10	1.70428
43300960	chr22:43300960:T:C	1.12548e-07	-1.10751e-10	-1.27449
43301203	chr22:43301203:C:T	1.50793e-07	-1.10751e-10	-0.98197
43301214	chr22:43301214:G:C	8.54529e-08	-1.54991	-3.05541e-10
43301298	chr22:43301298:C:T	3.03185e-07	-1.10751e-10	-0.283533
43301340	chr22:43301340:A:G	1.30355e-07	-1.10751e-10	-1.12762
43301525	chr22:43301525:C:T	1.14353e-06	-1.10751e-10	1.044
43301527	chr22:43301527:C:T	1.11143e-07	-1.10751e-10	-1.28705
43301710	chr22:43301710:G:A	1.28222e-07	-1.10751e-10	-1.14412
43302055	chr22:43302055:T:C	3.14481e-08	-1.35457	-1.19497
43302127	chr22:43302127:G:A	9.47492e-08	-1.44664	-3.05541e-10
43302178	chr22:43302178:A:G	1.49094e-07	-1.10751e-10	-0.993299
43302441	chr22:43302441:C:T	1.97704e-07	-1.10751e-10	-0.711103
43302507	chr22:43302507:C:T	2.53979e-08	-1.55866	-1.20456
43302656	chr22:43302656:G:C	1.35658e-07	-1.08774	-3.05541e-10
43303014	chr22:43303014:G:A	6.72174e-07	-1.10751e-10	0.512642
43303299	chr22:43303299:T:G	1.50172e-07	-0.986096	-3.05541e-10
43303620	chr22:43303620:C:T	1.66545e-07	-1.10751e-10	-0.88261
43303695	chr22:43303695:C:A	5.06769e-07	-1.10751e-10	0.23018
43303785	chr22:43303785:G:A	1.26581e-07	-1.10751e-10	-1.15699
43303972	chr22:43303972:G:A	1.37625e-07	-0.792689	-0.280653
43304000	chr22:43304000:T:C	6.80881e-08	-0.751067	-1.02601
43304031	chr22:43304031:G:A	1.10861e-07	-1.10751e-10	-1.2896
43304402	chr22:43304402:G:C	8.60643e-08	-1.54278	-3.05541e-10
43304762	chr22:43304762:C:T	3.35422e-08	-1.56458	-0.920493
43305212	chr22:43305212:G:A	4.09553e-08	-1.08074	-1.20465
43305345	chr22:43305345:T:C	1.96383e-07	-1.10751e-10	-0.717807
43305468	chr22:43305468:C:A	2.38284e-08	-1.53966	-1.28734
43305554	chr22:43305554:A:T	8.92198e-08	-1.54227	0.0355019
43305643	chr22:43305643:AG:A	7.39281e-07	0.607802	-3.05541e-10
43305856	chr22:43305856:C:T	3.1227e-08	-1.55768	-0.998913
43305912	chr22:43305912:G:A	2.27819e-07	-1.10751e-10	-0.569324
43306049	chr22:43306049:A:T	1.12809e-07	-1.10751e-10	-1.27218
43306053	chr22:43306053:G:T	1.16416e-07	-1.10751e-10	-1.2407
43306231	chr22:43306231:G:A	1.54586e-07	-1.10751e-10	-0.957128
43306357	chr22:43306357:A:G	1.23896e-07	-1.10751e-10	-1.17843
43306500	chr22:43306500:C:G	1.87591e-07	-1.10751e-10	-0.763609
43306634	chr22:43306634:C:T	1.88521e-07	-1.10751e-10	-0.758666
43307155	chr22:43307155:A:G	2.04782e-07	-1.10751e-10	-0.675931
43307267	chr22:43307267:G:A	5.87546e-07	0.37808	-3.05541e-10
43307392	chr22:43307392:G:A	1.29034e-07	-1.54301	0.405211
43307704	chr22:43307704:C:T	1.42923e-07	-1.10751e-10	-1.03557
43307723	chr22:43307723:G:A	1.68377e-07	-1.53642	0.664753
43307958	chr22:43307958:GA:G	3.7777e-08	-1.55401	-0.812163
43307985	chr22:43307985:A:G	8.15237e-08	-1.27765	-0.319334
43308046	chr22:43308046:A:C	7.69473e-07	-1.15312	1.80095
43308056	chr22:43308056:G:A	1.0524e-06	-1.10751e-10	0.960955
43308075	chr22:43308075:AC:A	5.9413e-08	-1.55489	-0.358477
43308131	chr22:43308131:G:A	1.34485e-07	-1.10751e-10	-1.09643
43308186	chr22:43308186:T:C	2.51049e-08	-1.49004	-1.28477
43308279	chr22:43308279:C:G	4.08704e-08	-1.55674	-0.730728
43308530	chr22:43308530:C:G	1.59106e-06	-1.10751e-10	1.37428
43308668	chr22:43308668:C:T	1.41484e-07	-1.10751e-10	-1.04569
43308669	chr22:43308669:G:A	1.2043e-07	-1.10751e-10	-1.20681
43308819	chr22:43308819:A:G	1.26697e-07	-1.10751e-10	-1.15608
43308899	chr22:43308899:T:C	2.85095e-07	-1.10751e-10	-0.345053
43308900	chr22:43308900:G:A	3.43422e-06	-1.10751e-10	2.14367
43308958	chr22:43308958:A:G	1.3895e-07	-1.10751e-10	-1.06376
43308968	chr22:43308968:A:C	1.35227e-07	-1.10751e-10	-1.09092
43309152	chr22:43309152:T:A	8.96799e-08	-1.50163	-3.05541e-10
43309179	chr22:43309179:C:T	4.54758e-08	-1.37186	-0.808829
43309229	chr22:43309229:C:T	8.7263e-08	-1.52895	-3.05541e-10
43309299	chr22:43309299:A:G	1.13258e-07	-1.10751e-10	-1.2682
43309319	chr22:43309319:C:A	1.12455e-07	-1.10751e-10	-1.27532
43309442	chr22:43309442:G:A	2.22053e-06	-1.10751e-10	1.70763
43309669	chr22:43309669:GACGA:G	1.10894e-07	-1.10751e-10	-1.2893
43309778	chr22:43309778:G:A	1.26889e-07	-1.10751e-10	-1.15456
43310052	chr22:43310052:G:A	1.7606e-07	-1.10751e-10	-0.827052
43310145	chr22:43310145:C:T	1.42956e-07	-1.10751e-10	-1.03534
43310217	chr22:43310217:C:T	1.06061e-05	-1.10751e-10	3.27131
```
