## Supplementary material for "Characterization of shared and ancestry-specific signals driving complex traits using multi-ancestry fine-mapping": susiex_nc1.cs80.summary

```
# chr22:42310339-43310339
CS_ID	CS_LENGTH	CS_PURITY	MAX_PIP_SNP	BP	REF_ALLELE	ALT_ALLELE	REF_FRQ	BETA	SE	-LOG10P	MAX_PIP	POST-HOC_PROB_POP1	POST-HOC_PROB_POP2
1	33	0.9838	chr22:42997934:C:T	42997934	T,T	C,C	1,1	inf,inf	inf,inf	5.45613,2.68341	0.0548182	0.996211	0.907101
```
