## Supplementary material for "Characterization of shared and ancestry-specific signals driving complex traits using multi-ancestry fine-mapping": susiex_nc2.cs80.cs

```
CS_ID	SNP	BP	REF_ALLELE	ALT_ALLELE	REF_FRQ	BETA	SE	-LOG10P	CS_PIP	OVRL_PIP
1	chr22:42997934:C:T	42997934	T,T	C,C	1,1	inf,inf	inf,inf	5.45613,2.68341	0.0567174	0.0567174
1	chr22:42997979:A:T	42997979	T,T	A,A	1,1	inf,inf	inf,inf	5.44975,2.63275	0.0505919	0.0505919
1	chr22:42989990:A:T	42989990	T,T	A,A	1,1	inf,inf	inf,inf	5.32019,2.73719	0.0468132	0.0468132
1	chr22:42991689:G:T	42991689	T,T	G,G	1,1	inf,inf	inf,inf	5.43879,2.5676	0.0435663	0.0435663
1	chr22:42993564:C:T	42993564	T,T	C,C	1,1	inf,inf	inf,inf	5.19315,2.78556	0.0381533	0.0381533
1	chr22:42993022:C:T	42993022	T,T	C,C	1,1	inf,inf	inf,inf	5.17155,2.76788	0.0352606	0.0352606
1	chr22:42996174:T:C	42996174	C,C	T,T	1,1	inf,inf	inf,inf	5.18266,2.75277	0.0345369	0.0345369
1	chr22:42996258:A:G	42996258	G,G	A,A	1,1	inf,inf	inf,inf	5.02198,2.89031	0.0311315	0.0311315
1	chr22:42993084:G:C	42993084	C,C	G,G	1,1	inf,inf	inf,inf	5.11751,2.75192	0.0302481	0.0302481
1	chr22:42973343:A:T	42973343	T,T	A,A	1,1	inf,inf	inf,inf	5.50939,2.268	0.0293693	0.0293693
1	chr22:42989997:T:A	42989997	A,A	T,T	1,1	inf,inf	inf,inf	5.51624,2.29481	0.0289495	0.0289495
1	chr22:43009010:GA:G	43009010	G,G	GA,GA	1,1	inf,inf	inf,inf	5.20381,2.58012	0.0260499	0.0260499
1	chr22:43008101:T:C	43008101	C,C	T,T	1,1	inf,inf	inf,inf	5.26813,2.51785	0.0257439	0.0257439
1	chr22:43007284:C:T	43007284	T,T	C,C	1,1	inf,inf	inf,inf	5.21907,2.5449	0.0252076	0.0252076
1	chr22:43002956:C:T	43002956	T,T	C,C	1,1	inf,inf	inf,inf	5.14558,2.61878	0.0247288	0.0247288
1	chr22:43007373:G:A	43007373	A,A	G,G	1,1	inf,inf	inf,inf	5.16298,2.59785	0.0246458	0.0246458
1	chr22:43011458:C:T	43011458	T,T	C,C	1,1	inf,inf	inf,inf	5.10578,2.59571	0.0216463	0.0216463
1	chr22:42995947:G:A	42995947	A,A	G,G	1,1	inf,inf	inf,inf	5.06335,2.64658	0.021534	0.021534
1	chr22:43004758:A:C	43004758	C,C	A,A	1,1	inf,inf	inf,inf	5.0493,2.63912	0.0207872	0.0207872
1	chr22:43005766:A:G	43005766	G,G	A,A	1,1	inf,inf	inf,inf	5.11221,2.53288	0.0188539	0.0188539
1	chr22:42975170:T:C	42975170	C,C	T,T	1,1	inf,inf	inf,inf	5.24948,2.32285	0.0180131	0.0180131
1	chr22:43013052:C:A	43013052	A,A	C,C	1,1	inf,inf	inf,inf	5.01451,2.58977	0.0174724	0.0174724
1	chr22:42991705:T:C	42991705	C,C	T,T	1,1	inf,inf	inf,inf	5.33338,2.17546	0.0163004	0.0163004
1	chr22:42936510:T:C	42936510	C,C	T,T	1,1	inf,inf	inf,inf	5.08951,2.38901	0.0144869	0.0144869
1	chr22:42973760:T:C	42973760	C,C	T,T	1,1	inf,inf	inf,inf	5.11013,2.33238	0.0135178	0.0135178
1	chr22:42976793:T:C	42976793	C,C	T,T	1,1	inf,inf	inf,inf	5.22432,2.21879	0.0132088	0.0132088
1	chr22:42971907:C:T	42971907	T,T	C,C	1,1	inf,inf	inf,inf	5.43669,1.92243	0.0124287	0.0124287
1	chr22:43002043:C:A	43002043	A,A	C,C	1,1	inf,inf	inf,inf	5.15751,2.25112	0.0120162	0.0120162
1	chr22:42972264:G:T	42972264	T,T	G,G	1,1	inf,inf	inf,inf	5.04363,2.32979	0.0116776	0.0116776
1	chr22:43005073:G:A	43005073	A,A	G,G	1,1	inf,inf	inf,inf	5.161,2.17247	0.010417	0.010417
1	chr22:42943872:A:G	42943872	G,G	A,A	1,1	inf,inf	inf,inf	5.02062,2.28893	0.0102466	0.0102466
1	chr22:42942833:G:A	42942833	A,A	G,G	1,1	inf,inf	inf,inf	4.95348,2.38522	0.0101384	0.0101384
1	chr22:42944273:G:T	42944273	T,T	G,G	1,1	inf,inf	inf,inf	4.97301,2.35424	0.00995108	0.00995108
```
