## Supplementary material for "Characterization of shared and ancestry-specific signals driving complex traits using multi-ancestry fine-mapping": susiex_nc2.cs80.snp

```
BP	SNP	PIP(CS1)	LogBF(CS1,Pop1)	LogBF(CS1,Pop2)
42310725	chr22:42310725:G:A	1.03408e-07	-0.194697	-0.145648
42310989	chr22:42310989:A:G	4.0021e-08	-1.10751e-10	-1.28962
42311089	chr22:42311089:G:A	6.75757e-08	-1.10751e-10	-0.765778
42311238	chr22:42311238:G:A	4.01686e-08	-1.10751e-10	-1.28594
42311490	chr22:42311490:T:C	4.0105e-08	-1.10751e-10	-1.28753
42311578	chr22:42311578:A:G	8.48194e-08	-0.136713	-0.401789
42311709	chr22:42311709:G:A	6.44404e-07	0.299349	1.18995
42312268	chr22:42312268:T:C	9.86926e-09	-1.55802	-1.13158
42312375	chr22:42312375:A:G	8.42498e-08	-0.205476	-0.339763
42312708	chr22:42312708:C:T	1.0173e-07	-1.10751e-10	-0.356702
42313328	chr22:42313328:C:T	1.08321e-08	-1.46121	-1.1353
42313600	chr22:42313600:T:TC	4.19467e-08	-1.10751e-10	-1.24263
42313756	chr22:42313756:C:T	8.81681e-08	-0.196255	-0.303526
42314046	chr22:42314046:G:A	1.05549e-07	-0.120263	-0.199586
42314086	chr22:42314086:G:C	9.20562e-08	-0.174422	-0.282205
42314363	chr22:42314363:G:A	4.84606e-08	-1.09828	-3.05541e-10
42314586	chr22:42314586:C:A	4.00957e-08	-1.10751e-10	-1.28776
42314600	chr22:42314600:A:G	7.67537e-08	-0.423648	-0.214776
42314876	chr22:42314876:C:T	1.54323e-08	-1.48861	-0.753948
42314997	chr22:42314997:G:C	9.82834e-09	-1.51984	-1.17392
42315814	chr22:42315814:G:A	4.21659e-08	-1.10751e-10	-1.23741
42316656	chr22:42316656:C:T	8.2189e-08	-0.505519	-0.0644858
42317038	chr22:42317038:T:C	4.63325e-08	-0.786623	-0.356559
42317618	chr22:42317618:A:AG	1.79151e-07	-0.651052	0.860253
42318403	chr22:42318403:C:T	4.25651e-08	-1.10751e-10	-1.22799
42318634	chr22:42318634:G:T	3.84526e-08	-1.3296	-3.05541e-10
42318651	chr22:42318651:C:T	1.27391e-07	-0.733795	0.602028
42319030	chr22:42319030:G:C	1.73612e-08	-1.49251	-0.632277
42319224	chr22:42319224:G:A	8.79829e-08	-1.10751e-10	-0.501883
42319322	chr22:42319322:G:A	8.98816e-09	-1.55139	-1.23172
42319369	chr22:42319369:G:A	1.47021e-08	-1.45593	-0.835105
42320462	chr22:42320462:C:G	6.85172e-08	-1.10751e-10	-0.751941
42320478	chr22:42320478:T:C	4.2252e-08	-0.264011	-0.971362
42320626	chr22:42320626:G:A	1.39115e-07	1.15012	-1.19385
42321098	chr22:42321098:G:A	9.72448e-08	-1.10751e-10	-0.401795
42321102	chr22:42321102:A:G	4.3082e-08	-0.201334	-1.01459
42321584	chr22:42321584:G:A	4.22325e-08	-0.155204	-1.08063
42321806	chr22:42321806:T:G	4.64129e-08	-0.112008	-1.02944
42321878	chr22:42321878:C:T	5.06028e-08	-0.00412533	-1.05089
42322475	chr22:42322475:T:A	1.44838e-08	-1.40419	-0.901808
42322616	chr22:42322616:C:CT	9.982e-08	-1.10751e-10	-0.375658
42322748	chr22:42322748:GAATGAATGAGTGTCTGAGTGAATGAATGAGTGCCTGAGTA:G	6.84644e-08	-1.10751e-10	-0.752713
42322858	chr22:42322858:AT:A	1.26469e-07	-1.10751e-10	-0.13903
42323277	chr22:42323277:C:T	4.10471e-08	-1.10751e-10	-1.26431
42323445	chr22:42323445:C:A	7.09203e-08	-1.10751e-10	-0.717469
42323542	chr22:42323542:C:T	4.09719e-08	-1.10751e-10	-1.26614
42323740	chr22:42323740:C:T	1.3127e-07	-0.101773	-3.05541e-10
42324869	chr22:42324869:C:T	1.48445e-07	-1.10751e-10	0.0211883
42324917	chr22:42324917:G:T	4.07423e-08	-1.10751e-10	-1.27176
42324955	chr22:42324955:C:T	1.31137e-08	-1.17223	-1.23314
42325004	chr22:42325004:A:G	3.66704e-08	-0.508665	-0.86839
42325368	chr22:42325368:T:G	1.43274e-08	-1.54718	-0.769677
42325410	chr22:42325410:GC:G	5.18666e-08	-1.10751e-10	-1.03035
42325468	chr22:42325468:C:T	9.10715e-08	-0.467381	-3.05541e-10
42325702	chr22:42325702:G:A	8.0856e-08	-1.10751e-10	-0.586356
42326171	chr22:42326171:T:C	5.67247e-08	-1.10751e-10	-0.940817
42326512	chr22:42326512:T:C	5.18683e-08	0.228279	-1.2586
42326801	chr22:42326801:T:A	1.17915e-08	-1.5066	-1.00504
42326826	chr22:42326826:G:A	1.51289e-07	-1.10751e-10	0.0401665
42327108	chr22:42327108:C:T	4.37617e-08	-1.10751e-10	-1.20027
42327694	chr22:42327694:A:AC	3.16102e-08	-1.52555	-3.05541e-10
42327695	chr22:42327695:G:C	3.16105e-08	-1.52554	-3.05541e-10
42327699	chr22:42327699:G:A	3.14479e-08	-1.53069	-3.05541e-10
42327897	chr22:42327897:C:T	3.05835e-07	0.0832478	0.660774
42328227	chr22:42328227:C:T	4.09222e-08	-1.10751e-10	-1.26735
42329698	chr22:42329698:C:T	5.46499e-08	-1.10751e-10	-0.978078
42329735	chr22:42329735:C:T	5.30358e-08	-1.10751e-10	-1.00806
42329739	chr22:42329739:G:C	1.01022e-08	-1.37687	-1.28941
42330045	chr22:42330045:T:C	8.43431e-08	-1.10751e-10	-0.544133
42330142	chr22:42330142:TCAGGGGGCCAC:T	7.70355e-08	-1.10751e-10	-0.63476
42330266	chr22:42330266:AG:A	7.6784e-08	-1.10751e-10	-0.638029
42330460	chr22:42330460:G:A	4.94808e-08	-1.10751e-10	-1.07744
42330797	chr22:42330797:A:C	6.65442e-08	-1.10751e-10	-0.78116
42330938	chr22:42330938:G:A	4.14129e-08	-1.10751e-10	-1.25543
42331225	chr22:42331225:C:T	1.13528e-08	-1.271	-1.27856
42331298	chr22:42331298:T:C	4.3195e-08	-0.429222	-0.784079
42332162	chr22:42332162:C:T	6.22427e-08	-0.34529	-0.502694
42332191	chr22:42332191:G:A	4.04781e-08	-1.10751e-10	-1.27827
42332450	chr22:42332450:T:C	3.99799e-08	-0.486412	-0.804236
42333034	chr22:42333034:C:T	1.07067e-08	-1.32268	-1.28547
42333202	chr22:42333202:C:T	4.00613e-08	-1.10751e-10	-1.28861
42333590	chr22:42333590:A:G	1.1289e-07	-1.45216	1.19955
42333884	chr22:42333884:C:T	4.05963e-08	-1.10751e-10	-1.27535
42333891	chr22:42333891:A:G	4.63203e-08	-1.10751e-10	-1.14345
42334674	chr22:42334674:C:T	3.78206e-08	-0.450167	-0.896006
42335291	chr22:42335291:T:C	9.15923e-08	-1.10751e-10	-0.461678
42335379	chr22:42335379:G:A	2.50338e-08	-0.586979	-1.17182
42335534	chr22:42335534:G:T	1.01043e-07	0.666322	-1.0298
42337015	chr22:42337015:A:G	1.79727e-08	-1.0823	-1.00787
42337102	chr22:42337102:C:T	6.18095e-08	-1.10751e-10	-0.854969
42337625	chr22:42337625:G:A	9.16121e-08	-1.10751e-10	-0.461463
42337861	chr22:42337861:C:T	1.92889e-08	-1.13339	-0.886104
42338061	chr22:42338061:C:T	5.56185e-08	-1.10751e-10	-0.96051
42338547	chr22:42338547:C:T	6.13585e-08	-1.10751e-10	-0.862292
42338711	chr22:42338711:G:A	6.39548e-08	-1.10751e-10	-0.82085
42339190	chr22:42339190:G:A	9.54257e-08	-1.10751e-10	-0.420677
42339959	chr22:42339959:CTGCATACTCAGCAAAG:C	9.81171e-09	-1.56466	-1.13079
42340130	chr22:42340130:C:G	1.07848e-07	-1.56352	1.26521
42340214	chr22:42340214:C:G	4.07497e-08	-1.10751e-10	-1.27158
42340978	chr22:42340978:G:A	4.42295e-08	-1.18963	-3.05541e-10
42341044	chr22:42341044:C:T	4.00091e-08	-1.10751e-10	-1.28992
42342602	chr22:42342602:G:C	1.29834e-07	-1.10751e-10	-0.11277
42342760	chr22:42342760:C:T	1.63183e-07	0.868578	-0.752729
42343040	chr22:42343040:T:C	6.3154e-08	-1.10751e-10	-0.83345
42343443	chr22:42343443:C:A	1.18609e-07	-0.203197	-3.05541e-10
42344224	chr22:42344224:C:A	7.0664e-07	-1.10751e-10	1.5815
42344564	chr22:42344564:G:A	7.27302e-08	-1.10751e-10	-0.69227
42344659	chr22:42344659:T:C	1.94988e-07	0.994891	-0.700981
42344766	chr22:42344766:C:G	4.14689e-08	-1.10751e-10	-1.25408
42345321	chr22:42345321:T:C	4.13483e-08	-1.10751e-10	-1.257
42345587	chr22:42345587:G:A	1.15548e-08	-1.44242	-1.08951
42345721	chr22:42345721:C:T	9.15883e-09	-1.51006	-1.25425
42345787	chr22:42345787:A:C	8.89029e-09	-1.5423	-1.25176
42345881	chr22:42345881:C:T	8.9197e-09	-1.52963	-1.26114
42346298	chr22:42346298:G:A	1.47955e-07	-1.10751e-10	0.0178856
42346476	chr22:42346476:G:A	9.74139e-08	-1.10751e-10	-0.400057
42346639	chr22:42346639:G:A	3.19421e-07	1.97524	-1.18775
42346806	chr22:42346806:G:A	4.23152e-08	-1.10751e-10	-1.23388
42346814	chr22:42346814:G:A	9.7642e-08	-1.10751e-10	-0.397718
42346932	chr22:42346932:G:A	1.66421e-06	3.49437	-1.05629
42347019	chr22:42347019:G:A	6.17728e-08	-1.55576	0.700201
42347328	chr22:42347328:G:A	7.5291e-08	-1.10751e-10	-0.657666
42347687	chr22:42347687:G:T	7.52539e-08	-1.10751e-10	-0.658158
42347901	chr22:42347901:G:A	1.14031e-07	-1.10751e-10	-0.242553
42348103	chr22:42348103:G:A	1.28225e-08	-1.3307	-1.09713
42348356	chr22:42348356:T:C	8.25889e-08	0.417982	-0.983132
42348357	chr22:42348357:G:A	2.02818e-07	1.21929	-0.886002
42348579	chr22:42348579:G:A	6.45013e-08	-1.10751e-10	-0.81234
42348814	chr22:42348814:C:T	8.37478e-08	-1.0542	0.502989
42348844	chr22:42348844:A:G	2.72116e-08	-1.31023	-0.365147
42348973	chr22:42348973:G:C	1.58746e-07	-1.0076	1.09588
42349062	chr22:42349062:C:T	1.01257e-07	-1.10751e-10	-0.36136
42349334	chr22:42349334:C:G	7.55466e-08	-1.10751e-10	-0.654276
42349346	chr22:42349346:T:C	1.4078e-08	-1.04734	-1.28707
42349540	chr22:42349540:T:G	1.52529e-07	0.118097	-0.0697663
42349555	chr22:42349555:T:A	5.70646e-08	-0.934841	-3.05541e-10
42349691	chr22:42349691:C:T	3.93452e-08	-1.23411	-0.0725432
42349801	chr22:42349801:G:A	1.35011e-07	-1.55777	1.4841
42349871	chr22:42349871:C:T	1.35538e-07	0.644423	-0.714198
42349907	chr22:42349907:G:C	5.62529e-08	-1.45588	0.506709
42350170	chr22:42350170:T:G	1.7484e-07	-1.56256	1.7474
42350279	chr22:42350279:C:G	4.37836e-08	-1.19977	-3.05541e-10
42350572	chr22:42350572:C:T	1.33691e-08	-1.27989	-1.10619
42350711	chr22:42350711:C:T	8.34702e-08	0.00240403	-0.55694
42350871	chr22:42350871:G:A	2.19353e-07	1.51094	-1.09929
42350942	chr22:42350942:A:G	1.85268e-08	-1.50241	-0.557397
42351317	chr22:42351317:A:C	2.10973e-07	0.263276	0.109427
42351430	chr22:42351430:G:C	2.67046e-07	0.224597	0.383797
42351472	chr22:42351472:A:G	2.13509e-07	1.4511	-1.06645
42351516	chr22:42351516:C:T	3.32298e-07	1.4522	-0.625197
42351527	chr22:42351527:G:A	7.66501e-07	2.27564	-0.612827
42351622	chr22:42351622:G:A	1.23107e-07	-1.08328	0.917304
42351782	chr22:42351782:C:G	4.35124e-08	-1.10751e-10	-1.20598
42352451	chr22:42352451:G:A	1.23033e-06	0.725201	1.41081
42352504	chr22:42352504:C:T	1.81432e-07	-1.10751e-10	0.221856
42352627	chr22:42352627:T:C	1.2171e-06	-1.10751e-10	2.1252
42352835	chr22:42352835:G:A	6.22535e-08	-1.10751e-10	-0.84781
42353059	chr22:42353059:C:T	1.20765e-08	-1.33858	-1.14918
42353241	chr22:42353241:G:A	9.95747e-09	-1.39094	-1.28977
42353549	chr22:42353549:G:A	1.17216e-07	-1.10751e-10	-0.215008
42353555	chr22:42353555:C:T	7.05577e-08	-1.10751e-10	-0.722594
42353606	chr22:42353606:A:C	1.6338e-08	-1.02516	-1.16037
42353721	chr22:42353721:T:A	6.82039e-08	-1.10751e-10	-0.756525
42354292	chr22:42354292:C:T	2.90603e-07	-1.10751e-10	0.692934
42354570	chr22:42354570:T:C	4.49047e-08	-1.10751e-10	-1.17448
42354612	chr22:42354612:G:A	8.52135e-07	2.1079	-0.339179
42354684	chr22:42354684:T:G	1.09705e-08	-1.29644	-1.28737
42354750	chr22:42354750:T:C	6.53501e-08	-0.805859	0.006592
42354803	chr22:42354803:T:G	4.0088e-08	-1.10751e-10	-1.28795
42354974	chr22:42354974:G:A	5.7929e-08	-1.10751e-10	-0.919808
42355159	chr22:42355159:G:A	4.3846e-08	-1.10751e-10	-1.19834
42355163	chr22:42355163:C:T	5.73456e-08	-1.10751e-10	-0.929929
42355391	chr22:42355391:C:T	5.47705e-07	0.834266	0.492446
42355457	chr22:42355457:G:A	1.43675e-08	-1.20012	-1.11394
42355521	chr22:42355521:G:A	2.70868e-07	-1.10751e-10	0.622607
42355768	chr22:42355768:A:G	5.51132e-08	-1.10751e-10	-0.969636
42355836	chr22:42355836:T:TG	5.36566e-08	-1.10751e-10	-0.996421
42355838	chr22:42355838:C:A	5.41308e-08	-1.10751e-10	-0.987623
42355935	chr22:42355935:A:G	5.1146e-08	-0.245355	-0.798986
42356009	chr22:42356009:T:A	4.16151e-08	-1.25056	-3.05541e-10
42356274	chr22:42356274:T:G	6.26634e-08	0.175428	-1.01668
42356417	chr22:42356417:G:A	4.01274e-08	-1.28697	-3.05541e-10
42356479	chr22:42356479:G:A	5.57776e-08	-1.10751e-10	-0.957654
42356921	chr22:42356921:A:G	5.34307e-08	-0.446978	-0.553661
42357008	chr22:42357008:G:A	2.85179e-07	-1.10751e-10	0.674092
42357048	chr22:42357048:C:T	3.15702e-07	-1.10751e-10	0.775773
42357190	chr22:42357190:A:G	4.63425e-08	-1.10751e-10	-1.14297
42357231	chr22:42357231:T:C	3.28963e-07	-1.10751e-10	0.816918
42357238	chr22:42357238:G:A	4.11962e-08	-1.26068	-3.05541e-10
42357914	chr22:42357914:G:A	6.60949e-08	-1.5596	0.771665
42357937	chr22:42357937:C:T	4.5388e-08	-1.10751e-10	-1.16378
42358036	chr22:42358036:A:G	6.38875e-08	-1.10751e-10	-0.821903
42358304	chr22:42358304:C:T	4.00042e-08	-1.10751e-10	-1.29004
42358723	chr22:42358723:C:G	1.64405e-08	-1.01349	-1.16579
42358960	chr22:42358960:C:T	6.52657e-08	-0.80056	-3.05541e-10
42359071	chr22:42359071:T:C	1.00771e-08	-1.379	-1.28976
42359581	chr22:42359581:G:A	9.40604e-08	-1.10751e-10	-0.435088
42359921	chr22:42359921:G:A	8.37982e-08	-1.10751e-10	-0.550614
42360012	chr22:42360012:G:C	5.53373e-07	-1.10751e-10	1.33701
42360491	chr22:42360491:T:C	2.57892e-08	-0.959574	-0.769497
42361176	chr22:42361176:A:G	1.6975e-07	-1.10751e-10	0.155302
42361309	chr22:42361309:C:T	7.30144e-07	-1.10751e-10	1.61422
42361394	chr22:42361394:G:C	1.15711e-07	-1.10751e-10	-0.227931
42361517	chr22:42361517:C:T	3.08741e-08	-1.54911	-3.05541e-10
42361548	chr22:42361548:T:C	3.69542e-08	-0.206784	-1.16256
42361708	chr22:42361708:C:G	4.02038e-08	-1.10751e-10	-1.28506
42361772	chr22:42361772:G:A	7.32177e-08	-1.10751e-10	-0.685589
42361843	chr22:42361843:C:T	4.02296e-08	-1.10751e-10	-1.28442
42361856	chr22:42361856:G:C	4.08155e-08	-1.10751e-10	-1.26996
42361959	chr22:42361959:G:A	4.36018e-08	-1.20393	-3.05541e-10
42362009	chr22:42362009:G:A	6.85782e-07	-1.10751e-10	1.55153
42362239	chr22:42362239:T:C	8.61272e-08	0.762164	-1.28536
42362240	chr22:42362240:G:A	4.01207e-08	-1.18355	-0.103587
42362720	chr22:42362720:C:T	3.56616e-08	-1.13236	-0.272591
42363183	chr22:42363183:G:A	4.01661e-08	-1.10751e-10	-1.286
42363273	chr22:42363273:G:A	4.00193e-08	-1.10751e-10	-1.28966
42363314	chr22:42363314:G:A	3.38292e-08	-1.4577	-3.05541e-10
42363335	chr22:42363335:T:C	7.67866e-07	2.33454	-0.669956
42364060	chr22:42364060:G:A	1.5294e-08	-1.08216	-1.1694
42364102	chr22:42364102:T:C	9.19979e-08	-1.10751e-10	-0.457261
42364931	chr22:42364931:T:C	4.05035e-08	-1.10751e-10	-1.27764
42364958	chr22:42364958:C:A	1.03393e-07	-1.10751e-10	-0.340493
42364959	chr22:42364959:A:G	4.13447e-08	-1.10751e-10	-1.25708
42365279	chr22:42365279:C:T	4.32729e-08	-1.2115	-3.05541e-10
42365783	chr22:42365783:GA:G	9.91175e-08	-1.10751e-10	-0.38272
42365850	chr22:42365850:T:C	3.94129e-08	-1.19503	-0.109903
42365886	chr22:42365886:C:A	4.10523e-08	-1.10751e-10	-1.26418
42366018	chr22:42366018:A:G	1.88086e-07	0.60806	-0.350185
42366087	chr22:42366087:G:A	4.0814e-08	-1.10751e-10	-1.27
42366764	chr22:42366764:T:C	4.00181e-08	-1.10751e-10	-1.28969
42366772	chr22:42366772:G:T	4.20264e-08	-1.10751e-10	-1.24073
42367307	chr22:42367307:C:T	4.01032e-08	-1.10751e-10	-1.28757
42367619	chr22:42367619:G:A	4.6827e-08	-1.10751e-10	-1.13257
42367952	chr22:42367952:A:G	4.71912e-08	-1.10751e-10	-1.12482
42368147	chr22:42368147:C:G	4.41723e-08	-1.10751e-10	-1.19093
42368619	chr22:42368619:G:A	4.00222e-08	-1.10751e-10	-1.28959
42368743	chr22:42368743:G:A	4.01158e-08	-1.10751e-10	-1.28726
42368770	chr22:42368770:C:T	1.31613e-08	-1.17022	-1.23153
42368818	chr22:42368818:T:C	4.12661e-08	-1.10751e-10	-1.25898
42368963	chr22:42368963:G:A	3.19792e-08	-1.51394	-3.05541e-10
42369315	chr22:42369315:G:A	8.89209e-08	-1.10751e-10	-0.491279
42369704	chr22:42369704:G:T	5.45223e-08	-1.10751e-10	-0.980416
42369838	chr22:42369838:G:C	4.5495e-08	-1.10751e-10	-1.16142
42370098	chr22:42370098:G:A	8.67292e-08	-1.10751e-10	-0.516236
42370318	chr22:42370318:G:C	1.83987e-07	-1.10751e-10	0.235837
42370358	chr22:42370358:A:G	4.13026e-08	-1.10751e-10	-1.2581
42370559	chr22:42370559:G:A	4.49011e-08	-1.10751e-10	-1.17456
42370605	chr22:42370605:T:C	6.65784e-07	-1.10751e-10	1.52194
42370626	chr22:42370626:A:G	4.66557e-08	-1.10751e-10	-1.13623
42370728	chr22:42370728:G:A	4.69575e-07	0.902469	0.270332
42370733	chr22:42370733:G:A	4.51696e-08	-1.10751e-10	-1.1686
42370743	chr22:42370743:C:T	4.52679e-08	-1.10751e-10	-1.16643
42371033	chr22:42371033:G:A	1.11822e-07	-1.10751e-10	-0.262113
42371088	chr22:42371088:T:C	4.50745e-08	-1.10751e-10	-1.17071
42371235	chr22:42371235:A:G	7.78693e-08	-1.10751e-10	-0.623994
42371456	chr22:42371456:T:C	8.68298e-08	-1.10751e-10	-0.515076
42371464	chr22:42371464:A:G	3.24858e-08	-1.20344	-0.294787
42372024	chr22:42372024:CTCTG:C	6.35155e-08	-1.10751e-10	-0.827741
42372188	chr22:42372188:T:TGCTGCCAG	4.55512e-08	-1.10751e-10	-1.16019
42372214	chr22:42372214:C:T	3.36657e-08	-1.46255	-3.05541e-10
42372286	chr22:42372286:A:G	4.78875e-08	-1.10751e-10	-1.11017
42372583	chr22:42372583:G:A	4.78079e-08	-1.11183	-3.05541e-10
42372615	chr22:42372615:A:G	4.12338e-08	-1.10751e-10	-1.25977
42372739	chr22:42372739:CA:C	4.63517e-08	-1.10751e-10	-1.14277
42372746	chr22:42372746:C:G	4.04317e-08	-1.10751e-10	-1.27941
42372992	chr22:42372992:G:C	7.42731e-07	-1.10751e-10	1.63131
42373131	chr22:42373131:C:A	1.39911e-08	-1.11863	-1.22198
42373417	chr22:42373417:T:G	1.93477e-07	-1.10751e-10	0.286132
42373646	chr22:42373646:G:A	5.59392e-07	2.10054	-0.752711
42373842	chr22:42373842:C:T	1.92729e-07	-1.10751e-10	0.282258
42373909	chr22:42373909:T:G	5.7957e-08	-0.919324	-3.05541e-10
42374202	chr22:42374202:A:C	4.60902e-08	-1.10751e-10	-1.14843
42374382	chr22:42374382:C:T	9.50645e-08	-1.10751e-10	-0.42447
42375185	chr22:42375185:G:A	4.22247e-08	-1.10751e-10	-1.23602
42375220	chr22:42375220:C:T	5.72578e-07	2.13675	-0.765631
42375242	chr22:42375242:A:G	3.07052e-08	-1.55459	-3.05541e-10
42375346	chr22:42375346:T:C	4.70918e-07	1.17566	-3.05541e-10
42375383	chr22:42375383:C:T	7.07818e-08	-1.10751e-10	-0.719424
42375386	chr22:42375386:A:G	2.93653e-07	0.44574	0.257632
42375449	chr22:42375449:G:A	1.1492e-07	-1.10751e-10	-0.234793
42375709	chr22:42375709:T:C	1.78639e-06	1.04386	1.46507
42375882	chr22:42375882:T:C	3.14811e-07	1.06171	-0.288758
42376042	chr22:42376042:A:G	5.14689e-08	-1.10751e-10	-1.03805
42376077	chr22:42376077:T:A	9.82377e-08	-0.00522718	-0.386409
42376095	chr22:42376095:C:T	1.33229e-07	0.980423	-1.06738
42376166	chr22:42376166:G:A	2.76738e-08	-0.773831	-0.884709
42377228	chr22:42377228:A:G	4.25626e-08	-1.22805	-3.05541e-10
42377359	chr22:42377359:G:A	5.81141e-08	-1.10751e-10	-0.916618
42377432	chr22:42377432:G:A	4.29756e-07	-1.10751e-10	1.08419
42377440	chr22:42377440:C:T	1.28088e-08	-1.26435	-1.16454
42377619	chr22:42377619:T:C	1.76788e-08	-1.56341	-0.543243
42377726	chr22:42377726:T:G	1.32962e-07	1.16464	-1.2536
42378065	chr22:42378065:C:T	8.82598e-08	-1.10751e-10	-0.498741
42378156	chr22:42378156:C:T	4.85904e-08	-1.0956	-3.05541e-10
42378399	chr22:42378399:C:T	1.9673e-08	-1.5647	-0.435076
42378482	chr22:42378482:T:C	1.49523e-08	-1.5627	-0.711463
42378818	chr22:42378818:T:C	7.27277e-08	-1.10751e-10	-0.692303
42378854	chr22:42378854:C:G	1.1e-08	-1.32725	-1.25388
42378864	chr22:42378864:G:C	8.28992e-08	-1.10751e-10	-0.561401
42378873	chr22:42378873:T:C	1.74424e-08	-1.56442	-0.555701
42378896	chr22:42378896:G:A	8.40848e-08	-1.10751e-10	-0.5472
42378939	chr22:42378939:G:T	4.01336e-08	-1.10751e-10	-1.28681
42379054	chr22:42379054:C:A	1.15157e-07	-1.10751e-10	-0.232729
42379100	chr22:42379100:G:A	4.00008e-08	-1.10751e-10	-1.29013
42379714	chr22:42379714:T:C	4.25579e-08	-1.10751e-10	-1.22816
42379802	chr22:42379802:C:T	8.63521e-08	-1.40089	0.880295
42379908	chr22:42379908:G:A	1.3079e-08	-1.24292	-1.16509
42379943	chr22:42379943:T:A	5.95212e-08	-1.10878	0.216088
42379948	chr22:42379948:T:G	2.70969e-07	-1.10751e-10	0.622979
42380169	chr22:42380169:C:T	3.06518e-08	-1.55633	-3.05541e-10
42380270	chr22:42380270:C:T	6.57766e-08	-1.00254	0.209776
42380582	chr22:42380582:T:C	1.17061e-07	-1.01302	0.796694
42380603	chr22:42380603:A:G	4.71792e-08	-1.03572	-0.0893571
42380962	chr22:42380962:G:A	1.5333e-08	-1.55368	-0.695335
42381644	chr22:42381644:C:T	4.10177e-08	-1.10751e-10	-1.26502
42381656	chr22:42381656:C:T	1.97437e-08	-0.792566	-1.20363
42381688	chr22:42381688:A:G	1.86282e-08	-0.835958	-1.21839
42381710	chr22:42381710:G:A	1.78251e-08	-0.88705	-1.21137
42381960	chr22:42381960:C:T	2.38826e-08	-0.763958	-1.04192
42382072	chr22:42382072:A:G	1.94447e-08	-0.953889	-1.05756
42382110	chr22:42382110:C:T	2.45971e-08	-0.84374	-0.932656
42382319	chr22:42382319:A:G	2.0518e-08	-0.92328	-1.03444
42382958	chr22:42382958:C:T	4.18121e-08	-1.10751e-10	-1.24584
42382973	chr22:42382973:T:C	4.05711e-08	-1.10751e-10	-1.27597
42383012	chr22:42383012:T:C	8.1904e-08	-0.0304007	-0.543078
42383021	chr22:42383021:G:A	1.30073e-07	-1.10751e-10	-0.110933
42383492	chr22:42383492:T:C	5.1576e-08	-1.10751e-10	-1.03597
42383728	chr22:42383728:C:T	4.38505e-08	-1.10751e-10	-1.19824
42383861	chr22:42383861:G:A	4.29067e-08	-1.10751e-10	-1.22
42383873	chr22:42383873:G:A	8.2293e-08	-0.769613	0.200872
42383894	chr22:42383894:G:A	8.51494e-09	-1.54809	-1.28911
42384183	chr22:42384183:G:A	1.57498e-07	-1.10751e-10	0.0803865
42384325	chr22:42384325:G:C	3.09529e-08	-1.54656	-3.05541e-10
42384711	chr22:42384711:T:C	4.61845e-08	-1.10751e-10	-1.14638
42384979	chr22:42384979:T:C	1.13118e-08	-1.28691	-1.26627
42385065	chr22:42385065:G:A	1.15006e-08	-1.24648	-1.29014
42385192	chr22:42385192:C:G	4.20232e-08	-1.10751e-10	-1.2408
42385690	chr22:42385690:C:T	3.46323e-07	-1.10751e-10	0.868347
42385910	chr22:42385910:T:C	4.22488e-08	-1.10751e-10	-1.23545
42386145	chr22:42386145:T:C	4.20739e-08	-1.10751e-10	-1.2396
42386303	chr22:42386303:A:G	4.1935e-08	-1.10751e-10	-1.24291
42386394	chr22:42386394:CAA:C	3.33894e-08	-1.47079	-3.05541e-10
42386612	chr22:42386612:T:C	7.38841e-08	-1.10751e-10	-0.676528
42387064	chr22:42387064:G:A	1.1109e-08	-1.56465	-1.00662
42387090	chr22:42387090:G:A	4.19799e-08	-1.10751e-10	-1.24184
42387124	chr22:42387124:G:T	1.25485e-07	-0.0750462	-0.0717913
42387259	chr22:42387259:G:A	7.42911e-07	-1.10751e-10	1.63155
42387500	chr22:42387500:C:T	1.27343e-08	-1.18429	-1.25044
42387824	chr22:42387824:C:T	2.29298e-08	-1.53477	-0.311822
42387911	chr22:42387911:C:T	1.35931e-07	1.05863	-1.12551
42388195	chr22:42388195:C:T	3.73283e-07	0.519867	0.423444
42388211	chr22:42388211:C:CT	7.35352e-08	-1.00865	0.327388
42388938	chr22:42388938:C:T	3.43674e-08	-1.44192	-3.05541e-10
42389115	chr22:42389115:G:A	1.61665e-08	-1.55973	-0.636353
42389271	chr22:42389271:CA:C	4.10062e-08	-1.10751e-10	-1.2653
42389293	chr22:42389293:G:A	4.80542e-08	-1.1067	-3.05541e-10
42389336	chr22:42389336:G:A	5.86544e-08	-1.10751e-10	-0.907364
42389432	chr22:42389432:T:C	1.23893e-08	-1.42262	-1.03957
42389716	chr22:42389716:CTGTT:C	8.49442e-08	-1.10751e-10	-0.537031
42390023	chr22:42390023:T:C	4.31594e-08	-1.10751e-10	-1.21413
42390388	chr22:42390388:G:A	1.01764e-08	-1.47886	-1.1801
42390445	chr22:42390445:G:A	6.42071e-08	-1.10751e-10	-0.816912
42390538	chr22:42390538:T:C	2.95821e-07	-0.953512	1.66424
42390824	chr22:42390824:A:T	4.4472e-08	-1.10751e-10	-1.18417
42390879	chr22:42390879:C:T	8.01948e-08	-1.10751e-10	-0.594567
42391037	chr22:42391037:C:T	4.02176e-08	-1.49607	0.211352
42391095	chr22:42391095:T:A	3.97295e-08	-1.50921	0.212274
42391276	chr22:42391276:T:C	1.53923e-07	0.126626	-0.0691972
42391633	chr22:42391633:C:T	3.00958e-07	-1.10751e-10	0.727944
42392188	chr22:42392188:AG:A	2.16932e-08	-1.19429	-0.70774
42392310	chr22:42392310:G:T	8.75712e-08	0.013648	-0.520221
42392474	chr22:42392474:G:A	4.28818e-08	-1.47348	0.252904
42392913	chr22:42392913:T:C	6.52972e-08	-1.5647	0.764619
42393198	chr22:42393198:C:T	3.20149e-08	-1.51283	-3.05541e-10
42393440	chr22:42393440:G:A	8.1029e-07	-1.10213	2.8205
42393757	chr22:42393757:T:A	3.08023e-08	-1.55144	-3.05541e-10
42393944	chr22:42393944:G:A	3.93247e-08	-1.30717	-3.05541e-10
42393973	chr22:42393973:T:C	2.14381e-07	0.388731	-3.05541e-10
42394377	chr22:42394377:T:A	4.01495e-08	-1.10751e-10	-1.28642
42394697	chr22:42394697:C:A	5.39429e-08	-1.4689	0.477802
42394790	chr22:42394790:C:T	4.11954e-08	-1.10751e-10	-1.2607
42394981	chr22:42394981:C:T	1.46274e-07	-1.10751e-10	0.00645831
42395436	chr22:42395436:G:A	4.97492e-08	-1.5132	0.441164
42395658	chr22:42395658:G:A	1.24163e-08	-1.3277	-1.13232
42395775	chr22:42395775:T:A	6.24781e-08	-1.10751e-10	-0.844209
42396009	chr22:42396009:C:T	1.37357e-07	1.2267	-1.28314
42396154	chr22:42396154:G:C	1.3094e-08	-1.17708	-1.22979
42396204	chr22:42396204:C:T	5.10807e-08	-1.50322	0.457603
42396320	chr22:42396320:A:G	1.25459e-07	-1.10751e-10	-0.14705
42396368	chr22:42396368:C:T	4.79996e-08	-1.5043	0.396466
42396406	chr22:42396406:TG:T	4.45358e-08	-1.18273	-3.05541e-10
42397052	chr22:42397052:G:A	4.14879e-08	-1.10751e-10	-1.25362
42397451	chr22:42397451:G:A	1.72922e-07	-1.10751e-10	0.173815
42397557	chr22:42397557:G:A	6.53934e-08	-1.49053	0.691931
42397839	chr22:42397839:C:T	6.6847e-08	-1.49897	0.72235
42398224	chr22:42398224:C:T	1.78155e-07	-1.56255	1.76618
42398231	chr22:42398231:G:A	2.52644e-08	-1.50411	-0.245517
42398264	chr22:42398264:G:A	7.02243e-08	-1.51689	0.789561
42398320	chr22:42398320:T:C	7.83277e-08	-1.51159	0.893464
42398886	chr22:42398886:C:T	4.00505e-08	-1.10751e-10	-1.28888
42399195	chr22:42399195:C:T	1.027e-08	-1.38164	-1.26816
42399207	chr22:42399207:G:A	4.02663e-08	-1.10751e-10	-1.28351
42399231	chr22:42399231:G:T	4.69579e-07	-1.1609	2.33371
42399239	chr22:42399239:G:A	1.84067e-08	-1.56363	-0.502678
42399727	chr22:42399727:G:A	3.08754e-08	-1.54907	-3.05541e-10
42399834	chr22:42399834:C:T	7.82406e-08	-1.10751e-10	-0.619237
42399875	chr22:42399875:T:C	4.27917e-08	-1.10751e-10	-1.22268
42400085	chr22:42400085:G:A	3.15301e-08	-1.52808	-3.05541e-10
42400146	chr22:42400146:C:T	1.45839e-07	-1.10751e-10	0.00347889
42400415	chr22:42400415:C:T	4.35546e-08	-1.10751e-10	-1.20501
42400463	chr22:42400463:C:A	8.2065e-08	0.479116	-1.05063
42400510	chr22:42400510:C:T	4.37853e-08	-1.10751e-10	-1.19973
42400737	chr22:42400737:A:G	5.99556e-08	0.322351	-1.20777
42400772	chr22:42400772:A:T	9.24722e-09	-1.54828	-1.20642
42400896	chr22:42400896:A:G	1.21541e-08	-1.54221	-0.93915
42400908	chr22:42400908:G:A	3.73807e-08	-1.06713	-0.290741
42400955	chr22:42400955:G:A	4.70637e-08	0.145727	-1.27325
42401237	chr22:42401237:A:G	1.27137e-07	-1.10751e-10	-0.133758
42401361	chr22:42401361:C:T	6.64301e-08	-1.10751e-10	-0.782875
42401376	chr22:42401376:G:A	7.11639e-08	-1.10751e-10	-0.71404
42401639	chr22:42401639:C:T	6.73068e-08	-1.10751e-10	-0.769764
42401689	chr22:42401689:A:C	4.00222e-08	-1.10751e-10	-1.28959
42401779	chr22:42401779:A:G	1.05137e-08	-1.42459	-1.20176
42402091	chr22:42402091:T:C	4.22681e-08	-1.10751e-10	-1.23499
42402272	chr22:42402272:C:T	1.65339e-07	-1.10751e-10	0.128974
42402464	chr22:42402464:C:T	4.0553e-08	-1.10751e-10	-1.27642
42402565	chr22:42402565:G:A	4.96867e-08	-1.07329	-3.05541e-10
42402631	chr22:42402631:T:C	8.6987e-09	-1.53672	-1.27913
42402991	chr22:42402991:T:C	1.49161e-07	-1.10751e-10	0.0260003
42403077	chr22:42403077:A:AT	1.58065e-07	-1.10751e-10	0.0839834
42403092	chr22:42403092:C:T	2.6312e-07	0.184985	0.408601
42403112	chr22:42403112:T:C	1.56637e-07	-1.10751e-10	0.0749021
42403162	chr22:42403162:G:C	4.10179e-08	-1.10751e-10	-1.26502
42403273	chr22:42403273:C:T	4.05352e-08	-1.10751e-10	-1.27686
42403448	chr22:42403448:T:C	8.86452e-09	-1.55656	-1.24041
42403474	chr22:42403474:G:A	6.83186e-07	-0.972446	2.52019
42403821	chr22:42403821:G:A	1.64999e-07	-1.10751e-10	0.126915
42403870	chr22:42403870:G:A	1.17701e-08	-1.33253	-1.18094
42403947	chr22:42403947:G:A	1.66587e-07	-1.10751e-10	0.13649
42404013	chr22:42404013:T:A	1.68522e-07	-1.10751e-10	0.148039
42404075	chr22:42404075:C:T	2.04797e-07	0.319327	0.0236651
42404087	chr22:42404087:A:G	4.01973e-08	-1.10751e-10	-1.28523
42404585	chr22:42404585:G:A	1.58608e-07	-1.10751e-10	0.0874076
42404614	chr22:42404614:C:T	1.65932e-07	-1.10751e-10	0.132554
42404815	chr22:42404815:T:C	4.24639e-08	-1.10751e-10	-1.23037
42404818	chr22:42404818:T:C	1.17163e-07	-1.10751e-10	-0.215457
42404920	chr22:42404920:T:C	1.4336e-07	-1.10751e-10	-0.0136673
42405000	chr22:42405000:T:C	1.62681e-07	-1.10751e-10	0.112763
42405341	chr22:42405341:G:T	1.64999e-07	-1.10751e-10	0.126915
42405352	chr22:42405352:C:T	1.64356e-07	-1.10751e-10	0.123008
42405398	chr22:42405398:G:A	4.03309e-08	-1.10751e-10	-1.28191
42405446	chr22:42405446:A:G	9.19993e-09	-1.54229	-1.21754
42405493	chr22:42405493:A:G	1.67224e-07	-1.10751e-10	0.140308
42405538	chr22:42405538:GA:G	1.64999e-07	-1.10751e-10	0.126915
42405556	chr22:42405556:A:C	1.64999e-07	-1.10751e-10	0.126915
42405612	chr22:42405612:G:A	1.00649e-07	-1.10751e-10	-0.367389
42405743	chr22:42405743:G:C	2.17585e-07	-1.10751e-10	0.403563
42405773	chr22:42405773:A:G	1.53324e-07	-1.10751e-10	0.0535282
42405799	chr22:42405799:G:A	1.55507e-07	-1.10751e-10	0.0676678
42406064	chr22:42406064:C:T	1.54827e-07	-1.10751e-10	0.0632798
42406191	chr22:42406191:G:A	4.27472e-08	-1.10751e-10	-1.22372
42406261	chr22:42406261:C:T	1.46994e-07	-1.10751e-10	0.0113663
42406283	chr22:42406283:A:G	1.59229e-07	-1.10751e-10	0.0913168
42406464	chr22:42406464:C:T	4.30573e-08	-1.21649	-3.05541e-10
42406537	chr22:42406537:C:T	3.37737e-08	-1.45934	-3.05541e-10
42406920	chr22:42406920:G:A	2.87125e-07	-1.31051	1.9914
42407114	chr22:42407114:G:C	5.1192e-08	-0.870043	-0.1734
42407118	chr22:42407118:T:C	1.8343e-07	-1.10751e-10	0.232805
42407207	chr22:42407207:G:C	1.4284e-07	-1.10751e-10	-0.0173031
42407371	chr22:42407371:C:T	4.00755e-08	-1.10751e-10	-1.28826
42407428	chr22:42407428:G:A	1.28227e-07	-1.10751e-10	-0.125226
42407431	chr22:42407431:T:G	4.33236e-08	-1.10751e-10	-1.21033
42407488	chr22:42407488:C:T	4.03717e-08	-1.10751e-10	-1.2809
42407573	chr22:42407573:G:A	1.36991e-07	-1.10751e-10	-0.0591116
42407627	chr22:42407627:C:T	1.25747e-07	-1.10751e-10	-0.144757
42407803	chr22:42407803:G:A	1.05645e-08	-1.40262	-1.21891
42407906	chr22:42407906:T:C	4.09819e-08	-1.10751e-10	-1.2659
42408022	chr22:42408022:C:A	2.32087e-08	-1.1989	-0.635604
42408142	chr22:42408142:C:T	9.21299e-08	-1.10751e-10	-0.455826
42408154	chr22:42408154:A:G	9.69542e-08	-1.10751e-10	-0.404787
42408337	chr22:42408337:T:A	8.22542e-08	-1.10751e-10	-0.569212
42409110	chr22:42409110:G:A	9.89248e-08	-1.10751e-10	-0.384665
42409244	chr22:42409244:A:G	9.88968e-08	-1.10751e-10	-0.384949
42409265	chr22:42409265:T:C	9.78031e-08	-1.10751e-10	-0.39607
42409298	chr22:42409298:AG:A	9.68602e-08	-1.10751e-10	-0.405757
42409438	chr22:42409438:G:C	9.70144e-08	-1.10751e-10	-0.404166
42409676	chr22:42409676:T:C	8.98963e-08	-1.10751e-10	-0.480369
42409732	chr22:42409732:C:T	8.78075e-08	-1.10751e-10	-0.503879
42409740	chr22:42409740:C:T	8.74369e-08	-1.10751e-10	-0.508109
42409810	chr22:42409810:T:G	2.94212e-07	-1.10751e-10	0.705276
42409889	chr22:42409889:C:T	9.51855e-09	-1.45541	-1.27037
42409919	chr22:42409919:G:A	3.56589e-07	-1.081	1.97856
42410064	chr22:42410064:G:A	9.37432e-08	-1.10751e-10	-0.438467
42410118	chr22:42410118:T:C	9.8213e-08	-1.10751e-10	-0.391887
42410457	chr22:42410457:G:A	4.00345e-08	-1.10751e-10	-1.28928
42410637	chr22:42410637:T:C	8.29139e-08	-1.10751e-10	-0.561223
42410725	chr22:42410725:A:C	1.68194e-07	0.28146	-0.13537
42411210	chr22:42411210:G:C	6.01754e-08	-0.470785	-0.410977
42411308	chr22:42411308:T:C	8.83414e-09	-1.5213	-1.2791
42411345	chr22:42411345:C:T	8.42335e-09	-1.56315	-1.28487
42411395	chr22:42411395:A:G	8.435e-08	-1.10751e-10	-0.544051
42411449	chr22:42411449:G:A	4.07195e-08	-1.10751e-10	-1.27232
42411864	chr22:42411864:G:A	8.44096e-09	-1.56368	-1.28225
42412209	chr22:42412209:G:A	9.5325e-08	-1.10751e-10	-0.421733
42412423	chr22:42412423:G:A	1.01869e-07	-1.10751e-10	-0.355335
42412530	chr22:42412530:T:C	3.42659e-08	-0.17447	-1.27041
42412784	chr22:42412784:C:T	1.56442e-08	-1.56451	-0.664412
42413104	chr22:42413104:G:A	3.55768e-07	-0.962106	1.85736
42413182	chr22:42413182:G:A	4.05388e-08	-1.10751e-10	-1.27677
42413261	chr22:42413261:T:C	4.00373e-08	-1.10751e-10	-1.28921
42413607	chr22:42413607:C:T	3.34394e-08	-1.46929	-3.05541e-10
42413860	chr22:42413860:T:C	8.94937e-09	-1.5018	-1.28564
42414047	chr22:42414047:T:C	3.39564e-08	-0.683524	-0.770425
42414213	chr22:42414213:A:G	8.75584e-08	-1.10751e-10	-0.506719
42414242	chr22:42414242:G:A	9.32099e-09	-1.5626	-1.18416
42414982	chr22:42414982:G:A	8.80752e-09	-1.56432	-1.2391
42415095	chr22:42415095:C:T	8.8132e-09	-1.56454	-1.23823
42415150	chr22:42415150:A:G	6.21273e-08	-0.328234	-0.521606
42415156	chr22:42415156:T:G	3.18023e-08	-1.22359	-0.295897
42415170	chr22:42415170:G:A	4.05159e-08	-1.10751e-10	-1.27733
42415460	chr22:42415460:T:C	4.03102e-08	-1.10751e-10	-1.28242
42415500	chr22:42415500:C:T	4.3795e-08	-1.10751e-10	-1.19951
42415535	chr22:42415535:G:A	7.91782e-08	-1.10751e-10	-0.607324
42415591	chr22:42415591:G:A	8.683e-08	-1.10751e-10	-0.515074
42415642	chr22:42415642:T:C	2.6112e-08	-1.32371	-0.392924
42415774	chr22:42415774:G:A	7.02243e-08	-1.10751e-10	-0.727331
42415913	chr22:42415913:A:C	2.00869e-08	-1.11346	-0.865504
42416363	chr22:42416363:G:A	8.43447e-08	-1.10751e-10	-0.544114
42416465	chr22:42416465:A:G	9.74565e-09	-1.52175	-1.18045
42416747	chr22:42416747:C:T	6.1569e-08	-1.10751e-10	-0.858867
42416814	chr22:42416814:G:T	3.08393e-08	-1.55023	-3.05541e-10
42416943	chr22:42416943:G:A	7.07945e-08	-1.10751e-10	-0.719245
42417105	chr22:42417105:G:A	9.05206e-08	-1.10751e-10	-0.473449
42417323	chr22:42417323:G:T	4.01735e-08	-1.10751e-10	-1.28582
42417493	chr22:42417493:GGAACGGATTTGA:G	2.42721e-07	0.100719	0.412167
42417522	chr22:42417522:TAG:T	3.06471e-08	-1.55649	-3.05541e-10
42417527	chr22:42417527:A:G	4.15458e-08	-1.10751e-10	-1.25223
42417649	chr22:42417649:C:G	8.64659e-08	-1.10751e-10	-0.519275
42417747	chr22:42417747:T:C	1.07267e-08	-1.47286	-1.13343
42417756	chr22:42417756:G:A	5.5592e-08	-1.10751e-10	-0.960986
42417976	chr22:42417976:G:A	4.58316e-08	-1.10751e-10	-1.15405
42418021	chr22:42418021:G:A	9.31094e-09	-1.48622	-1.26161
42418625	chr22:42418625:G:A	4.81222e-08	-1.10751e-10	-1.10528
42419119	chr22:42419119:G:A	7.61628e-08	-1.30053	0.65438
42419292	chr22:42419292:C:T	5.75442e-08	-1.10751e-10	-0.926473
42419352	chr22:42419352:G:A	1.84786e-07	-1.56117	1.80134
42419639	chr22:42419639:T:C	4.01172e-08	-1.10751e-10	-1.28722
42419750	chr22:42419750:C:G	9.5715e-09	-1.43125	-1.28899
42419818	chr22:42419818:C:T	4.54194e-08	-1.16309	-3.05541e-10
42419855	chr22:42419855:A:G	5.73611e-08	-1.10751e-10	-0.92966
42420327	chr22:42420327:A:G	3.05297e-08	-1.56033	-3.05541e-10
42420329	chr22:42420329:C:T	4.05958e-08	-1.10751e-10	-1.27536
42420536	chr22:42420536:C:T	6.13744e-07	-1.11855	2.55911
42420634	chr22:42420634:C:T	8.28866e-08	-0.561553	-3.05541e-10
42420658	chr22:42420658:C:T	6.75805e-07	-1.04118	2.57806
42420706	chr22:42420706:C:T	1.94882e-06	-0.93527	3.53122
42420721	chr22:42420721:A:G	8.97836e-09	-1.54156	-1.24265
42420973	chr22:42420973:T:C	4.01761e-08	-1.10751e-10	-1.28575
42421021	chr22:42421021:C:A	8.15307e-08	-1.10751e-10	-0.578047
42421037	chr22:42421037:A:G	4.03819e-08	-1.10751e-10	-1.28064
42421220	chr22:42421220:G:A	1.01464e-08	-1.40551	-1.25639
42421660	chr22:42421660:C:T	2.80696e-07	0.658248	-3.05541e-10
42421786	chr22:42421786:T:C	4.22794e-08	-0.617684	-0.617043
42422080	chr22:42422080:C:T	5.41977e-08	-1.10751e-10	-0.986387
42422492	chr22:42422492:G:A	9.27868e-08	-0.921631	0.472909
42422736	chr22:42422736:C:G	4.02102e-08	-1.10751e-10	-1.2849
42422971	chr22:42422971:T:C	2.13407e-08	-1.52138	-0.397034
42423149	chr22:42423149:A:G	1.2286e-08	-1.52561	-0.94496
42423331	chr22:42423331:C:T	8.04362e-08	-1.10751e-10	-0.591561
42423630	chr22:42423630:G:A	4.36706e-08	-1.10751e-10	-1.20235
42423747	chr22:42423747:G:A	2.21304e-06	-1.04134	3.76443
42423821	chr22:42423821:A:G	4.01642e-08	-1.10751e-10	-1.28605
42424201	chr22:42424201:G:A	4.89414e-08	-0.643845	-0.444558
42424244	chr22:42424244:C:T	1.16997e-08	-1.22931	-1.29015
42424258	chr22:42424258:A:G	9.56634e-09	-1.43682	-1.28396
42424284	chr22:42424284:A:G	5.29636e-07	-1.10751e-10	1.29316
42424332	chr22:42424332:G:A	4.08668e-08	-1.10751e-10	-1.26871
42424347	chr22:42424347:A:G	1.01383e-08	-1.39003	-1.27267
42424420	chr22:42424420:AG:A	2.54361e-08	-0.519535	-1.22332
42424421	chr22:42424421:G:A	1.01089e-08	-1.55635	-1.10926
42424714	chr22:42424714:T:G	4.21381e-08	-1.10751e-10	-1.23807
42424906	chr22:42424906:T:C	4.01205e-08	-1.10751e-10	-1.28714
42425121	chr22:42425121:C:A	4.00809e-08	-1.10751e-10	-1.28813
42425179	chr22:42425179:C:T	1.74613e-08	-1.55365	-0.565388
42425271	chr22:42425271:TC:T	1.78579e-08	-0.933643	-1.16294
42425495	chr22:42425495:A:G	1.29471e-08	-1.5518	-0.866353
42425531	chr22:42425531:T:C	4.6526e-08	-1.10751e-10	-1.13901
42425692	chr22:42425692:C:T	3.34348e-08	-0.625131	-0.844296
42425994	chr22:42425994:A:G	3.07242e-08	-1.13431	-0.41967
42426673	chr22:42426673:G:A	2.48231e-08	-0.551523	-1.21573
42426937	chr22:42426937:T:G	8.73368e-08	-1.10751e-10	-0.509254
42427490	chr22:42427490:C:T	7.71159e-08	-1.10751e-10	-0.633717
42427493	chr22:42427493:G:A	3.73384e-08	-1.359	-3.05541e-10
42427548	chr22:42427548:T:C	3.44768e-08	-1.43874	-3.05541e-10
42427567	chr22:42427567:T:C	1.93311e-08	-0.845036	-1.17228
42427742	chr22:42427742:A:ATACACACAG	1.05856e-07	-1.10751e-10	-0.316948
42429033	chr22:42429033:A:G	9.09953e-09	-1.53121	-1.23959
42429547	chr22:42429547:C:T	4.11245e-08	-1.10751e-10	-1.26242
42430034	chr22:42430034:G:A	4.97939e-07	-1.10751e-10	1.23145
42430468	chr22:42430468:G:A	4.0421e-08	-1.10751e-10	-1.27968
42430787	chr22:42430787:C:T	3.27163e-08	-1.49115	-3.05541e-10
42431067	chr22:42431067:G:A	4.80343e-08	-1.10751e-10	-1.10711
42431753	chr22:42431753:A:C	1.72477e-08	-0.991382	-1.13996
42432737	chr22:42432737:T:C	1.16617e-07	-1.10751e-10	-0.220132
42432899	chr22:42432899:C:T	2.74798e-07	0.637011	-3.05541e-10
42433743	chr22:42433743:G:A	5.22962e-08	-1.10751e-10	-1.0221
42433928	chr22:42433928:A:G	4.10198e-08	-1.10751e-10	-1.26497
42434362	chr22:42434362:C:A	4.39648e-08	-1.10751e-10	-1.19564
42435445	chr22:42435445:T:C	1.72735e-06	2.47532	-3.05541e-10
42435777	chr22:42435777:C:T	9.16386e-08	-1.10751e-10	-0.461173
42436263	chr22:42436263:C:T	8.66899e-09	-1.54508	-1.27419
42436742	chr22:42436742:T:G	4.2991e-08	-1.21804	-3.05541e-10
42436844	chr22:42436844:G:C	4.30098e-08	-1.2176	-3.05541e-10
42436886	chr22:42436886:T:C	5.92042e-08	-1.10751e-10	-0.898033
42436887	chr22:42436887:C:T	8.85699e-08	-1.10751e-10	-0.495234
42437127	chr22:42437127:T:TTTTTTC	1.74358e-08	-1.07824	-1.04226
42437379	chr22:42437379:G:C	5.55331e-08	-1.10751e-10	-0.962047
42437399	chr22:42437399:T:C	4.31472e-07	-1.10751e-10	1.08818
42437686	chr22:42437686:A:G	7.56438e-08	-1.10751e-10	-0.65299
42437727	chr22:42437727:G:A	1.40321e-08	-1.44214	-0.895542
42438129	chr22:42438129:A:C	5.61427e-08	-1.10751e-10	-0.951129
42438586	chr22:42438586:C:T	4.23715e-08	-1.10751e-10	-1.23255
42439297	chr22:42439297:A:AT	4.12674e-08	-1.10751e-10	-1.25895
42439770	chr22:42439770:T:C	2.25667e-08	-1.03531	-0.827239
42440022	chr22:42440022:A:G	4.13412e-08	-1.10751e-10	-1.25717
42440253	chr22:42440253:A:G	4.02096e-08	-1.10751e-10	-1.28492
42440896	chr22:42440896:C:T	2.43307e-07	-1.10751e-10	0.5153
42440898	chr22:42440898:G:A	7.36834e-08	-1.10751e-10	-0.679249
42441074	chr22:42441074:C:G	2.41409e-08	-1.15634	-0.638774
42441410	chr22:42441410:G:A	8.5468e-08	-1.10751e-10	-0.530884
42442569	chr22:42442569:C:T	9.32018e-07	-1.10751e-10	1.85833
42442676	chr22:42442676:A:G	4.11262e-08	-1.10751e-10	-1.26238
42442925	chr22:42442925:G:T	9.22203e-08	-1.10751e-10	-0.454846
42444060	chr22:42444060:A:C	4.14461e-08	-1.10751e-10	-1.25463
42444499	chr22:42444499:C:A	4.24065e-08	-1.10751e-10	-1.23172
42444634	chr22:42444634:G:A	4.04236e-08	-1.10751e-10	-1.27961
42444664	chr22:42444664:C:T	4.28549e-08	-1.10751e-10	-1.2212
42444719	chr22:42444719:C:T	4.09797e-08	-1.10751e-10	-1.26595
42444837	chr22:42444837:G:A	4.1799e-08	-1.10751e-10	-1.24615
42445093	chr22:42445093:C:T	4.04209e-08	-1.10751e-10	-1.27968
42445578	chr22:42445578:G:A	3.05848e-08	-1.55852	-3.05541e-10
42445916	chr22:42445916:G:A	8.46928e-08	-1.10751e-10	-0.539996
42446061	chr22:42446061:G:A	1.59607e-07	-1.10751e-10	0.0936856
42446098	chr22:42446098:A:T	4.05971e-08	-1.10751e-10	-1.27533
42446541	chr22:42446541:T:C	4.10032e-08	-1.10751e-10	-1.26538
42446826	chr22:42446826:A:G	4.21662e-08	-1.10751e-10	-1.23741
42447277	chr22:42447277:A:T	5.30822e-08	-1.10751e-10	-1.00718
42447347	chr22:42447347:T:C	5.36968e-08	-1.10751e-10	-0.995672
42447730	chr22:42447730:C:T	7.55465e-08	-1.10751e-10	-0.654278
42447845	chr22:42447845:A:G	2.14888e-08	-1.53599	-0.375504
42447880	chr22:42447880:G:A	4.05224e-08	-1.10751e-10	-1.27717
42448181	chr22:42448181:G:A	8.94597e-08	-1.10751e-10	-0.485238
42448293	chr22:42448293:T:C	1.53312e-07	-1.10751e-10	0.0534484
42448730	chr22:42448730:A:C	4.43362e-08	-1.10751e-10	-1.18722
42448782	chr22:42448782:T:A	4.48635e-08	-1.10751e-10	-1.1754
42449141	chr22:42449141:C:T	7.3021e-08	-1.10751e-10	-0.688278
42449532	chr22:42449532:G:A	5.0273e-08	-1.10751e-10	-1.06156
42449973	chr22:42449973:C:G	8.32931e-08	-1.10751e-10	-0.556661
42450659	chr22:42450659:G:A	1.89731e-08	-0.77299	-1.26301
42451020	chr22:42451020:G:C	6.52345e-08	-1.10751e-10	-0.801037
42451707	chr22:42451707:G:A	4.19008e-08	-1.10751e-10	-1.24372
42452236	chr22:42452236:G:A	4.5549e-08	-1.10751e-10	-1.16024
42452348	chr22:42452348:G:T	8.84111e-08	-1.31708	0.820053
42452860	chr22:42452860:CAA:C	4.37538e-08	-1.10751e-10	-1.20045
42453066	chr22:42453066:C:T	1.87431e-07	-1.10751e-10	0.254386
42453256	chr22:42453256:G:A	8.93524e-09	-1.55837	-1.23065
42453289	chr22:42453289:G:A	4.12942e-08	-1.10751e-10	-1.2583
42453291	chr22:42453291:G:A	4.13232e-08	-1.10751e-10	-1.2576
42453294	chr22:42453294:GA:G	4.13232e-08	-1.10751e-10	-1.2576
42453450	chr22:42453450:C:T	4.06183e-08	-1.10751e-10	-1.27481
42453549	chr22:42453549:C:G	6.20402e-07	1.45134	-3.05541e-10
42454295	chr22:42454295:T:C	1.23162e-07	-1.25052	1.08499
42454307	chr22:42454307:C:T	4.36917e-08	-1.10751e-10	-1.20187
42454695	chr22:42454695:T:C	4.1597e-08	-1.10751e-10	-1.251
42454852	chr22:42454852:C:T	4.14206e-08	-1.10751e-10	-1.25525
42455035	chr22:42455035:G:A	4.11441e-08	-1.10751e-10	-1.26195
42455217	chr22:42455217:G:A	8.7001e-08	-1.10751e-10	-0.513106
42455495	chr22:42455495:C:T	2.36895e-07	0.488591	-3.05541e-10
42455533	chr22:42455533:C:T	5.54134e-07	-1.10751e-10	1.33838
42455824	chr22:42455824:A:G	4.0189e-08	-1.10751e-10	-1.28543
42455833	chr22:42455833:C:T	4.32993e-08	-1.10751e-10	-1.21089
42456291	chr22:42456291:T:A	4.37518e-08	-1.10751e-10	-1.20049
42456561	chr22:42456561:T:C	1.20219e-07	0.328057	-0.517765
42457005	chr22:42457005:G:A	1.70179e-08	-1.39268	-0.752084
42457012	chr22:42457012:G:A	4.54072e-08	-1.50373	0.340377
42457157	chr22:42457157:C:A	4.10482e-08	-1.10751e-10	-1.26428
42457202	chr22:42457202:C:A	2.245e-08	-0.868667	-0.999066
42457282	chr22:42457282:C:T	4.38755e-08	-1.10751e-10	-1.19767
42457299	chr22:42457299:G:A	6.48675e-08	-1.10751e-10	-0.806679
42457604	chr22:42457604:G:A	4.03465e-08	-1.10751e-10	-1.28152
42457697	chr22:42457697:A:G	1.27374e-08	-1.34114	-1.09334
42458640	chr22:42458640:C:T	3.19868e-08	-1.5647	0.0509985
42458973	chr22:42458973:G:A	2.55015e-07	0.562295	-3.05541e-10
42459271	chr22:42459271:T:C	2.1756e-08	-1.12497	-0.77417
42459719	chr22:42459719:A:G	9.27659e-08	-1.10751e-10	-0.448946
42459780	chr22:42459780:A:C	8.41574e-09	-1.56259	-1.28633
42460485	chr22:42460485:G:A	8.53576e-09	-1.55989	-1.27487
42460580	chr22:42460580:G:C	8.07973e-08	-1.10751e-10	-0.587082
42460586	chr22:42460586:T:A	8.3309e-08	-1.10751e-10	-0.556469
42460624	chr22:42460624:G:A	4.31649e-08	-1.10751e-10	-1.214
42460701	chr22:42460701:A:G	5.01988e-08	-1.10751e-10	-1.06303
42460798	chr22:42460798:G:A	4.94812e-08	-1.10751e-10	-1.07743
42460984	chr22:42460984:C:T	5.23475e-08	-1.10751e-10	-1.02112
42461270	chr22:42461270:G:A	4.42259e-08	-1.10751e-10	-1.18971
42461279	chr22:42461279:A:G	2.8525e-08	-1.3727	-0.255539
42461302	chr22:42461302:G:A	1.13057e-08	-1.48564	-1.06807
42461493	chr22:42461493:G:C	4.00017e-08	-1.10751e-10	-1.2901
42461605	chr22:42461605:A:G	1.04167e-08	-1.56322	-1.0724
42461663	chr22:42461663:C:T	4.94377e-08	-1.10751e-10	-1.07831
42461820	chr22:42461820:T:C	1.44941e-06	2.29988	-3.05541e-10
42462186	chr22:42462186:G:A	5.63227e-08	-1.10751e-10	-0.947929
42462254	chr22:42462254:T:A	9.82824e-09	-1.47364	-1.22013
42462604	chr22:42462604:A:G	1.79155e-08	-1.3918	-0.701561
42462707	chr22:42462707:A:G	1.53242e-08	-1.46587	-0.783716
42463391	chr22:42463391:C:T	6.42805e-08	-1.10751e-10	-0.81577
42463566	chr22:42463566:C:G	7.63402e-08	-1.10751e-10	-0.643826
42463813	chr22:42463813:G:A	4.48315e-08	-1.10751e-10	-1.17612
42464434	chr22:42464434:C:T	5.57457e-08	-1.10751e-10	-0.958225
42464480	chr22:42464480:A:G	1.37535e-08	-1.52562	-0.832112
42464484	chr22:42464484:G:C	4.53418e-08	-1.10751e-10	-1.1648
42464964	chr22:42464964:A:G	4.54702e-08	-1.10751e-10	-1.16197
42465037	chr22:42465037:G:T	8.54008e-09	-1.55832	-1.27594
42465371	chr22:42465371:C:T	3.4135e-08	-1.4487	-3.05541e-10
42465588	chr22:42465588:G:A	4.01587e-08	-1.10751e-10	-1.28619
42465606	chr22:42465606:G:GA	7.88231e-08	-1.10751e-10	-0.61182
42465609	chr22:42465609:G:T	7.88227e-08	-1.10751e-10	-0.611824
42465673	chr22:42465673:G:A	4.43076e-08	-1.10751e-10	-1.18787
42465721	chr22:42465721:A:G	3.74286e-08	-0.0676205	-1.28897
42465998	chr22:42465998:T:C	2.64912e-08	-1.46583	-0.236387
42466174	chr22:42466174:C:T	4.54437e-08	-1.10751e-10	-1.16255
42466285	chr22:42466285:A:G	7.47115e-08	-1.10751e-10	-0.665392
42466431	chr22:42466431:C:A	2.5637e-08	-1.41486	-0.320124
42466475	chr22:42466475:G:T	1.01121e-08	-1.52748	-1.13781
42466797	chr22:42466797:ATTTTTAGTAGAGACGGGG:A	1.25247e-08	-1.42671	-1.02462
42467104	chr22:42467104:G:A	6.67683e-08	-1.10751e-10	-0.777798
42467134	chr22:42467134:T:A	5.74935e-08	-1.10751e-10	-0.927354
42467319	chr22:42467319:G:A	9.47575e-09	-1.56344	-1.16685
42467345	chr22:42467345:A:AC	3.20215e-08	-0.729334	-0.783286
42467454	chr22:42467454:G:T	4.37137e-08	-1.10751e-10	-1.20136
42467824	chr22:42467824:G:A	8.77916e-09	-1.56434	-1.24231
42468127	chr22:42468127:A:G	4.12739e-08	-1.10751e-10	-1.2588
42468417	chr22:42468417:T:C	4.64629e-08	-1.10751e-10	-1.14037
42468540	chr22:42468540:C:T	4.11402e-08	-1.10751e-10	-1.26204
42469005	chr22:42469005:C:A	1.10231e-08	-1.30186	-1.27717
42469218	chr22:42469218:T:C	4.12518e-08	-1.10751e-10	-1.25933
42469748	chr22:42469748:T:C	9.55556e-08	-1.22557	0.806247
42469766	chr22:42469766:A:T	4.27112e-08	-1.10751e-10	-1.22457
42470051	chr22:42470051:C:A	4.09106e-08	-1.10751e-10	-1.26764
42470054	chr22:42470054:G:A	1.27937e-08	-1.25503	-1.17504
42470098	chr22:42470098:G:A	5.43574e-08	-1.10751e-10	-0.983446
42470342	chr22:42470342:C:T	4.41964e-08	-1.10751e-10	-1.19038
42470421	chr22:42470421:T:G	2.65511e-08	-1.37847	-0.321487
42470608	chr22:42470608:A:G	1.1395e-08	-1.32854	-1.21731
42470886	chr22:42470886:G:C	4.04978e-08	-1.10751e-10	-1.27778
42470993	chr22:42470993:T:G	2.14899e-08	-0.69999	-1.21145
42471237	chr22:42471237:T:C	3.10501e-08	-1.54342	-3.05541e-10
42471326	chr22:42471326:T:C	1.34011e-08	-1.18456	-1.19913
42471642	chr22:42471642:C:T	4.15036e-08	-1.10751e-10	-1.25325
42471649	chr22:42471649:TCACCCATC:T	4.503e-08	-1.10751e-10	-1.1717
42471652	chr22:42471652:CCCATCCACCCAT:C	6.02454e-08	-1.10751e-10	-0.8806
42471849	chr22:42471849:T:A	8.6972e-09	-1.53175	-1.28427
42471892	chr22:42471892:A:G	1.11351e-07	-1.19412	0.927785
42472608	chr22:42472608:AAC:A	1.21316e-07	-0.180626	-3.05541e-10
42472672	chr22:42472672:C:G	4.00121e-08	-1.10751e-10	-1.28984
42472703	chr22:42472703:A:G	4.00026e-08	-1.10751e-10	-1.29008
42472729	chr22:42472729:TCTAGTGTGAGGCTACACCCAG:T	4.00125e-08	-1.10751e-10	-1.28983
42472779	chr22:42472779:A:G	4.00104e-08	-1.10751e-10	-1.28989
42472828	chr22:42472828:C:A	9.82799e-08	-1.10751e-10	-0.391206
42473279	chr22:42473279:G:A	4.50529e-08	-1.10751e-10	-1.17119
42474157	chr22:42474157:C:A	4.32009e-08	0.0689429	-1.28211
42474309	chr22:42474309:C:T	5.45196e-08	-1.10751e-10	-0.980465
42474341	chr22:42474341:C:T	4.4463e-08	-1.10751e-10	-1.18437
42474361	chr22:42474361:C:T	5.1901e-08	-1.10751e-10	-1.02969
42474435	chr22:42474435:G:A	8.73744e-09	-1.54251	-1.2689
42474550	chr22:42474550:C:T	5.37694e-08	-1.10751e-10	-0.994321
42474854	chr22:42474854:T:A	4.1251e-08	-1.10751e-10	-1.25935
42474860	chr22:42474860:C:T	4.62182e-08	-1.10751e-10	-1.14565
42475004	chr22:42475004:ACT:A	8.72302e-09	-1.56329	-1.24977
42475109	chr22:42475109:T:G	2.98302e-08	-0.368346	-1.21516
42475412	chr22:42475412:T:C	6.82554e-08	-1.10751e-10	-0.755769
42475571	chr22:42475571:G:A	3.11912e-08	-1.53889	-3.05541e-10
42475826	chr22:42475826:G:C	2.59944e-08	-0.944234	-0.776912
42475923	chr22:42475923:G:A	5.28885e-08	-1.10751e-10	-1.01084
42475928	chr22:42475928:G:C	8.53897e-09	-1.54731	-1.28707
42476080	chr22:42476080:C:T	1.3789e-08	-1.40098	-0.954176
42476122	chr22:42476122:T:A	1.64221e-08	-1.36303	-0.817372
42476581	chr22:42476581:T:C	8.7793e-09	-1.52009	-1.28654
42476870	chr22:42476870:G:A	3.05181e-08	-1.56071	-3.05541e-10
42477149	chr22:42477149:G:A	4.1258e-08	-1.10751e-10	-1.25918
42477705	chr22:42477705:G:A	6.13629e-08	-1.10751e-10	-0.86222
42477936	chr22:42477936:A:G	2.11353e-08	-0.948835	-0.979244
42478283	chr22:42478283:C:T	9.60942e-09	-1.42635	-1.28993
42478294	chr22:42478294:A:G	4.39585e-08	-1.10751e-10	-1.19578
42478329	chr22:42478329:C:T	5.63652e-08	-1.10751e-10	-0.947174
42478625	chr22:42478625:G:A	2.33315e-08	-0.677173	-1.15205
42478767	chr22:42478767:G:A	9.17765e-09	-1.49126	-1.27099
42479056	chr22:42479056:C:T	5.90818e-08	-1.10751e-10	-0.900103
42479117	chr22:42479117:C:T	8.07511e-08	-1.10751e-10	-0.587654
42479226	chr22:42479226:A:G	4.30049e-08	-1.10751e-10	-1.21771
42479367	chr22:42479367:G:A	4.27395e-08	-1.2239	-3.05541e-10
42479513	chr22:42479513:T:G	4.65297e-08	0.0966924	-1.23563
42480007	chr22:42480007:C:A	5.01113e-08	-1.10751e-10	-1.06478
42480276	chr22:42480276:T:G	4.43347e-08	-1.10751e-10	-1.18726
42480598	chr22:42480598:T:C	1.99623e-08	-1.43762	-0.547556
42480608	chr22:42480608:G:A	5.71713e-08	-1.10751e-10	-0.932974
42480639	chr22:42480639:T:G	4.1871e-08	-1.10751e-10	-1.24443
42480785	chr22:42480785:G:A	2.279e-07	-1.10751e-10	0.44988
42481045	chr22:42481045:G:A	4.00653e-08	-1.10751e-10	-1.28851
42481094	chr22:42481094:C:T	3.83456e-08	-1.40343	0.0710432
42481120	chr22:42481120:T:C	3.28932e-08	-1.44323	-0.0425256
42481537	chr22:42481537:G:A	2.10178e-08	-1.172	-0.761657
42481695	chr22:42481695:T:C	4.88978e-08	-1.10751e-10	-1.08929
42482343	chr22:42482343:A:G	4.1906e-08	-1.13362	-0.109975
42482646	chr22:42482646:A:G	7.7161e-08	-1.10751e-10	-0.633132
42482707	chr22:42482707:T:C	4.11435e-08	-1.10751e-10	-1.26196
42483049	chr22:42483049:T:A	6.25019e-08	-1.10751e-10	-0.843828
42483127	chr22:42483127:A:G	4.72275e-08	-1.10751e-10	-1.12405
42483128	chr22:42483128:T:C	4.03204e-08	-1.10751e-10	-1.28217
42483430	chr22:42483430:A:G	6.26624e-08	-1.10751e-10	-0.841264
42483903	chr22:42483903:C:T	9.31747e-08	-1.10751e-10	-0.444549
42483997	chr22:42483997:GGCCCTCCCC:G	4.97893e-08	0.187337	-1.25856
42484432	chr22:42484432:C:T	5.03347e-08	-1.10751e-10	-1.06033
42484725	chr22:42484725:T:A	4.26763e-08	-1.10751e-10	-1.22538
42484760	chr22:42484760:A:C	4.96749e-08	-1.10751e-10	-1.07353
42484955	chr22:42484955:A:G	4.30456e-08	-0.228499	-0.988267
42485359	chr22:42485359:C:T	1.21335e-07	-1.10751e-10	-0.180474
42485791	chr22:42485791:G:A	5.14378e-08	-1.10751e-10	-1.03865
42486006	chr22:42486006:T:C	3.51746e-08	-1.4187	-3.05541e-10
42486898	chr22:42486898:G:A	4.3228e-08	-1.10751e-10	-1.21254
42486965	chr22:42486965:G:A	6.55639e-08	-1.10751e-10	-0.796001
42487231	chr22:42487231:A:C	4.45816e-08	-1.10751e-10	-1.1817
42487620	chr22:42487620:C:T	5.30534e-08	-1.10751e-10	-1.00773
42487783	chr22:42487783:G:A	5.4864e-08	-1.10751e-10	-0.974169
42488425	chr22:42488425:C:T	4.66271e-07	-1.10751e-10	1.16574
42488991	chr22:42488991:A:G	2.62527e-07	-1.10751e-10	0.591327
42489407	chr22:42489407:A:T	5.33487e-08	-1.10751e-10	-1.00218
42489434	chr22:42489434:C:T	6.04357e-08	-1.10751e-10	-0.877446
42489449	chr22:42489449:C:T	2.14247e-08	-1.18027	-0.73421
42490263	chr22:42490263:G:T	3.24061e-08	-1.50068	-3.05541e-10
42490433	chr22:42490433:G:A	8.76965e-08	-1.10751e-10	-0.505144
42490665	chr22:42490665:G:A	1.06156e-07	-1.10751e-10	-0.314116
42490801	chr22:42490801:T:C	6.43538e-08	-1.10751e-10	-0.81463
42490998	chr22:42490998:G:A	6.94612e-08	-1.10751e-10	-0.738258
42491022	chr22:42491022:G:A	6.84847e-08	-1.10751e-10	-0.752415
42491050	chr22:42491050:A:G	7.82022e-08	-1.10751e-10	-0.619728
42491065	chr22:42491065:TCC:T	6.02622e-08	-1.10751e-10	-0.880321
42491237	chr22:42491237:C:G	7.69623e-08	-0.63571	-3.05541e-10
42491279	chr22:42491279:C:T	2.66801e-07	-1.10751e-10	0.607479
42491782	chr22:42491782:G:A	4.37765e-08	-1.10751e-10	-1.19993
42491816	chr22:42491816:C:T	4.15959e-08	-1.10751e-10	-1.25102
42492088	chr22:42492088:G:A	5.72975e-08	-1.10751e-10	-0.930769
42492254	chr22:42492254:C:G	7.87282e-08	0.422033	-1.03506
42492391	chr22:42492391:C:T	1.23223e-06	-1.10751e-10	2.13756
42493085	chr22:42493085:G:A	4.05248e-08	-1.10751e-10	-1.27711
42493123	chr22:42493123:C:T	4.59276e-08	-1.10751e-10	-1.15196
42493288	chr22:42493288:C:T	5.88364e-08	-1.10751e-10	-0.904265
42493580	chr22:42493580:A:G	6.1562e-08	-0.858981	-3.05541e-10
42493639	chr22:42493639:A:G	4.1301e-08	-1.10751e-10	-1.25814
42493755	chr22:42493755:G:A	5.59372e-08	-1.10751e-10	-0.954796
42494084	chr22:42494084:G:A	4.9198e-08	-1.10751e-10	-1.08317
42494372	chr22:42494372:G:A	1.35335e-07	-1.10751e-10	-0.0712707
42494464	chr22:42494464:A:G	6.56108e-08	-1.10751e-10	-0.795286
42494618	chr22:42494618:A:C	7.89043e-08	0.444576	-1.05537
42494995	chr22:42494995:A:C	7.48096e-08	-0.664079	-3.05541e-10
42495534	chr22:42495534:A:C	9.16392e-08	-1.10751e-10	-0.461167
42495806	chr22:42495806:C:T	6.10938e-08	-0.866615	-3.05541e-10
42495830	chr22:42495830:G:A	1.06781e-07	-1.10751e-10	-0.308247
42496327	chr22:42496327:T:A	1.49067e-08	-1.33411	-0.943111
42496524	chr22:42496524:G:A	6.47855e-08	-1.10751e-10	-0.807944
42496532	chr22:42496532:T:C	5.50578e-08	-1.10751e-10	-0.970642
42496568	chr22:42496568:C:T	4.08438e-08	-1.10751e-10	-1.26927
42496590	chr22:42496590:T:C	1.83324e-07	-1.10751e-10	0.23223
42496632	chr22:42496632:G:A	5.34868e-08	-1.10751e-10	-0.999591
42496898	chr22:42496898:G:A	2.74295e-08	-1.04098	-0.626433
42497149	chr22:42497149:G:A	4.05794e-08	-1.10751e-10	-1.27576
42497362	chr22:42497362:T:G	3.16596e-08	-0.916157	-0.607826
42497666	chr22:42497666:CA:C	1.23745e-08	-1.26563	-1.19777
42498237	chr22:42498237:G:A	4.09838e-08	-0.885848	-0.38
42498432	chr22:42498432:C:A	4.00733e-08	-1.10751e-10	-1.28832
42498449	chr22:42498449:C:T	5.88606e-08	-1.10751e-10	-0.903853
42499057	chr22:42499057:T:C	8.73308e-08	-1.10751e-10	-0.509323
42499193	chr22:42499193:C:T	4.94197e-08	-1.10751e-10	-1.07868
42499653	chr22:42499653:G:T	4.07819e-08	-1.10751e-10	-1.27079
42499668	chr22:42499668:C:T	4.09009e-08	-1.10751e-10	-1.26787
42499669	chr22:42499669:G:A	5.0166e-08	-1.10751e-10	-1.06369
42499873	chr22:42499873:T:C	4.61853e-08	0.141758	-1.28812
42499984	chr22:42499984:T:C	4.14054e-08	0.0311464	-1.28676
42499994	chr22:42499994:C:G	1.01224e-07	-0.361689	-3.05541e-10
42500030	chr22:42500030:G:A	4.18174e-08	-1.10751e-10	-1.24571
42500994	chr22:42500994:C:A	1.13644e-07	-1.10751e-10	-0.245953
42501131	chr22:42501131:G:A	4.10089e-08	-1.10751e-10	-1.26524
42505794	chr22:42505794:C:T	4.04487e-08	-1.10751e-10	-1.27899
42506014	chr22:42506014:G:A	4.72349e-08	-1.12389	-3.05541e-10
42506058	chr22:42506058:T:C	2.80853e-07	1.70245	-1.04365
42506272	chr22:42506272:G:C	5.38234e-07	2.52836	-1.21909
42506304	chr22:42506304:C:T	4.09892e-08	-1.10751e-10	-1.26572
42506377	chr22:42506377:C:A	6.28988e-07	-1.10751e-10	1.46509
42506532	chr22:42506532:G:GC	4.33301e-08	-1.10751e-10	-1.21018
42507185	chr22:42507185:G:A	7.90147e-08	-1.10751e-10	-0.609392
42507314	chr22:42507314:A:T	4.03443e-08	-1.10751e-10	-1.28158
42507423	chr22:42507423:A:G	3.04936e-08	-1.56151	-3.05541e-10
42507446	chr22:42507446:C:T	4.6117e-08	-1.14785	-3.05541e-10
42507456	chr22:42507456:G:A	9.82071e-08	-1.10751e-10	-0.391948
42507567	chr22:42507567:AG:A	6.99881e-08	-1.10751e-10	-0.7307
42507699	chr22:42507699:ACAGCTAGTTATTC:A	4.00862e-08	-1.28799	-3.05541e-10
42507846	chr22:42507846:T:C	5.86173e-07	2.60085	-1.20626
42507883	chr22:42507883:A:T	5.70608e-07	2.43402	-1.06634
42508016	chr22:42508016:T:A	4.76189e-08	-1.10751e-10	-1.1158
42508183	chr22:42508183:G:A	4.022e-08	-1.10751e-10	-1.28466
42508382	chr22:42508382:T:C	4.07279e-08	-0.620243	-0.65187
42508545	chr22:42508545:T:C	3.70432e-08	-0.493954	-0.872987
42508549	chr22:42508549:T:A	6.09273e-08	-0.257168	-0.612176
42508933	chr22:42508933:C:T	4.03724e-08	-1.10751e-10	-1.28088
42509153	chr22:42509153:A:G	4.07382e-08	-1.10751e-10	-1.27186
42509403	chr22:42509403:A:G	4.63126e-08	-1.10751e-10	-1.14361
42509406	chr22:42509406:C:G	5.38325e-08	-1.10751e-10	-0.993149
42509414	chr22:42509414:C:T	4.81752e-08	-1.10751e-10	-1.10418
42510298	chr22:42510298:A:G	4.90768e-07	2.28387	-1.06693
42510423	chr22:42510423:T:C	5.07089e-07	2.19879	-0.949131
42510435	chr22:42510435:G:A	4.12567e-08	-1.10751e-10	-1.25921
42510673	chr22:42510673:C:G	4.8163e-07	2.29383	-1.09568
42510832	chr22:42510832:C:T	3.90085e-08	-0.615181	-0.700066
42510908	chr22:42510908:A:G	4.57699e-07	2.12244	-0.975249
42510917	chr22:42510917:T:G	5.04141e-07	2.27254	-1.02871
42510944	chr22:42510944:G:C	4.26405e-07	2.11216	-1.0358
42510947	chr22:42510947:C:T	6.18468e-08	-0.854365	-3.05541e-10
42510952	chr22:42510952:C:T	6.7199e-07	2.62259	-1.09138
42511106	chr22:42511106:T:G	5.55188e-08	-1.10751e-10	-0.962305
42511613	chr22:42511613:T:C	2.96972e-07	1.63923	-0.924624
42511851	chr22:42511851:C:T	5.69276e-08	-1.10751e-10	-0.937245
42511857	chr22:42511857:T:C	4.9161e-08	-1.10751e-10	-1.08392
42512291	chr22:42512291:C:CT	2.98098e-07	1.86182	-1.14342
42512492	chr22:42512492:C:T	4.32568e-08	-1.10751e-10	-1.21187
42512757	chr22:42512757:C:T	4.53645e-08	-1.10751e-10	-1.1643
42512891	chr22:42512891:T:C	4.86317e-07	2.09154	-0.883704
42513352	chr22:42513352:C:G	1.34679e-07	-1.10751e-10	-0.0761331
42513444	chr22:42513444:G:A	4.41706e-08	-1.10751e-10	-1.19097
42513664	chr22:42513664:C:T	4.11847e-08	-1.10751e-10	-1.26096
42513978	chr22:42513978:G:A	1.08205e-07	-1.10751e-10	-0.294998
42514370	chr22:42514370:G:A	5.59229e-08	-0.764238	-0.190813
42514538	chr22:42514538:C:A	3.22359e-08	-1.50594	-3.05541e-10
42515474	chr22:42515474:G:A	5.32355e-08	-1.10751e-10	-1.0043
42515511	chr22:42515511:G:C	3.92227e-07	2.10805	-1.11523
42515930	chr22:42515930:C:T	1.10505e-07	-1.10751e-10	-0.273964
42515974	chr22:42515974:C:G	1.47057e-07	0.0117937	-3.05541e-10
42516091	chr22:42516091:C:T	3.12739e-07	1.91674	-1.1504
42516293	chr22:42516293:C:T	5.56124e-08	-1.10751e-10	-0.960619
42516495	chr22:42516495:A:T	1.05918e-08	-1.48974	-1.1292
42516628	chr22:42516628:A:T	4.97201e-08	-1.10751e-10	-1.07262
42516841	chr22:42516841:C:T	3.54051e-07	1.42901	-0.538593
42516898	chr22:42516898:A:G	1.94947e-07	0.87373	-0.580029
42517146	chr22:42517146:T:C	5.64547e-08	-1.10751e-10	-0.945587
42517193	chr22:42517193:A:G	4.05973e-08	-1.10751e-10	-1.27533
42517203	chr22:42517203:G:A	4.11152e-08	-1.10751e-10	-1.26265
42517232	chr22:42517232:C:T	4.00088e-08	-1.10751e-10	-1.28993
42517577	chr22:42517577:T:C	6.89577e-08	-1.10751e-10	-0.745533
42517613	chr22:42517613:G:A	4.00101e-08	-1.10751e-10	-1.28989
42517728	chr22:42517728:T:C	4.15303e-07	2.17816	-1.12818
42517763	chr22:42517763:G:A	7.19574e-08	-1.10751e-10	-0.702952
42517853	chr22:42517853:A:G	4.16824e-08	-1.10751e-10	-1.24895
42517894	chr22:42517894:C:T	5.19579e-08	-1.10751e-10	-1.02859
42519473	chr22:42519473:G:A	3.42224e-08	-0.166148	-1.28
42519628	chr22:42519628:C:T	3.22666e-08	-1.50499	-3.05541e-10
42519699	chr22:42519699:C:T	5.71057e-08	-1.10751e-10	-0.934121
42519705	chr22:42519705:G:T	6.16712e-08	-1.10751e-10	-0.857208
42519797	chr22:42519797:G:A	4.21664e-08	-1.10751e-10	-1.2374
42519837	chr22:42519837:C:T	4.87148e-08	-1.09304	-3.05541e-10
42520209	chr22:42520209:C:G	2.00638e-07	1.44929	-1.12681
42520385	chr22:42520385:A:G	6.70552e-08	-1.10751e-10	-0.773509
42521148	chr22:42521148:C:T	4.68613e-08	-0.54214	-0.589694
42521157	chr22:42521157:T:C	4.11032e-08	-1.10751e-10	-1.26294
42521551	chr22:42521551:G:A	6.36821e-08	-0.825122	-3.05541e-10
42521566	chr22:42521566:T:G	1.01328e-07	-0.360661	-3.05541e-10
42522238	chr22:42522238:G:A	8.66108e-08	-1.10751e-10	-0.517601
42522267	chr22:42522267:C:T	4.12667e-08	-1.10751e-10	-1.25897
42522369	chr22:42522369:C:T	3.11962e-08	-1.53873	-3.05541e-10
42522705	chr22:42522705:G:A	1.67557e-07	-1.10751e-10	0.142298
42523038	chr22:42523038:A:G	5.45343e-08	-1.10751e-10	-0.980195
42523119	chr22:42523119:C:T	1.26216e-07	0.314686	-0.455715
42523228	chr22:42523228:C:T	4.37193e-08	-1.10751e-10	-1.20124
42523668	chr22:42523668:C:T	1.18707e-07	0.885836	-1.08821
42523671	chr22:42523671:A:C	1.55269e-07	1.15301	-1.08688
42523785	chr22:42523785:TCTCGATCTCCTGACCTCGTGATCCACCTGCCTTGGCCTCCCAAAGTGCTGGAATTACAGGCGTGAGCCACCGCGCCCGGCCTAATTTTTGTATTTTTAGTAGAGACGGGGGTTTCACGTGTTAGCCAGGATG:T	4.07777e-08	-1.10751e-10	-1.27089
42523794	chr22:42523794:C:G	3.52952e-08	-1.41528	-3.05541e-10
42523933	chr22:42523933:C:T	1.26709e-07	0.962479	-1.09961
42523953	chr22:42523953:A:G	4.2562e-08	-1.10751e-10	-1.22806
42524761	chr22:42524761:G:A	1.6269e-07	1.21205	-1.09923
42524993	chr22:42524993:C:G	5.6234e-08	-1.10751e-10	-0.949504
42525085	chr22:42525085:G:A	4.15173e-08	-1.10751e-10	-1.25292
42525293	chr22:42525293:A:C	4.62127e-08	-1.10751e-10	-1.14577
42525298	chr22:42525298:G:A	4.20755e-08	-1.10751e-10	-1.23956
42525315	chr22:42525315:C:T	1.3097e-07	0.90284	-1.00689
42526079	chr22:42526079:G:A	4.76587e-08	-1.10751e-10	-1.11496
42526156	chr22:42526156:C:A	6.24573e-08	-1.10751e-10	-0.844543
42526414	chr22:42526414:T:C	1.3389e-07	1.03189	-1.1139
42526457	chr22:42526457:A:G	1.44751e-07	1.09007	-1.09407
42526769	chr22:42526769:G:A	5.17156e-08	-1.10751e-10	-1.03327
42527333	chr22:42527333:A:T	1.83718e-07	1.34138	-1.107
42527534	chr22:42527534:T:C	1.64381e-07	1.17771	-1.05455
42528472	chr22:42528472:T:G	2.50993e-07	1.53552	-0.989122
42528811	chr22:42528811:A:G	4.39148e-08	-1.10751e-10	-1.19678
42528851	chr22:42528851:G:C	4.1691e-08	-1.10751e-10	-1.24874
42528862	chr22:42528862:G:A	4.15217e-08	-1.10751e-10	-1.25281
42529573	chr22:42529573:C:T	4.43602e-08	-1.10751e-10	-1.18668
42529574	chr22:42529574:A:G	5.13996e-08	-1.10751e-10	-1.0394
42529584	chr22:42529584:C:G	4.09608e-08	-1.10751e-10	-1.26641
42529696	chr22:42529696:A:G	1.88793e-07	1.18918	-0.927559
42529712	chr22:42529712:A:G	4.00388e-08	-1.10751e-10	-1.28918
42529748	chr22:42529748:G:C	2.21535e-07	1.11737	-0.695815
42529890	chr22:42529890:G:A	7.81697e-08	-1.10751e-10	-0.620143
42530365	chr22:42530365:G:A	4.29087e-08	-1.10751e-10	-1.21995
42530420	chr22:42530420:G:A	5.43398e-08	-1.10751e-10	-0.983769
42530460	chr22:42530460:T:G	1.07373e-07	-1.10751e-10	-0.302718
42530555	chr22:42530555:C:T	4.36131e-08	-1.20367	-3.05541e-10
42530899	chr22:42530899:G:C	5.57415e-08	-1.10751e-10	-0.958301
42530927	chr22:42530927:T:C	4.46081e-08	-1.10751e-10	-1.18111
42530955	chr22:42530955:T:C	4.07905e-08	-1.10751e-10	-1.27058
42530993	chr22:42530993:G:A	4.04958e-08	-1.10751e-10	-1.27783
42531084	chr22:42531084:A:G	4.10578e-08	-1.10751e-10	-1.26405
42531135	chr22:42531135:T:A	5.19596e-08	-1.10751e-10	-1.02856
42531325	chr22:42531325:C:G	4.20122e-08	-1.10751e-10	-1.24107
42531810	chr22:42531810:C:T	9.55497e-08	-1.10751e-10	-0.419379
42531892	chr22:42531892:C:T	4.05696e-08	-1.10751e-10	-1.27601
42531953	chr22:42531953:C:A	5.18623e-08	-1.10751e-10	-1.03043
42531957	chr22:42531957:T:C	9.10099e-08	-1.10751e-10	-0.468058
42532113	chr22:42532113:CA:C	5.5382e-08	-0.964772	-3.05541e-10
42532694	chr22:42532694:A:G	7.33061e-08	-1.10751e-10	-0.684382
42533538	chr22:42533538:C:A	4.27865e-08	-1.10751e-10	-1.2228
42533942	chr22:42533942:TCTC:T	4.49027e-07	1.46821	-0.340152
42533947	chr22:42533947:TTGAGCTC:T	4.65838e-07	1.45537	-0.290558
42534430	chr22:42534430:A:G	5.31775e-08	-1.10751e-10	-1.00539
42534995	chr22:42534995:A:G	4.00642e-08	-1.10751e-10	-1.28854
42535883	chr22:42535883:G:A	6.47239e-07	1.79622	-0.302526
42536127	chr22:42536127:A:T	2.5258e-07	1.10384	-0.551134
42536211	chr22:42536211:A:G	4.04076e-08	-1.10751e-10	-1.28001
42536311	chr22:42536311:G:A	2.76443e-07	1.30984	-0.66686
42537134	chr22:42537134:A:C	7.71531e-08	-1.10751e-10	-0.633234
42537201	chr22:42537201:A:G	4.0654e-08	-1.10751e-10	-1.27393
42537309	chr22:42537309:C:T	5.12817e-07	1.26089	-3.05541e-10
42537455	chr22:42537455:C:T	7.28146e-08	-1.10751e-10	-0.69111
42537486	chr22:42537486:C:G	5.64596e-08	-1.10751e-10	-0.9455
42537620	chr22:42537620:A:C	2.11707e-07	1.00433	-0.628153
42537768	chr22:42537768:C:T	3.70917e-07	1.41741	-0.480454
42537770	chr22:42537770:C:T	2.86808e-07	1.20785	-0.528061
42537892	chr22:42537892:G:A	7.35219e-08	-0.681442	-3.05541e-10
42537906	chr22:42537906:G:A	3.36403e-07	1.12572	-0.286433
42538285	chr22:42538285:C:G	4.01351e-08	-1.10751e-10	-1.28677
42538314	chr22:42538314:A:G	8.08226e-08	-1.10751e-10	-0.586769
42538419	chr22:42538419:T:C	1.0427e-08	-1.35255	-1.28208
42538624	chr22:42538624:A:G	5.3399e-08	-0.839519	-0.161716
42538874	chr22:42538874:C:T	4.86452e-08	-1.10751e-10	-1.09447
42539421	chr22:42539421:G:C	6.16329e-08	-1.10751e-10	-0.85783
42539992	chr22:42539992:C:T	9.55464e-08	-1.10751e-10	-0.419414
42540024	chr22:42540024:G:A	1.04863e-07	-1.10751e-10	-0.326367
42540300	chr22:42540300:T:C	4.00639e-08	-1.10751e-10	-1.28855
42540510	chr22:42540510:T:C	1.35033e-07	-1.10751e-10	-0.0735097
42540515	chr22:42540515:A:G	1.10665e-07	-1.10751e-10	-0.27252
42540541	chr22:42540541:C:T	1.04169e-07	-1.10751e-10	-0.333011
42540892	chr22:42540892:CA:C	1.24158e-07	-1.10751e-10	-0.157471
42541091	chr22:42541091:G:A	6.08342e-08	-0.870874	-3.05541e-10
42541118	chr22:42541118:C:G	1.31724e-07	-1.10751e-10	-0.0983141
42541317	chr22:42541317:C:T	5.1774e-08	-1.10751e-10	-1.03214
42541927	chr22:42541927:G:A	3.10246e-08	-1.54425	-3.05541e-10
42542157	chr22:42542157:G:A	1.13925e-07	-1.10751e-10	-0.243481
42542743	chr22:42542743:G:A	4.25685e-08	-1.10751e-10	-1.22791
42543102	chr22:42543102:A:C	4.67023e-08	-1.10751e-10	-1.13523
42543531	chr22:42543531:G:A	2.82671e-08	-1.55731	-0.0800195
42543618	chr22:42543618:A:G	7.04812e-08	-1.10751e-10	-0.72368
42543633	chr22:42543633:G:A	4.52464e-08	-1.10751e-10	-1.1669
42543702	chr22:42543702:A:G	7.28247e-08	-1.10751e-10	-0.69097
42543921	chr22:42543921:A:G	1.52278e-08	-1.07853	-1.17738
42544022	chr22:42544022:G:A	9.50846e-08	-1.10751e-10	-0.424259
42544369	chr22:42544369:A:G	4.35484e-08	-1.10751e-10	-1.20515
42544846	chr22:42544846:G:A	1.05658e-07	0.745267	-1.06409
42544993	chr22:42544993:G:A	7.97587e-08	-1.10751e-10	-0.60002
42545384	chr22:42545384:T:C	9.21955e-08	0.834616	-1.28973
42545412	chr22:42545412:A:G	2.83003e-08	-0.40581	-1.23034
42545484	chr22:42545484:G:A	2.0326e-07	1.09216	-0.756702
42546448	chr22:42546448:C:A	4.31089e-08	-1.10751e-10	-1.2153
42546785	chr22:42546785:G:T	1.45584e-07	-1.10751e-10	0.00172457
42546985	chr22:42546985:A:G	5.84615e-08	-1.10751e-10	-0.910657
42547420	chr22:42547420:A:G	9.46247e-08	-1.10751e-10	-0.429107
42548615	chr22:42548615:T:C	6.82449e-07	1.64457	-0.0979083
42548713	chr22:42548713:A:G	7.32949e-08	-1.10751e-10	-0.684535
42548856	chr22:42548856:C:T	4.94788e-08	-1.10751e-10	-1.07748
42548880	chr22:42548880:G:A	3.1114e-07	-1.10751e-10	0.761216
42548892	chr22:42548892:AAAAT:A	1.61595e-07	-1.10751e-10	0.106069
42550298	chr22:42550298:C:T	8.1133e-08	-1.10751e-10	-0.582936
42550616	chr22:42550616:A:C	1.29019e-07	-1.10751e-10	-0.119066
42550791	chr22:42550791:C:T	4.60619e-08	-1.10751e-10	-1.14904
42550968	chr22:42550968:G:A	3.38804e-08	-1.45619	-3.05541e-10
42551325	chr22:42551325:A:C	4.97352e-08	-1.10751e-10	-1.07231
42551757	chr22:42551757:A:G	4.08564e-08	-1.10751e-10	-1.26896
42552022	chr22:42552022:A:G	6.0513e-08	-1.10751e-10	-0.876168
42552029	chr22:42552029:C:T	5.43412e-08	-1.10751e-10	-0.983744
42552166	chr22:42552166:C:T	5.24467e-08	-1.10751e-10	-1.01923
42552319	chr22:42552319:T:C	8.67968e-08	-1.10751e-10	-0.515456
42552913	chr22:42552913:A:C	4.19664e-08	-1.10751e-10	-1.24216
42552989	chr22:42552989:T:C	1.05658e-08	-1.38434	-1.23706
42553260	chr22:42553260:T:C	5.05293e-08	-1.10751e-10	-1.05647
42553443	chr22:42553443:G:A	2.34898e-07	1.12347	-0.643346
42553461	chr22:42553461:AATT:A	9.26126e-08	-1.10751e-10	-0.450601
42553537	chr22:42553537:C:G	1.70694e-06	1.91659	0.546844
42553728	chr22:42553728:T:C	4.38313e-08	-1.10751e-10	-1.19868
42554541	chr22:42554541:C:T	4.44283e-08	-1.10751e-10	-1.18515
42559319	chr22:42559319:G:T	7.35859e-08	-1.10751e-10	-0.680572
42559507	chr22:42559507:A:C	3.1816e-08	-0.565058	-0.953998
42559783	chr22:42559783:T:C	4.33739e-08	-1.10751e-10	-1.20917
42559875	chr22:42559875:A:C	4.46968e-08	-1.10751e-10	-1.17912
42560267	chr22:42560267:T:A	9.39199e-08	-1.10751e-10	-0.436583
42560932	chr22:42560932:C:T	4.09096e-08	-1.10751e-10	-1.26766
42561253	chr22:42561253:T:C	4.62701e-08	-1.10751e-10	-1.14453
42561282	chr22:42561282:C:T	4.84024e-08	-1.10751e-10	-1.09948
42561470	chr22:42561470:C:T	1.49012e-07	-1.10751e-10	0.0250014
42561674	chr22:42561674:A:G	1.07516e-07	-1.10751e-10	-0.301386
42561784	chr22:42561784:T:C	4.26383e-08	-1.10751e-10	-1.22627
42561891	chr22:42561891:A:G	4.35537e-08	-1.10751e-10	-1.20503
42562048	chr22:42562048:G:A	2.56636e-07	1.79605	-1.22741
42562281	chr22:42562281:G:GGGAT	4.54624e-08	-1.10751e-10	-1.16214
42562348	chr22:42562348:C:G	1.95929e-07	-1.10751e-10	0.298726
42562546	chr22:42562546:C:T	4.03059e-08	-1.10751e-10	-1.28253
42562678	chr22:42562678:CTA:C	4.06291e-08	-1.10751e-10	-1.27454
42562679	chr22:42562679:T:C	2.42437e-08	-0.515078	-1.27579
42563354	chr22:42563354:G:A	4.34117e-08	-1.10751e-10	-1.2083
42563525	chr22:42563525:C:CAA	7.24694e-08	-1.10751e-10	-0.695861
42563606	chr22:42563606:GATA:G	7.30785e-08	-1.10751e-10	-0.687492
42563618	chr22:42563618:T:C	3.0406e-08	-1.56439	-3.05541e-10
42563830	chr22:42563830:T:C	4.02922e-08	-1.10751e-10	-1.28287
42564131	chr22:42564131:T:C	5.57316e-08	-1.10751e-10	-0.958478
42564351	chr22:42564351:T:G	5.67236e-08	-1.10751e-10	-0.940835
42564456	chr22:42564456:G:A	5.50656e-08	-1.10751e-10	-0.970501
42564705	chr22:42564705:T:A	6.99277e-08	-1.10751e-10	-0.731564
42564746	chr22:42564746:C:T	4.02525e-08	-1.10751e-10	-1.28385
42564914	chr22:42564914:G:C	5.47423e-08	-1.10751e-10	-0.976388
42564986	chr22:42564986:G:A	4.13848e-08	-1.10751e-10	-1.25611
42565172	chr22:42565172:G:A	4.69899e-08	-1.10751e-10	-1.12909
42565198	chr22:42565198:T:C	5.52401e-08	-1.10751e-10	-0.967337
42565236	chr22:42565236:A:G	5.46417e-08	-1.10751e-10	-0.978229
42565271	chr22:42565271:T:C	1.5985e-06	2.21892	0.178877
42565512	chr22:42565512:G:T	4.02507e-08	-1.10751e-10	-1.2839
42565567	chr22:42565567:G:A	1.79058e-07	-1.10751e-10	0.208682
42565649	chr22:42565649:G:A	8.60739e-08	-1.10751e-10	-0.52382
42565854	chr22:42565854:G:T	5.31628e-07	2.51924	-1.22232
42565880	chr22:42565880:G:A	4.59997e-08	-1.10751e-10	-1.15039
42565938	chr22:42565938:G:A	5.44907e-08	-1.10751e-10	-0.980996
42566119	chr22:42566119:T:C	5.53041e-08	-1.10751e-10	-0.966179
42566170	chr22:42566170:C:G	8.91376e-08	-1.10751e-10	-0.488844
42566212	chr22:42566212:C:G	4.62641e-08	-1.10751e-10	-1.14466
42566569	chr22:42566569:C:A	6.23842e-07	2.65445	-1.19757
42566603	chr22:42566603:G:T	1.47775e-07	1.14591	-1.12925
42566606	chr22:42566606:T:C	4.50941e-08	-1.10751e-10	-1.17027
42567567	chr22:42567567:G:A	4.01311e-08	-1.10751e-10	-1.28687
42567613	chr22:42567613:G:A	2.00248e-07	-1.10751e-10	0.320528
42568106	chr22:42568106:T:C	4.25292e-08	-1.10751e-10	-1.22883
42568153	chr22:42568153:G:A	7.70932e-08	-0.0218923	-0.612119
42568212	chr22:42568212:AG:A	1.39004e-08	-1.08453	-1.26257
42568269	chr22:42568269:C:T	4.00022e-08	-1.10751e-10	-1.29009
42568298	chr22:42568298:C:T	6.77142e-08	-0.76373	-3.05541e-10
42568305	chr22:42568305:G:A	8.03339e-08	-0.592835	-3.05541e-10
42568312	chr22:42568312:T:G	2.15399e-07	-1.10751e-10	0.393465
42568313	chr22:42568313:G:A	1.2945e-07	0.227511	-0.343243
42568316	chr22:42568316:G:C	9.12119e-08	0.0291735	-0.495013
42568325	chr22:42568325:T:C	1.91004e-07	1.19371	-0.920441
42569044	chr22:42569044:G:C	4.21717e-08	-1.10751e-10	-1.23728
42569046	chr22:42569046:T:C	5.55516e-08	-1.10751e-10	-0.961714
42569176	chr22:42569176:G:A	8.79157e-08	-1.10751e-10	-0.502648
42569231	chr22:42569231:G:A	4.00525e-08	-1.10751e-10	-1.28884
42569332	chr22:42569332:G:C	4.41657e-08	-1.10751e-10	-1.19108
42569606	chr22:42569606:C:T	3.99998e-08	-1.10751e-10	-1.29015
42569638	chr22:42569638:G:A	4.00272e-08	-1.10751e-10	-1.28947
42569661	chr22:42569661:T:C	2.13037e-08	-0.728747	-1.1914
42569926	chr22:42569926:G:T	5.98098e-08	-1.10751e-10	-0.887857
42570254	chr22:42570254:G:A	5.08756e-08	-1.10751e-10	-1.04964
42570398	chr22:42570398:C:A	5.61191e-08	-1.10751e-10	-0.95155
42570914	chr22:42570914:A:G	7.14095e-08	0.380491	-1.09109
42571229	chr22:42571229:C:T	6.03968e-07	2.66159	-1.23709
42571264	chr22:42571264:C:T	1.41516e-08	-1.52733	-0.801873
42571836	chr22:42571836:G:A	5.26251e-08	-1.10751e-10	-1.01583
42571962	chr22:42571962:G:T	1.38934e-07	-1.10751e-10	-0.0450302
42571972	chr22:42571972:C:G	5.7119e-08	-1.10751e-10	-0.933889
42571991	chr22:42571991:C:T	4.64989e-08	-1.10751e-10	-1.1396
42572162	chr22:42572162:T:G	5.17666e-08	-1.10751e-10	-1.03228
42572186	chr22:42572186:C:T	3.14288e-08	-1.5313	-3.05541e-10
42572218	chr22:42572218:C:A	5.46184e-08	-1.10751e-10	-0.978655
42572234	chr22:42572234:T:C	5.51805e-08	-1.10751e-10	-0.968416
42572257	chr22:42572257:A:G	4.33271e-08	-1.10751e-10	-1.21025
42572391	chr22:42572391:G:A	4.41086e-08	-1.10751e-10	-1.19237
42572646	chr22:42572646:G:A	6.05136e-08	-1.10751e-10	-0.876157
42572839	chr22:42572839:ATT:A	2.47423e-08	-0.635794	-1.13472
42572844	chr22:42572844:A:G	4.0033e-08	-1.10751e-10	-1.28932
42573125	chr22:42573125:G:C	5.33674e-08	-1.10751e-10	-1.00183
42573146	chr22:42573146:C:T	4.32711e-08	-1.10751e-10	-1.21154
42573264	chr22:42573264:G:A	5.13397e-08	-1.10751e-10	-1.04056
42573441	chr22:42573441:C:T	4.19909e-08	-1.10751e-10	-1.24157
42573464	chr22:42573464:T:C	9.18722e-09	-1.52301	-1.2382
42573485	chr22:42573485:C:T	4.1625e-08	-1.10751e-10	-1.25033
42573848	chr22:42573848:T:G	2.73537e-06	2.24447	0.690529
42573983	chr22:42573983:C:T	8.31031e-08	-1.10751e-10	-0.558944
42574026	chr22:42574026:T:C	4.03066e-08	-1.10751e-10	-1.28251
42574236	chr22:42574236:G:A	1.42268e-08	-1.37124	-0.952659
42574397	chr22:42574397:T:C	4.28806e-08	-1.10751e-10	-1.22061
42574437	chr22:42574437:A:G	4.65626e-08	-1.10751e-10	-1.13823
42574498	chr22:42574498:A:T	1.41706e-07	-1.10751e-10	-0.0252693
42574611	chr22:42574611:A:G	3.10507e-08	-1.54341	-3.05541e-10
42574674	chr22:42574674:C:T	6.24546e-08	0.0645089	-0.909095
42574699	chr22:42574699:T:C	6.31823e-08	-0.833001	-3.05541e-10
42574739	chr22:42574739:G:C	2.4703e-07	1.13004	-0.599557
42575046	chr22:42575046:C:T	5.70865e-08	-0.934458	-3.05541e-10
42575452	chr22:42575452:G:A	1.79862e-07	1.14695	-0.933785
42575759	chr22:42575759:G:C	6.01002e-08	-0.883013	-3.05541e-10
42576015	chr22:42576015:G:A	4.42495e-08	-1.10751e-10	-1.18918
42576235	chr22:42576235:C:T	5.65221e-08	-1.10751e-10	-0.944394
42576312	chr22:42576312:G:A	5.13725e-07	2.39607	-1.13341
42576435	chr22:42576435:C:T	3.59822e-08	-0.825236	-0.570767
42576509	chr22:42576509:T:TA	1.75582e-07	1.35945	-1.17037
42576584	chr22:42576584:A:G	5.2902e-07	2.4029	-1.11089
42576729	chr22:42576729:G:A	8.893e-08	0.334237	-0.825413
42577312	chr22:42577312:C:G	4.47393e-08	-1.10751e-10	-1.17817
42577584	chr22:42577584:G:T	4.38516e-08	-1.10751e-10	-1.19821
42577719	chr22:42577719:C:T	1.04668e-07	-0.328236	-3.05541e-10
42577722	chr22:42577722:A:G	4.66011e-08	-1.10751e-10	-1.1374
42578012	chr22:42578012:G:T	4.07853e-08	-1.10751e-10	-1.27071
42578050	chr22:42578050:C:T	2.18538e-08	-0.622325	-1.27233
42578139	chr22:42578139:T:C	3.14058e-07	-1.10751e-10	0.770551
42578253	chr22:42578253:C:T	4.70337e-08	-1.10751e-10	-1.12816
42578442	chr22:42578442:G:A	4.40767e-08	-1.10751e-10	-1.19309
42578458	chr22:42578458:G:A	8.52197e-08	-1.10751e-10	-0.533793
42578467	chr22:42578467:C:T	4.62084e-08	-1.10751e-10	-1.14586
42578555	chr22:42578555:C:T	4.18364e-08	-1.10751e-10	-1.24526
42578651	chr22:42578651:T:C	1.28185e-07	-1.10751e-10	-0.125552
42578700	chr22:42578700:C:T	5.28142e-08	-1.10751e-10	-1.01225
42578701	chr22:42578701:T:C	5.08272e-08	-1.10751e-10	-1.0506
42578757	chr22:42578757:A:G	4.00135e-08	-1.10751e-10	-1.28981
42578772	chr22:42578772:T:C	4.68818e-08	-1.10751e-10	-1.1314
42579770	chr22:42579770:C:G	4.0983e-08	-1.10751e-10	-1.26587
42579949	chr22:42579949:C:T	7.63047e-08	-1.10751e-10	-0.644291
42580822	chr22:42580822:C:A	1.27519e-08	-1.20967	-1.22367
42581184	chr22:42581184:C:T	7.1108e-08	-1.10751e-10	-0.714826
42581276	chr22:42581276:C:CA	4.93194e-08	-1.10751e-10	-1.08071
42581440	chr22:42581440:A:G	1.17036e-07	-1.10751e-10	-0.216548
42581475	chr22:42581475:T:C	5.96613e-08	-0.890342	-3.05541e-10
42581820	chr22:42581820:C:T	1.06335e-07	-0.312433	-3.05541e-10
42581852	chr22:42581852:C:A	9.62031e-08	-1.10751e-10	-0.412564
42581882	chr22:42581882:C:T	8.50112e-08	-1.10751e-10	-0.536242
42581920	chr22:42581920:T:G	4.20204e-08	-1.10751e-10	-1.24087
42581924	chr22:42581924:C:G	7.22345e-08	-1.10751e-10	-0.699108
42582062	chr22:42582062:T:C	4.10182e-08	-1.10751e-10	-1.26501
42582066	chr22:42582066:T:C	4.41454e-08	-1.10751e-10	-1.19154
42582069	chr22:42582069:G:A	5.04844e-08	0.171089	-1.22845
42582126	chr22:42582126:T:C	6.19231e-08	-1.10751e-10	-0.853133
42582271	chr22:42582271:G:C	2.11812e-07	0.376674	-3.05541e-10
42582346	chr22:42582346:G:C	6.17726e-08	-1.10751e-10	-0.855566
42582349	chr22:42582349:C:T	4.33763e-08	-1.10751e-10	-1.20911
42582459	chr22:42582459:A:C	1.79325e-07	-1.10751e-10	0.210176
42582465	chr22:42582465:T:A	6.41738e-07	-1.10751e-10	1.48515
42582541	chr22:42582541:C:A	6.314e-08	-1.10751e-10	-0.833672
42582581	chr22:42582581:TAGCTG:T	3.25034e-08	-0.384471	-1.11321
42582758	chr22:42582758:G:A	4.90329e-08	-1.10751e-10	-1.08654
42582887	chr22:42582887:G:A	4.90042e-08	-1.10751e-10	-1.08712
42582896	chr22:42582896:T:C	1.53481e-07	-1.10751e-10	0.0545504
42582993	chr22:42582993:G:A	3.29591e-08	-0.391404	-1.09236
42583035	chr22:42583035:A:G	4.76528e-08	-1.10751e-10	-1.11509
42583236	chr22:42583236:T:C	4.46569e-08	-1.10751e-10	-1.18002
42583293	chr22:42583293:A:C	4.92886e-08	-1.10751e-10	-1.08133
42583463	chr22:42583463:A:G	9.86676e-08	-1.10751e-10	-0.387269
42583542	chr22:42583542:A:G	1.16745e-07	1.06575	-1.28478
42584257	chr22:42584257:T:C	4.93004e-08	-1.10751e-10	-1.08109
42584411	chr22:42584411:T:TC	1.07683e-07	0.98372	-1.28356
42584473	chr22:42584473:T:C	4.5259e-08	-1.10751e-10	-1.16662
42584672	chr22:42584672:T:C	4.56901e-08	-1.10751e-10	-1.15714
42584724	chr22:42584724:A:G	6.49174e-08	-1.10751e-10	-0.805911
42584891	chr22:42584891:A:G	2.25372e-07	-1.10751e-10	0.438725
42585132	chr22:42585132:T:C	1.20635e-07	0.971286	-1.15754
42585161	chr22:42585161:G:A	9.02115e-08	0.8089	-1.28577
42585284	chr22:42585284:A:G	4.00374e-08	-1.10751e-10	-1.28921
42585343	chr22:42585343:C:T	1.34514e-08	-1.20714	-1.1728
42585502	chr22:42585502:A:C	4.43206e-08	-1.10751e-10	-1.18758
42585672	chr22:42585672:T:C	2.52014e-08	-0.76149	-0.990635
42585884	chr22:42585884:G:A	3.93749e-08	-0.125691	-1.18021
42586012	chr22:42586012:C:T	4.05849e-08	-1.10751e-10	-1.27563
42586269	chr22:42586269:CTG:C	9.07337e-09	-1.55878	-1.21491
42586379	chr22:42586379:A:T	1.74282e-08	-1.54963	-0.571305
42586595	chr22:42586595:ACT:A	3.17184e-08	-1.52213	-3.05541e-10
42587376	chr22:42587376:C:T	1.35173e-07	-1.10751e-10	-0.0724693
42587466	chr22:42587466:C:T	2.10649e-07	-1.10751e-10	0.37117
42587776	chr22:42587776:C:A	1.07505e-07	0.659265	-0.960758
42587871	chr22:42587871:T:C	1.5561e-07	-1.10751e-10	0.0683278
42587944	chr22:42587944:C:G	8.08787e-08	-1.10751e-10	-0.586075
42588125	chr22:42588125:A:G	5.58789e-08	0.147131	-1.10297
42588147	chr22:42588147:C:T	3.04112e-08	-1.56422	-3.05541e-10
42588547	chr22:42588547:A:G	4.0277e-08	-1.10751e-10	-1.28324
42589656	chr22:42589656:T:C	8.80597e-09	-1.55861	-1.24498
42589792	chr22:42589792:T:C	7.75401e-08	0.220676	-0.848907
42589985	chr22:42589985:T:C	4.72145e-08	-1.10751e-10	-1.12432
42589987	chr22:42589987:C:T	4.1039e-08	-1.10751e-10	-1.2645
42590320	chr22:42590320:C:A	1.86073e-07	-1.10751e-10	0.247112
42590507	chr22:42590507:T:C	4.00109e-08	-1.10751e-10	-1.28987
42590611	chr22:42590611:A:G	8.53292e-08	-1.10751e-10	-0.532509
42590804	chr22:42590804:C:T	2.19857e-07	-1.10751e-10	0.413953
42591820	chr22:42591820:G:A	4.07456e-08	-0.098521	-1.17316
42591839	chr22:42591839:G:A	9.99956e-08	-1.10751e-10	-0.3739
42592111	chr22:42592111:T:C	5.29901e-08	0.0506561	-1.05958
42592374	chr22:42592374:A:C	9.98868e-08	-1.10751e-10	-0.374989
42592378	chr22:42592378:A:G	6.52741e-08	-1.10751e-10	-0.80043
42592524	chr22:42592524:T:A	4.22619e-08	-1.10751e-10	-1.23514
42592784	chr22:42592784:G:A	4.05659e-08	-1.10751e-10	-1.2761
42592812	chr22:42592812:G:A	4.07922e-08	-1.10751e-10	-1.27053
42594643	chr22:42594643:G:A	4.35736e-08	-1.10751e-10	-1.20457
42595240	chr22:42595240:T:C	1.41527e-07	-1.10751e-10	-0.0265384
42595341	chr22:42595341:GCCT:G	9.80755e-08	-1.10751e-10	-0.393288
42596086	chr22:42596086:A:G	9.73509e-08	-1.10751e-10	-0.400704
42596381	chr22:42596381:GA:G	9.12095e-08	-1.10751e-10	-0.465867
42596530	chr22:42596530:C:A	9.1367e-09	-1.52341	-1.24332
42596613	chr22:42596613:T:C	1.0473e-07	-1.10751e-10	-0.327644
42597017	chr22:42597017:C:T	8.76456e-08	-1.10751e-10	-0.505724
42597031	chr22:42597031:C:A	1.78993e-07	-1.10751e-10	0.208321
42597332	chr22:42597332:A:T	2.15399e-07	-1.10751e-10	0.393465
42597401	chr22:42597401:A:G	4.00212e-08	-1.10751e-10	-1.28962
42597411	chr22:42597411:T:C	4.93362e-08	-1.10751e-10	-1.08037
42597775	chr22:42597775:G:A	2.8397e-07	0.669841	-3.05541e-10
42598546	chr22:42598546:C:T	4.83349e-08	-1.10751e-10	-1.10087
42598889	chr22:42598889:T:C	1.07086e-07	-1.10751e-10	-0.305392
42598926	chr22:42598926:T:C	2.28988e-07	-1.10751e-10	0.454642
42598930	chr22:42598930:C:T	4.972e-08	-1.10751e-10	-1.07262
42599336	chr22:42599336:G:A	7.99161e-08	-1.10751e-10	-0.598048
42599439	chr22:42599439:A:G	4.18592e-08	-1.10751e-10	-1.24472
42600143	chr22:42600143:G:A	2.02753e-07	1.50321	-1.17025
42600674	chr22:42600674:A:G	1.55437e-07	-1.10751e-10	0.0672164
42600718	chr22:42600718:C:G	1.07141e-07	-1.10751e-10	-0.304883
42600760	chr22:42600760:A:G	1.41106e-07	-1.10751e-10	-0.0295135
42601131	chr22:42601131:A:C	4.33344e-08	-1.10751e-10	-1.21008
42601237	chr22:42601237:G:A	1.78664e-07	-1.10751e-10	0.206482
42601331	chr22:42601331:A:G	2.18391e-07	-1.10751e-10	0.40726
42601345	chr22:42601345:C:G	2.21528e-07	-1.10751e-10	0.421523
42601455	chr22:42601455:C:T	1.07278e-07	-1.10751e-10	-0.303601
42601514	chr22:42601514:G:A	4.02032e-08	-1.10751e-10	-1.28508
42602254	chr22:42602254:AG:A	4.00135e-08	-1.10751e-10	-1.28981
42602396	chr22:42602396:G:A	7.99595e-08	-1.10751e-10	-0.597506
42602753	chr22:42602753:C:CA	6.73168e-08	-1.10751e-10	-0.769616
42602896	chr22:42602896:G:T	4.67054e-08	-1.13517	-3.05541e-10
42603388	chr22:42603388:AGTTTTATTCCTAGTTAAGAGT:A	2.91728e-08	-0.450915	-1.15487
42603639	chr22:42603639:A:G	5.42754e-08	-1.10751e-10	-0.984954
42604554	chr22:42604554:A:C	4.33248e-08	-1.10751e-10	-1.2103
42604656	chr22:42604656:T:C	4.00302e-08	-1.10751e-10	-1.28939
42605363	chr22:42605363:G:A	9.22204e-08	-1.10751e-10	-0.454844
42605742	chr22:42605742:G:A	1.34182e-07	-1.10751e-10	-0.079826
42605908	chr22:42605908:G:A	4.27218e-08	-1.10751e-10	-1.22432
42606015	chr22:42606015:G:A	4.05128e-08	-1.10751e-10	-1.27741
42606076	chr22:42606076:A:C	8.94638e-08	-1.10751e-10	-0.485192
42606356	chr22:42606356:A:G	2.40162e-08	-0.622109	-1.17819
42606613	chr22:42606613:A:T	1.4357e-07	-1.10751e-10	-0.0122003
42606636	chr22:42606636:A:T	4.00685e-08	-1.10751e-10	-1.28844
42606982	chr22:42606982:ACAC:A	4.87596e-08	-1.10751e-10	-1.09212
42607256	chr22:42607256:C:T	4.14572e-08	-1.10751e-10	-1.25436
42607962	chr22:42607962:C:T	1.4271e-07	-1.10751e-10	-0.0182117
42608013	chr22:42608013:G:A	1.08046e-07	-1.10751e-10	-0.296473
42608593	chr22:42608593:T:C	4.00631e-08	-1.10751e-10	-1.28857
42608620	chr22:42608620:G:A	4.65328e-08	-1.10751e-10	-1.13887
42608658	chr22:42608658:C:T	1.33747e-07	-1.10751e-10	-0.083073
42608720	chr22:42608720:G:A	4.12588e-08	-1.10751e-10	-1.25916
42609906	chr22:42609906:T:G	4.03958e-08	-1.10751e-10	-1.2803
42610253	chr22:42610253:G:A	4.00533e-08	-1.10751e-10	-1.28882
42610351	chr22:42610351:G:A	4.0011e-08	-1.10751e-10	-1.28987
42610545	chr22:42610545:T:C	1.06525e-07	-1.10751e-10	-0.310645
42611198	chr22:42611198:C:T	4.00635e-08	-1.10751e-10	-1.28856
42611586	chr22:42611586:T:C	4.91427e-08	-1.10751e-10	-1.0843
42611737	chr22:42611737:C:T	5.52652e-08	-1.10751e-10	-0.966883
42611810	chr22:42611810:GA:G	1.06983e-07	-1.10751e-10	-0.306352
42612071	chr22:42612071:C:A	1.09295e-07	-1.10751e-10	-0.284973
42612885	chr22:42612885:T:C	4.34603e-08	-1.10751e-10	-1.20718
42613196	chr22:42613196:G:A	4.13359e-08	-1.10751e-10	-1.25729
42613811	chr22:42613811:G:C	3.72225e-08	-0.273769	-1.08834
42614003	chr22:42614003:A:G	1.07021e-07	-1.10751e-10	-0.305998
42614595	chr22:42614595:G:C	3.25912e-07	1.16026	-0.352659
42614722	chr22:42614722:C:T	9.69347e-08	-1.10751e-10	-0.404989
42614811	chr22:42614811:G:A	2.73874e-08	-0.404941	-1.264
42614815	chr22:42614815:C:T	3.05172e-08	-1.56073	-3.05541e-10
42615038	chr22:42615038:C:T	5.11754e-08	-1.10751e-10	-1.04377
42615793	chr22:42615793:TAA:T	1.30711e-07	-1.10751e-10	-0.106036
42616782	chr22:42616782:G:A	4.25251e-08	-1.10751e-10	-1.22893
42616847	chr22:42616847:A:C	1.06212e-06	1.24044	0.748554
42616962	chr22:42616962:C:G	6.38354e-08	-1.10751e-10	-0.822718
42617134	chr22:42617134:TGTG:T	4.39775e-08	-1.10751e-10	-1.19535
42617534	chr22:42617534:CCA:C	4.01081e-08	-1.10751e-10	-1.28745
42617697	chr22:42617697:CTCT:C	5.08091e-08	-1.05095	-3.05541e-10
42617779	chr22:42617779:A:G	1.39363e-07	1.10281	-1.14475
42617830	chr22:42617830:T:C	2.69769e-07	1.67957	-1.06103
42617877	chr22:42617877:C:T	5.64645e-08	-1.10751e-10	-0.945414
42617925	chr22:42617925:C:T	5.20288e-08	-1.02723	-3.05541e-10
42618115	chr22:42618115:G:A	2.3214e-07	-1.10751e-10	0.468316
42618300	chr22:42618300:G:T	1.00493e-07	-1.10751e-10	-0.368935
42618330	chr22:42618330:G:A	1.21746e-07	-1.10751e-10	-0.177088
42618334	chr22:42618334:G:A	1.65741e-07	-1.10751e-10	0.131403
42618341	chr22:42618341:T:G	1.20937e-07	-1.10751e-10	-0.183758
42618342	chr22:42618342:C:T	1.03608e-07	-1.10751e-10	-0.338416
42618344	chr22:42618344:C:T	1.98185e-07	-1.10751e-10	0.310176
42618345	chr22:42618345:G:A	2.29524e-07	1.57516	-1.11818
42618351	chr22:42618351:A:C	1.58722e-07	-1.10751e-10	0.0881295
42618353	chr22:42618353:C:T	2.84977e-07	-1.10751e-10	0.673383
42618356	chr22:42618356:T:C	1.95642e-07	-1.10751e-10	0.29726
42618392	chr22:42618392:C:T	1.35052e-07	-1.10751e-10	-0.0733652
42618406	chr22:42618406:G:A	5.29653e-08	-1.10751e-10	-1.00939
42618844	chr22:42618844:T:C	1.08275e-07	-1.10751e-10	-0.294355
42619060	chr22:42619060:C:T	4.22311e-08	-1.23587	-3.05541e-10
42619381	chr22:42619381:C:G	1.07337e-07	-1.10751e-10	-0.303051
42619472	chr22:42619472:TTA:T	2.3214e-07	-1.10751e-10	0.468315
42619486	chr22:42619486:G:T	2.68823e-08	-0.818428	-0.869129
42619710	chr22:42619710:T:C	1.24839e-08	-1.16488	-1.2897
42619711	chr22:42619711:G:A	2.51763e-07	-1.10751e-10	0.549462
42619781	chr22:42619781:C:T	9.78464e-08	-1.10751e-10	-0.395627
42619971	chr22:42619971:T:G	3.9295e-08	-1.30793	-3.05541e-10
42620009	chr22:42620009:C:T	1.2191e-07	-1.10751e-10	-0.175739
42620461	chr22:42620461:T:C	1.28323e-07	-1.10751e-10	-0.124474
42621050	chr22:42621050:T:C	4.24239e-08	-1.10751e-10	-1.23131
42621713	chr22:42621713:C:T	4.30471e-08	-1.10751e-10	-1.21673
42622116	chr22:42622116:T:G	4.22003e-08	-1.10751e-10	-1.2366
42622171	chr22:42622171:C:T	2.49756e-07	-1.10751e-10	0.54146
42622179	chr22:42622179:C:A	6.2675e-08	-0.860407	0.0193438
42622581	chr22:42622581:C:G	3.1641e-08	-1.54658	0.0220083
42622617	chr22:42622617:T:C	4.94513e-08	-1.09105	0.0130171
42622873	chr22:42622873:T:C	2.39722e-07	-1.10751e-10	0.500453
42622918	chr22:42622918:T:C	4.04343e-08	-1.10751e-10	-1.27935
42622976	chr22:42622976:G:A	3.16212e-08	-1.5252	-3.05541e-10
42622997	chr22:42622997:T:C	7.92258e-08	-1.10751e-10	-0.606723
42623050	chr22:42623050:TACCGCAGTTGCCGCC:T	2.48287e-08	-0.52165	-1.24538
42623246	chr22:42623246:A:G	8.48328e-08	-1.54788	1.00953
42623380	chr22:42623380:G:A	1.87937e-07	-1.10751e-10	0.257083
42623412	chr22:42623412:C:A	4.83668e-08	-1.10751e-10	-1.10021
42623416	chr22:42623416:TGA:T	4.43689e-08	-1.10751e-10	-1.18649
42623530	chr22:42623530:A:G	4.05657e-08	-1.10751e-10	-1.2761
42623556	chr22:42623556:T:C	2.02449e-08	-1.05055	-0.920567
42623626	chr22:42623626:C:A	1.10357e-07	-0.179482	-0.0958257
42624120	chr22:42624120:T:C	4.96148e-08	-1.10751e-10	-1.07474
42624161	chr22:42624161:C:T	8.42939e-08	-1.10751e-10	-0.544717
42624163	chr22:42624163:C:T	1.88184e-08	-1.04316	-1.00103
42624228	chr22:42624228:C:T	3.83232e-08	-1.33297	-3.05541e-10
42624335	chr22:42624335:C:T	4.17351e-08	-1.10751e-10	-1.24768
42624371	chr22:42624371:T:G	2.02106e-07	-1.10751e-10	0.329765
42624465	chr22:42624465:G:A	4.19732e-08	-1.10751e-10	-1.24199
42624897	chr22:42624897:G:A	4.08659e-08	-1.10751e-10	-1.26873
42624992	chr22:42624992:G:A	4.05175e-08	-1.10751e-10	-1.27729
42625135	chr22:42625135:T:C	2.03055e-08	-1.27701	-0.691122
42625341	chr22:42625341:T:C	1.093e-07	-1.10751e-10	-0.284925
42625408	chr22:42625408:T:C	1.02737e-07	-0.346856	-3.05541e-10
42625440	chr22:42625440:G:A	3.57145e-08	-1.21633	-0.18714
42625548	chr22:42625548:A:G	3.0265e-08	-1.25706	-0.311978
42625601	chr22:42625601:C:T	2.82895e-07	-0.0787776	0.744829
42625948	chr22:42625948:T:C	4.64302e-08	-1.14108	-3.05541e-10
42626089	chr22:42626089:A:G	1.27586e-07	-1.10751e-10	-0.130236
42626297	chr22:42626297:C:T	1.12058e-07	-1.10751e-10	-0.260011
42626687	chr22:42626687:C:A	2.10187e-07	-1.10751e-10	0.368974
42626826	chr22:42626826:AGGGC:A	1.64144e-08	-1.06395	-1.11691
42627426	chr22:42627426:C:T	6.07817e-08	-1.10751e-10	-0.871737
42627521	chr22:42627521:G:A	4.33315e-08	-1.10751e-10	-1.21015
42627529	chr22:42627529:A:G	4.23482e-08	-1.10751e-10	-1.2331
42627937	chr22:42627937:A:G	2.68923e-07	-1.10751e-10	0.615398
42627974	chr22:42627974:G:A	6.61347e-08	-0.274281	-0.513051
42628495	chr22:42628495:T:C	6.35057e-08	-1.10751e-10	-0.827897
42628695	chr22:42628695:G:A	9.35079e-08	-0.44098	-3.05541e-10
42628865	chr22:42628865:T:C	3.95002e-08	-1.30272	-3.05541e-10
42628994	chr22:42628994:G:A	4.07859e-08	-1.10751e-10	-1.27069
42629237	chr22:42629237:G:A	4.0003e-08	-1.10751e-10	-1.29007
42629299	chr22:42629299:C:T	4.18953e-08	-1.10751e-10	-1.24385
42629464	chr22:42629464:G:A	1.26217e-08	-1.548	-0.895602
42629936	chr22:42629936:T:G	6.26792e-07	-0.137981	1.59957
42629944	chr22:42629944:C:T	7.16352e-07	-0.0138226	1.60897
42630278	chr22:42630278:C:T	4.08336e-08	-1.10751e-10	-1.26952
42630290	chr22:42630290:A:C	2.17289e-07	0.706538	-0.304335
42630610	chr22:42630610:C:T	1.95276e-06	0.570543	2.02743
42630681	chr22:42630681:C:T	1.42729e-07	-1.10751e-10	-0.0180766
42630684	chr22:42630684:G:A	5.69376e-07	0.133808	1.23171
42630785	chr22:42630785:C:T	3.48745e-08	-1.42727	-3.05541e-10
42630786	chr22:42630786:A:G	5.56636e-08	-0.997456	0.037757
42631078	chr22:42631078:G:A	5.63816e-08	-1.10751e-10	-0.946884
42631132	chr22:42631132:G:A	1.11152e-07	-1.10751e-10	-0.268129
42631350	chr22:42631350:G:A	5.87246e-07	0.0878261	1.30859
42631587	chr22:42631587:G:A	4.90669e-08	-1.10751e-10	-1.08584
42631624	chr22:42631624:C:T	1.36451e-08	-1.49902	-0.86663
42631842	chr22:42631842:G:A	4.4515e-08	-1.10751e-10	-1.1832
42631863	chr22:42631863:C:T	1.38203e-08	-1.08336	-1.26953
42631953	chr22:42631953:G:T	4.78839e-08	-1.10751e-10	-1.11025
42632302	chr22:42632302:C:T	4.55328e-08	-1.10751e-10	-1.16059
42632303	chr22:42632303:G:A	4.37965e-08	-1.10751e-10	-1.19947
42632438	chr22:42632438:G:A	4.02104e-08	-1.10751e-10	-1.2849
42632475	chr22:42632475:A:G	3.26749e-08	-0.288571	-1.20385
42632687	chr22:42632687:G:A	9.81021e-08	-1.10751e-10	-0.393017
42632793	chr22:42632793:G:A	1.39845e-08	-1.31392	-1.02715
42632797	chr22:42632797:T:C	9.97581e-09	-1.41233	-1.26654
42633132	chr22:42633132:G:A	1.15094e-07	-1.10751e-10	-0.233275
42633803	chr22:42633803:G:A	2.19943e-08	-1.2825	-0.60574
42633843	chr22:42633843:C:T	4.26617e-08	-1.10751e-10	-1.22572
42633919	chr22:42633919:T:C	4.5154e-08	-1.10751e-10	-1.16895
42634123	chr22:42634123:G:A	4.22471e-08	-1.10751e-10	-1.23549
42634318	chr22:42634318:A:G	2.99954e-08	-1.19867	-0.379316
42634424	chr22:42634424:G:A	3.86115e-08	-1.32548	-3.05541e-10
42634477	chr22:42634477:G:A	4.60203e-08	-1.10751e-10	-1.14994
42635204	chr22:42635204:G:C	3.6431e-07	0.0293448	0.889635
42635459	chr22:42635459:T:C	4.07042e-08	-1.10751e-10	-1.2727
42635651	chr22:42635651:G:A	9.61294e-09	-1.5193	-1.19661
42635814	chr22:42635814:G:A	2.11617e-08	-1.37492	-0.551915
42635937	chr22:42635937:G:A	1.72004e-08	-0.914571	-1.21952
42635945	chr22:42635945:C:T	4.00112e-08	-1.10751e-10	-1.28987
42635967	chr22:42635967:C:T	1.14519e-07	-1.10751e-10	-0.238284
42636223	chr22:42636223:A:G	1.91351e-08	-1.36689	-0.660613
42636238	chr22:42636238:C:A	7.79583e-08	-0.658181	0.0353295
42636322	chr22:42636322:A:G	3.45649e-07	0.309983	0.556414
42636369	chr22:42636369:G:A	4.21408e-08	-1.10751e-10	-1.23801
42636482	chr22:42636482:G:C	2.54629e-08	-0.770604	-0.971198
42636736	chr22:42636736:C:T	1.97533e-08	-0.838062	-1.15765
42636823	chr22:42636823:T:C	7.23274e-08	-1.10751e-10	-0.697823
42637016	chr22:42637016:G:C	2.71736e-07	-1.10751e-10	0.625804
42637095	chr22:42637095:T:G	4.26021e-08	-1.10751e-10	-1.22712
42637527	chr22:42637527:G:A	4.3799e-08	-1.10751e-10	-1.19941
42637702	chr22:42637702:C:T	4.3047e-08	-1.10751e-10	-1.21673
42638066	chr22:42638066:G:A	6.61944e-08	-1.10751e-10	-0.78643
42638138	chr22:42638138:A:G	6.83174e-08	-0.651937	-0.102924
42638169	chr22:42638169:G:A	2.31086e-08	-0.873049	-0.96577
42638254	chr22:42638254:G:T	7.87911e-08	-1.06983	0.457603
42638444	chr22:42638444:C:T	1.11639e-07	-1.10751e-10	-0.263756
42638596	chr22:42638596:G:C	7.34602e-08	-0.540516	-0.141766
42638954	chr22:42638954:A:C	4.17767e-08	-1.10751e-10	-1.24669
42639161	chr22:42639161:C:A	4.07489e-08	-1.10751e-10	-1.2716
42639290	chr22:42639290:C:T	4.13536e-08	-1.10751e-10	-1.25687
42639365	chr22:42639365:C:T	6.40069e-08	-1.10751e-10	-0.820035
42639404	chr22:42639404:A:G	1.40816e-08	-1.04461	-1.28955
42639576	chr22:42639576:C:T	7.94834e-08	-1.10751e-10	-0.603477
42640464	chr22:42640464:C:T	1.57986e-08	-1.35892	-0.860181
42640773	chr22:42640773:G:A	1.58303e-08	-1.36517	-0.851934
42640797	chr22:42640797:A:C	6.30678e-08	-1.10751e-10	-0.834816
42641078	chr22:42641078:A:G	4.86485e-08	-1.10751e-10	-1.09441
42641392	chr22:42641392:C:T	4.15308e-08	-1.10751e-10	-1.25259
42641553	chr22:42641553:T:G	6.70317e-08	-1.10751e-10	-0.77386
42642146	chr22:42642146:CTA:C	1.01922e-08	-1.45002	-1.20738
42642173	chr22:42642173:G:A	4.1722e-08	-1.10751e-10	-1.248
42642402	chr22:42642402:T:C	7.33399e-08	-0.72767	0.0437482
42642488	chr22:42642488:GAGTGC:G	4.93487e-07	1.22247	-3.05541e-10
42643324	chr22:42643324:C:T	1.56776e-08	-1.38095	-0.84584
42643687	chr22:42643687:C:T	3.12144e-08	-0.73634	-0.801804
42643870	chr22:42643870:C:A	4.10675e-08	-1.10751e-10	-1.26381
42643976	chr22:42643976:C:T	1.48972e-08	-1.36455	-0.913304
42644076	chr22:42644076:A:G	9.81601e-08	-0.701923	0.309496
42644345	chr22:42644345:G:A	4.08755e-08	-1.10751e-10	-1.2685
42644428	chr22:42644428:G:C	1.06742e-07	-1.10751e-10	-0.308611
42644468	chr22:42644468:G:A	2.55368e-07	-1.10751e-10	0.563679
42644634	chr22:42644634:C:T	4.35096e-08	-1.10751e-10	-1.20604
42644741	chr22:42644741:A:G	7.80219e-08	-1.10751e-10	-0.622037
42644778	chr22:42644778:AG:A	7.88446e-08	-1.10751e-10	-0.611547
42644801	chr22:42644801:C:T	2.15679e-08	-1.11947	-0.788354
42644915	chr22:42644915:C:T	2.17889e-08	-1.18911	-0.708515
42645165	chr22:42645165:T:C	2.78772e-08	-1.51052	-0.140691
42645249	chr22:42645249:T:A	1.0607e-08	-1.42989	-1.18761
42645370	chr22:42645370:C:A	4.46361e-08	-1.10751e-10	-1.18048
42645384	chr22:42645384:C:T	9.90835e-08	-1.10751e-10	-0.383063
42645385	chr22:42645385:G:A	3.43046e-08	-0.21288	-1.23087
42645448	chr22:42645448:G:A	4.23869e-08	-1.10751e-10	-1.23219
42645454	chr22:42645454:C:A	4.54803e-08	-1.10751e-10	-1.16175
42645483	chr22:42645483:G:A	2.35842e-08	-0.556842	-1.26161
42645539	chr22:42645539:A:G	3.22226e-08	-1.44716	-0.0591998
42645587	chr22:42645587:A:G	9.55277e-08	-0.727128	0.307519
42645831	chr22:42645831:A:C	1.81134e-08	-1.17051	-0.911863
42645896	chr22:42645896:C:T	2.66485e-08	-1.53482	-0.161475
42645923	chr22:42645923:G:A	5.70155e-08	-1.40796	0.47226
42646124	chr22:42646124:C:A	4.94699e-08	-1.10751e-10	-1.07766
42646198	chr22:42646198:T:C	1.48425e-07	-1.10751e-10	0.0210571
42646612	chr22:42646612:T:C	4.27675e-08	-1.10751e-10	-1.22325
42646676	chr22:42646676:A:T	2.27366e-07	-1.10751e-10	0.447534
42646708	chr22:42646708:T:C	9.67719e-08	-1.10751e-10	-0.406669
42647232	chr22:42647232:G:T	1.54934e-08	-1.33451	-0.904099
42647497	chr22:42647497:C:T	4.16533e-08	-1.10751e-10	-1.24964
42647509	chr22:42647509:A:C	4.12945e-08	-1.2583	-3.05541e-10
42647683	chr22:42647683:C:T	4.06494e-08	-1.10751e-10	-1.27404
42647712	chr22:42647712:C:T	4.11042e-08	-1.10751e-10	-1.26292
42647948	chr22:42647948:T:A	1.48241e-08	-1.49583	-0.786935
42648143	chr22:42648143:T:C	6.19544e-08	-0.852627	-3.05541e-10
42648203	chr22:42648203:TCCCCAAGGAGGAGACTCCAGGTCC:T	1.46938e-08	-1.04588	-1.24572
42648277	chr22:42648277:ATAGAGG:A	9.98073e-08	-0.728055	0.352271
42648479	chr22:42648479:G:T	4.33465e-08	-1.10751e-10	-1.2098
42648564	chr22:42648564:G:GGGAC	4.28552e-08	-1.10751e-10	-1.2212
42648566	chr22:42648566:G:A	9.73161e-09	-1.4145	-1.28915
42648629	chr22:42648629:G:A	4.26592e-08	-1.10751e-10	-1.22578
42648720	chr22:42648720:C:A	3.07245e-08	-1.55396	-3.05541e-10
42648759	chr22:42648759:A:G	2.6406e-08	-0.888762	-0.816674
42649054	chr22:42649054:C:T	1.07546e-07	-1.10751e-10	-0.301109
42649289	chr22:42649289:G:A	1.17269e-07	-1.10751e-10	-0.214554
42649381	chr22:42649381:C:T	4.08083e-08	-1.10751e-10	-1.27014
42649531	chr22:42649531:T:C	1.01941e-08	-1.36726	-1.28995
42649566	chr22:42649566:C:A	1.079e-07	-1.10751e-10	-0.297823
42649689	chr22:42649689:G:A	9.63568e-09	-1.42557	-1.28798
42649701	chr22:42649701:G:T	1.15522e-07	-0.194156	-0.0354087
42649873	chr22:42649873:G:A	4.53315e-08	-1.10751e-10	-1.16502
42650188	chr22:42650188:A:G	4.17868e-08	-1.10751e-10	-1.24645
42650271	chr22:42650271:C:T	1.86823e-08	-1.23483	-0.816618
42650295	chr22:42650295:C:T	1.73739e-08	-1.38357	-0.740481
42650488	chr22:42650488:C:T	2.01052e-08	-1.38527	-0.592774
42650523	chr22:42650523:A:G	4.18964e-08	-1.10751e-10	-1.24383
42650531	chr22:42650531:G:A	1.15975e-07	-1.10751e-10	-0.225652
42650806	chr22:42650806:G:A	4.10868e-08	-1.10751e-10	-1.26334
42650913	chr22:42650913:G:A	4.24469e-08	-1.10751e-10	-1.23077
42650919	chr22:42650919:T:C	4.19163e-08	-1.10751e-10	-1.24335
42650938	chr22:42650938:G:GCAGCCTAAATACTTGTTGAATGGATGAATTTGA	1.56656e-07	-1.10751e-10	0.0750276
42651017	chr22:42651017:C:T	1.30007e-07	-1.10751e-10	-0.111439
42651137	chr22:42651137:G:A	6.39281e-08	-1.10751e-10	-0.821267
42651226	chr22:42651226:C:T	3.28866e-08	-1.48596	-3.05541e-10
42651470	chr22:42651470:G:A	2.74107e-08	-0.393483	-1.27461
42651521	chr22:42651521:G:T	3.04929e-08	-1.56153	-3.05541e-10
42651529	chr22:42651529:G:GTTT	4.20643e-08	-1.10751e-10	-1.23983
42651722	chr22:42651722:GT:G	1.30743e-07	-1.10751e-10	-0.10579
42652090	chr22:42652090:T:C	4.27284e-08	-1.10751e-10	-1.22416
42652145	chr22:42652145:T:C	1.98583e-08	-1.0162	-0.974201
42652463	chr22:42652463:G:A	9.42966e-09	-1.44694	-1.28822
42652549	chr22:42652549:G:A	4.18519e-08	-1.10751e-10	-1.24489
42652676	chr22:42652676:A:G	4.19856e-08	-1.10751e-10	-1.2417
42652715	chr22:42652715:T:C	1.0164e-07	-1.10751e-10	-0.357588
42653008	chr22:42653008:G:T	1.99216e-08	-0.737475	-1.24974
42653042	chr22:42653042:C:T	9.53481e-09	-1.43647	-1.2876
42653219	chr22:42653219:A:G	1.41986e-07	-1.10751e-10	-0.0232961
42653464	chr22:42653464:C:T	4.21963e-08	-1.10751e-10	-1.23669
42653862	chr22:42653862:A:G	4.88056e-08	-1.10751e-10	-1.09118
42653863	chr22:42653863:C:T	4.01757e-08	-1.10751e-10	-1.28576
42653975	chr22:42653975:T:C	1.41663e-07	-1.10751e-10	-0.0255782
42654000	chr22:42654000:G:A	4.32991e-08	-1.10751e-10	-1.21089
42654212	chr22:42654212:CA:C	4.34522e-08	-1.10751e-10	-1.20736
42654269	chr22:42654269:G:A	1.31865e-07	-1.10751e-10	-0.097246
42654521	chr22:42654521:C:T	1.82124e-08	-1.06272	-1.01421
42654533	chr22:42654533:A:G	5.33487e-08	-1.37009	0.367915
42654591	chr22:42654591:A:G	4.97016e-08	-1.37344	0.300456
42654782	chr22:42654782:T:C	1.91286e-08	-1.02977	-0.998074
42656130	chr22:42656130:G:T	2.42869e-08	-0.82715	-0.961937
42656191	chr22:42656191:C:T	4.20297e-08	-1.10751e-10	-1.24065
42656342	chr22:42656342:A:G	4.00039e-08	-1.10751e-10	-1.29005
42656572	chr22:42656572:C:T	4.00041e-08	-1.10751e-10	-1.29004
42656598	chr22:42656598:A:G	1.24438e-08	-1.39566	-1.06215
42656826	chr22:42656826:G:A	4.70297e-08	-1.10751e-10	-1.12825
42656958	chr22:42656958:ATTCATAAAGTTTCTTTT:A	4.37351e-08	-1.10751e-10	-1.20087
42657134	chr22:42657134:C:T	3.5158e-08	-1.41917	-3.05541e-10
42657234	chr22:42657234:G:A	1.72687e-07	-1.10751e-10	0.172452
42657330	chr22:42657330:G:T	1.83186e-07	-0.590566	0.822042
42657429	chr22:42657429:C:G	1.02387e-08	-1.37237	-1.28049
42657463	chr22:42657463:G:A	6.10111e-08	-1.10751e-10	-0.867969
42658111	chr22:42658111:A:C	4.08905e-08	-1.10751e-10	-1.26813
42658115	chr22:42658115:G:A	2.71168e-08	-0.70266	-0.976213
42658302	chr22:42658302:G:A	1.8206e-08	-1.06446	-1.01282
42658551	chr22:42658551:G:A	4.53094e-08	-1.16551	-3.05541e-10
42658558	chr22:42658558:C:T	4.60061e-08	-1.10751e-10	-1.15025
42658681	chr22:42658681:G:A	7.69659e-07	-1.10751e-10	1.66692
42659256	chr22:42659256:G:A	8.40967e-08	-1.10751e-10	-0.547059
42659533	chr22:42659533:C:G	5.47633e-08	-1.10751e-10	-0.976006
42659835	chr22:42659835:A:T	4.01841e-08	-1.10751e-10	-1.28555
42659986	chr22:42659986:G:C	7.19453e-08	-1.10751e-10	-0.70312
42660137	chr22:42660137:G:C	4.03718e-08	-1.10751e-10	-1.28089
42660222	chr22:42660222:T:C	7.39157e-08	-1.10751e-10	-0.6761
42660272	chr22:42660272:G:A	4.03544e-08	-1.10751e-10	-1.28133
42660296	chr22:42660296:A:G	7.26971e-08	-1.10751e-10	-0.692724
42660848	chr22:42660848:C:T	2.90959e-07	-1.10751e-10	0.694156
42661200	chr22:42661200:A:G	1.37078e-08	-1.36008	-1.00098
42661259	chr22:42661259:T:C	6.35412e-08	-1.10751e-10	-0.827338
42661541	chr22:42661541:G:A	4.33141e-08	-1.10751e-10	-1.21055
42661827	chr22:42661827:T:C	1.51462e-08	-1.35053	-0.910748
42662140	chr22:42662140:G:A	8.04457e-08	-1.10751e-10	-0.591443
42662220	chr22:42662220:C:T	4.89804e-08	-1.10751e-10	-1.08761
42662490	chr22:42662490:A:G	6.8691e-08	-1.15179	0.402383
42662570	chr22:42662570:C:A	9.9318e-08	-1.10751e-10	-0.380699
42662621	chr22:42662621:G:A	5.43326e-08	0.0213479	-1.00525
42662666	chr22:42662666:G:C	6.58478e-08	-1.15375	0.362076
42662733	chr22:42662733:G:A	5.3975e-08	-1.10751e-10	-0.990505
42662805	chr22:42662805:G:C	4.0556e-08	-1.10751e-10	-1.27634
42662831	chr22:42662831:A:G	9.06408e-08	-1.11648	0.644361
42663132	chr22:42663132:G:T	9.47297e-09	-1.45414	-1.27645
42663229	chr22:42663229:G:A	7.61472e-08	-1.08342	0.437066
42663458	chr22:42663458:T:G	1.84664e-08	-1.27443	-0.788637
42663691	chr22:42663691:G:A	4.06551e-08	-1.10751e-10	-1.2739
42663754	chr22:42663754:A:G	4.05323e-08	-1.10751e-10	-1.27693
42663804	chr22:42663804:T:TA	1.95895e-08	-1.25857	-0.745457
42663919	chr22:42663919:G:A	1.67708e-08	-1.27134	-0.888045
42664114	chr22:42664114:G:A	3.17156e-08	-1.52222	-3.05541e-10
42664640	chr22:42664640:G:A	4.92632e-08	-1.10751e-10	-1.08185
42665009	chr22:42665009:CCAGGCTGCCTCCCTGTACA:C	3.23427e-08	-1.50264	-3.05541e-10
42665317	chr22:42665317:A:T	4.6691e-08	-1.10751e-10	-1.13547
42665476	chr22:42665476:G:A	3.21025e-08	-1.20176	-0.308333
42665488	chr22:42665488:C:T	6.23808e-08	0.00338647	-0.849154
42665588	chr22:42665588:C:A	3.25617e-08	-1.16252	-0.333369
42665962	chr22:42665962:C:T	4.28402e-08	-1.10751e-10	-1.22155
42666326	chr22:42666326:G:A	8.91289e-08	-1.10751e-10	-0.488942
42666428	chr22:42666428:A:G	1.66093e-08	-1.16701	-1.00206
42666731	chr22:42666731:C:T	4.05317e-08	-1.10751e-10	-1.27694
42667007	chr22:42667007:G:A	4.87765e-08	-1.10751e-10	-1.09178
42667015	chr22:42667015:G:A	4.06662e-08	-1.10751e-10	-1.27363
42667240	chr22:42667240:A:G	3.68968e-08	-0.295438	-1.07546
42667462	chr22:42667462:G:T	8.26379e-08	-1.10751e-10	-0.564558
42667505	chr22:42667505:C:T	2.45629e-08	-0.598137	-1.17965
42667519	chr22:42667519:A:G	2.76856e-08	-1.14111	-0.517005
42667529	chr22:42667529:G:A	6.20031e-08	0.241698	-1.09354
42667568	chr22:42667568:C:T	4.06199e-08	-1.10751e-10	-1.27477
42667625	chr22:42667625:G:A	6.52601e-08	-1.10751e-10	-0.800645
42667952	chr22:42667952:C:T	3.15069e-08	-1.20409	-0.324727
42668024	chr22:42668024:T:A	2.32034e-08	-0.741624	-1.0931
42668072	chr22:42668072:G:A	4.07497e-08	-1.10751e-10	-1.27158
42668268	chr22:42668268:G:A	5.62977e-08	-1.10751e-10	-0.948373
42668433	chr22:42668433:C:CT	3.58284e-08	-1.40028	-3.05541e-10
42668511	chr22:42668511:A:T	4.19177e-08	-1.10751e-10	-1.24332
42668619	chr22:42668619:C:CA	4.74781e-08	-1.10751e-10	-1.11876
42668834	chr22:42668834:A:G	1.74054e-07	-0.834468	1.01481
42668851	chr22:42668851:T:C	2.72852e-08	-0.512007	-1.16067
42668880	chr22:42668880:C:T	4.51494e-08	-1.10751e-10	-1.16905
42668881	chr22:42668881:G:A	8.96012e-08	-1.10751e-10	-0.483657
42668983	chr22:42668983:T:C	4.35996e-08	-1.10751e-10	-1.20398
42669318	chr22:42669318:T:C	3.28319e-08	-1.48763	-3.05541e-10
42669394	chr22:42669394:A:G	4.22781e-08	-1.10751e-10	-1.23476
42669401	chr22:42669401:A:G	7.35227e-08	-0.681431	-3.05541e-10
42669698	chr22:42669698:A:G	7.11406e-08	-1.10751e-10	-0.714368
42669760	chr22:42669760:G:A	6.80673e-08	-1.10751e-10	-0.758529
42670373	chr22:42670373:T:C	3.00406e-08	-1.2829	-0.293576
42670390	chr22:42670390:G:A	4.3823e-08	-1.10751e-10	-1.19887
42670426	chr22:42670426:G:A	6.01033e-08	-1.10751e-10	-0.882961
42670525	chr22:42670525:A:G	1.82168e-07	-0.116208	0.34211
42670721	chr22:42670721:T:G	4.23912e-08	-1.10751e-10	-1.23209
42670926	chr22:42670926:A:C	4.09152e-08	-1.26752	-3.05541e-10
42671048	chr22:42671048:T:C	4.75832e-08	-1.20177	0.0852235
42671133	chr22:42671133:A:C	2.6915e-08	-1.38173	-0.304615
42671257	chr22:42671257:A:G	4.38583e-08	-1.10751e-10	-1.19806
42671321	chr22:42671321:A:G	1.5339e-08	-1.39012	-0.858511
42671325	chr22:42671325:G:A	1.46174e-08	-1.38614	-0.91067
42671538	chr22:42671538:T:A	3.06264e-08	-1.55716	-3.05541e-10
42671781	chr22:42671781:G:T	5.52899e-08	-1.10751e-10	-0.966435
42671936	chr22:42671936:T:G	1.13561e-07	-1.10751e-10	-0.246684
42671998	chr22:42671998:G:A	2.08143e-07	-1.10751e-10	0.359202
42672010	chr22:42672010:G:A	4.07395e-08	-1.10751e-10	-1.27183
42672132	chr22:42672132:A:C	1.06159e-06	-1.10751e-10	1.9885
42672233	chr22:42672233:A:G	2.32775e-07	-1.15963	1.63068
42672365	chr22:42672365:G:A	1.12175e-06	-1.10751e-10	2.04362
42672395	chr22:42672395:G:A	2.05006e-08	-1.39651	-0.562065
42672512	chr22:42672512:T:C	5.00605e-08	-1.29658	0.230781
42672537	chr22:42672537:C:G	5.34082e-08	-1.10751e-10	-1.00106
42672705	chr22:42672705:G:A	1.07159e-07	-1.26532	0.960606
42672755	chr22:42672755:C:A	5.06197e-08	-1.10751e-10	-1.05468
42673242	chr22:42673242:T:G	2.91435e-07	-1.10751e-10	0.695793
42673330	chr22:42673330:C:T	1.39251e-07	-1.10751e-10	-0.0427478
42673755	chr22:42673755:T:C	2.8097e-08	-1.49474	-0.148622
42673861	chr22:42673861:C:T	1.08302e-07	-1.10751e-10	-0.294104
42674084	chr22:42674084:A:G	4.00652e-08	-1.10751e-10	-1.28852
42674416	chr22:42674416:G:T	2.13149e-07	-1.10751e-10	0.382968
42674587	chr22:42674587:C:T	2.88434e-08	-1.40934	-0.207802
42674617	chr22:42674617:C:T	5.18055e-08	-1.50023	0.468699
42674618	chr22:42674618:G:A	5.13617e-08	-1.10751e-10	-1.04013
42674634	chr22:42674634:C:T	6.58475e-08	-1.10751e-10	-0.791685
42674683	chr22:42674683:T:G	2.04577e-07	-1.10751e-10	0.34192
42674774	chr22:42674774:C:T	4.53061e-08	-1.10751e-10	-1.16558
42674795	chr22:42674795:T:C	4.06941e-08	-1.10751e-10	-1.27294
42674808	chr22:42674808:C:T	5.15153e-08	-1.10751e-10	-1.03715
42674829	chr22:42674829:G:A	4.06512e-08	-1.10751e-10	-1.274
42674998	chr22:42674998:C:T	6.29784e-08	-1.10751e-10	-0.836234
42675196	chr22:42675196:T:C	4.00028e-08	-1.10751e-10	-1.29008
42675285	chr22:42675285:G:GTAAA	7.20938e-08	-1.10751e-10	-0.701058
42675303	chr22:42675303:T:C	3.72975e-08	-1.3601	-3.05541e-10
42675602	chr22:42675602:C:T	8.66581e-08	-1.36409	0.847034
42675721	chr22:42675721:C:G	4.94772e-08	-1.10751e-10	-1.07751
42675844	chr22:42675844:C:T	4.01439e-08	-1.10751e-10	-1.28656
42676071	chr22:42676071:G:A	4.22847e-08	-1.10751e-10	-1.2346
42676620	chr22:42676620:T:C	1.07389e-08	-1.50922	-1.09594
42676841	chr22:42676841:G:A	4.10322e-08	-1.10751e-10	-1.26467
42677025	chr22:42677025:C:T	1.09428e-08	-1.51657	-1.06978
42677325	chr22:42677325:A:G	1.1035e-08	-1.51192	-1.06603
42677531	chr22:42677531:T:C	4.0736e-08	-1.10751e-10	-1.27191
42677779	chr22:42677779:C:T	4.05241e-08	-1.10751e-10	-1.27713
42677829	chr22:42677829:A:C	4.22754e-08	-1.10751e-10	-1.23482
42677858	chr22:42677858:C:A	4.10385e-08	-1.10751e-10	-1.26451
42678005	chr22:42678005:T:G	4.09003e-08	-1.10751e-10	-1.26789
42678109	chr22:42678109:T:C	1.76351e-07	-1.10751e-10	0.193452
42678550	chr22:42678550:T:A	1.24849e-08	-1.20492	-1.24959
42678894	chr22:42678894:G:A	1.59918e-08	-1.53559	-0.671356
42678915	chr22:42678915:T:C	4.07292e-08	-1.10751e-10	-1.27208
42679069	chr22:42679069:G:A	4.29688e-08	-1.10751e-10	-1.21855
42679332	chr22:42679332:G:A	9.24741e-08	-1.10751e-10	-0.452097
42679419	chr22:42679419:G:T	4.07583e-08	-1.10751e-10	-1.27137
42679814	chr22:42679814:C:T	7.18122e-08	-1.10751e-10	-0.704971
42679822	chr22:42679822:G:A	4.04087e-08	-1.10751e-10	-1.27998
42679908	chr22:42679908:A:G	5.56444e-08	-1.10751e-10	-0.960044
42679942	chr22:42679942:C:T	3.63147e-08	-1.34628	-0.0405207
42680059	chr22:42680059:G:A	1.26266e-07	-1.10751e-10	-0.140633
42680335	chr22:42680335:G:A	1.10412e-07	-1.16176	0.886948
42680384	chr22:42680384:T:A	8.44133e-08	-1.10751e-10	-0.543301
42680490	chr22:42680490:C:G	3.31076e-08	-1.5407	0.0614319
42680510	chr22:42680510:C:G	4.05394e-08	-1.10751e-10	-1.27675
42680803	chr22:42680803:T:C	3.62104e-08	-1.28216	-0.10752
42680950	chr22:42680950:A:C	4.07541e-08	-1.10751e-10	-1.27147
42681021	chr22:42681021:T:A	5.15271e-08	-1.26881	0.231896
42681081	chr22:42681081:C:T	4.30807e-08	-1.10751e-10	-1.21595
42681093	chr22:42681093:CCTGT:C	3.99998e-08	-1.10751e-10	-1.29015
42681110	chr22:42681110:T:C	6.33737e-08	-1.10751e-10	-0.829977
42681404	chr22:42681404:C:A	3.04322e-08	-1.56352	-3.05541e-10
42681638	chr22:42681638:C:T	1.31754e-07	-1.10758	1.00949
42681692	chr22:42681692:A:C	1.28495e-08	-1.18604	-1.23968
42682085	chr22:42682085:T:C	4.03605e-08	-1.10751e-10	-1.28117
42682201	chr22:42682201:C:T	1.86879e-08	-1.41716	-0.633993
42682376	chr22:42682376:G:A	1.01749e-07	-1.10751e-10	-0.356517
42682460	chr22:42682460:C:T	1.57484e-07	-1.10751e-10	0.0802955
42682563	chr22:42682563:G:A	6.75285e-08	-1.45477	0.688295
42682583	chr22:42682583:A:G	5.54318e-08	-1.55204	0.588163
42683031	chr22:42683031:G:A	2.78571e-08	-1.37837	-0.273568
42683066	chr22:42683066:G:T	2.75683e-08	-1.40358	-0.258781
42683075	chr22:42683075:A:G	4.18245e-08	-1.10751e-10	-1.24554
42683208	chr22:42683208:G:A	2.97267e-08	-1.37884	-0.208143
42683841	chr22:42683841:G:T	2.9155e-08	-1.33985	-0.266546
42683954	chr22:42683954:C:CA	4.02319e-08	-1.10751e-10	-1.28437
42684022	chr22:42684022:C:T	2.78783e-08	-1.32005	-0.331133
42684272	chr22:42684272:C:T	4.63962e-08	-1.10751e-10	-1.14181
42684304	chr22:42684304:G:T	5.43639e-08	-1.10751e-10	-0.983325
42684785	chr22:42684785:T:G	8.52658e-08	-0.533252	-3.05541e-10
42684899	chr22:42684899:G:A	7.41251e-08	-1.56025	0.886977
42685005	chr22:42685005:G:A	4.09938e-08	-1.10751e-10	-1.2656
42685038	chr22:42685038:A:G	4.46166e-08	-1.33053	0.149612
42685073	chr22:42685073:TTC:T	2.20746e-08	-1.28562	-0.598977
42685089	chr22:42685089:G:T	4.07315e-08	-1.10751e-10	-1.27202
42685095	chr22:42685095:T:C	4.615e-08	-1.31837	0.171245
42685135	chr22:42685135:G:A	7.30462e-08	-1.10751e-10	-0.687933
42685392	chr22:42685392:G:T	4.52846e-08	-1.53288	0.366817
42685436	chr22:42685436:G:T	1.27145e-07	-1.26844	1.13474
42685469	chr22:42685469:C:T	5.04733e-08	-1.10751e-10	-1.05758
42685547	chr22:42685547:T:G	2.11384e-08	-1.42174	-0.506199
42685753	chr22:42685753:G:A	4.09256e-08	-1.10751e-10	-1.26727
42686034	chr22:42686034:G:A	2.13441e-08	-1.41549	-0.502766
42686749	chr22:42686749:C:T	2.59907e-08	-1.51401	-0.20728
42686889	chr22:42686889:C:G	6.32904e-08	-1.10751e-10	-0.831292
42686892	chr22:42686892:A:G	4.92615e-08	-1.3787	0.296819
42687039	chr22:42687039:C:A	9.7552e-09	-1.54996	-1.15126
42687149	chr22:42687149:T:C	1.2987e-08	-1.17818	-1.23689
42687459	chr22:42687459:G:A	1.87434e-08	-1.32321	-0.724978
42687602	chr22:42687602:C:T	4.93184e-08	-1.10751e-10	-1.08073
42687605	chr22:42687605:C:A	1.25677e-08	-1.38431	-1.06358
42687766	chr22:42687766:A:C	4.6384e-08	-1.10751e-10	-1.14207
42688072	chr22:42688072:G:T	4.43232e-08	-1.10751e-10	-1.18752
42688098	chr22:42688098:C:T	6.5109e-08	-1.08808	0.285115
42688117	chr22:42688117:G:A	1.65975e-08	-1.08645	-1.08332
42688119	chr22:42688119:T:C	2.52323e-08	-1.07924	-0.671655
42688151	chr22:42688151:A:G	4.35444e-08	-1.29656	0.0913156
42688157	chr22:42688157:G:C	3.52834e-08	-1.41561	-3.05541e-10
42688292	chr22:42688292:T:C	4.17715e-08	-1.10751e-10	-1.24681
42688294	chr22:42688294:C:T	1.08306e-07	-1.10751e-10	-0.294061
42688349	chr22:42688349:G:A	9.45383e-08	-0.430021	-3.05541e-10
42688607	chr22:42688607:T:C	1.21852e-07	-0.706993	0.530772
42688652	chr22:42688652:AGACGTG:A	1.19517e-07	-0.73263	0.537063
42688674	chr22:42688674:G:C	7.46336e-08	-0.698464	0.0320296
42689419	chr22:42689419:G:A	4.60982e-08	-1.37449	0.226243
42689468	chr22:42689468:C:T	1.6631e-07	-1.10751e-10	0.134829
42689647	chr22:42689647:ACT:A	6.72152e-08	-1.10751e-10	-0.771127
42689937	chr22:42689937:C:T	2.29703e-08	-1.06571	-0.779114
42690038	chr22:42690038:A:AG	3.97418e-08	-1.54416	0.24754
42690167	chr22:42690167:T:A	3.06506e-07	-1.33501	2.08122
42690444	chr22:42690444:G:A	3.3615e-07	-1.30047	2.139
42690638	chr22:42690638:A:G	4.02356e-08	-1.10751e-10	-1.28427
42690735	chr22:42690735:T:C	1.69481e-07	-1.10751e-10	0.153717
42690762	chr22:42690762:C:T	8.58562e-08	-1.10751e-10	-0.526352
42690987	chr22:42690987:A:G	3.22915e-07	-1.30635	2.10471
42691009	chr22:42691009:T:C	4.35907e-08	-1.10751e-10	-1.20418
42691393	chr22:42691393:AAAAG:A	8.07961e-08	-1.10751e-10	-0.587097
42691614	chr22:42691614:A:G	1.65906e-07	-1.10751e-10	0.132398
42691775	chr22:42691775:C:T	5.36131e-08	-1.40811	0.410874
42691848	chr22:42691848:G:T	4.12295e-08	-1.10751e-10	-1.25987
42691996	chr22:42691996:G:A	5.55716e-08	-1.10751e-10	-0.961354
42692004	chr22:42692004:C:T	5.4805e-08	-1.04709	0.0718434
42692072	chr22:42692072:G:A	3.10946e-08	-1.53264	-0.00935524
42692255	chr22:42692255:C:T	3.15572e-08	-1.50806	-0.019166
42692359	chr22:42692359:G:GC	3.14502e-08	-1.52876	-0.00185977
42692429	chr22:42692429:C:T	1.86319e-08	-1.51227	-0.541879
42692965	chr22:42692965:C:T	3.70417e-08	-1.41428	0.0472983
42693464	chr22:42693464:T:C	5.14773e-08	-1.10751e-10	-1.03789
42693511	chr22:42693511:C:T	4.26902e-08	-1.10751e-10	-1.22506
42693585	chr22:42693585:A:G	4.50158e-08	-1.10751e-10	-1.17201
42693843	chr22:42693843:T:C	5.44586e-08	-1.44404	0.462452
42694011	chr22:42694011:G:A	6.35952e-08	-1.10751e-10	-0.826488
42694243	chr22:42694243:A:C	4.39136e-08	-1.32877	0.131968
42694674	chr22:42694674:G:A	4.33032e-08	-1.10751e-10	-1.2108
42694708	chr22:42694708:G:A	8.91858e-09	-1.54596	-1.24493
42694814	chr22:42694814:G:T	4.77875e-08	-1.10751e-10	-1.11226
42695173	chr22:42695173:C:T	3.06263e-08	-1.55717	-3.05541e-10
42695190	chr22:42695190:C:CAG	6.58175e-08	-1.23787	0.445734
42695335	chr22:42695335:A:G	5.23534e-08	-1.2468	0.225788
42695348	chr22:42695348:C:T	8.76245e-09	-1.55531	-1.25325
42695921	chr22:42695921:G:A	4.00671e-08	-1.10751e-10	-1.28847
42695998	chr22:42695998:C:T	1.41687e-07	-0.984218	0.958812
42696550	chr22:42696550:C:T	8.70262e-09	-1.56255	-1.25285
42696614	chr22:42696614:A:G	2.29331e-07	-1.24225	1.69839
42696780	chr22:42696780:C:T	5.29904e-08	-1.49223	0.483313
42696906	chr22:42696906:C:T	5.4474e-08	-1.27082	0.289514
42697137	chr22:42697137:T:C	6.36573e-08	-1.32266	0.497151
42697183	chr22:42697183:T:A	6.52019e-08	-1.12005	0.318508
42697290	chr22:42697290:G:T	6.32047e-08	-1.19865	0.366008
42697370	chr22:42697370:C:T	9.17121e-09	-1.47345	-1.28951
42697374	chr22:42697374:T:C	7.25098e-08	-1.10751e-10	-0.695304
42697692	chr22:42697692:A:G	6.94833e-08	-1.07714	0.339199
42698079	chr22:42698079:T:C	6.13374e-08	-1.12004	0.257405
42698269	chr22:42698269:G:A	4.63067e-08	-1.10751e-10	-1.14374
42698334	chr22:42698334:G:C	2.77019e-08	-0.860382	-0.797142
42698459	chr22:42698459:G:A	1.33928e-07	-1.38659	1.30487
42698730	chr22:42698730:G:A	5.87409e-08	-1.22686	0.320969
42698919	chr22:42698919:G:A	3.61289e-08	-0.343221	-1.04871
42699104	chr22:42699104:TTA:T	2.1491e-08	-1.48838	-0.423014
42699107	chr22:42699107:T:A	1.77565e-08	-1.1649	-0.93737
42699123	chr22:42699123:G:A	6.12538e-08	-1.16843	0.304433
42699249	chr22:42699249:G:C	5.44945e-08	-1.09587	0.114948
42699368	chr22:42699368:T:A	1.394e-08	-1.51936	-0.8249
42699451	chr22:42699451:C:T	1.3406e-08	-1.51818	-0.865149
42699547	chr22:42699547:C:A	4.8181e-08	-1.10751e-10	-1.10406
42699731	chr22:42699731:C:G	1.1522e-08	-1.5612	-0.973572
42699889	chr22:42699889:C:T	1.52334e-08	-0.965398	-1.29014
42699922	chr22:42699922:C:T	1.64961e-08	-1.23302	-0.942879
42700007	chr22:42700007:A:T	1.32085e-08	-1.2285	-1.16966
42700036	chr22:42700036:C:T	2.21612e-08	-1.06319	-0.817495
42700172	chr22:42700172:G:A	3.08585e-08	-1.54961	-3.05541e-10
42700260	chr22:42700260:A:G	3.69129e-08	-1.3449	-0.0255589
42700358	chr22:42700358:G:A	3.79324e-08	-1.36802	0.0248024
42700486	chr22:42700486:G:A	1.27931e-08	-1.20834	-1.22179
42700490	chr22:42700490:A:G	1.96775e-07	-1.10751e-10	0.303034
42700589	chr22:42700589:G:C	6.41088e-08	-1.10751e-10	-0.818445
42700868	chr22:42700868:T:C	1.68158e-07	-1.10751e-10	0.145877
42701279	chr22:42701279:T:C	4.12591e-08	-1.10751e-10	-1.25915
42701448	chr22:42701448:C:T	4.40394e-08	-1.10751e-10	-1.19394
42701532	chr22:42701532:A:G	9.20212e-08	-1.10751e-10	-0.457006
42701545	chr22:42701545:T:C	7.80738e-08	-1.49476	0.873393
42701891	chr22:42701891:T:C	1.42453e-07	-1.10751e-10	-0.0200105
42701994	chr22:42701994:C:T	9.00278e-08	-1.10751e-10	-0.478907
42702108	chr22:42702108:TC:T	2.06655e-07	-1.10751e-10	0.352023
42702241	chr22:42702241:C:T	6.37795e-08	-1.10751e-10	-0.823594
42702281	chr22:42702281:G:A	2.90329e-07	-1.10751e-10	0.691989
42702304	chr22:42702304:G:A	1.04667e-07	-1.10751e-10	-0.328237
42702305	chr22:42702305:G:A	9.58051e-08	-1.10751e-10	-0.41671
42702494	chr22:42702494:C:T	1.58623e-07	-1.10751e-10	0.0875054
42702495	chr22:42702495:T:C	1.22471e-06	-1.53663	3.66806
42702644	chr22:42702644:A:G	3.04546e-08	-1.56279	-3.05541e-10
42703366	chr22:42703366:C:T	4.11595e-08	-1.10751e-10	-1.26157
42703619	chr22:42703619:G:C	2.83255e-07	-1.10751e-10	0.667321
42703951	chr22:42703951:C:T	1.03844e-07	-0.336133	-3.05541e-10
42704127	chr22:42704127:T:A	5.63743e-08	-1.10751e-10	-0.947012
42704211	chr22:42704211:A:G	4.18012e-08	-1.10751e-10	-1.2461
42704232	chr22:42704232:C:T	4.04041e-08	-1.10751e-10	-1.28009
42704353	chr22:42704353:G:A	3.70289e-08	-1.36733	-3.05541e-10
42704369	chr22:42704369:G:C	1.95371e-07	-1.10751e-10	0.295876
42704502	chr22:42704502:AT:A	4.09562e-08	-1.10751e-10	-1.26652
42704696	chr22:42704696:A:T	8.82158e-08	-1.10751e-10	-0.49924
42704780	chr22:42704780:T:C	3.9459e-08	-0.0144738	-1.28929
42705391	chr22:42705391:G:A	1.08246e-08	-1.53978	-1.05742
42705423	chr22:42705423:G:A	8.76859e-09	-1.51775	-1.2901
42706212	chr22:42706212:A:G	4.29575e-08	-1.10751e-10	-1.21881
42706232	chr22:42706232:A:G	4.0192e-08	-1.10751e-10	-1.28536
42706413	chr22:42706413:T:C	4.43445e-08	-1.10751e-10	-1.18704
42706864	chr22:42706864:A:T	9.37986e-09	-1.48451	-1.25595
42707067	chr22:42707067:C:T	8.35397e-08	-1.10751e-10	-0.553704
42707131	chr22:42707131:A:G	5.35241e-08	-1.10751e-10	-0.998893
42707262	chr22:42707262:T:A	1.57812e-08	-1.22363	-0.996573
42707322	chr22:42707322:T:A	8.98778e-09	-1.49302	-1.29013
42707393	chr22:42707393:T:C	9.90249e-09	-1.42363	-1.26261
42707429	chr22:42707429:T:G	9.10154e-09	-1.50234	-1.26824
42707901	chr22:42707901:G:C	3.56685e-08	-1.40476	-3.05541e-10
42708008	chr22:42708008:C:G	1.36542e-08	-1.24172	-1.12326
42708110	chr22:42708110:G:A	9.18206e-09	-1.50962	-1.25215
42708327	chr22:42708327:G:A	9.93332e-09	-1.4902	-1.19293
42708744	chr22:42708744:C:T	1.03374e-08	-1.55985	-1.0834
42709054	chr22:42709054:T:A	4.08623e-08	-1.10751e-10	-1.26882
42709066	chr22:42709066:TA:T	4.20272e-08	-1.10751e-10	-1.24071
42709106	chr22:42709106:A:C	1.7665e-07	-1.10751e-10	0.195145
42709252	chr22:42709252:G:A	3.313e-08	-0.448417	-1.03017
42709317	chr22:42709317:C:T	8.04467e-08	-1.10751e-10	-0.591431
42709468	chr22:42709468:T:C	9.70028e-09	-1.53263	-1.17424
42709526	chr22:42709526:G:A	9.20333e-09	-1.51405	-1.24541
42709649	chr22:42709649:G:A	4.40498e-08	-1.10751e-10	-1.19371
42709679	chr22:42709679:A:G	5.37573e-08	-1.10751e-10	-0.994546
42709697	chr22:42709697:C:T	1.25477e-08	-1.15996	-1.28953
42709904	chr22:42709904:T:C	1.3983e-07	-1.10751e-10	-0.0385987
42710447	chr22:42710447:G:A	1.02285e-08	-1.5299	-1.12395
42710576	chr22:42710576:G:A	1.0031e-08	-1.52098	-1.15236
42710800	chr22:42710800:T:C	2.45144e-08	-0.801532	-0.978231
42710997	chr22:42710997:C:T	4.04014e-08	-1.28016	-3.05541e-10
42711040	chr22:42711040:A:G	1.3066e-08	-1.13193	-1.27708
42711683	chr22:42711683:C:G	1.01131e-08	-1.52518	-1.14001
42711728	chr22:42711728:G:T	4.8039e-08	-1.10751e-10	-1.10701
42711903	chr22:42711903:G:A	7.47546e-08	-1.10751e-10	-0.664815
42711987	chr22:42711987:A:T	1.33658e-08	-1.27985	-1.10648
42712134	chr22:42712134:C:T	4.02287e-08	-1.10751e-10	-1.28445
42712389	chr22:42712389:G:A	4.80141e-08	-1.0066	-0.100936
42712648	chr22:42712648:C:T	3.12391e-07	-1.10751e-10	0.765228
42712657	chr22:42712657:C:G	9.15864e-09	-1.54898	-1.21535
42712920	chr22:42712920:A:C	3.81284e-08	-0.0555865	-1.28248
42713101	chr22:42713101:TA:T	4.54128e-08	-1.10751e-10	-1.16323
42713767	chr22:42713767:G:A	9.46986e-09	-1.44096	-1.28995
42714108	chr22:42714108:C:T	2.73751e-08	-0.602162	-1.06723
42714491	chr22:42714491:T:C	1.92345e-08	-1.06886	-0.953457
42714730	chr22:42714730:T:C	9.55357e-09	-1.5646	-1.15751
42714913	chr22:42714913:G:A	3.67586e-08	-1.55069	0.176037
42715007	chr22:42715007:G:A	5.02089e-08	-1.06283	-3.05541e-10
42715577	chr22:42715577:G:A	9.91888e-08	-1.10751e-10	-0.382001
42715664	chr22:42715664:T:C	1.91356e-08	-0.888377	-1.1391
42715727	chr22:42715727:A:T	2.42104e-08	-1.01558	-0.776662
42715766	chr22:42715766:C:A	1.75071e-08	-0.82789	-1.28853
42715838	chr22:42715838:TTTG:T	6.70763e-08	-1.10751e-10	-0.773194
42716250	chr22:42716250:T:C	6.3057e-08	-0.834987	-3.05541e-10
42716469	chr22:42716469:C:T	8.47562e-09	-1.55168	-1.29015
42716605	chr22:42716605:A:G	2.12935e-08	-0.81962	-1.10101
42716668	chr22:42716668:A:G	1.25568e-08	-1.27369	-1.17507
42716940	chr22:42716940:G:C	6.7204e-08	-1.10751e-10	-0.771292
42716955	chr22:42716955:T:C	8.88156e-09	-1.54997	-1.24508
42716998	chr22:42716998:T:G	1.52751e-08	-1.2519	-1.0009
42717061	chr22:42717061:C:G	5.14024e-08	-1.10751e-10	-1.03934
42717169	chr22:42717169:A:G	1.83258e-07	-1.10751e-10	0.23187
42717401	chr22:42717401:A:G	5.33375e-08	-0.902257	-0.10013
42717428	chr22:42717428:C:T	1.18849e-08	-1.21366	-1.2901
42717429	chr22:42717429:G:A	4.54763e-08	-0.895098	-0.266737
42717528	chr22:42717528:C:G	9.36294e-09	-1.54812	-1.19415
42717787	chr22:42717787:C:A	3.50116e-08	-0.133312	-1.29003
42718014	chr22:42718014:A:C	4.71122e-08	-0.0694835	-1.05701
42718034	chr22:42718034:G:C	1.293e-08	-1.12954	-1.28993
42718126	chr22:42718126:A:G	1.67257e-08	-0.872294	-1.28979
42718150	chr22:42718150:T:C	4.68175e-08	-1.10751e-10	-1.13277
42718285	chr22:42718285:G:A	1.96352e-08	-0.808578	-1.19313
42718330	chr22:42718330:C:T	7.42354e-08	-1.10751e-10	-0.671784
42718336	chr22:42718336:A:C	4.13805e-08	-1.10751e-10	-1.25622
42718465	chr22:42718465:A:C	1.83895e-08	-1.20095	-0.866296
42718545	chr22:42718545:G:A	4.51589e-08	-0.132045	-1.03679
42718680	chr22:42718680:C:T	6.56003e-08	-1.10751e-10	-0.795445
42718701	chr22:42718701:T:C	2.20494e-07	-1.10751e-10	0.416845
42718702	chr22:42718702:A:T	2.21947e-07	-1.10751e-10	0.423412
42718707	chr22:42718707:C:CA	2.21146e-07	-1.10751e-10	0.4198
42718710	chr22:42718710:G:A	2.21146e-07	-1.10751e-10	0.4198
42718818	chr22:42718818:A:G	2.07829e-08	-0.900617	-1.04428
42718922	chr22:42718922:T:C	1.08195e-08	-1.56309	-1.03458
42718941	chr22:42718941:C:T	7.26467e-08	-1.10751e-10	-0.693418
42719248	chr22:42719248:C:G	2.24614e-08	-0.817892	-1.04934
42719513	chr22:42719513:CCTTT:C	3.58554e-08	-0.159357	-1.24017
42719564	chr22:42719564:G:T	1.02912e-08	-1.45252	-1.19522
42719570	chr22:42719570:T:C	1.4494e-08	-1.01514	-1.29015
42719690	chr22:42719690:C:T	2.376e-08	-0.711214	-1.09981
42719750	chr22:42719750:G:A	6.5096e-08	-1.10751e-10	-0.803163
42719770	chr22:42719770:G:C	1.31676e-08	-1.13615	-1.26512
42719927	chr22:42719927:A:G	8.72159e-08	-1.10751e-10	-0.51064
42720131	chr22:42720131:G:C	1.58711e-08	-0.958357	-1.25617
42720352	chr22:42720352:G:C	4.00701e-08	-1.10751e-10	-1.2884
42720541	chr22:42720541:C:A	4.68769e-08	-1.10751e-10	-1.1315
42720578	chr22:42720578:C:T	2.4998e-08	-0.724793	-1.03544
42720983	chr22:42720983:G:A	1.08048e-08	-1.36286	-1.23617
42721254	chr22:42721254:G:A	4.4012e-08	-1.10751e-10	-1.19456
42721457	chr22:42721457:T:G	4.36243e-08	-0.326144	-0.877268
42721566	chr22:42721566:G:A	1.13734e-07	-1.10751e-10	-0.245165
42721589	chr22:42721589:G:A	1.63186e-08	-1.45081	-0.735908
42721592	chr22:42721592:G:C	2.47463e-08	-0.722498	-1.04785
42721721	chr22:42721721:CCCCCA:C	1.11288e-08	-1.29847	-1.27102
42722569	chr22:42722569:T:C	1.13561e-07	-1.10751e-10	-0.246684
42722688	chr22:42722688:C:T	1.56082e-08	-1.47854	-0.75269
42722713	chr22:42722713:G:C	2.21249e-07	-1.10751e-10	0.420265
42722840	chr22:42722840:C:T	8.39022e-08	-1.10751e-10	-0.549374
42722975	chr22:42722975:C:T	4.56934e-08	-1.10751e-10	-1.15707
42723180	chr22:42723180:C:T	4.10193e-08	-1.10751e-10	-1.26498
42723225	chr22:42723225:T:G	8.95329e-08	-1.10751e-10	-0.48442
42723233	chr22:42723233:C:G	3.64331e-08	-0.197218	-1.18633
42723428	chr22:42723428:G:A	1.68147e-08	-1.42275	-0.734024
42723590	chr22:42723590:G:A	4.59102e-08	-1.10751e-10	-1.15234
42723657	chr22:42723657:G:A	4.77383e-08	-1.10751e-10	-1.11329
42724203	chr22:42724203:C:T	1.39563e-08	-1.3099	-1.0332
42724253	chr22:42724253:G:C	4.93946e-08	-1.07919	-3.05541e-10
42724645	chr22:42724645:C:T	4.84607e-08	-1.10751e-10	-1.09827
42724669	chr22:42724669:T:C	1.18429e-07	-1.10751e-10	-0.204708
42724760	chr22:42724760:C:T	2.17953e-07	-1.10751e-10	0.405253
42724779	chr22:42724779:G:A	2.02435e-07	-1.10751e-10	0.331392
42724942	chr22:42724942:TC:T	4.81426e-08	-1.10751e-10	-1.10486
42725050	chr22:42725050:G:A	1.92386e-08	-0.950875	-1.07123
42725420	chr22:42725420:G:A	2.45481e-08	-0.728008	-1.05038
42725446	chr22:42725446:T:C	4.0012e-08	-1.10751e-10	-1.28985
42725489	chr22:42725489:A:C	4.00097e-08	-1.10751e-10	-1.2899
42725505	chr22:42725505:C:T	4.68307e-08	-1.10751e-10	-1.13249
42725660	chr22:42725660:G:A	5.871e-08	-1.10751e-10	-0.906415
42725821	chr22:42725821:T:A	2.22958e-07	-1.10751e-10	0.427957
42725962	chr22:42725962:A:C	1.23274e-08	-1.30761	-1.1596
42726427	chr22:42726427:C:T	8.55476e-09	-1.54268	-1.28985
42726714	chr22:42726714:G:A	1.65941e-08	-1.19472	-0.975262
42727189	chr22:42727189:A:G	2.25725e-08	-1.55232	-0.309975
42727193	chr22:42727193:C:G	4.83886e-08	-1.10751e-10	-1.09976
42727198	chr22:42727198:G:A	6.86968e-08	-1.10751e-10	-0.749323
42727584	chr22:42727584:C:T	4.0797e-08	-1.10751e-10	-1.27042
42727715	chr22:42727715:C:G	4.37136e-08	-1.10751e-10	-1.20137
42727731	chr22:42727731:T:C	5.23351e-08	0.177175	-1.19853
42727790	chr22:42727790:TTTTTC:T	7.74515e-08	-1.10751e-10	-0.629374
42728026	chr22:42728026:G:A	1.0067e-07	-1.10751e-10	-0.367176
42728095	chr22:42728095:C:T	5.31018e-08	-1.10751e-10	-1.00681
42728293	chr22:42728293:C:T	1.04203e-08	-1.56433	-1.07093
42728757	chr22:42728757:G:A	4.01003e-08	-1.10751e-10	-1.28764
42728838	chr22:42728838:A:G	4.11002e-08	-1.10751e-10	-1.26301
42728884	chr22:42728884:A:G	8.81038e-08	-1.10751e-10	-0.50051
42728970	chr22:42728970:C:T	4.0042e-08	-1.10751e-10	-1.2891
42728992	chr22:42728992:T:C	8.80585e-09	-1.54594	-1.25767
42729000	chr22:42729000:G:A	9.46673e-09	-1.55763	-1.17361
42729019	chr22:42729019:G:A	4.09101e-08	-1.10751e-10	-1.26765
42729426	chr22:42729426:C:T	1.03225e-08	-1.55664	-1.08806
42730475	chr22:42730475:A:C	8.81912e-09	-1.55704	-1.24507
42730879	chr22:42730879:C:T	4.02793e-08	-1.10751e-10	-1.28319
42731024	chr22:42731024:A:G	9.55204e-08	-1.10751e-10	-0.419686
42731058	chr22:42731058:C:T	2.71814e-08	-0.404158	-1.27233
42731425	chr22:42731425:C:T	8.46457e-09	-1.55317	-1.28997
42731459	chr22:42731459:G:A	4.87448e-08	0.197573	-1.29
42731533	chr22:42731533:T:A	4.05546e-08	-1.10751e-10	-1.27638
42731807	chr22:42731807:CTT:C	8.72046e-09	-1.55745	-1.2559
42731828	chr22:42731828:C:T	8.84324e-09	-1.55156	-1.24781
42732025	chr22:42732025:C:G	2.74508e-08	-0.43868	-1.22795
42732026	chr22:42732026:C:T	1.48401e-08	-1.15443	-1.12727
42732490	chr22:42732490:C:T	7.5952e-08	-1.10751e-10	-0.648925
42732579	chr22:42732579:A:G	4.40152e-08	-1.10751e-10	-1.19449
42732622	chr22:42732622:C:T	4.55388e-08	-1.10751e-10	-1.16046
42732819	chr22:42732819:A:G	6.47181e-08	0.233389	-1.04237
42733044	chr22:42733044:G:A	8.56836e-09	-1.56279	-1.26815
42733264	chr22:42733264:C:T	5.63376e-08	-1.10751e-10	-0.947663
42733290	chr22:42733290:GCA:G	6.87269e-08	-1.10751e-10	-0.748885
42733310	chr22:42733310:G:A	4.06144e-08	-1.10751e-10	-1.2749
42733355	chr22:42733355:A:G	2.04231e-08	-1.55756	-0.404799
42733393	chr22:42733393:G:A	4.91038e-08	-1.10751e-10	-1.08509
42733404	chr22:42733404:C:T	4.90182e-08	-1.10751e-10	-1.08683
42733640	chr22:42733640:A:T	4.07968e-08	-1.10751e-10	-1.27042
42733820	chr22:42733820:C:T	3.05872e-08	-1.55844	-3.05541e-10
42733821	chr22:42733821:G:A	3.33551e-08	-1.47181	-3.05541e-10
42734045	chr22:42734045:C:T	4.47301e-08	-1.10751e-10	-1.17838
42734110	chr22:42734110:C:A	8.38265e-09	-1.56442	-1.28844
42734273	chr22:42734273:C:G	9.23186e-09	-1.4975	-1.25886
42734392	chr22:42734392:G:A	8.42159e-09	-1.56427	-1.28395
42735057	chr22:42735057:A:G	4.62837e-08	-1.10751e-10	-1.14424
42735104	chr22:42735104:T:C	5.98976e-08	-1.10751e-10	-0.886389
42735179	chr22:42735179:C:T	8.67008e-09	-1.54878	-1.27037
42735902	chr22:42735902:G:T	4.08796e-08	-1.10751e-10	-1.26839
42735999	chr22:42735999:T:A	4.15889e-08	-1.10751e-10	-1.25119
42736322	chr22:42736322:C:T	4.39738e-08	-1.10751e-10	-1.19543
42736560	chr22:42736560:T:G	4.1604e-08	-1.10751e-10	-1.25083
42736948	chr22:42736948:C:T	1.11724e-08	-1.40839	-1.1572
42737279	chr22:42737279:C:T	4.07553e-08	-1.10751e-10	-1.27144
42737303	chr22:42737303:G:A	1.13489e-07	-1.10751e-10	-0.247317
42737682	chr22:42737682:G:C	4.37884e-08	-1.10751e-10	-1.19966
42738005	chr22:42738005:A:G	1.0103e-08	-1.42974	-1.23645
42738334	chr22:42738334:G:A	4.22464e-08	-1.10751e-10	-1.23551
42738684	chr22:42738684:A:G	4.0337e-08	-1.10751e-10	-1.28176
42738795	chr22:42738795:C:T	9.8644e-09	-1.41293	-1.27716
42738822	chr22:42738822:GA:G	6.3355e-08	-0.830272	-3.05541e-10
42739273	chr22:42739273:G:A	1.03006e-08	-1.41949	-1.22734
42739483	chr22:42739483:G:A	3.0427e-08	-1.56369	-3.05541e-10
42739518	chr22:42739518:A:G	7.31877e-08	-1.10751e-10	-0.685998
42739725	chr22:42739725:T:C	1.25301e-08	-1.22275	-1.22814
42739743	chr22:42739743:A:G	4.00679e-08	-1.10751e-10	-1.28845
42739987	chr22:42739987:C:T	8.65684e-08	0.713544	-1.23163
42740103	chr22:42740103:T:C	4.48573e-08	-1.10751e-10	-1.17554
42740171	chr22:42740171:G:A	1.24166e-07	-1.10751e-10	-0.157404
42740206	chr22:42740206:A:G	8.74008e-09	-1.52116	-1.28995
42740208	chr22:42740208:C:T	9.11603e-09	-1.47884	-1.29015
42740563	chr22:42740563:T:C	5.77702e-08	-1.10751e-10	-0.922553
42740577	chr22:42740577:G:A	9.3676e-09	-1.45163	-1.29014
42740799	chr22:42740799:A:T	4.00002e-08	-1.10751e-10	-1.29014
42740839	chr22:42740839:T:G	1.66084e-08	-0.987862	-1.18126
42741306	chr22:42741306:G:GC	1.31663e-07	-1.10751e-10	-0.0987798
42741744	chr22:42741744:C:T	4.05764e-08	-1.10751e-10	-1.27584
42741754	chr22:42741754:C:T	4.07294e-08	-1.10751e-10	-1.27208
42741993	chr22:42741993:A:G	3.39689e-08	-0.421644	-1.03194
42742397	chr22:42742397:A:G	3.73679e-08	-0.312685	-1.04553
42743026	chr22:42743026:G:A	5.96744e-08	-1.10751e-10	-0.890122
42743351	chr22:42743351:G:T	4.06059e-08	-1.10751e-10	-1.27511
42743522	chr22:42743522:A:G	9.05333e-08	0.69695	-1.17026
42743890	chr22:42743890:G:C	4.00328e-08	-1.10751e-10	-1.28933
42744287	chr22:42744287:G:T	4.01598e-08	-1.10751e-10	-1.28616
42744437	chr22:42744437:G:C	1.13465e-08	-1.56334	-0.986774
42744544	chr22:42744544:G:A	5.84755e-08	-1.10751e-10	-0.910418
42744572	chr22:42744572:C:T	1.18461e-08	-1.45433	-1.05269
42744666	chr22:42744666:C:T	4.00271e-08	-1.10751e-10	-1.28947
42744780	chr22:42744780:G:A	4.03871e-08	-1.10751e-10	-1.28051
42744831	chr22:42744831:T:G	1.34084e-08	-1.21978	-1.16337
42745014	chr22:42745014:G:A	1.12944e-08	-1.47908	-1.07564
42745028	chr22:42745028:C:T	1.29828e-08	-1.33961	-1.07579
42745344	chr22:42745344:C:T	9.4859e-08	-1.44858	1.02195
42745700	chr22:42745700:G:A	7.33451e-08	-1.10751e-10	-0.68385
42746094	chr22:42746094:G:A	5.48881e-08	-1.10751e-10	-0.97373
42746167	chr22:42746167:T:C	4.02112e-08	-1.10751e-10	-1.28488
42746210	chr22:42746210:G:T	1.47887e-08	-0.996044	-1.28912
42746571	chr22:42746571:A:G	3.49385e-08	-1.5322	0.106767
42746772	chr22:42746772:T:C	1.1036e-08	-1.56199	-1.01587
42746942	chr22:42746942:C:T	1.45559e-08	-1.01104	-1.28999
42747020	chr22:42747020:C:T	1.13572e-07	-1.10751e-10	-0.246589
42747154	chr22:42747154:G:C	9.7299e-09	-1.44316	-1.26066
42747222	chr22:42747222:G:A	1.31399e-08	-1.38721	-1.01616
42747227	chr22:42747227:C:A	1.43063e-08	-1.56445	-0.753877
42747230	chr22:42747230:C:T	3.49539e-08	-1.425	-3.05541e-10
42747259	chr22:42747259:T:C	1.47642e-08	-0.996926	-1.2899
42748283	chr22:42748283:A:C	7.18233e-08	-1.50036	0.795545
42748621	chr22:42748621:C:T	5.96255e-08	-1.10751e-10	-0.890942
42749062	chr22:42749062:C:T	4.14281e-08	-1.10751e-10	-1.25507
42749458	chr22:42749458:C:T	4.64457e-08	-1.10751e-10	-1.14074
42749460	chr22:42749460:C:T	1.47978e-08	-0.995979	-1.28857
42749496	chr22:42749496:G:A	1.07805e-08	-1.55523	-1.04605
42749635	chr22:42749635:A:G	7.2668e-08	-1.50575	0.812624
42749847	chr22:42749847:G:C	1.96982e-08	-1.53421	-0.464289
42749919	chr22:42749919:C:T	2.20066e-08	-0.626238	-1.26145
42750072	chr22:42750072:G:A	6.02984e-08	-1.52025	0.640534
42750152	chr22:42750152:TCC:T	1.04054e-08	-1.54742	-1.08928
42750154	chr22:42750154:C:T	3.09778e-08	-1.54576	-3.05541e-10
42750667	chr22:42750667:C:T	8.3553e-08	-1.10751e-10	-0.553544
42750809	chr22:42750809:G:A	4.36841e-08	-1.10751e-10	-1.20204
42751013	chr22:42751013:G:A	1.21324e-08	-1.34754	-1.13561
42751020	chr22:42751020:A:G	1.06517e-08	-1.32828	-1.28503
42751115	chr22:42751115:C:T	8.91515e-09	-1.53071	-1.26056
42751200	chr22:42751200:T:C	3.59938e-08	-1.39568	-3.05541e-10
42752070	chr22:42752070:G:A	5.06328e-08	-1.47283	0.418406
42752086	chr22:42752086:G:A	8.51822e-09	-1.56	-1.27682
42752253	chr22:42752253:C:T	8.56681e-09	-1.55681	-1.27432
42752466	chr22:42752466:C:T	9.29126e-08	-1.10751e-10	-0.447367
42752725	chr22:42752725:G:A	1.08155e-08	-1.32109	-1.27695
42752866	chr22:42752866:G:A	3.35665e-08	-1.4655	-3.05541e-10
42753654	chr22:42753654:A:C	9.29212e-09	-1.48263	-1.26723
42753945	chr22:42753945:G:C	5.68626e-08	-1.10751e-10	-0.938387
42754287	chr22:42754287:G:T	4.06859e-08	-1.10751e-10	-1.27315
42754292	chr22:42754292:A:T	2.34989e-07	-1.10751e-10	0.480511
42754386	chr22:42754386:G:A	1.7398e-08	-1.51281	-0.609862
42754447	chr22:42754447:C:T	9.10201e-09	-1.48197	-1.28856
42754679	chr22:42754679:CATT:C	5.6215e-08	-1.10751e-10	-0.949843
42754729	chr22:42754729:G:GA	4.0047e-08	-1.10751e-10	-1.28897
42754866	chr22:42754866:C:G	1.16554e-08	-1.5173	-1.00595
42755089	chr22:42755089:C:T	1.18028e-08	-1.22853	-1.28216
42755110	chr22:42755110:T:C	1.03773e-08	-1.41481	-1.22459
42755346	chr22:42755346:G:A	1.44949e-07	-1.10751e-10	-0.00264077
42755757	chr22:42755757:G:A	1.47245e-08	-1.11418	-1.17533
42755769	chr22:42755769:A:G	1.08874e-08	-1.56444	-1.02698
42756138	chr22:42756138:T:C	3.8085e-08	-1.33921	-3.05541e-10
42756308	chr22:42756308:T:C	5.13774e-08	-1.10751e-10	-1.03983
42756636	chr22:42756636:G:A	5.81875e-08	-1.10751e-10	-0.915356
42757299	chr22:42757299:G:C	8.83253e-09	-1.5647	-1.23589
42757381	chr22:42757381:A:G	4.02166e-08	-1.10751e-10	-1.28475
42757431	chr22:42757431:T:G	8.91099e-09	-1.56471	-1.22703
42757697	chr22:42757697:T:C	1.72705e-08	-0.84016	-1.28987
42757786	chr22:42757786:G:C	3.54988e-08	-1.51172	0.102192
42757801	chr22:42757801:A:G	3.30807e-08	-1.48007	-3.05541e-10
42757909	chr22:42757909:C:T	3.05926e-08	-1.55827	-3.05541e-10
42757946	chr22:42757946:T:A	4.01725e-08	-1.10751e-10	-1.28584
42757951	chr22:42757951:C:G	4.02941e-08	-1.10751e-10	-1.28282
42758067	chr22:42758067:T:C	3.21481e-08	-1.5133	0.0046318
42758255	chr22:42758255:G:T	1.16702e-08	-1.28628	-1.2357
42758282	chr22:42758282:T:C	4.05473e-08	-1.10751e-10	-1.27656
42758360	chr22:42758360:G:C	1.00273e-08	-1.55548	-1.11823
42758527	chr22:42758527:G:A	2.56326e-08	-0.81278	-0.922382
42758674	chr22:42758674:T:C	1.10825e-08	-1.53313	-1.04053
42758699	chr22:42758699:G:T	1.47708e-08	-1.03265	-1.25373
42758736	chr22:42758736:G:A	1.4899e-08	-0.999499	-1.27823
42759264	chr22:42759264:G:C	5.49584e-08	-0.058034	-0.914416
42759289	chr22:42759289:G:A	2.42554e-07	0.512199	-3.05541e-10
42759351	chr22:42759351:G:A	1.98143e-08	-1.55788	-0.434745
42759386	chr22:42759386:C:T	1.00152e-08	-1.39759	-1.27734
42759389	chr22:42759389:C:G	1.68334e-08	-0.868591	-1.28707
42759443	chr22:42759443:A:G	1.31396e-08	-1.53067	-0.872729
42759544	chr22:42759544:C:G	1.47268e-08	-1.55634	-0.733019
42759717	chr22:42759717:G:A	4.38813e-08	-1.10751e-10	-1.19754
42759741	chr22:42759741:C:A	3.54709e-07	-0.830408	1.72268
42759849	chr22:42759849:C:G	1.13819e-07	-1.13155	0.887141
42759887	chr22:42759887:A:T	1.38814e-08	-1.5218	-0.826674
42760000	chr22:42760000:G:A	3.76118e-08	-1.35171	-3.05541e-10
42760098	chr22:42760098:C:A	8.16121e-08	-1.10751e-10	-0.577048
42760118	chr22:42760118:G:A	3.07743e-08	-1.55235	-3.05541e-10
42760217	chr22:42760217:G:A	1.22027e-08	-1.41059	-1.06678
42760297	chr22:42760297:G:A	6.89638e-08	-1.10751e-10	-0.745444
42760344	chr22:42760344:A:T	2.21512e-07	-1.10751e-10	0.42145
42760463	chr22:42760463:A:G	1.77571e-06	1.14074	1.36219
42760610	chr22:42760610:T:C	8.44184e-07	0.39952	1.35982
42760699	chr22:42760699:C:A	8.57295e-09	-1.54133	-1.28909
42761037	chr22:42761037:G:A	1.36227e-08	-1.55775	-0.809544
42761199	chr22:42761199:C:T	1.01363e-07	-1.10751e-10	-0.360315
42761318	chr22:42761318:C:T	7.2305e-08	-0.736036	0.0379043
42762549	chr22:42762549:A:C	3.13953e-07	1.64134	-0.871128
42762594	chr22:42762594:G:A	5.46081e-08	-1.10751e-10	-0.978843
42762721	chr22:42762721:T:G	4.3726e-08	-0.851494	-0.349588
42762803	chr22:42762803:G:C	4.17058e-08	-1.10751e-10	-1.24839
42762826	chr22:42762826:CA:C	7.33274e-08	-1.10751e-10	-0.684091
42762830	chr22:42762830:G:A	4.07751e-08	-1.10751e-10	-1.27095
42762861	chr22:42762861:C:T	7.22057e-08	0.518818	-1.21833
42762886	chr22:42762886:G:A	4.92619e-08	-1.10751e-10	-1.08187
42763060	chr22:42763060:TCA:T	1.64636e-08	-1.50479	-0.673089
42763084	chr22:42763084:G:A	1.28088e-08	-1.43112	-0.997767
42763162	chr22:42763162:C:T	2.03555e-08	-1.34263	-0.62304
42763509	chr22:42763509:T:C	4.27944e-08	-1.22262	-3.05541e-10
42763603	chr22:42763603:T:C	6.47054e-08	0.00194014	-0.811121
42763726	chr22:42763726:T:G	4.0226e-08	-1.10751e-10	-1.28451
42763803	chr22:42763803:C:T	1.90038e-08	-1.38091	-0.653483
42763852	chr22:42763852:C:T	4.22455e-08	-1.10751e-10	-1.23553
42763942	chr22:42763942:C:T	6.56845e-08	-0.0422539	-0.751908
42764044	chr22:42764044:C:T	8.72508e-08	-1.10751e-10	-0.510239
42764062	chr22:42764062:T:C	5.92436e-08	-0.100355	-0.797014
42764139	chr22:42764139:C:A	6.54218e-08	-0.0254784	-0.772691
42764251	chr22:42764251:C:G	3.92759e-08	-0.508115	-0.800299
42764398	chr22:42764398:C:T	6.51778e-08	-0.024543	-0.777364
42764631	chr22:42764631:A:G	5.98972e-08	-0.134397	-0.751999
42764637	chr22:42764637:G:A	7.19981e-08	-1.10751e-10	-0.702386
42764650	chr22:42764650:C:T	2.47124e-06	2.34191	0.491539
42764711	chr22:42764711:C:T	7.39845e-08	-0.67517	-3.05541e-10
42764889	chr22:42764889:C:T	7.06472e-08	-1.10751e-10	-0.721328
42765236	chr22:42765236:C:T	3.18321e-08	-0.238198	-1.28035
42765255	chr22:42765255:A:G	3.54512e-07	-0.775681	1.6674
42765399	chr22:42765399:T:C	2.49476e-08	-1.28669	-0.475555
42765580	chr22:42765580:T:C	4.12631e-08	-1.10751e-10	-1.25906
42765586	chr22:42765586:C:A	2.56884e-08	-1.00962	-0.723364
42765891	chr22:42765891:C:CA	5.30825e-08	-0.0339969	-0.973182
42765918	chr22:42765918:A:C	4.878e-08	-1.10751e-10	-1.09171
42765988	chr22:42765988:A:G	4.95638e-08	-0.106733	-0.969032
42766059	chr22:42766059:T:C	4.34848e-07	-1.10751e-10	1.09597
42766100	chr22:42766100:G:C	3.32404e-08	-0.205399	-1.26986
42766314	chr22:42766314:AGAGT:A	4.41796e-08	-0.15055	-1.04021
42766326	chr22:42766326:C:T	3.9295e-08	-0.30175	-1.00618
42766405	chr22:42766405:C:A	3.56771e-08	-0.266979	-1.13754
42766409	chr22:42766409:C:G	4.26212e-08	-1.10751e-10	-1.22667
42766489	chr22:42766489:T:C	4.291e-08	-0.0652962	-1.15462
42766644	chr22:42766644:T:C	4.24647e-08	-1.10751e-10	-1.23035
42766938	chr22:42766938:G:C	5.38844e-08	-1.10751e-10	-0.992185
42766946	chr22:42766946:C:T	4.23084e-08	-0.0710791	-1.16296
42766952	chr22:42766952:G:C	4.31687e-08	-0.0466158	-1.16729
42766978	chr22:42766978:T:C	4.56325e-08	0.00338334	-1.16179
42767055	chr22:42767055:A:G	4.52974e-08	-0.0673725	-1.0984
42767194	chr22:42767194:A:G	1.92139e-07	-0.224056	0.50325
42767207	chr22:42767207:C:G	3.07659e-08	-1.55262	-3.05541e-10
42767223	chr22:42767223:C:T	1.96245e-07	-1.10751e-10	0.300339
42767354	chr22:42767354:G:C	4.76865e-08	0.0550179	-1.1694
42767360	chr22:42767360:G:C	4.42528e-08	-0.0460208	-1.14309
42767418	chr22:42767418:C:T	5.43674e-08	-1.10751e-10	-0.983261
42767435	chr22:42767435:G:A	6.37328e-08	-1.10751e-10	-0.824327
42767759	chr22:42767759:G:A	7.22947e-08	-1.10751e-10	-0.698274
42767844	chr22:42767844:G:T	1.20532e-08	-1.33191	-1.15779
42767866	chr22:42767866:C:T	4.24169e-08	-1.10751e-10	-1.23148
42768074	chr22:42768074:G:T	5.94915e-08	-1.10751e-10	-0.893193
42768127	chr22:42768127:C:T	2.10662e-08	-1.12876	-0.802596
42768177	chr22:42768177:C:T	1.71251e-08	-1.23795	-0.900534
42768178	chr22:42768178:T:TA	1.69583e-08	-1.23509	-0.913178
42768271	chr22:42768271:T:C	8.24465e-08	0.702133	-1.26901
42768298	chr22:42768298:T:TTA	1.677e-08	-1.25658	-0.902855
42768363	chr22:42768363:A:G	1.64355e-08	-1.26771	-0.911869
42768425	chr22:42768425:A:G	5.18103e-08	0.0868007	-1.11824
42768638	chr22:42768638:CCCACCAACCA:C	1.15567e-08	-1.32744	-1.20432
42768762	chr22:42768762:G:A	1.28985e-08	-1.30982	-1.1121
42768805	chr22:42768805:C:T	1.23307e-07	-0.164351	-3.05541e-10
42768856	chr22:42768856:G:A	1.6761e-07	-1.10751e-10	0.142615
42769099	chr22:42769099:C:T	1.18572e-08	-1.28653	-1.21957
42769338	chr22:42769338:C:T	6.4723e-08	-1.10751e-10	-0.80891
42769723	chr22:42769723:G:A	1.39426e-08	-1.43792	-0.906156
42769733	chr22:42769733:G:T	1.11968e-08	-1.31125	-1.25215
42769860	chr22:42769860:C:T	1.08299e-07	0.265448	-0.559581
42769942	chr22:42769942:C:T	2.02348e-08	-0.693151	-1.27847
42770382	chr22:42770382:T:C	1.9944e-07	1.60656	-1.29007
42770443	chr22:42770443:G:A	2.2103e-07	1.70923	-1.28995
42770712	chr22:42770712:C:T	1.08505e-08	-1.41889	-1.17592
42770804	chr22:42770804:C:T	6.57015e-08	-1.10751e-10	-0.793905
42770816	chr22:42770816:T:C	4.98777e-08	-0.00545081	-1.064
42770885	chr22:42770885:G:A	6.8746e-08	-1.10751e-10	-0.748607
42770952	chr22:42770952:C:T	5.35905e-08	0.219229	-1.21688
42771134	chr22:42771134:AAT:A	5.17296e-08	-1.10751e-10	-1.033
42771413	chr22:42771413:C:A	8.11927e-08	-1.10751e-10	-0.5822
42771714	chr22:42771714:G:A	6.01264e-08	-1.10751e-10	-0.882577
42771769	chr22:42771769:C:T	2.64188e-08	-0.937608	-0.767341
42771960	chr22:42771960:A:G	2.58996e-07	1.57471	-0.996921
42772167	chr22:42772167:TAGA:T	5.695e-08	-0.118226	-0.818625
42772227	chr22:42772227:C:T	4.5143e-08	-1.10751e-10	-1.16919
42772770	chr22:42772770:A:G	4.16972e-08	-0.366361	-0.882231
42772970	chr22:42772970:C:T	5.76034e-08	0.0305991	-0.956044
42772977	chr22:42772977:C:T	5.19481e-08	-1.10751e-10	-1.02878
42772978	chr22:42772978:G:A	7.11243e-08	-1.10751e-10	-0.714596
42773147	chr22:42773147:T:A	8.23513e-08	-1.10751e-10	-0.568031
42773218	chr22:42773218:G:C	6.0546e-08	-0.081771	-0.793851
42773374	chr22:42773374:A:G	3.13631e-08	-1.53339	-3.05541e-10
42773390	chr22:42773390:C:T	6.7617e-08	-1.10751e-10	-0.765166
42773569	chr22:42773569:T:C	2.16858e-08	-1.53085	-0.371521
42773642	chr22:42773642:G:A	6.32557e-08	0.0605798	-0.89242
42773812	chr22:42773812:T:C	6.23086e-08	0.0181712	-0.865098
42773846	chr22:42773846:A:G	6.11732e-08	0.00314718	-0.868464
42774103	chr22:42774103:G:A	1.34431e-08	-1.44395	-0.936615
42774207	chr22:42774207:T:A	2.96282e-07	1.99166	-1.27938
42774223	chr22:42774223:G:A	8.11972e-08	-1.10751e-10	-0.582145
42774315	chr22:42774315:G:C	1.09104e-07	-0.286726	-3.05541e-10
42774427	chr22:42774427:A:G	4.18699e-08	-1.10751e-10	-1.24446
42774486	chr22:42774486:G:A	4.75663e-08	0.140659	-1.25756
42774591	chr22:42774591:G:A	9.37123e-08	-1.10751e-10	-0.438796
42774680	chr22:42774680:T:C	5.5981e-08	0.106395	-1.06041
42774693	chr22:42774693:T:C	1.83606e-07	0.233764	-3.05541e-10
42774876	chr22:42774876:C:T	3.83064e-08	-0.846043	-0.487367
42774936	chr22:42774936:A:G	5.95016e-08	-0.00551776	-0.887504
42774988	chr22:42774988:T:C	6.23821e-08	0.0347283	-0.880475
42775039	chr22:42775039:G:A	6.16889e-08	0.0546211	-0.911543
42775308	chr22:42775308:G:C	6.65046e-08	-1.10751e-10	-0.781754
42775462	chr22:42775462:A:T	9.42938e-08	-1.10751e-10	-0.43261
42775667	chr22:42775667:T:C	6.00272e-08	0.038946	-0.923174
42775679	chr22:42775679:C:T	5.62988e-08	-0.0186231	-0.92973
42775844	chr22:42775844:ATTC:A	7.12695e-08	-0.0664551	-0.646102
42775890	chr22:42775890:C:T	2.99396e-07	0.72274	-3.05541e-10
42775909	chr22:42775909:G:A	1.09968e-08	-1.29211	-1.28932
42776261	chr22:42776261:C:T	5.67826e-07	2.12342	-0.760631
42776302	chr22:42776302:T:C	5.32706e-08	-0.676557	-0.327084
42776483	chr22:42776483:G:A	3.94921e-08	-0.784469	-0.518455
42776640	chr22:42776640:G:A	6.14193e-08	-0.0775617	-0.783739
42776800	chr22:42776800:A:G	6.24563e-08	0.118624	-0.963182
42777147	chr22:42777147:C:A	4.09621e-08	-1.10751e-10	-1.26638
42777194	chr22:42777194:G:A	9.07417e-08	-1.10751e-10	-0.471008
42777373	chr22:42777373:A:G	4.64862e-08	-1.10751e-10	-1.13987
42777737	chr22:42777737:T:C	6.72073e-08	0.00661927	-0.777863
42777916	chr22:42777916:A:G	2.7667e-08	-1.37006	-0.288727
42777922	chr22:42777922:T:C	1.21255e-07	-1.10751e-10	-0.181127
42777961	chr22:42777961:T:G	6.76865e-07	1.42891	0.109533
42777964	chr22:42777964:T:G	3.6408e-08	-1.38424	-3.05541e-10
42778182	chr22:42778182:T:C	2.15993e-06	3.61663	-0.917829
42778407	chr22:42778407:A:G	5.98483e-07	1.65509	-0.239719
42778858	chr22:42778858:C:T	4.2097e-08	-1.10751e-10	-1.23905
42778861	chr22:42778861:TTCTCCTGCCTCAG:T	1.16467e-06	1.47716	0.604003
42779009	chr22:42779009:A:G	4.19266e-08	-1.10751e-10	-1.24311
42779010	chr22:42779010:C:T	4.09343e-08	-1.10751e-10	-1.26706
42779051	chr22:42779051:C:T	2.58318e-08	-1.36668	-0.360743
42779183	chr22:42779183:T:C	9.13263e-08	0.292816	-0.757403
42779280	chr22:42779280:C:T	1.79635e-08	-1.32877	-0.761917
42779420	chr22:42779420:C:T	2.23108e-07	0.587156	-0.158524
42779459	chr22:42779459:C:T	7.60746e-08	0.0974564	-0.744768
42779633	chr22:42779633:A:G	4.07805e-08	-1.01984	-0.250983
42779815	chr22:42779815:T:C	2.67485e-08	-0.891422	-0.801126
42779965	chr22:42779965:A:C	2.45835e-08	-1.32634	-0.45061
42780279	chr22:42780279:C:G	4.01605e-08	-1.10751e-10	-1.28614
42780306	chr22:42780306:A:G	1.33165e-07	-1.10751e-10	-0.0874355
42780351	chr22:42780351:G:C	1.13243e-08	-1.34572	-1.20635
42780828	chr22:42780828:C:G	1.71453e-08	-1.22814	-0.909155
42780841	chr22:42780841:C:T	1.05944e-08	-1.49848	-1.12022
42780990	chr22:42780990:T:C	4.81959e-08	-1.10751e-10	-1.10375
42781333	chr22:42781333:C:T	4.95192e-08	-1.10751e-10	-1.07667
42781419	chr22:42781419:C:T	5.10282e-08	-1.10751e-10	-1.04665
42781487	chr22:42781487:G:A	4.82865e-08	-1.10751e-10	-1.10187
42781515	chr22:42781515:G:A	4.96646e-08	-1.10751e-10	-1.07373
42781553	chr22:42781553:A:C	6.3766e-08	-0.114864	-0.708942
42781643	chr22:42781643:T:C	4.84595e-08	-1.10751e-10	-1.0983
42781650	chr22:42781650:G:A	1.03398e-07	-1.10751e-10	-0.340443
42781778	chr22:42781778:A:T	8.30412e-08	-1.10751e-10	-0.55969
42781805	chr22:42781805:T:G	6.39692e-08	-1.10751e-10	-0.820624
42781913	chr22:42781913:C:T	6.502e-08	-1.10751e-10	-0.804331
42782025	chr22:42782025:A:G	7.54057e-08	-1.10751e-10	-0.656143
42782037	chr22:42782037:C:T	3.04767e-08	-1.56206	-3.05541e-10
42782083	chr22:42782083:A:G	6.49406e-08	-1.10751e-10	-0.805553
42782471	chr22:42782471:G:A	5.06519e-08	-1.10751e-10	-1.05405
42782486	chr22:42782486:C:T	5.75521e-08	-1.10751e-10	-0.926336
42782540	chr22:42782540:G:A	2.02577e-07	0.332094	-3.05541e-10
42782879	chr22:42782879:C:T	4.45901e-07	-1.10751e-10	1.12107
42783160	chr22:42783160:T:G	1.14814e-08	-1.35931	-1.17899
42783162	chr22:42783162:T:A	1.29285e-07	-1.10751e-10	-0.11701
42783263	chr22:42783263:G:A	4.0594e-08	-1.10751e-10	-1.2754
42783291	chr22:42783291:T:C	5.43256e-08	0.305718	-1.28975
42783325	chr22:42783325:C:G	5.24876e-08	-1.10751e-10	-1.01845
42783585	chr22:42783585:C:A	4.64547e-08	-1.10751e-10	-1.14055
42783606	chr22:42783606:C:T	9.39627e-08	-1.10751e-10	-0.436127
42783637	chr22:42783637:C:G	4.9094e-08	-1.10751e-10	-1.08529
42783674	chr22:42783674:C:T	4.22552e-07	1.11631	-0.0490248
42783675	chr22:42783675:G:A	9.10501e-09	-1.48234	-1.28786
42783853	chr22:42783853:A:G	7.27273e-08	-1.10751e-10	-0.692309
42783913	chr22:42783913:C:T	6.7886e-08	-1.10751e-10	-0.761195
42784243	chr22:42784243:G:A	6.88555e-08	-1.10751e-10	-0.747016
42784296	chr22:42784296:A:G	5.91285e-08	-1.10751e-10	-0.899313
42784309	chr22:42784309:T:A	6.84283e-08	-1.10751e-10	-0.75324
42784412	chr22:42784412:A:C	6.93958e-08	0.53249	-1.27169
42784592	chr22:42784592:ACTGCCCTCCTGTACTTACTATGGATT:A	7.23743e-08	-1.10751e-10	-0.697174
42784848	chr22:42784848:A:C	5.68588e-08	-1.10751e-10	-0.938455
42785169	chr22:42785169:A:G	1.83006e-07	1.05566	-0.825164
42785383	chr22:42785383:A:T	4.96753e-08	-1.10751e-10	-1.07352
42785581	chr22:42785581:C:T	8.97893e-09	-1.55026	-1.23389
42785582	chr22:42785582:G:A	4.18824e-08	-1.10751e-10	-1.24416
42785685	chr22:42785685:G:A	4.70085e-08	-1.10751e-10	-1.1287
42785745	chr22:42785745:CCTT:C	1.40132e-08	-1.06578	-1.27324
42785797	chr22:42785797:G:A	1.33644e-08	-1.10734	-1.27909
42786097	chr22:42786097:G:C	5.72975e-08	-0.930769	-3.05541e-10
42786253	chr22:42786253:C:T	4.36299e-08	-1.10751e-10	-1.20328
42786485	chr22:42786485:C:T	2.63997e-08	-0.429748	-1.27593
42786619	chr22:42786619:C:T	4.58367e-08	-1.10751e-10	-1.15394
42786745	chr22:42786745:T:C	2.56322e-08	-0.462148	-1.27303
42787385	chr22:42787385:C:T	6.24551e-08	0.405649	-1.25023
42787448	chr22:42787448:G:A	4.89904e-08	-1.10751e-10	-1.0874
42787756	chr22:42787756:T:C	1.73456e-07	-0.425087	0.601988
42787905	chr22:42787905:G:A	5.94866e-08	-1.10751e-10	-0.893275
42788121	chr22:42788121:A:C	4.30734e-08	-1.10751e-10	-1.21612
42788129	chr22:42788129:G:A	4.65845e-07	-0.300331	1.46516
42788519	chr22:42788519:T:C	3.84016e-08	-1.33093	-3.05541e-10
42788522	chr22:42788522:A:G	1.86741e-07	-1.10751e-10	0.250698
42788630	chr22:42788630:C:T	1.03538e-07	-0.339087	-3.05541e-10
42788757	chr22:42788757:C:T	6.11168e-08	-0.86624	-3.05541e-10
42789006	chr22:42789006:C:T	4.39147e-06	4.1907	-0.782305
42789078	chr22:42789078:C:G	3.80435e-07	-1.10751e-10	0.96229
42789120	chr22:42789120:A:G	4.01667e-08	-1.10751e-10	-1.28599
42789174	chr22:42789174:C:T	2.12244e-06	3.80546	-1.12417
42789248	chr22:42789248:C:T	1.34539e-08	-1.25922	-1.12053
42789851	chr22:42789851:G:A	5.11806e-08	-1.10751e-10	-1.04367
42790667	chr22:42790667:A:C	4.40592e-08	-1.10751e-10	-1.19349
42790757	chr22:42790757:TGTG:T	1.68922e-06	1.64512	0.807878
42790818	chr22:42790818:A:G	5.27453e-08	-1.10751e-10	-1.01355
42791008	chr22:42791008:G:A	4.35471e-08	-1.10751e-10	-1.20518
42791230	chr22:42791230:C:T	1.94468e-08	-1.53443	-0.476913
42791289	chr22:42791289:T:C	4.00532e-08	-1.10751e-10	-1.28882
42791442	chr22:42791442:C:T	2.98354e-06	3.02184	-3.05541e-10
42791466	chr22:42791466:G:A	3.05444e-06	3.04533	-3.05541e-10
42791936	chr22:42791936:C:T	6.04735e-08	-1.10751e-10	-0.87682
42792107	chr22:42792107:G:A	4.85782e-08	-1.10751e-10	-1.09585
42792174	chr22:42792174:C:A	3.23101e-06	2.16373	0.937793
42792190	chr22:42792190:G:A	4.19685e-08	-1.24211	-3.05541e-10
42792268	chr22:42792268:C:A	5.3678e-08	-1.10751e-10	-0.996022
42792325	chr22:42792325:G:A	1.55951e-07	-1.53646	1.60698
42792337	chr22:42792337:G:A	4.04192e-08	-1.10751e-10	-1.27972
42792427	chr22:42792427:C:A	6.84193e-07	-1.10751e-10	1.54921
42792518	chr22:42792518:G:A	4.43738e-08	-1.10751e-10	-1.18638
42792605	chr22:42792605:A:G	4.53824e-07	1.13868	-3.05541e-10
42792800	chr22:42792800:CCT:C	4.23927e-08	-1.10751e-10	-1.23205
42793163	chr22:42793163:CTT:C	5.49659e-08	-1.10751e-10	-0.972313
42793363	chr22:42793363:T:C	4.33659e-08	-1.10751e-10	-1.20935
42793439	chr22:42793439:T:C	2.05327e-07	1.58704	-1.24146
42793813	chr22:42793813:G:A	3.45479e-08	-1.5201	0.0834202
42793826	chr22:42793826:C:A	2.93926e-06	2.0856	0.921284
42794038	chr22:42794038:C:T	4.15977e-08	-1.10751e-10	-1.25098
42794061	chr22:42794061:G:A	4.01578e-08	-1.10751e-10	-1.28621
42794170	chr22:42794170:G:A	4.24583e-08	-1.10751e-10	-1.2305
42794443	chr22:42794443:C:A	1.16601e-07	-1.5626	1.34233
42794643	chr22:42794643:A:G	3.28159e-07	1.95759	-1.14312
42794796	chr22:42794796:C:T	1.0255e-07	-1.10751e-10	-0.348676
42794811	chr22:42794811:T:C	6.27354e-05	7.30923	-1.24157
42794862	chr22:42794862:C:T	4.5576e-08	-1.10751e-10	-1.15964
42794878	chr22:42794878:C:G	6.55473e-07	-1.10751e-10	1.50633
42794931	chr22:42794931:G:A	4.09198e-08	-1.10751e-10	-1.26741
42795084	chr22:42795084:T:G	5.2102e-08	-1.10751e-10	-1.02582
42795313	chr22:42795313:T:C	7.40334e-05	7.33563	-1.10239
42795334	chr22:42795334:G:A	8.42254e-08	-1.10751e-10	-0.545529
42795362	chr22:42795362:C:T	2.36862e-06	2.067	0.724037
42795398	chr22:42795398:G:A	1.45477e-08	-1.56183	-0.739768
42795518	chr22:42795518:G:A	8.55706e-08	-1.54669	1.01701
42795549	chr22:42795549:T:C	1.56574e-08	-1.56184	-0.666235
42796202	chr22:42796202:G:A	4.07427e-08	-1.10751e-10	-1.27175
42796215	chr22:42796215:G:A	4.28257e-08	-1.22189	-3.05541e-10
42796402	chr22:42796402:G:A	4.13509e-08	-1.10751e-10	-1.25693
42796454	chr22:42796454:T:C	4.56432e-08	-1.15817	-3.05541e-10
42796474	chr22:42796474:T:C	6.40269e-05	7.20742	-1.11938
42796483	chr22:42796483:G:A	3.99999e-08	-1.10751e-10	-1.29015
42796565	chr22:42796565:A:C	4.31768e-08	-1.10751e-10	-1.21372
42797090	chr22:42797090:A:G	4.47517e-08	-1.10751e-10	-1.1779
42797148	chr22:42797148:T:C	2.69271e-08	-1.56266	-0.123235
42797269	chr22:42797269:G:C	4.21778e-08	-1.10751e-10	-1.23713
42797317	chr22:42797317:T:C	2.09897e-07	1.62821	-1.26062
42797573	chr22:42797573:A:G	4.1243e-08	-1.10751e-10	-1.25954
42797584	chr22:42797584:A:G	4.00048e-08	-1.10751e-10	-1.29003
42797597	chr22:42797597:G:A	9.06841e-08	-1.54376	1.07211
42797635	chr22:42797635:G:A	5.73623e-08	-1.10751e-10	-0.929638
42797697	chr22:42797697:C:T	4.02568e-08	-1.10751e-10	-1.28375
42797882	chr22:42797882:C:T	7.26904e-08	-0.692816	-3.05541e-10
42797909	chr22:42797909:A:T	0.000115188	7.44974	-0.774442
42797923	chr22:42797923:T:C	3.01011e-08	-1.56246	-0.0120061
42798266	chr22:42798266:G:A	3.19306e-08	-1.51546	-3.05541e-10
42798515	chr22:42798515:G:A	5.04949e-08	-1.10751e-10	-1.05715
42799103	chr22:42799103:T:C	5.74019e-08	-0.928948	-3.05541e-10
42799108	chr22:42799108:G:C	4.82017e-08	-1.10363	-3.05541e-10
42799128	chr22:42799128:C:T	6.01173e-08	-1.10751e-10	-0.882728
42799141	chr22:42799141:A:G	2.11445e-07	1.65382	-1.27889
42799238	chr22:42799238:C:T	4.2554e-08	-1.10751e-10	-1.22825
42799290	chr22:42799290:A:G	7.74928e-05	7.08746	-0.808543
42799339	chr22:42799339:A:G	3.09669e-08	-1.55984	0.0137305
42799562	chr22:42799562:T:C	4.41036e-08	-1.10751e-10	-1.19248
42799665	chr22:42799665:A:T	2.41712e-07	1.77077	-1.26205
42799882	chr22:42799882:T:C	4.00591e-08	-1.10751e-10	-1.28867
42799900	chr22:42799900:C:T	1.04127e-07	-1.10751e-10	-0.333418
42800055	chr22:42800055:C:A	4.34136e-08	-1.10751e-10	-1.20825
42800757	chr22:42800757:G:A	3.09726e-08	-1.54592	-3.05541e-10
42801028	chr22:42801028:A:G	2.56771e-07	1.2844	-0.715238
42801076	chr22:42801076:CAGGT:C	4.10712e-08	-1.10751e-10	-1.26372
42801462	chr22:42801462:C:T	4.05784e-08	-1.10751e-10	-1.27579
42801636	chr22:42801636:G:A	9.8123e-08	-0.392804	-3.05541e-10
42801660	chr22:42801660:G:GC	4.02898e-08	-1.10751e-10	-1.28293
42801723	chr22:42801723:A:G	1.33893e-08	-1.44872	-0.935854
42801824	chr22:42801824:C:T	3.0865e-08	-1.5494	-3.05541e-10
42802400	chr22:42802400:C:T	3.10244e-08	-1.54425	-3.05541e-10
42802759	chr22:42802759:G:T	5.18431e-08	-1.10751e-10	-1.0308
42802928	chr22:42802928:C:T	5.50147e-07	1.91215	-0.580988
42802960	chr22:42802960:G:A	4.03506e-08	-1.28142	-3.05541e-10
42803223	chr22:42803223:T:G	4.20756e-08	-1.10751e-10	-1.23956
42803340	chr22:42803340:C:A	3.0853e-08	-1.50463	-0.0451644
42803515	chr22:42803515:G:A	3.22559e-08	-1.50335	-0.00197724
42803964	chr22:42803964:C:T	7.34557e-08	-1.10751e-10	-0.682343
42804134	chr22:42804134:G:A	4.00096e-08	-1.10751e-10	-1.28991
42804141	chr22:42804141:C:T	6.781e-08	-1.10751e-10	-0.762317
42804214	chr22:42804214:C:T	2.46063e-07	1.74075	-1.21419
42804442	chr22:42804442:T:C	5.29054e-07	2.43569	-1.14363
42804450	chr22:42804450:C:T	7.86067e-07	2.00066	-0.312647
42805110	chr22:42805110:G:A	5.02844e-08	-1.10751e-10	-1.06133
42805204	chr22:42805204:A:G	7.76018e-07	1.75394	-0.0787928
42805274	chr22:42805274:T:G	4.57731e-07	-1.10751e-10	1.14726
42805667	chr22:42805667:C:T	3.17018e-08	-1.50063	-0.0220252
42805925	chr22:42805925:A:G	8.12531e-08	-1.49766	0.9162
42805962	chr22:42805962:AGT:A	5.4851e-08	-1.10751e-10	-0.974406
42806175	chr22:42806175:A:G	3.16665e-08	-1.49586	-0.0279049
42806388	chr22:42806388:C:T	4.67395e-08	-1.10751e-10	-1.13444
42806824	chr22:42806824:C:T	8.03642e-08	-1.4747	0.882246
42807131	chr22:42807131:C:T	5.05814e-07	1.77604	-0.528899
42807232	chr22:42807232:T:C	2.97971e-08	-1.49364	-0.0909755
42807275	chr22:42807275:T:C	5.13181e-07	1.2616	-3.05541e-10
42807412	chr22:42807412:C:T	4.05773e-08	-1.10751e-10	-1.27582
42807890	chr22:42807890:G:A	4.0754e-08	-1.10751e-10	-1.27147
42807958	chr22:42807958:T:G	2.88276e-08	-1.50818	-0.109509
42808079	chr22:42808079:C:T	4.30128e-08	-1.10751e-10	-1.21753
42808616	chr22:42808616:C:T	4.40224e-08	-1.10751e-10	-1.19433
42809401	chr22:42809401:T:C	3.96491e-08	-1.38752	0.0885633
42809589	chr22:42809589:T:TG	4.02911e-08	-1.10751e-10	-1.28289
42809742	chr22:42809742:G:A	4.1338e-08	-1.10751e-10	-1.25724
42810161	chr22:42810161:G:C	9.76317e-09	-1.439	-1.26141
42810222	chr22:42810222:G:C	2.78687e-07	1.92821	-1.27715
42810395	chr22:42810395:C:T	4.76825e-08	-1.10751e-10	-1.11446
42810555	chr22:42810555:TCAA:T	4.7518e-08	-1.10751e-10	-1.11792
42810581	chr22:42810581:A:T	6.03546e-07	1.60306	-0.179263
42810944	chr22:42810944:A:C	6.42275e-05	7.21328	-1.12212
42811139	chr22:42811139:G:A	4.01848e-08	-1.10751e-10	-1.28554
42811891	chr22:42811891:A:G	3.48442e-08	-1.46088	0.0327426
42812972	chr22:42812972:T:C	4.68892e-08	-1.10751e-10	-1.13124
42813108	chr22:42813108:G:A	4.05267e-08	-1.27706	-3.05541e-10
42814101	chr22:42814101:C:T	4.38947e-08	-1.10751e-10	-1.19723
42814546	chr22:42814546:T:C	7.4184e-08	-1.10751e-10	-0.672477
42814707	chr22:42814707:G:A	4.84741e-08	-1.10751e-10	-1.098
42814960	chr22:42814960:A:C	4.89389e-08	-1.10751e-10	-1.08845
42815385	chr22:42815385:C:T	3.86155e-08	-1.47533	0.149955
42815486	chr22:42815486:T:C	4.47174e-08	-1.10751e-10	-1.17866
42816032	chr22:42816032:T:C	4.91371e-08	-1.10751e-10	-1.08441
42816057	chr22:42816057:T:C	4.00105e-08	-1.10751e-10	-1.28988
42816087	chr22:42816087:C:T	6.12922e-08	-1.10751e-10	-0.863374
42816426	chr22:42816426:G:A	4.71656e-07	1.85948	-0.682253
42816431	chr22:42816431:G:A	4.40817e-08	-1.19298	-3.05541e-10
42816454	chr22:42816454:G:A	4.06777e-08	-1.10751e-10	-1.27335
42816458	chr22:42816458:CAT:C	6.13863e-08	-1.10751e-10	-0.861839
42816501	chr22:42816501:T:A	4.91456e-08	-1.10751e-10	-1.08424
42816629	chr22:42816629:G:A	4.08393e-08	-1.26938	-3.05541e-10
42816634	chr22:42816634:G:A	3.0506e-08	-1.5611	-3.05541e-10
42816775	chr22:42816775:C:T	7.4259e-07	1.77448	-0.14336
42817026	chr22:42817026:T:C	3.93525e-08	-1.48209	0.175623
42817260	chr22:42817260:T:A	4.00121e-08	-1.10751e-10	-1.28984
42817363	chr22:42817363:G:A	5.1464e-08	-1.10751e-10	-1.03814
42817718	chr22:42817718:G:C	6.0548e-08	-0.87559	-3.05541e-10
42819464	chr22:42819464:C:T	3.81377e-07	2.21205	-1.24729
42819849	chr22:42819849:G:C	4.00002e-08	-1.10751e-10	-1.29014
42820293	chr22:42820293:T:G	7.83016e-08	-1.10751e-10	-0.618458
42820369	chr22:42820369:CTA:C	7.10813e-07	1.76312	-0.175741
42820727	chr22:42820727:A:G	3.45922e-07	2.11591	-1.24872
42820743	chr22:42820743:C:CCTT	2.89971e-08	-1.49862	-0.113205
42820799	chr22:42820799:T:C	5.02965e-08	-1.10751e-10	-1.06109
42820854	chr22:42820854:C:T	4.27911e-08	-1.10751e-10	-1.22269
42820928	chr22:42820928:C:T	3.13566e-08	-1.49245	-0.0411445
42821272	chr22:42821272:G:C	7.65193e-08	-1.474	0.832518
42821855	chr22:42821855:A:G	2.93496e-08	-1.48951	-0.110234
42821949	chr22:42821949:T:C	6.6341e-07	1.6753	-0.156936
42822007	chr22:42822007:A:C	4.66164e-08	-1.10751e-10	-1.13707
42822248	chr22:42822248:A:G	4.40054e-08	-1.10751e-10	-1.19471
42822391	chr22:42822391:T:C	5.19143e-07	-1.44653	2.71969
42822440	chr22:42822440:G:A	8.4797e-08	-1.46446	0.925691
42822457	chr22:42822457:C:T	8.76885e-05	7.45906	-1.05654
42823119	chr22:42823119:T:C	4.00007e-08	-1.10751e-10	-1.29013
42823706	chr22:42823706:C:T	1.10016e-07	-1.10751e-10	-0.278397
42823830	chr22:42823830:C:G	3.12319e-07	2.02416	-1.25916
42824049	chr22:42824049:G:C	3.08821e-08	-1.54885	-3.05541e-10
42824059	chr22:42824059:C:T	4.33057e-08	-1.10751e-10	-1.21074
42824116	chr22:42824116:C:A	7.58093e-08	-1.10751e-10	-0.650805
42824212	chr22:42824212:T:C	1.61991e-07	-1.10751e-10	0.108514
42824330	chr22:42824330:C:T	4.00004e-08	-1.10751e-10	-1.29014
42824394	chr22:42824394:T:C	4.00026e-08	-1.10751e-10	-1.29008
42824468	chr22:42824468:C:T	4.05215e-08	-1.10751e-10	-1.27719
42824701	chr22:42824701:A:AT	4.00291e-08	-1.10751e-10	-1.28942
42824958	chr22:42824958:G:C	4.22449e-08	-1.10751e-10	-1.23554
42825170	chr22:42825170:A:G	2.32971e-08	-1.54686	-0.283838
42825455	chr22:42825455:C:T	4.31815e-08	-1.10751e-10	-1.21361
42825710	chr22:42825710:A:T	4.00005e-08	-1.10751e-10	-1.29014
42826236	chr22:42826236:C:T	0.000124082	8.0078	-1.25813
42826433	chr22:42826433:G:A	2.9332e-08	-1.484	-0.11635
42826608	chr22:42826608:C:T	4.01104e-08	-1.10751e-10	-1.28739
42826787	chr22:42826787:A:G	4.51149e-08	-1.10751e-10	-1.16981
42826842	chr22:42826842:C:T	4e-08	-1.10751e-10	-1.29015
42827026	chr22:42827026:C:T	9.39423e-08	-1.10751e-10	-0.436345
42827061	chr22:42827061:A:G	1.84718e-08	-1.54071	-0.522072
42827196	chr22:42827196:T:C	8.11612e-08	-1.10751e-10	-0.582589
42827430	chr22:42827430:G:A	4.78019e-08	-1.10751e-10	-1.11196
42827520	chr22:42827520:C:T	1.42168e-07	-0.0220161	-3.05541e-10
42827865	chr22:42827865:C:T	2.28874e-08	-1.54305	-0.305386
42828424	chr22:42828424:C:T	4.23563e-08	-1.10751e-10	-1.23291
42829113	chr22:42829113:T:C	4.23905e-08	-1.2321	-3.05541e-10
42829168	chr22:42829168:A:C	1.10091e-07	-1.10751e-10	-0.277721
42829176	chr22:42829176:C:T	2.16438e-08	-1.53578	-0.368529
42829258	chr22:42829258:G:A	5.03616e-08	-1.10751e-10	-1.0598
42829521	chr22:42829521:C:T	4.43692e-08	-1.10751e-10	-1.18648
42829546	chr22:42829546:TG:T	3.36003e-07	2.08736	-1.24927
42829960	chr22:42829960:T:C	6.04956e-08	0.401587	-1.27804
42830010	chr22:42830010:C:T	4.28147e-08	-1.10751e-10	-1.22214
42830106	chr22:42830106:G:A	9.0816e-08	-1.51327	1.04308
42830377	chr22:42830377:C:T	4.00179e-08	-1.10751e-10	-1.2897
42830574	chr22:42830574:G:C	4.27302e-08	-1.10751e-10	-1.22412
42830593	chr22:42830593:C:A	1.79429e-06	2.82872	-0.315379
42830643	chr22:42830643:A:C	4.04123e-08	-1.10751e-10	-1.27989
42831146	chr22:42831146:G:C	4.05788e-08	-1.10751e-10	-1.27578
42831184	chr22:42831184:G:A	4.00201e-08	-1.10751e-10	-1.28964
42831861	chr22:42831861:G:C	3.12169e-07	1.9995	-1.23498
42831951	chr22:42831951:G:C	6.61565e-08	-0.787003	-3.05541e-10
42832339	chr22:42832339:C:T	3.43406e-07	2.10948	-1.24959
42832522	chr22:42832522:A:G	1.50276e-05	4.92911	-0.290497
42832783	chr22:42832783:T:C	2.46329e-07	1.76515	-1.2375
42832963	chr22:42832963:A:C	2.78296e-07	1.89192	-1.24226
42833131	chr22:42833131:A:G	2.89017e-08	-1.486	-0.129124
42833842	chr22:42833842:G:A	4.29464e-07	1.77033	-0.686813
42833869	chr22:42833869:T:C	6.18432e-08	-1.10751e-10	-0.854423
42833870	chr22:42833870:C:T	2.67551e-08	-1.506	-0.1863
42833902	chr22:42833902:C:T	4.0011e-08	-1.10751e-10	-1.28987
42834092	chr22:42834092:T:C	4.36687e-08	-1.10751e-10	-1.20239
42834260	chr22:42834260:G:A	4.37706e-08	-1.10751e-10	-1.20006
42834621	chr22:42834621:T:C	9.2645e-05	7.40612	-0.948616
42834631	chr22:42834631:G:C	4.42585e-08	-1.10751e-10	-1.18898
42834695	chr22:42834695:T:C	5.21167e-08	-1.10751e-10	-1.02554
42834986	chr22:42834986:G:A	2.70176e-08	-1.50561	-0.176932
42835199	chr22:42835199:A:T	5.37677e-08	-1.10751e-10	-0.994352
42835604	chr22:42835604:G:A	2.71307e-08	-1.51552	-0.162839
42835640	chr22:42835640:T:C	6.09786e-08	-1.10751e-10	-0.868502
42835941	chr22:42835941:C:A	4.35251e-08	-1.10751e-10	-1.20569
42835962	chr22:42835962:C:T	2.74205e-08	-1.52737	-0.140366
42835987	chr22:42835987:T:C	1.28804e-07	1.1671	-1.28783
42836387	chr22:42836387:C:T	4.27648e-08	-1.10751e-10	-1.22331
42836479	chr22:42836479:T:C	4.74063e-08	-1.10751e-10	-1.12027
42836601	chr22:42836601:T:C	4.00001e-08	-1.10751e-10	-1.29014
42836812	chr22:42836812:C:T	9.07511e-07	1.96312	-0.13144
42836850	chr22:42836850:A:G	4.0102e-08	-1.10751e-10	-1.2876
42836967	chr22:42836967:C:T	3.58849e-07	2.13841	-1.23453
42837327	chr22:42837327:A:G	7.08819e-08	-1.10751e-10	-0.718011
42837954	chr22:42837954:G:A	4.39678e-08	-1.19557	-3.05541e-10
42837978	chr22:42837978:A:G	1.28258e-07	-1.10751e-10	-0.124979
42838893	chr22:42838893:A:G	2.30446e-08	-1.55569	-0.285899
42838979	chr22:42838979:G:A	4.55695e-06	3.44538	-3.05541e-10
42839150	chr22:42839150:C:A	1.22577e-07	1.0773	-1.24758
42839200	chr22:42839200:T:G	4.3571e-08	-1.10751e-10	-1.20463
42839387	chr22:42839387:T:C	3.99998e-08	-1.10751e-10	-1.29015
42839972	chr22:42839972:C:T	6.44651e-07	1.71797	-0.228288
42840122	chr22:42840122:A:G	7.37019e-05	7.043	-0.814237
42840407	chr22:42840407:C:T	1.30701e-07	-1.49357	1.38746
42840565	chr22:42840565:C:T	3.94508e-07	1.73794	-0.739325
42840671	chr22:42840671:C:T	2.42407e-08	-0.625336	-1.16565
42840731	chr22:42840731:T:C	4.27383e-08	-1.10751e-10	-1.22393
42841066	chr22:42841066:C:A	4.72406e-07	-1.4658	2.64461
42841270	chr22:42841270:C:T	5.16771e-07	1.96216	-0.693584
42841633	chr22:42841633:G:A	5.3151e-07	1.8318	-0.535104
42841711	chr22:42841711:T:C	1.34503e-07	-1.51485	1.43741
42842049	chr22:42842049:G:A	1.00216e-06	2.429	-0.498109
42842749	chr22:42842749:C:T	5.59331e-08	-1.10751e-10	-0.954869
42843133	chr22:42843133:C:T	4.32147e-07	-1.48483	2.57457
42843212	chr22:42843212:G:A	4.03601e-08	-1.10751e-10	-1.28118
42843739	chr22:42843739:A:G	4.2369e-08	-1.10751e-10	-1.23261
42843972	chr22:42843972:T:C	2.12707e-08	-1.55631	-0.365387
42844088	chr22:42844088:G:A	5.0652e-08	-1.10751e-10	-1.05405
42844479	chr22:42844479:G:A	5.25608e-08	-1.10751e-10	-1.01706
42844697	chr22:42844697:G:A	4.8864e-08	-0.477357	-0.612629
42844800	chr22:42844800:T:C	5.52587e-07	1.93874	-0.603154
42844902	chr22:42844902:T:C	4.12765e-08	-1.10751e-10	-1.25873
42844969	chr22:42844969:C:A	2.10002e-08	-1.55737	-0.377119
42845269	chr22:42845269:A:T	3.15494e-08	-1.52747	-3.05541e-10
42845274	chr22:42845274:C:CAA	3.15901e-08	-1.52618	-3.05541e-10
42845276	chr22:42845276:G:GTA	3.15813e-08	-1.52646	-3.05541e-10
42845295	chr22:42845295:C:T	4.00429e-08	-1.10751e-10	-1.28907
42845809	chr22:42845809:G:A	4.23905e-08	-1.10751e-10	-1.2321
42845897	chr22:42845897:G:A	7.39227e-08	-1.47056	0.794557
42846261	chr22:42846261:G:T	5.46925e-08	-0.977299	-3.05541e-10
42846316	chr22:42846316:G:A	4.11524e-08	-1.10751e-10	-1.26174
42846436	chr22:42846436:G:T	5.41364e-08	-0.987519	-3.05541e-10
42846898	chr22:42846898:A:C	4.55643e-08	-1.10751e-10	-1.1599
42846911	chr22:42846911:C:T	5.04497e-08	-1.05805	-3.05541e-10
42847198	chr22:42847198:T:C	6.24668e-07	2.02985	-0.571661
42847751	chr22:42847751:T:C	4.05202e-08	-1.10751e-10	-1.27723
42847950	chr22:42847950:T:C	6.36987e-05	7.26294	-1.18005
42848125	chr22:42848125:T:C	7.70136e-08	-1.49943	0.864381
42848130	chr22:42848130:T:G	4.00188e-08	-1.10751e-10	-1.28968
42848232	chr22:42848232:G:A	1.17856e-06	1.99864	0.0943873
42848263	chr22:42848263:C:T	6.56749e-08	-1.10751e-10	-0.794309
42848266	chr22:42848266:C:T	1.10254e-07	-0.276242	-3.05541e-10
42848273	chr22:42848273:A:ATTTTT	5.00644e-08	-1.10751e-10	-1.06572
42848503	chr22:42848503:C:T	4.40944e-08	-1.10751e-10	-1.19269
42848614	chr22:42848614:C:CCCTG	7.45248e-08	-1.10751e-10	-0.667893
42848616	chr22:42848616:A:T	7.46994e-08	-1.10751e-10	-0.665553
42848667	chr22:42848667:C:T	2.82441e-07	-1.10751e-10	0.664444
42848719	chr22:42848719:C:T	4.01671e-08	-1.10751e-10	-1.28598
42848922	chr22:42848922:TTTCCTGTC:CTTCCTGTC	2.75843e-08	-0.437266	-1.22451
42849226	chr22:42849226:GAACT:G	4.19511e-08	-1.10751e-10	-1.24252
42849447	chr22:42849447:C:A	2.42228e-08	-1.54374	-0.247992
42849518	chr22:42849518:G:C	6.48515e-08	-1.10751e-10	-0.806926
42849594	chr22:42849594:G:C	3.17381e-08	-1.52151	-3.05541e-10
42849780	chr22:42849780:T:C	5.31821e-08	-1.10751e-10	-1.0053
42849785	chr22:42849785:G:A	1.53786e-07	-1.49527	1.55181
42849905	chr22:42849905:T:C	6.9144e-08	-1.10751e-10	-0.742834
42850140	chr22:42850140:G:A	8.08465e-05	7.42374	-1.10245
42850242	chr22:42850242:G:T	5.69175e-05	7.25998	-1.28965
42850337	chr22:42850337:C:A	4.9754e-08	-1.10751e-10	-1.07194
42850387	chr22:42850387:C:T	4.00806e-08	-1.10751e-10	-1.28813
42850583	chr22:42850583:A:C	4.1759e-08	-1.10751e-10	-1.24711
42850779	chr22:42850779:G:A	1.53232e-07	-1.50982	1.56275
42850812	chr22:42850812:A:G	4.91319e-07	1.92227	-0.704205
42851239	chr22:42851239:T:C	3.05381e-08	-1.56005	-3.05541e-10
42851314	chr22:42851314:G:C	4.26181e-08	-1.10751e-10	-1.22675
42851409	chr22:42851409:C:T	3.41328e-05	5.57308	-0.114091
42851478	chr22:42851478:A:C	4.22641e-08	-1.10751e-10	-1.23509
42851994	chr22:42851994:C:T	6.24536e-07	2.05909	-0.601106
42852103	chr22:42852103:T:C	6.04193e-08	-1.10751e-10	-0.877717
42852611	chr22:42852611:T:C	1.97852e-08	-1.55496	-0.439126
42852825	chr22:42852825:C:T	4.54786e-08	-1.10751e-10	-1.16178
42852900	chr22:42852900:G:A	2.51793e-05	5.57582	-0.42107
42853029	chr22:42853029:A:G	7.16422e-05	7.47327	-1.27285
42853149	chr22:42853149:T:A	1.59459e-08	-1.48303	-0.726794
42853194	chr22:42853194:T:C	5.24805e-08	-1.10751e-10	-1.01858
42853765	chr22:42853765:C:T	2.10978e-08	-1.55886	-0.370993
42853795	chr22:42853795:G:A	6.76691e-08	-1.10751e-10	-0.764396
42854273	chr22:42854273:C:T	4.59199e-08	-1.10751e-10	-1.15213
42854420	chr22:42854420:T:C	2.00963e-08	-1.55031	-0.428184
42854608	chr22:42854608:G:A	6.14124e-07	2.07862	-0.637445
42856274	chr22:42856274:A:G	3.46635e-07	2.1573	-1.28805
42856326	chr22:42856326:C:G	4.24437e-08	-1.10751e-10	-1.23085
42856329	chr22:42856329:C:A	2.65969e-07	1.89165	-1.28729
42856859	chr22:42856859:G:A	1.13628e-08	-1.31574	-1.23294
42857248	chr22:42857248:C:T	2.09482e-08	-1.40355	-0.533429
42857842	chr22:42857842:C:T	1.65094e-08	-1.491	-0.684098
42858483	chr22:42858483:A:T	7.29699e-08	-1.10751e-10	-0.688979
42858553	chr22:42858553:T:A	3.26939e-08	-1.49184	-3.05541e-10
42859043	chr22:42859043:G:A	2.70928e-07	0.622828	-3.05541e-10
42859176	chr22:42859176:T:G	0.000160422	7.96668	-0.960137
42859391	chr22:42859391:T:A	4.13952e-07	2.2786	-1.23188
42859469	chr22:42859469:C:T	7.32554e-08	-1.10751e-10	-0.685074
42859603	chr22:42859603:T:C	3.64687e-07	0.920013	-3.05541e-10
42860158	chr22:42860158:T:G	5.26323e-08	-1.10751e-10	-1.0157
42860159	chr22:42860159:C:T	9.05781e-07	2.21243	-0.382661
42860160	chr22:42860160:A:G	3.71117e-07	2.188	-1.25051
42860451	chr22:42860451:C:T	5.54782e-08	-1.10751e-10	-0.963035
42860792	chr22:42860792:C:G	6.69313e-08	-1.10751e-10	-0.77536
42860954	chr22:42860954:C:G	4.23634e-08	-1.10751e-10	-1.23274
42861132	chr22:42861132:T:C	4.00007e-08	-1.10751e-10	-1.29013
42861255	chr22:42861255:A:G	5.41284e-07	2.53848	-1.22356
42861939	chr22:42861939:C:T	4.69501e-07	2.34128	-1.16864
42862165	chr22:42862165:T:C	5.70521e-08	-1.10751e-10	-0.935061
42862192	chr22:42862192:T:C	4.00423e-08	-1.10751e-10	-1.28909
42862805	chr22:42862805:G:GT	3.4134e-08	-1.44873	-3.05541e-10
42862979	chr22:42862979:C:T	4.63779e-08	-1.10751e-10	-1.1422
42863166	chr22:42863166:T:C	8.24443e-07	2.9935	-1.25782
42863259	chr22:42863259:A:G	6.85077e-08	-1.10751e-10	-0.75208
42863535	chr22:42863535:A:C	0.000143262	7.58488	-0.691477
42863575	chr22:42863575:A:G	4.6524e-08	-1.10751e-10	-1.13906
42863849	chr22:42863849:T:C	0.000124416	7.16327	-0.410907
42863923	chr22:42863923:T:C	6.87879e-08	-1.10751e-10	-0.747998
42864421	chr22:42864421:G:A	4.52985e-07	2.35529	-1.21845
42864739	chr22:42864739:C:T	4.79846e-08	-1.10751e-10	-1.10815
42865217	chr22:42865217:C:T	4.75228e-07	2.41147	-1.2267
42865441	chr22:42865441:G:A	5.69485e-08	-1.10751e-10	-0.936879
42865493	chr22:42865493:G:A	4.0164e-07	2.24886	-1.23233
42865708	chr22:42865708:CTT:C	6.26156e-08	-1.507	0.664989
42865929	chr22:42865929:G:T	4.00254e-08	-1.10751e-10	-1.28951
42865969	chr22:42865969:ATTTC:A	1.21272e-07	-1.10751e-10	-0.180991
42865992	chr22:42865992:T:C	9.75461e-08	-1.10751e-10	-0.398701
42866013	chr22:42866013:A:G	4.00069e-08	-1.10751e-10	-1.28997
42866507	chr22:42866507:A:G	2.80053e-07	1.94438	-1.28843
42866648	chr22:42866648:CCT:C	4.28065e-08	-1.10751e-10	-1.22234
42866734	chr22:42866734:T:C	5.13119e-07	2.546	-1.28452
42866739	chr22:42866739:C:T	4.9169e-07	2.49804	-1.27922
42866780	chr22:42866780:C:T	4.00208e-08	-1.10751e-10	-1.28963
42867426	chr22:42867426:A:G	3.54105e-07	2.15899	-1.26842
42867494	chr22:42867494:G:T	4.41397e-08	-1.10751e-10	-1.19167
42867680	chr22:42867680:T:C	1.01437e-07	-1.10751e-10	-0.359584
42867704	chr22:42867704:G:A	5.70398e-08	-1.10751e-10	-0.935277
42867789	chr22:42867789:G:A	4.00024e-08	-1.10751e-10	-1.29009
42868162	chr22:42868162:C:G	4.09172e-08	-1.10751e-10	-1.26747
42868303	chr22:42868303:TCTC:T	4.1513e-08	-1.10751e-10	-1.25302
42868429	chr22:42868429:G:T	1.42942e-08	-1.54725	-0.771924
42868512	chr22:42868512:A:T	1.04141e-07	-1.10751e-10	-0.333283
42868517	chr22:42868517:A:C	4.18058e-08	-1.10751e-10	-1.24599
42868639	chr22:42868639:T:C	6.79595e-08	-1.10751e-10	-0.760114
42868764	chr22:42868764:A:G	4.08536e-07	2.30848	-1.27493
42868845	chr22:42868845:T:C	4.81402e-07	2.44675	-1.24908
42868992	chr22:42868992:G:A	7.12173e-08	-1.10751e-10	-0.71329
42869549	chr22:42869549:C:A	1.20854e-08	-1.48569	-1.00134
42869646	chr22:42869646:G:A	4.00461e-08	-1.10751e-10	-1.28899
42869821	chr22:42869821:G:T	4.33558e-07	2.37049	-1.27749
42870241	chr22:42870241:G:A	7.07764e-08	-1.10751e-10	-0.7195
42870273	chr22:42870273:C:T	3.77297e-08	-1.34858	-3.05541e-10
42870728	chr22:42870728:C:T	5.1334e-08	-1.10751e-10	-1.04067
42870768	chr22:42870768:C:T	9.07397e-07	2.14366	-0.312108
42870888	chr22:42870888:A:G	6.81374e-08	-0.7575	-3.05541e-10
42871057	chr22:42871057:G:A	4.56466e-08	-1.10751e-10	-1.1581
42871775	chr22:42871775:C:T	5.50045e-08	-1.10751e-10	-0.971611
42871846	chr22:42871846:CCCCAGGGCCCCGG:C	2.30188e-08	-0.587949	-1.25477
42871867	chr22:42871867:G:T	0.000102241	7.7859	-1.22984
42872056	chr22:42872056:G:A	4.0008e-08	-1.10751e-10	-1.28995
42872089	chr22:42872089:T:A	6.0097e-08	-1.10751e-10	-0.883066
42872264	chr22:42872264:C:T	2.15154e-08	-0.641618	-1.26864
42872305	chr22:42872305:G:C	6.96842e-08	-0.735052	-3.05541e-10
42872396	chr22:42872396:A:G	4.00441e-08	-1.10751e-10	-1.28904
42872576	chr22:42872576:G:A	4.00036e-08	-1.10751e-10	-1.29006
42873195	chr22:42873195:T:C	5.23242e-08	-1.10751e-10	-1.02157
42873541	chr22:42873541:C:T	4.57604e-07	2.41684	-1.26986
42873845	chr22:42873845:G:C	4.05047e-07	-1.10751e-10	1.02498
42874333	chr22:42874333:A:G	4.35836e-07	-1.10751e-10	1.09824
42874362	chr22:42874362:C:G	5.27914e-08	-1.10751e-10	-1.01268
42874434	chr22:42874434:A:C	4.8232e-07	2.46694	-1.26736
42874813	chr22:42874813:A:G	5.53534e-07	2.61064	-1.27335
42874820	chr22:42874820:C:T	4.42109e-08	-1.10751e-10	-1.19006
42874873	chr22:42874873:A:C	5.39889e-07	2.57127	-1.25894
42874926	chr22:42874926:C:T	4.03923e-08	-1.28039	-3.05541e-10
42875292	chr22:42875292:A:C	7.14042e-08	-1.10751e-10	-0.710669
42875365	chr22:42875365:GTTAT:G	4.17557e-08	-1.10751e-10	-1.24719
42875740	chr22:42875740:T:C	1.81523e-08	-1.49635	-0.583871
42875798	chr22:42875798:AG:A	5.59708e-07	2.61892	-1.27053
42875860	chr22:42875860:G:A	3.46623e-08	-1.43337	-3.05541e-10
42875975	chr22:42875975:T:C	4.13022e-08	-1.10751e-10	-1.25811
42876110	chr22:42876110:C:T	4.47311e-08	-1.10751e-10	-1.17836
42876515	chr22:42876515:A:ATCCTG	4.18248e-08	-1.10751e-10	-1.24554
42876516	chr22:42876516:A:AGCCAT	4.18391e-08	-1.10751e-10	-1.24519
42876518	chr22:42876518:A:C	4.14238e-08	-1.10751e-10	-1.25517
42876786	chr22:42876786:C:T	4.79584e-07	2.46022	-1.26633
42876801	chr22:42876801:T:C	4.25757e-08	-1.10751e-10	-1.22774
42877427	chr22:42877427:G:A	4.15806e-08	-1.10751e-10	-1.25139
42877734	chr22:42877734:C:G	4.16902e-07	2.3299	-1.27608
42878277	chr22:42878277:C:T	4.4105e-07	2.39071	-1.28058
42878326	chr22:42878326:TG:T	4.52655e-08	-1.10751e-10	-1.16648
42878716	chr22:42878716:G:A	4.82641e-07	2.47748	-1.27723
42878766	chr22:42878766:A:G	5.41385e-07	2.5911	-1.27599
42878883	chr22:42878883:G:A	4.44008e-07	2.39444	-1.27762
42878908	chr22:42878908:C:T	4.01787e-08	-1.10751e-10	-1.28569
42879251	chr22:42879251:G:A	4.17212e-08	-1.10751e-10	-1.24802
42879510	chr22:42879510:T:C	4.00025e-08	-1.10751e-10	-1.29008
42879642	chr22:42879642:G:C	4.27882e-08	-1.10751e-10	-1.22276
42879966	chr22:42879966:G:A	2.09675e-08	-0.652889	-1.28316
42880186	chr22:42880186:G:A	4.67733e-07	-1.48802	2.65689
42880414	chr22:42880414:T:C	4.00557e-08	-1.10751e-10	-1.28875
42880823	chr22:42880823:T:TG	1.08374e-06	2.55881	-0.54966
42881141	chr22:42881141:A:G	5.1717e-07	2.54554	-1.2762
42881877	chr22:42881877:T:C	4.15714e-08	-1.10751e-10	-1.25161
42881950	chr22:42881950:A:G	4.11698e-08	-1.10751e-10	-1.26132
42882142	chr22:42882142:C:T	7.14343e-08	-1.10751e-10	-0.710247
42882156	chr22:42882156:T:C	5.72857e-07	2.65005	-1.27844
42882214	chr22:42882214:C:T	5.66587e-07	2.62597	-1.26536
42883276	chr22:42883276:A:G	4.29109e-07	2.31962	-1.23693
42883339	chr22:42883339:C:T	4.16294e-08	-1.10751e-10	-1.25022
42884053	chr22:42884053:G:A	2.8965e-08	-0.501615	-1.11132
42884288	chr22:42884288:C:T	4.60341e-08	-1.10751e-10	-1.14964
42884644	chr22:42884644:T:C	0.000154598	7.48565	-0.516098
42884861	chr22:42884861:C:T	6.1894e-08	-1.10751e-10	-0.853602
42885405	chr22:42885405:G:C	5.5881e-08	-1.10751e-10	-0.955801
42885758	chr22:42885758:T:TC	1.81018e-08	-0.795079	-1.28794
42885873	chr22:42885873:A:G	7.70267e-07	2.67099	-1.00328
42886079	chr22:42886079:G:A	4.31263e-08	-1.10751e-10	-1.21489
42886102	chr22:42886102:G:T	5.6287e-08	-1.10751e-10	-0.948561
42886795	chr22:42886795:A:C	0.000170369	7.76667	-0.699971
42887249	chr22:42887249:A:C	9.09931e-07	2.73245	-0.898103
42887904	chr22:42887904:A:G	5.06561e-08	-1.10751e-10	-1.05397
42887983	chr22:42887983:C:T	9.47311e-07	2.98011	-1.10551
42888328	chr22:42888328:G:A	6.48236e-07	2.62227	-1.12704
42888544	chr22:42888544:T:TCCA	4.15092e-08	-1.10751e-10	-1.25311
42888728	chr22:42888728:T:C	6.22369e-07	-1.10751e-10	1.45451
42888932	chr22:42888932:A:G	4.04882e-08	-1.10751e-10	-1.27802
42889303	chr22:42889303:C:T	9.03605e-07	2.91314	-1.08578
42889383	chr22:42889383:C:CAT	7.89306e-08	-1.10751e-10	-0.610457
42889639	chr22:42889639:C:T	3.11842e-08	-1.53911	-3.05541e-10
42889789	chr22:42889789:C:A	5.13901e-08	-1.10751e-10	-1.03958
42889977	chr22:42889977:A:C	4.15591e-08	-1.10751e-10	-1.25191
42890063	chr22:42890063:G:A	6.21217e-08	-1.10751e-10	-0.84993
42890236	chr22:42890236:G:A	4.10573e-08	-1.10751e-10	-1.26406
42890593	chr22:42890593:C:T	4.00426e-08	-1.10751e-10	-1.28908
42890721	chr22:42890721:T:C	4.01117e-08	-1.10751e-10	-1.28736
42890793	chr22:42890793:G:A	4.18424e-08	-1.10751e-10	-1.24512
42890870	chr22:42890870:A:G	8.28523e-07	2.85779	-1.11717
42891231	chr22:42891231:G:A	4.0146e-08	-1.10751e-10	-1.2865
42891284	chr22:42891284:G:A	1.1527e-06	2.3001	-0.22926
42891371	chr22:42891371:G:A	4.00513e-08	-1.10751e-10	-1.28886
42893187	chr22:42893187:C:T	1.6321e-07	0.116014	-3.05541e-10
42893230	chr22:42893230:C:T	7.36767e-08	-1.10751e-10	-0.679339
42893467	chr22:42893467:G:A	9.21237e-07	2.14259	-0.295901
42893695	chr22:42893695:C:G	4.00792e-08	-1.10751e-10	-1.28817
42893816	chr22:42893816:A:G	4.1415e-08	-1.10751e-10	-1.25538
42894027	chr22:42894027:G:C	6.84369e-08	-1.10751e-10	-0.753113
42894064	chr22:42894064:C:CA	4.01074e-08	-1.10751e-10	-1.28746
42894215	chr22:42894215:C:A	4.01931e-08	-1.10751e-10	-1.28533
42894577	chr22:42894577:T:C	7.69064e-07	2.64188	-0.975736
42894723	chr22:42894723:T:C	4.31953e-08	-1.10751e-10	-1.21329
42894794	chr22:42894794:G:A	3.8092e-08	-1.38547	0.0464496
42894927	chr22:42894927:AG:A	9.49323e-08	-1.10751e-10	-0.425861
42895089	chr22:42895089:C:T	1.35091e-06	3.04963	-0.820116
42895270	chr22:42895270:A:G	2.0835e-08	-1.28322	-0.659169
42895523	chr22:42895523:C:A	5.85835e-07	2.52637	-1.13236
42895798	chr22:42895798:G:A	4.39291e-08	-1.10751e-10	-1.19645
42895875	chr22:42895875:G:A	4.01673e-08	-1.10751e-10	-1.28597
42896108	chr22:42896108:A:G	0.000170992	7.502	-0.431656
42896593	chr22:42896593:T:A	3.99999e-08	-1.10751e-10	-1.29015
42896616	chr22:42896616:A:T	4.13087e-08	-1.10751e-10	-1.25795
42896626	chr22:42896626:C:T	4.79204e-07	2.40535	-1.21225
42896866	chr22:42896866:A:G	6.81533e-08	-1.35565	0.598383
42897138	chr22:42897138:T:C	6.19413e-08	-1.10751e-10	-0.852839
42897151	chr22:42897151:G:T	4.00892e-08	-1.10751e-10	-1.28792
42897300	chr22:42897300:CAAG:C	4.00978e-08	-1.10751e-10	-1.2877
42897503	chr22:42897503:T:A	4.23865e-08	-1.10751e-10	-1.2322
42897678	chr22:42897678:G:A	6.14476e-08	-1.10751e-10	-0.860841
42898233	chr22:42898233:C:T	1.34876e-07	-1.10751e-10	-0.0746686
42898372	chr22:42898372:A:G	1.60273e-07	0.0978535	-3.05541e-10
42898514	chr22:42898514:G:A	4.11894e-08	-1.10751e-10	-1.26084
42898719	chr22:42898719:C:T	4.08402e-08	-1.10751e-10	-1.26936
42898738	chr22:42898738:T:C	5.02489e-07	2.46975	-1.2292
42898842	chr22:42898842:G:C	5.36793e-08	-1.10751e-10	-0.995999
42898962	chr22:42898962:G:A	8.77932e-08	-1.10751e-10	-0.504042
42898986	chr22:42898986:G:C	1.37919e-07	-0.0523625	-3.05541e-10
42899074	chr22:42899074:G:A	4.08158e-08	-1.10751e-10	-1.26996
42899262	chr22:42899262:C:T	1.3331e-06	2.37459	-0.158357
42899265	chr22:42899265:C:T	0.000117014	7.85632	-1.1653
42899340	chr22:42899340:G:A	3.2645e-08	-1.49334	-3.05541e-10
42899425	chr22:42899425:T:C	1.39409e-07	-1.31785	1.27623
42899464	chr22:42899464:G:A	4.15858e-08	-1.10751e-10	-1.25127
42899671	chr22:42899671:C:T	4.00874e-08	-1.10751e-10	-1.28796
42900311	chr22:42900311:C:T	4.76492e-07	2.44486	-1.25743
42900415	chr22:42900415:C:T	5.7789e-08	-1.10751e-10	-0.922227
42900942	chr22:42900942:G:A	4.99e-08	-1.10751e-10	-1.06901
42900952	chr22:42900952:T:G	4.01954e-08	-1.10751e-10	-1.28527
42901240	chr22:42901240:C:T	6.00839e-08	-1.10751e-10	-0.883284
42901415	chr22:42901415:A:T	0.000123169	7.08301	-0.340728
42901532	chr22:42901532:T:C	4.00243e-08	-1.10751e-10	-1.28954
42901571	chr22:42901571:G:A	4.08227e-08	-1.10751e-10	-1.26979
42902020	chr22:42902020:G:A	4.50471e-08	-1.2436	0.0722856
42902080	chr22:42902080:G:A	4.15121e-08	-1.10751e-10	-1.25304
42902256	chr22:42902256:G:A	6.82102e-08	-1.10751e-10	-0.756432
42902304	chr22:42902304:G:A	1.02222e-07	-1.10751e-10	-0.351883
42902420	chr22:42902420:C:A	6.78948e-08	-0.761067	-3.05541e-10
42902691	chr22:42902691:A:G	4.95028e-07	2.43584	-1.21025
42902804	chr22:42902804:G:A	6.99205e-07	2.72438	-1.15346
42902988	chr22:42902988:G:A	4.13538e-08	-1.10751e-10	-1.25686
42903000	chr22:42903000:T:G	6.58375e-07	-1.44933	2.96008
42903074	chr22:42903074:A:G	5.83563e-08	-0.912458	-3.05541e-10
42903288	chr22:42903288:T:A	5.61862e-07	2.58342	-1.23119
42903704	chr22:42903704:T:C	6.43123e-05	7.04732	-0.95484
42903745	chr22:42903745:A:T	4.00217e-08	-1.10751e-10	-1.2896
42903803	chr22:42903803:C:A	5.42831e-08	-1.10751e-10	-0.984814
42903872	chr22:42903872:G:A	6.63989e-08	-1.10751e-10	-0.783345
42904004	chr22:42904004:C:A	5.99424e-05	6.98978	-0.967669
42904206	chr22:42904206:C:T	4.67682e-08	-1.10751e-10	-1.13382
42904338	chr22:42904338:T:C	4.68057e-08	-1.10751e-10	-1.13302
42904401	chr22:42904401:C:T	4.00688e-08	-1.10751e-10	-1.28843
42904474	chr22:42904474:A:G	4.44753e-08	-1.10751e-10	-1.18409
42904494	chr22:42904494:G:A	5.63786e-08	-1.10751e-10	-0.946936
42904506	chr22:42904506:G:A	4.10686e-08	-1.10751e-10	-1.26378
42904614	chr22:42904614:C:A	1.16945e-07	-1.50521	1.28789
42904969	chr22:42904969:G:A	9.58466e-08	-1.10751e-10	-0.416277
42905303	chr22:42905303:C:T	5.07458e-08	-1.10751e-10	-1.0522
42905737	chr22:42905737:C:T	1.9739e-08	-0.752308	-1.24412
42906245	chr22:42906245:G:C	4.93943e-08	-1.10751e-10	-1.07919
42906505	chr22:42906505:G:A	4.06391e-08	-1.10751e-10	-1.27429
42907007	chr22:42907007:C:T	2.03982e-08	-0.676011	-1.28757
42907011	chr22:42907011:C:T	7.25418e-08	-1.10751e-10	-0.694862
42907046	chr22:42907046:C:A	8.67635e-08	-1.48352	0.967676
42907070	chr22:42907070:G:T	2.29036e-08	-0.59058	-1.25715
42907411	chr22:42907411:T:G	5.08334e-07	2.49246	-1.24035
42907681	chr22:42907681:G:A	3.58083e-07	2.14071	-1.23897
42907876	chr22:42907876:G:A	3.37448e-08	-1.4602	-3.05541e-10
42908037	chr22:42908037:A:AAC	9.34219e-08	-1.10751e-10	-0.4419
42908084	chr22:42908084:C:T	4.56486e-08	-1.10751e-10	-1.15805
42908369	chr22:42908369:CTGAA:C	3.23875e-07	2.07058	-1.26925
42908623	chr22:42908623:G:A	5.87343e-08	-1.10751e-10	-0.906002
42908819	chr22:42908819:G:C	4.04752e-08	-1.10751e-10	-1.27834
42908822	chr22:42908822:C:T	4.00153e-08	-1.10751e-10	-1.28976
42908935	chr22:42908935:T:C	4.09995e-08	-1.10751e-10	-1.26547
42909098	chr22:42909098:T:C	2.90884e-07	0.6939	-3.05541e-10
42909207	chr22:42909207:T:G	4.19733e-08	-1.10751e-10	-1.24199
42910535	chr22:42910535:A:G	4.80861e-08	-1.10751e-10	-1.10603
42910688	chr22:42910688:T:C	4.17646e-08	-1.10751e-10	-1.24698
42910840	chr22:42910840:T:C	4.22393e-08	-1.10751e-10	-1.23567
42910944	chr22:42910944:A:G	4.48981e-08	-1.10751e-10	-1.17463
42911003	chr22:42911003:C:T	5.43778e-08	-1.10751e-10	-0.983069
42911199	chr22:42911199:C:T	4.34139e-08	-1.10751e-10	-1.20825
42911518	chr22:42911518:A:G	4.05514e-08	-1.10751e-10	-1.27646
42911552	chr22:42911552:C:T	4.00708e-08	-1.10751e-10	-1.28838
42912057	chr22:42912057:G:A	4.46934e-08	-1.10751e-10	-1.1792
42912106	chr22:42912106:A:C	4.553e-08	-1.10751e-10	-1.16065
42912469	chr22:42912469:C:T	4.7084e-08	-1.10751e-10	-1.12709
42912520	chr22:42912520:G:T	4.29118e-07	2.35834	-1.27564
42912705	chr22:42912705:C:T	4.93943e-08	-1.10751e-10	-1.07919
42913064	chr22:42913064:C:T	4.94017e-08	-1.10751e-10	-1.07904
42913291	chr22:42913291:C:T	4.93943e-08	-1.10751e-10	-1.07919
42913314	chr22:42913314:T:A	6.64588e-08	-1.10751e-10	-0.782443
42913681	chr22:42913681:C:T	4.93943e-08	-1.10751e-10	-1.07919
42914097	chr22:42914097:G:C	4.0773e-08	-1.10751e-10	-1.27101
42914141	chr22:42914141:G:A	4.46052e-08	-1.10751e-10	-1.18117
42914223	chr22:42914223:T:C	1.86535e-08	-0.84049	-1.2125
42914646	chr22:42914646:G:T	9.89807e-05	7.80125	-1.2776
42914857	chr22:42914857:T:A	4.01434e-08	-1.10751e-10	-1.28657
42915004	chr22:42915004:C:T	4.18359e-07	2.34604	-1.28872
42915159	chr22:42915159:C:T	4.13549e-08	-1.10751e-10	-1.25683
42915219	chr22:42915219:G:C	6.07771e-08	-1.10751e-10	-0.871813
42915307	chr22:42915307:G:A	4.04752e-08	-1.10751e-10	-1.27834
42915409	chr22:42915409:T:C	4.05209e-08	-1.10751e-10	-1.27721
42916382	chr22:42916382:C:A	4.0639e-08	-1.10751e-10	-1.2743
42917045	chr22:42917045:C:T	5.84587e-08	-1.10751e-10	-0.910706
42917521	chr22:42917521:G:A	5.9912e-08	-1.10751e-10	-0.886149
42917747	chr22:42917747:T:C	4.10519e-08	-1.10751e-10	-1.26419
42917903	chr22:42917903:A:G	4.17893e-08	-1.10751e-10	-1.24638
42917948	chr22:42917948:T:C	1.46411e-07	0.00738853	-3.05541e-10
42918060	chr22:42918060:A:G	4.12576e-08	-1.10751e-10	-1.25919
42918084	chr22:42918084:T:C	4.84365e-08	-1.10751e-10	-1.09877
42918174	chr22:42918174:G:A	4.30396e-08	-1.10751e-10	-1.21691
42918265	chr22:42918265:A:T	2.72471e-07	1.78164	-1.15313
42918741	chr22:42918741:G:A	4.94024e-08	-1.10751e-10	-1.07903
42919073	chr22:42919073:G:A	5.86913e-08	-1.10751e-10	-0.906734
42919387	chr22:42919387:T:C	5.16959e-07	2.5557	-1.28676
42919409	chr22:42919409:T:G	4.1418e-08	-1.10751e-10	-1.25531
42919622	chr22:42919622:A:T	9.16858e-07	2.16007	-0.318149
42919654	chr22:42919654:T:C	4.06133e-08	-1.10751e-10	-1.27493
42920139	chr22:42920139:G:A	4.36752e-07	2.38879	-1.28845
42920226	chr22:42920226:G:A	4.33564e-07	2.38259	-1.28957
42920453	chr22:42920453:A:C	4.06396e-08	-1.10751e-10	-1.27428
42920540	chr22:42920540:C:T	4.08905e-08	-1.10751e-10	-1.26813
42920555	chr22:42920555:C:T	2.20218e-07	0.415594	-3.05541e-10
42920631	chr22:42920631:G:A	4.03607e-08	-1.10751e-10	-1.28117
42920661	chr22:42920661:A:G	6.9172e-05	7.15885	-0.993522
42920722	chr22:42920722:C:T	3.51246e-08	-1.42012	-3.05541e-10
42920923	chr22:42920923:C:T	6.96069e-08	-1.39565	0.659485
42921003	chr22:42921003:C:T	4.75412e-08	-1.10751e-10	-1.11743
42921123	chr22:42921123:G:A	5.43196e-07	2.54491	-1.22647
42921246	chr22:42921246:C:T	5.22127e-07	-1.10751e-10	1.27889
42921251	chr22:42921251:C:T	4.77148e-08	-1.10751e-10	-1.11378
42921562	chr22:42921562:A:C	7.93732e-07	2.35665	-0.658934
42921615	chr22:42921615:T:G	4.43609e-08	-1.10751e-10	-1.18667
42921893	chr22:42921893:C:T	1.08934e-06	2.55942	-0.545115
42921962	chr22:42921962:C:G	9.0642e-09	-1.49349	-1.28121
42922507	chr22:42922507:A:T	6.17398e-08	-1.10751e-10	-0.856097
42922566	chr22:42922566:C:T	4.08548e-08	-1.10751e-10	-1.269
42922694	chr22:42922694:G:A	8.62517e-07	2.49454	-0.713711
42922759	chr22:42922759:G:T	9.4066e-05	6.99761	-0.524882
42923152	chr22:42923152:T:C	5.09268e-07	2.51459	-1.26065
42923365	chr22:42923365:C:T	3.63135e-08	-1.38684	-3.05541e-10
42923521	chr22:42923521:G:A	7.82992e-07	2.38948	-0.705384
42923694	chr22:42923694:T:C	4.04492e-08	-1.10751e-10	-1.27898
42923697	chr22:42923697:C:G	8.77002e-07	2.45843	-0.660943
42923815	chr22:42923815:C:A	5.66416e-07	-1.10751e-10	1.3603
42924210	chr22:42924210:C:G	0.000403212	7.78822	0.139974
42924236	chr22:42924236:A:G	8.9247e-08	-0.487618	-3.05541e-10
42924279	chr22:42924279:T:G	4.21692e-08	-1.10751e-10	-1.23734
42924295	chr22:42924295:A:G	0.00010548	7.06015	-0.472901
42924606	chr22:42924606:A:AC	5.40525e-08	-1.10751e-10	-0.98907
42924656	chr22:42924656:T:A	4.56564e-08	-1.10751e-10	-1.15788
42924802	chr22:42924802:G:A	4.26148e-08	-1.10751e-10	-1.22682
42924819	chr22:42924819:C:T	4.30278e-08	-1.10751e-10	-1.21718
42924858	chr22:42924858:G:A	4e-08	-1.10751e-10	-1.29015
42925017	chr22:42925017:C:T	4.20254e-08	-1.10751e-10	-1.24075
42925290	chr22:42925290:G:A	4.20725e-08	-1.10751e-10	-1.23963
42925349	chr22:42925349:G:A	4.00001e-08	-1.10751e-10	-1.29014
42925453	chr22:42925453:C:T	4.07113e-08	-1.10751e-10	-1.27252
42925800	chr22:42925800:T:A	4.17109e-08	-1.10751e-10	-1.24826
42925810	chr22:42925810:G:A	5.77588e-08	-1.10751e-10	-0.922751
42926208	chr22:42926208:C:T	2.15823e-07	-1.51999	1.91542
42927178	chr22:42927178:G:C	4.41421e-08	-1.19161	-3.05541e-10
42927308	chr22:42927308:C:T	2.09482e-07	1.50601	-1.1404
42927323	chr22:42927323:G:A	4.12395e-08	-1.10751e-10	-1.25963
42927720	chr22:42927720:T:A	5.38003e-07	-1.49285	2.80169
42927729	chr22:42927729:A:C	1.13173e-07	-1.37237	1.12226
42928177	chr22:42928177:C:T	9.02245e-07	2.62454	-0.798682
42928442	chr22:42928442:T:C	5.71941e-08	-1.10751e-10	-0.932575
42928546	chr22:42928546:G:A	4.20138e-08	-1.10751e-10	-1.24103
42928559	chr22:42928559:G:A	1.3705e-06	2.88825	-0.64434
42928756	chr22:42928756:C:T	4.20047e-07	2.34638	-1.28504
42928762	chr22:42928762:A:G	4.33669e-08	-1.10751e-10	-1.20933
42929076	chr22:42929076:C:T	4.52351e-08	-1.10751e-10	-1.16715
42929306	chr22:42929306:G:C	4.03625e-08	-1.10751e-10	-1.28113
42929418	chr22:42929418:T:C	7.75608e-08	-1.10751e-10	-0.627964
42929435	chr22:42929435:A:G	4.00392e-08	-1.10751e-10	-1.28917
42929768	chr22:42929768:G:A	0.000367808	7.60399	0.232303
42929902	chr22:42929902:G:A	4.06254e-08	-1.10751e-10	-1.27463
42930104	chr22:42930104:C:T	0.000121812	6.54579	0.185421
42930408	chr22:42930408:C:A	4.07893e-08	-1.10751e-10	-1.27061
42930432	chr22:42930432:C:T	5.24083e-07	-1.10751e-10	1.28262
42931310	chr22:42931310:C:T	0.00040889	7.56721	0.374966
42931520	chr22:42931520:C:T	0.000358109	7.89991	-0.0903421
42931573	chr22:42931573:G:C	0.000376852	7.54806	0.312521
42931581	chr22:42931581:G:A	0.000405028	7.54001	0.392678
42932413	chr22:42932413:G:A	0.00038316	7.5154	0.361783
42932711	chr22:42932711:G:C	1.63802e-07	0.119631	-3.05541e-10
42932868	chr22:42932868:C:T	1.85514e-07	0.244106	-3.05541e-10
42932952	chr22:42932952:C:T	4.02759e-08	-1.10751e-10	-1.28327
42933019	chr22:42933019:T:C	4.60181e-08	-1.10751e-10	-1.14999
42933535	chr22:42933535:T:C	4.42981e-08	-1.10751e-10	-1.18808
42933701	chr22:42933701:C:T	4.00921e-08	-1.10751e-10	-1.28785
42933757	chr22:42933757:C:T	4.18489e-08	-1.10751e-10	-1.24496
42933813	chr22:42933813:G:A	0.000485373	7.7844	0.329246
42933888	chr22:42933888:C:T	4.01962e-08	-1.10751e-10	-1.28525
42934544	chr22:42934544:G:A	9.52943e-08	-0.422056	-3.05541e-10
42934573	chr22:42934573:A:G	4.25042e-08	-1.10751e-10	-1.22942
42934665	chr22:42934665:G:A	9.70452e-08	-1.10751e-10	-0.403849
42934907	chr22:42934907:TCTTC:T	6.81056e-08	-1.10751e-10	-0.757966
42934943	chr22:42934943:T:C	1.21217e-08	-1.28908	-1.19495
42934984	chr22:42934984:C:T	7.20574e-08	-1.10751e-10	-0.701563
42935002	chr22:42935002:A:G	8.05605e-08	-1.10751e-10	-0.590017
42935009	chr22:42935009:A:G	8.06604e-08	-1.10751e-10	-0.588777
42935081	chr22:42935081:A:T	4.37206e-08	-1.10751e-10	-1.20121
42935285	chr22:42935285:T:A	2.0195e-07	-1.10751e-10	0.328993
42935368	chr22:42935368:G:A	3.29781e-07	-1.10751e-10	0.819403
42935431	chr22:42935431:T:G	5.73998e-08	-1.10751e-10	-0.928984
42935534	chr22:42935534:C:T	5.01869e-08	-1.06327	-3.05541e-10
42936041	chr22:42936041:G:A	1.26636e-07	-1.10751e-10	-0.137708
42936100	chr22:42936100:C:T	7.07241e-08	-1.10751e-10	-0.72024
42936172	chr22:42936172:C:T	4.00211e-08	-1.10751e-10	-1.28962
42936316	chr22:42936316:T:C	2.15734e-07	-1.10751e-10	0.39502
42936510	chr22:42936510:T:C	0.0144869	8.90752	2.60221
42936944	chr22:42936944:A:T	4.10063e-08	-1.10751e-10	-1.2653
42937150	chr22:42937150:G:A	2.89943e-07	1.97716	-1.2865
42937365	chr22:42937365:A:C	4.10507e-08	-1.10751e-10	-1.26422
42937421	chr22:42937421:C:T	0.000516044	9.04303	-0.868106
42938289	chr22:42938289:C:G	0.00645397	8.81246	1.88872
42938361	chr22:42938361:G:A	7.99473e-08	-1.10751e-10	-0.597658
42938507	chr22:42938507:G:A	7.12995e-08	-1.10751e-10	-0.712136
42938762	chr22:42938762:T:C	3.67733e-08	-1.37425	-3.05541e-10
42938867	chr22:42938867:GCTGT:G	4.0034e-08	-1.10751e-10	-1.2893
42939639	chr22:42939639:G:T	7.00429e-08	-1.10751e-10	-0.729917
42939644	chr22:42939644:G:C	1.32515e-07	-1.10751e-10	-0.0923296
42940225	chr22:42940225:A:T	1.14926e-05	5.61935	-1.24892
42940382	chr22:42940382:G:C	1.55831e-07	0.069748	-3.05541e-10
42940631	chr22:42940631:T:G	2.77829e-06	4.22865	-1.27808
42940679	chr22:42940679:C:T	2.63054e-06	4.17804	-1.28212
42941363	chr22:42941363:A:G	1.65169e-07	-1.10751e-10	0.127946
42941954	chr22:42941954:T:C	1.75972e-07	0.191299	-3.05541e-10
42942663	chr22:42942663:T:C	1.24186e-07	-1.10751e-10	-0.157243
42942833	chr22:42942833:G:A	0.0101384	8.55737	2.59545
42942858	chr22:42942858:TTC:T	4.00379e-08	-1.10751e-10	-1.2892
42943028	chr22:42943028:T:C	7.079e-08	-1.10751e-10	-0.719308
42943055	chr22:42943055:C:T	3.43495e-08	-1.44244	-3.05541e-10
42943062	chr22:42943062:A:C	3.16038e-08	-1.52575	-3.05541e-10
42943124	chr22:42943124:T:C	1.39097e-07	-1.10751e-10	-0.0438546
42943325	chr22:42943325:C:T	6.23612e-08	-0.846083	-3.05541e-10
42943461	chr22:42943461:C:T	1.66498e-08	-1.19185	-0.974772
42943716	chr22:42943716:A:C	7.06596e-08	-1.10751e-10	-0.721151
42943870	chr22:42943870:A:G	2.61799e-07	-1.10751e-10	0.588551
42943872	chr22:42943872:A:G	0.0102466	8.75416	2.40927
42943954	chr22:42943954:T:A	3.07621e-07	-1.10751e-10	0.749841
42944008	chr22:42944008:G:A	1.23773e-07	-1.10751e-10	-0.160576
42944273	chr22:42944273:G:T	0.00995108	8.59914	2.53502
42944274	chr22:42944274:C:T	0.00991883	8.59188	2.53904
42944762	chr22:42944762:A:T	1.04309e-07	-1.10751e-10	-0.331665
42945181	chr22:42945181:C:T	4.23061e-08	-1.10751e-10	-1.23409
42945225	chr22:42945225:CA:C	1.03784e-07	0.939843	-1.27656
42945712	chr22:42945712:C:T	3.51296e-08	-1.41998	-3.05541e-10
42945918	chr22:42945918:G:A	4.01579e-08	-1.10751e-10	-1.28621
42946504	chr22:42946504:C:T	1.43055e-07	-1.10751e-10	-0.0157984
42946755	chr22:42946755:G:A	7.5806e-08	-1.10751e-10	-0.650848
42947219	chr22:42947219:C:G	1.59412e-07	1.37726	-1.2848
42947281	chr22:42947281:T:C	6.7181e-08	-1.10751e-10	-0.771636
42947479	chr22:42947479:A:G	4.11412e-08	-1.10751e-10	-1.26202
42947483	chr22:42947483:G:A	4.21117e-08	-1.10751e-10	-1.2387
42947602	chr22:42947602:C:T	2.99028e-05	5.97392	-0.647242
42947834	chr22:42947834:G:A	1.393e-07	-1.10751e-10	-0.0423965
42947869	chr22:42947869:A:G	5.5234e-07	-1.10751e-10	1.33514
42948229	chr22:42948229:C:T	6.23465e-07	-1.10751e-10	1.45627
42948400	chr22:42948400:C:G	4.52133e-08	-1.10751e-10	-1.16764
42948675	chr22:42948675:T:C	2.11121e-07	-1.10751e-10	0.373405
42948850	chr22:42948850:TGAC:T	5.05152e-08	-1.10751e-10	-1.05675
42948924	chr22:42948924:C:T	5.48784e-07	-1.10751e-10	1.32868
42949057	chr22:42949057:T:C	8.67138e-08	-0.930496	0.414083
42949459	chr22:42949459:C:T	1.05806e-07	-1.10751e-10	-0.317418
42949463	chr22:42949463:C:T	5.69254e-07	-1.10751e-10	1.3653
42950191	chr22:42950191:C:T	4.0505e-08	-1.10751e-10	-1.2776
42950520	chr22:42950520:C:T	4.21457e-08	-1.10751e-10	-1.23789
42950644	chr22:42950644:G:A	7.0321e-08	-1.10751e-10	-0.725955
42950664	chr22:42950664:G:A	5.6885e-07	-1.10751e-10	1.36459
42950872	chr22:42950872:T:C	4.43356e-08	-1.18724	-3.05541e-10
42950970	chr22:42950970:G:A	6.64603e-08	-1.10751e-10	-0.782421
42951113	chr22:42951113:C:T	5.4817e-07	-1.10751e-10	1.32756
42951304	chr22:42951304:G:A	1.25033e-07	-1.10751e-10	-0.150445
42951483	chr22:42951483:G:A	6.45679e-08	-1.10751e-10	-0.811308
42951693	chr22:42951693:G:A	3.30613e-08	-1.48066	-3.05541e-10
42951773	chr22:42951773:C:A	4.01054e-08	-1.10751e-10	-1.28751
42951807	chr22:42951807:C:G	7.07004e-08	-1.10751e-10	-0.720575
42952172	chr22:42952172:C:T	2.87117e-06	4.27073	-1.28728
42952192	chr22:42952192:G:A	9.0443e-08	-1.10751e-10	-0.474306
42952295	chr22:42952295:C:G	4.40661e-08	-1.10751e-10	-1.19333
42952313	chr22:42952313:T:G	5.16871e-08	-1.10751e-10	-1.03382
42952320	chr22:42952320:T:C	4.03913e-08	-1.10751e-10	-1.28041
42952460	chr22:42952460:G:A	6.58861e-08	-1.10751e-10	-0.791098
42952632	chr22:42952632:T:C	5.77903e-07	-1.10751e-10	1.38038
42952668	chr22:42952668:T:TA	9.28127e-07	-1.10751e-10	1.85414
42952671	chr22:42952671:T:A	1.25423e-08	-1.45126	-0.998651
42952675	chr22:42952675:T:A	1.02998e-07	-1.10751e-10	-0.344315
42952693	chr22:42952693:C:T	0.00823168	8.40124	2.54323
42953067	chr22:42953067:A:T	7.1494e-08	-1.10751e-10	-0.709412
42953083	chr22:42953083:G:A	5.54858e-07	-1.10751e-10	1.33969
42953245	chr22:42953245:T:C	2.38281e-07	-1.10751e-10	0.494426
42953332	chr22:42953332:A:C	7.13578e-08	-1.10751e-10	-0.71132
42953371	chr22:42953371:A:G	3.45133e-07	-1.10751e-10	0.864903
42953504	chr22:42953504:G:A	4.04925e-08	-1.10751e-10	-1.27791
42953543	chr22:42953543:T:C	4.15846e-08	-1.10751e-10	-1.2513
42953626	chr22:42953626:T:C	2.314e-05	6.28729	-1.217
42953855	chr22:42953855:G:A	8.12115e-07	-1.10751e-10	1.72062
42954241	chr22:42954241:C:T	1.3663e-07	-1.10751e-10	-0.0617503
42954615	chr22:42954615:A:G	3.29626e-08	-1.48365	-3.05541e-10
42955008	chr22:42955008:C:T	7.62383e-08	-1.10751e-10	-0.645161
42955632	chr22:42955632:G:A	1.06975e-07	-1.10751e-10	-0.306427
42955679	chr22:42955679:C:A	1.0499e-08	-1.33775	-1.29
42955769	chr22:42955769:G:A	4.91029e-07	-1.10751e-10	1.21748
42955776	chr22:42955776:T:C	4.36022e-08	-1.10751e-10	-1.20392
42955819	chr22:42955819:T:C	1.13769e-06	-1.10751e-10	2.05773
42956303	chr22:42956303:T:C	7.1971e-08	-1.10751e-10	-0.702762
42956314	chr22:42956314:T:C	1.20265e-07	-1.10751e-10	-0.18933
42956504	chr22:42956504:A:C	4.55716e-08	-1.10751e-10	-1.15974
42957008	chr22:42957008:G:C	4.75512e-08	-1.10751e-10	-1.11722
42957103	chr22:42957103:T:TAGGCCCC	3.82072e-07	-1.10751e-10	0.966584
42957344	chr22:42957344:T:C	9.9438e-08	-1.10751e-10	-0.379492
42957388	chr22:42957388:C:T	4.04776e-08	-1.10751e-10	-1.27828
42958095	chr22:42958095:A:G	1.19721e-07	-1.10751e-10	-0.19386
42958328	chr22:42958328:T:C	1.90773e-07	-1.10751e-10	0.272056
42958364	chr22:42958364:A:G	7.1326e-08	-1.10751e-10	-0.711765
42958810	chr22:42958810:G:T	7.89052e-08	-1.10751e-10	-0.610779
42958844	chr22:42958844:T:C	9.51652e-09	-1.50559	-1.2204
42959008	chr22:42959008:A:G	5.54157e-08	-1.10751e-10	-0.964164
42959161	chr22:42959161:G:A	0.00579787	8.69013	1.90384
42959250	chr22:42959250:C:T	0.00666562	8.80175	1.9317
42959460	chr22:42959460:A:G	4.33673e-08	-1.10751e-10	-1.20932
42959537	chr22:42959537:C:G	4.23484e-08	-1.10751e-10	-1.2331
42960009	chr22:42960009:G:A	7.90653e-08	-1.10751e-10	-0.608751
42960305	chr22:42960305:C:T	0.00706651	8.84902	1.94283
42960493	chr22:42960493:C:T	0.00547257	8.61216	1.92407
42960603	chr22:42960603:A:C	1.74318e-06	2.48444	-3.05541e-10
42960693	chr22:42960693:G:A	0.000140371	7.53	-0.656984
42961066	chr22:42961066:G:A	2.87854e-06	4.2747	-1.28869
42961373	chr22:42961373:T:C	0.00695936	8.83893	1.93764
42962005	chr22:42962005:C:A	1.26192e-07	-1.10751e-10	-0.141222
42962082	chr22:42962082:A:G	0.00322796	8.71374	1.2946
42962468	chr22:42962468:A:G	1.22744e-07	-1.10751e-10	-0.168925
42962486	chr22:42962486:G:A	0.00664325	8.88502	1.84507
42962494	chr22:42962494:T:C	1.07756e-07	-1.10751e-10	-0.299157
42963124	chr22:42963124:T:C	0.00465208	8.88327	1.49053
42963255	chr22:42963255:A:G	0.00294788	8.83654	1.08103
42963442	chr22:42963442:G:A	0.00721863	8.88165	1.9315
42963535	chr22:42963535:G:A	4.04615e-08	-1.10751e-10	-1.27867
42963649	chr22:42963649:G:A	3.38016e-08	-1.45852	-3.05541e-10
42964070	chr22:42964070:T:C	4.04496e-08	-1.10751e-10	-1.27897
42964297	chr22:42964297:A:T	5.79782e-08	-1.10751e-10	-0.918958
42964675	chr22:42964675:T:C	4.33991e-06	4.68032	-1.28373
42965073	chr22:42965073:G:A	0.0051162	8.31024	2.15865
42965137	chr22:42965137:C:G	0.00736489	8.37428	2.45893
42965842	chr22:42965842:T:C	1.12308e-08	-1.27071	-1.28965
42965855	chr22:42965855:C:T	2.54233e-07	-1.10751e-10	0.559224
42965940	chr22:42965940:AATAATC:A	0.00619514	8.51157	2.14868
42966066	chr22:42966066:C:T	9.29922e-08	-1.10751e-10	-0.44651
42966097	chr22:42966097:C:T	1.19986e-07	-1.10751e-10	-0.19165
42966236	chr22:42966236:G:C	6.99893e-08	-1.10751e-10	-0.730684
42966342	chr22:42966342:C:T	4.54465e-08	-1.10751e-10	-1.16249
42966703	chr22:42966703:A:C	9.47217e-08	-1.10751e-10	-0.428083
42966970	chr22:42966970:T:C	0.000159555	7.61879	-0.617674
42967116	chr22:42967116:A:C	0.00614339	8.62329	2.02857
42967742	chr22:42967742:G:A	4.65898e-08	-1.10751e-10	-1.13764
42967761	chr22:42967761:G:A	5.11335e-08	-1.10751e-10	-1.04459
42967802	chr22:42967802:G:C	7.6317e-08	-1.10751e-10	-0.64413
42967845	chr22:42967845:G:A	6.93981e-08	-1.10751e-10	-0.739166
42967883	chr22:42967883:A:G	0.00576285	8.56226	2.02566
42967913	chr22:42967913:G:C	1.3322e-08	-1.12881	-1.2608
42967917	chr22:42967917:G:A	0.00638444	8.64258	2.04777
42968122	chr22:42968122:G:C	3.57342e-08	-1.40292	-3.05541e-10
42968123	chr22:42968123:C:T	3.57853e-08	-1.40149	-3.05541e-10
42968628	chr22:42968628:G:C	0.00592045	8.61112	2.00378
42968649	chr22:42968649:G:A	0.00354103	8.5645	1.5364
42968742	chr22:42968742:T:C	4.81947e-08	-1.10751e-10	-1.10378
42969315	chr22:42969315:A:G	6.71169e-08	-1.10751e-10	-0.77259
42969647	chr22:42969647:G:C	4.29815e-08	-1.10751e-10	-1.21826
42969736	chr22:42969736:C:T	7.5952e-08	-1.10751e-10	-0.648925
42969846	chr22:42969846:T:A	4.79973e-08	-1.10751e-10	-1.10788
42969900	chr22:42969900:C:A	7.35083e-08	-0.681627	-3.05541e-10
42970290	chr22:42970290:G:A	0.00560634	8.55621	2.00418
42970776	chr22:42970776:G:A	4.19409e-08	-1.10751e-10	-1.24277
42970824	chr22:42970824:T:C	1.01858e-06	-1.10751e-10	1.94714
42970890	chr22:42970890:C:T	0.00647685	8.5797	2.12502
42970941	chr22:42970941:C:T	4.0055e-08	-1.10751e-10	-1.28877
42971214	chr22:42971214:C:T	0.00574855	8.52949	2.05595
42971310	chr22:42971310:C:G	0.00638696	8.61709	2.07365
42971547	chr22:42971547:T:C	1.26305e-06	-1.10751e-10	2.16226
42971605	chr22:42971605:T:A	4.50859e-08	-1.10751e-10	-1.17046
42971740	chr22:42971740:G:A	1.12824e-07	-1.10751e-10	-0.253199
42971907	chr22:42971907:C:T	0.0124287	9.65493	1.70157
42971956	chr22:42971956:C:T	1.54679e-07	-1.54813	1.61046
42972007	chr22:42972007:T:A	7.01154e-08	-1.10751e-10	-0.728884
42972115	chr22:42972115:G:A	8.90694e-09	-1.52102	-1.27117
42972264	chr22:42972264:G:T	0.0116776	8.80747	2.48669
42972390	chr22:42972390:C:T	7.07004e-08	-1.10751e-10	-0.720575
42973073	chr22:42973073:C:G	4.36522e-08	-1.10751e-10	-1.20277
42973201	chr22:42973201:G:C	1.20514e-07	-1.10751e-10	-0.187262
42973343	chr22:42973343:A:T	0.0293693	9.85	2.36643
42973478	chr22:42973478:A:C	4.00704e-08	-1.10751e-10	-1.28839
42973760	chr22:42973760:T:C	0.0135178	8.94833	2.49217
42973786	chr22:42973786:T:C	7.25448e-08	-1.10751e-10	-0.694821
42974123	chr22:42974123:T:G	4.03507e-08	-1.10751e-10	-1.28142
42974269	chr22:42974269:G:A	4.04736e-08	-1.10751e-10	-1.27838
42974352	chr22:42974352:T:C	4.38354e-08	-1.10751e-10	-1.19858
42974458	chr22:42974458:G:A	4.04843e-08	-1.10751e-10	-1.27811
42974783	chr22:42974783:AG:A	4.20835e-08	-1.10751e-10	-1.23937
42975170	chr22:42975170:T:C	0.0180131	9.2539	2.47369
42975622	chr22:42975622:C:T	0.00765201	8.56298	2.30847
42975781	chr22:42975781:C:T	8.54444e-08	-0.53116	-3.05541e-10
42976127	chr22:42976127:A:G	4.18917e-08	-1.10751e-10	-1.24394
42976774	chr22:42976774:T:C	1.64909e-07	-1.55828	1.68465
42976793	chr22:42976793:T:C	0.0132088	9.15224	2.26513
42977351	chr22:42977351:C:T	4.70838e-08	-1.10751e-10	-1.1271
42977417	chr22:42977417:T:C	7.41336e-08	-1.10751e-10	-0.673157
42977564	chr22:42977564:C:A	0.00405518	9.82966	0.406822
42977611	chr22:42977611:G:C	6.35121e-07	-1.10751e-10	1.47479
42978015	chr22:42978015:C:T	1.65291e-07	-1.5647	1.69338
42978185	chr22:42978185:A:G	4.55531e-07	-1.10751e-10	1.14244
42978212	chr22:42978212:T:C	5.9145e-08	-1.10751e-10	-0.899033
42978307	chr22:42978307:A:C	1.17797e-07	-1.10751e-10	-0.210059
42978635	chr22:42978635:C:T	1.18988e-07	-1.10751e-10	-0.200006
42978639	chr22:42978639:C:T	4.03256e-08	-1.10751e-10	-1.28204
42978801	chr22:42978801:G:C	0.009434	9.18762	1.89318
42978855	chr22:42978855:G:A	4.02749e-08	-1.10751e-10	-1.2833
42979472	chr22:42979472:C:T	8.8934e-08	-1.10751e-10	-0.491131
42979944	chr22:42979944:C:T	0.00194019	9.08125	0.418026
42980018	chr22:42980018:CATT:C	4.06531e-08	-1.10751e-10	-1.27395
42980133	chr22:42980133:A:G	7.13578e-08	-1.10751e-10	-0.71132
42980154	chr22:42980154:T:C	3.53395e-08	-1.41402	-3.05541e-10
42980914	chr22:42980914:G:C	1.35714e-07	-1.5639	1.49542
42981196	chr22:42981196:AGCGTCTCTGCCCGGCC:A	4.13896e-08	-1.10751e-10	-1.256
42983842	chr22:42983842:C:G	1.1912e-07	-1.10751e-10	-0.198896
42984208	chr22:42984208:G:C	4.8726e-07	-1.10751e-10	1.20977
42984315	chr22:42984315:G:T	1.5273e-07	0.0496462	-3.05541e-10
42984316	chr22:42984316:A:G	1.53168e-07	0.0525123	-3.05541e-10
42984977	chr22:42984977:T:C	4.3374e-07	-1.10751e-10	1.09342
42985193	chr22:42985193:C:T	1.3875e-07	-1.10751e-10	-0.0463495
42985453	chr22:42985453:G:A	7.49765e-07	2.70692	-1.06618
42985502	chr22:42985502:T:C	7.79314e-08	-1.10751e-10	-0.623197
42985574	chr22:42985574:A:G	1.16628e-07	-1.10751e-10	-0.220039
42985644	chr22:42985644:C:T	6.57523e-07	2.7864	-1.27694
42985664	chr22:42985664:A:G	4.216e-08	-1.10751e-10	-1.23755
42986156	chr22:42986156:A:G	7.18229e-08	-0.704822	-3.05541e-10
42986307	chr22:42986307:G:A	7.44592e-08	-1.10751e-10	-0.668775
42986408	chr22:42986408:T:C	4.13877e-08	-1.10751e-10	-1.25604
42986599	chr22:42986599:G:A	1.1256e-07	-1.10751e-10	-0.255538
42986914	chr22:42986914:T:C	4.32537e-08	-1.10751e-10	-1.21194
42987021	chr22:42987021:CCTAA:C	1.19731e-08	-1.55006	-0.946299
42987123	chr22:42987123:G:A	1.12134e-07	-1.10751e-10	-0.25933
42987164	chr22:42987164:C:T	4.65219e-07	-1.10751e-10	1.16348
42987271	chr22:42987271:G:C	4.11951e-08	-1.10751e-10	-1.26071
42987688	chr22:42987688:C:T	7.18181e-08	-1.10751e-10	-0.704889
42987693	chr22:42987693:G:A	1.55391e-07	-1.10751e-10	0.0669205
42987758	chr22:42987758:T:C	1.27385e-07	-1.5599	1.42808
42988231	chr22:42988231:AAGG:A	4.10862e-08	-1.10751e-10	-1.26335
42988925	chr22:42988925:A:G	1.67373e-07	-1.10751e-10	0.141198
42989685	chr22:42989685:C:A	1.2325e-07	-1.10751e-10	-0.164813
42989756	chr22:42989756:G:A	4.80344e-08	-1.10711	-3.05541e-10
42989763	chr22:42989763:C:T	3.20649e-08	-1.51126	-3.05541e-10
42989873	chr22:42989873:T:A	4.05695e-08	-1.10751e-10	-1.27601
42989901	chr22:42989901:T:C	4.18306e-08	-1.10751e-10	-1.2454
42989990	chr22:42989990:A:T	0.0468132	9.41399	3.26866
42989997	chr22:42989997:T:A	0.0289495	9.81906	2.38297
42990240	chr22:42990240:C:T	8.94853e-09	-1.53841	-1.24913
42990543	chr22:42990543:A:AG	1.17283e-07	-1.10751e-10	-0.214433
42990678	chr22:42990678:G:C	7.13383e-08	-1.10751e-10	-0.711592
42990816	chr22:42990816:C:T	7.57902e-08	0.539747	-1.1908
42990831	chr22:42990831:T:G	1.90712e-07	-1.10751e-10	0.271737
42991026	chr22:42991026:C:A	6.3104e-08	-1.10751e-10	-0.834242
42991163	chr22:42991163:G:A	7.13578e-08	-1.10751e-10	-0.71132
42991412	chr22:42991412:C:T	7.13578e-08	-1.10751e-10	-0.71132
42991467	chr22:42991467:A:C	1.10952e-08	-1.53827	-1.03424
42991597	chr22:42991597:A:G	9.34778e-08	-1.10751e-10	-0.441302
42991689	chr22:42991689:G:T	0.0435663	9.67558	2.93519
42991705	chr22:42991705:T:C	0.0163004	9.45231	2.17537
42991817	chr22:42991817:A:C	1.14791e-07	-0.235914	-3.05541e-10
42991854	chr22:42991854:C:T	3.67954e-07	-1.10751e-10	0.928931
42991919	chr22:42991919:C:T	7.58395e-08	-1.10751e-10	-0.650406
42992147	chr22:42992147:A:G	3.49805e-07	-1.10751e-10	0.878351
42993022	chr22:42993022:C:T	0.0352606	9.07027	3.32898
42993059	chr22:42993059:G:A	8.06554e-08	-1.10751e-10	-0.58884
42993078	chr22:42993078:G:A	1.18939e-07	-1.10751e-10	-0.200411
42993084	chr22:42993084:G:C	0.0302481	8.9481	3.29782
42993111	chr22:42993111:T:C	9.06844e-09	-1.51572	-1.25851
42993486	chr22:42993486:A:G	4.12367e-08	-1.10751e-10	-1.2597
42993564	chr22:42993564:C:T	0.0381533	9.11443	3.36366
42993715	chr22:42993715:T:C	7.1351e-08	-1.10751e-10	-0.711415
42993864	chr22:42993864:CAAG:C	4.09186e-08	-1.10751e-10	-1.26744
42993999	chr22:42993999:C:T	5.17348e-08	-1.10751e-10	-1.0329
42994313	chr22:42994313:G:A	2.82276e-07	-1.10751e-10	0.66386
42994434	chr22:42994434:C:T	4.05781e-08	-1.10751e-10	-1.2758
42994575	chr22:42994575:G:A	5.17265e-08	-1.10751e-10	-1.03306
42994652	chr22:42994652:T:C	4.12595e-08	-1.10751e-10	-1.25915
42995810	chr22:42995810:T:A	2.00313e-07	-1.10751e-10	0.320858
42995913	chr22:42995913:A:G	5.91851e-08	-1.10751e-10	-0.898357
42995947	chr22:42995947:G:A	0.021534	8.81541	3.09071
42996174	chr22:42996174:T:C	0.0345369	9.07978	3.29873
42996246	chr22:42996246:G:A	1.14109e-08	-1.27267	-1.27178
42996258	chr22:42996258:A:G	0.0311315	8.70363	3.57108
42996261	chr22:42996261:C:T	2.60143e-07	0.582208	-3.05541e-10
42996723	chr22:42996723:C:T	1.70322e-07	-1.10751e-10	0.158666
42997177	chr22:42997177:A:T	4.42772e-07	-1.10751e-10	1.11403
42997302	chr22:42997302:T:C	7.02743e-08	-0.726619	-3.05541e-10
42997431	chr22:42997431:G:A	2.03565e-07	-1.10751e-10	0.336958
42997537	chr22:42997537:G:A	4.53098e-08	-1.10751e-10	-1.1655
42997550	chr22:42997550:C:T	4.53471e-08	-1.10751e-10	-1.16468
42997824	chr22:42997824:T:C	4.85335e-07	-1.10751e-10	1.20581
42997917	chr22:42997917:T:C	4.12332e-08	-1.10751e-10	-1.25978
42997934	chr22:42997934:C:T	0.0567174	9.71262	3.16194
42997979	chr22:42997979:A:T	0.0505919	9.69792	3.06236
42998054	chr22:42998054:T:G	1.60219e-07	-1.10751e-10	0.0975147
42998234	chr22:42998234:C:T	7.12682e-08	-1.10751e-10	-0.712576
42998483	chr22:42998483:T:C	1.89717e-05	5.02382	-0.152139
42998638	chr22:42998638:C:T	4.38791e-08	-1.10751e-10	-1.19759
42998754	chr22:42998754:C:T	1.61384e-07	-1.56412	1.66889
42998894	chr22:42998894:T:C	6.22948e-08	-1.10751e-10	-0.847148
42999002	chr22:42999002:A:G	4.05339e-08	-1.10751e-10	-1.27689
42999087	chr22:42999087:A:G	1.75755e-08	-1.50227	-0.610254
42999338	chr22:42999338:AATGTGTGTGTGT:A	7.04243e-08	-1.10751e-10	-0.724487
42999675	chr22:42999675:A:C	4.02435e-08	-1.10751e-10	-1.28408
43000088	chr22:43000088:A:G	1.61318e-05	5.22812	-0.518597
43000103	chr22:43000103:C:T	1.10291e-05	4.58445	-0.255179
43000114	chr22:43000114:T:C	6.98363e-08	-1.10751e-10	-0.732872
43001030	chr22:43001030:C:T	7.55645e-07	2.91382	-1.26528
43001855	chr22:43001855:A:G	4.97841e-05	6.50274	-0.66631
43001960	chr22:43001960:A:G	0.00185683	8.8032	0.652162
43002043	chr22:43002043:C:A	0.0120162	9.00299	2.31975
43002365	chr22:43002365:C:T	8.87128e-08	-1.10751e-10	-0.493621
43002956	chr22:43002956:C:T	0.0247288	9.01019	3.03427
43003335	chr22:43003335:G:A	4.10053e-08	-1.10751e-10	-1.26532
43003394	chr22:43003394:G:A	7.27142e-08	-1.10751e-10	-0.692489
43003901	chr22:43003901:G:A	4.55097e-08	-1.10751e-10	-1.1611
43004000	chr22:43004000:G:C	0.000182891	7.90605	-0.768434
43004758	chr22:43004758:A:C	0.0207872	8.79789	3.07293
43004931	chr22:43004931:T:C	6.39736e-06	4.93714	-1.15253
43004995	chr22:43004995:C:T	7.93651e-08	-1.10751e-10	-0.604968
43005073	chr22:43005073:G:A	0.010417	9.01209	2.16783
43005143	chr22:43005143:T:C	9.75019e-08	-1.10751e-10	-0.399154
43005161	chr22:43005161:T:C	7.81798e-08	-1.10751e-10	-0.620015
43005403	chr22:43005403:C:A	8.98843e-09	-1.52001	-1.26308
43005484	chr22:43005484:G:A	4.13428e-08	-1.10751e-10	-1.25713
43005496	chr22:43005496:C:T	6.31294e-08	-1.10751e-10	-0.83384
43005589	chr22:43005589:G:A	3.21982e-08	-1.50712	-3.05541e-10
43005598	chr22:43005598:A:C	9.12593e-09	-1.54005	-1.22785
43005766	chr22:43005766:A:G	0.0188539	8.90848	2.86472
43006099	chr22:43006099:G:A	9.09258e-08	-1.10751e-10	-0.468982
43006172	chr22:43006172:G:A	1.58881e-07	-1.55666	1.64579
43007018	chr22:43007018:T:C	6.66113e-06	5.00071	-1.1757
43007031	chr22:43007031:A:C	8.56992e-08	-1.10751e-10	-0.528183
43007052	chr22:43007052:T:A	3.70205e-08	-1.36755	-3.05541e-10
43007284	chr22:43007284:C:T	0.0252076	9.17323	2.8904
43007373	chr22:43007373:G:A	0.0246458	9.04732	2.99377
43007837	chr22:43007837:G:A	1.3315e-08	-1.12131	-1.26882
43008101	chr22:43008101:T:C	0.0257439	9.25081	2.83388
43008356	chr22:43008356:T:C	4.00084e-08	-1.10751e-10	-1.28994
43008423	chr22:43008423:A:G	0.00790707	8.86592	2.03832
43008577	chr22:43008577:G:C	4.26716e-08	-1.10751e-10	-1.22549
43008902	chr22:43008902:T:C	4.13146e-08	-1.10751e-10	-1.25781
43009010	chr22:43009010:GA:G	0.0260499	9.13758	2.95892
43009058	chr22:43009058:G:A	4.66063e-08	-1.10751e-10	-1.13729
43009062	chr22:43009062:G:A	1.49978e-05	4.671	-0.0343649
43009366	chr22:43009366:T:C	1.05601e-07	-1.10751e-10	-0.319359
43009730	chr22:43009730:T:A	6.7769e-08	-0.762921	-3.05541e-10
43009861	chr22:43009861:TTC:T	7.37171e-08	-1.10751e-10	-0.678792
43010018	chr22:43010018:C:T	4.10133e-08	-1.10751e-10	-1.26513
43010579	chr22:43010579:G:A	2.59983e-08	-1.53733	-0.183659
43010788	chr22:43010788:T:C	8.78934e-08	-1.10751e-10	-0.502901
43010924	chr22:43010924:C:A	4.09701e-08	-1.10751e-10	-1.26618
43011458	chr22:43011458:C:T	0.0216463	8.92147	2.98985
43011606	chr22:43011606:T:C	6.56844e-08	-1.10751e-10	-0.794164
43012577	chr22:43012577:T:G	4.17621e-08	-1.10751e-10	-1.24704
43012713	chr22:43012713:C:A	4.14502e-08	-1.10751e-10	-1.25453
43012740	chr22:43012740:C:T	8.93212e-09	-1.53785	-1.25152
43012760	chr22:43012760:C:A	7.89231e-08	-1.10751e-10	-0.610551
43012884	chr22:43012884:C:T	3.77412e-06	-1.10751e-10	3.2569
43012937	chr22:43012937:G:T	1.0186e-07	-1.10751e-10	-0.355431
43013052	chr22:43013052:C:A	0.0174724	8.71886	2.97825
43013378	chr22:43013378:T:C	1.05726e-07	-1.10751e-10	-0.318176
43013420	chr22:43013420:C:G	7.35309e-08	-0.68132	-3.05541e-10
43014441	chr22:43014441:C:T	0.00269012	7.55194	2.27414
43014739	chr22:43014739:C:T	2.40789e-05	5.40792	-0.297852
43014992	chr22:43014992:G:A	9.59998e-09	-1.56204	-1.15523
43015383	chr22:43015383:T:C	3.76939e-05	5.05373	0.504499
43015879	chr22:43015879:G:A	8.25816e-08	-1.10751e-10	-0.565239
43016370	chr22:43016370:T:C	1.04793e-07	0.9452	-1.27224
43016420	chr22:43016420:G:A	1.02139e-07	-1.10751e-10	-0.352694
43016521	chr22:43016521:A:G	1.38859e-07	1.08648	-1.13205
43016688	chr22:43016688:A:G	1.4119e-08	-1.40112	-0.930381
43017563	chr22:43017563:C:G	5.36189e-08	-1.10751e-10	-0.997124
43017667	chr22:43017667:A:T	1.99657e-07	-1.10751e-10	0.317574
43018722	chr22:43018722:C:T	6.32783e-08	-0.831484	-3.05541e-10
43019097	chr22:43019097:T:A	4.44961e-08	-1.10751e-10	-1.18362
43019142	chr22:43019142:C:T	3.83248e-08	-0.044412	-1.28852
43019290	chr22:43019290:G:T	4.51404e-08	-1.10751e-10	-1.16925
43019483	chr22:43019483:C:T	4.00211e-08	-1.10751e-10	-1.28962
43019575	chr22:43019575:C:T	1.30965e-08	-1.39799	-1.00869
43019705	chr22:43019705:G:A	9.69072e-09	-1.53912	-1.16874
43020697	chr22:43020697:G:A	4.60202e-08	-1.10751e-10	-1.14994
43020766	chr22:43020766:G:A	3.3774e-07	-1.10751e-10	0.843251
43021001	chr22:43021001:C:T	1.10435e-08	-1.29901	-1.27817
43021266	chr22:43021266:CTATT:C	4.57376e-08	-1.10751e-10	-1.15611
43021271	chr22:43021271:TA:T	7.88388e-08	-1.10751e-10	-0.61162
43021793	chr22:43021793:T:C	5.87937e-08	0.305032	-1.21002
43021824	chr22:43021824:A:G	1.99053e-07	-1.10751e-10	0.314546
43021905	chr22:43021905:C:T	2.30268e-07	-1.10751e-10	0.460219
43022597	chr22:43022597:G:A	6.10328e-08	-0.867615	-3.05541e-10
43022740	chr22:43022740:G:A	4.06663e-08	-1.27363	-3.05541e-10
43023348	chr22:43023348:G:C	4.03341e-08	-1.10751e-10	-1.28183
43023497	chr22:43023497:C:A	4.11755e-08	-1.10751e-10	-1.26118
43024157	chr22:43024157:A:G	4.32702e-08	-1.10751e-10	-1.21156
43024320	chr22:43024320:G:A	1.998e-08	-0.970459	-1.01384
43024679	chr22:43024679:A:T	4.2337e-08	-1.10751e-10	-1.23336
43024766	chr22:43024766:A:G	8.79946e-07	-1.10751e-10	1.80083
43025412	chr22:43025412:T:C	4.07353e-08	-1.10751e-10	-1.27193
43025959	chr22:43025959:C:T	1.06615e-07	-1.10751e-10	-0.309799
43026068	chr22:43026068:G:A	5.35851e-08	-1.10751e-10	-0.997755
43026313	chr22:43026313:T:C	1.44588e-08	-1.32702	-0.980704
43026404	chr22:43026404:C:T	6.60395e-08	-1.10751e-10	-0.788773
43026495	chr22:43026495:T:C	4.02772e-08	-1.10751e-10	-1.28324
43026531	chr22:43026531:T:C	4.75117e-08	-1.10751e-10	-1.11805
43026550	chr22:43026550:G:A	5.34487e-08	-1.10751e-10	-1.0003
43026602	chr22:43026602:C:T	1.14899e-08	-1.28005	-1.2575
43026718	chr22:43026718:G:A	8.01318e-08	-1.10751e-10	-0.595353
43026802	chr22:43026802:G:A	4.051e-08	-1.10751e-10	-1.27748
43026844	chr22:43026844:TGA:T	4.00091e-08	-1.10751e-10	-1.28992
43026938	chr22:43026938:A:G	1.66481e-08	-1.24579	-0.920937
43026966	chr22:43026966:A:G	1.73458e-08	-1.22763	-0.898044
43026970	chr22:43026970:A:G	1.21901e-08	-1.24111	-1.23729
43026994	chr22:43026994:T:C	4.77638e-08	-1.10751e-10	-1.11276
43027112	chr22:43027112:C:T	4.95729e-08	-1.10751e-10	-1.07558
43027117	chr22:43027117:G:A	1.31997e-08	-1.16967	-1.22916
43027297	chr22:43027297:C:T	5.69122e-08	-1.10751e-10	-0.937515
43027331	chr22:43027331:A:G	1.92681e-08	-1.30654	-0.71403
43027622	chr22:43027622:G:C	1.10155e-08	-1.44387	-1.13585
43027759	chr22:43027759:G:A	5.49765e-08	-1.10751e-10	-0.97212
43028031	chr22:43028031:T:G	1.32839e-08	-1.16422	-1.22825
43028175	chr22:43028175:T:C	1.6231e-08	-1.52614	-0.665959
43028277	chr22:43028277:G:A	4.05785e-08	-1.10751e-10	-1.27579
43028471	chr22:43028471:C:A	1.40702e-08	-1.08194	-1.25302
43028671	chr22:43028671:G:A	1.55446e-07	-1.10751e-10	0.0672705
43028797	chr22:43028797:G:A	4.22813e-08	-1.10751e-10	-1.23468
43029114	chr22:43029114:T:C	5.1096e-08	-1.10751e-10	-1.04532
43029152	chr22:43029152:C:T	1.32452e-08	-1.22025	-1.17515
43029170	chr22:43029170:A:T	1.37945e-08	-1.10867	-1.24608
43029256	chr22:43029256:G:A	5.13448e-08	-1.10751e-10	-1.04046
43029726	chr22:43029726:C:T	6.46246e-08	-1.10751e-10	-0.81043
43029818	chr22:43029818:G:A	3.81251e-08	-0.172116	-1.16604
43029839	chr22:43029839:C:T	4.30833e-08	-1.10751e-10	-1.21589
43029942	chr22:43029942:C:T	5.39563e-08	-1.10751e-10	-0.990852
43030195	chr22:43030195:C:T	4.62346e-08	-1.10751e-10	-1.1453
43030203	chr22:43030203:G:A	5.17155e-08	-1.10751e-10	-1.03327
43030471	chr22:43030471:G:A	1.47402e-07	-1.10751e-10	0.0141351
43030536	chr22:43030536:A:C	5.3094e-08	-1.10751e-10	-1.00696
43030627	chr22:43030627:T:C	4.03933e-08	-1.10751e-10	-1.28036
43030923	chr22:43030923:C:T	9.54777e-08	-1.10751e-10	-0.420133
43030987	chr22:43030987:A:C	4.02733e-08	-1.10751e-10	-1.28334
43031000	chr22:43031000:T:A	1.31201e-08	-1.11648	-1.2884
43031112	chr22:43031112:C:T	4.809e-08	-1.10595	-3.05541e-10
43031143	chr22:43031143:C:T	4.36769e-08	-1.10751e-10	-1.20221
43031190	chr22:43031190:C:T	1.61799e-07	-1.10751e-10	0.107328
43031263	chr22:43031263:G:A	5.98445e-08	-0.887276	-3.05541e-10
43031398	chr22:43031398:C:T	1.21085e-07	-1.10751e-10	-0.182531
43032070	chr22:43032070:A:T	1.43897e-07	-1.10751e-10	-0.00992872
43032251	chr22:43032251:C:T	4.01445e-08	-1.10751e-10	-1.28654
43032347	chr22:43032347:G:T	1.36039e-08	-1.11386	-1.25481
43032367	chr22:43032367:A:G	8.45351e-08	0.738469	-1.28033
43032390	chr22:43032390:C:T	4.97094e-07	-1.10751e-10	1.22975
43032461	chr22:43032461:C:A	1.15958e-06	-1.10751e-10	2.07679
43032488	chr22:43032488:G:A	8.84091e-08	-0.497051	-3.05541e-10
43032638	chr22:43032638:CTACAAAAAA:C	6.36924e-07	-1.10751e-10	1.47763
43032991	chr22:43032991:A:C	4.26095e-08	-1.10751e-10	-1.22695
43033027	chr22:43033027:C:T	2.03899e-07	-1.10751e-10	0.338598
43033144	chr22:43033144:A:G	3.80285e-08	-0.192644	-1.14805
43033345	chr22:43033345:A:G	5.07511e-08	-1.10751e-10	-1.05209
43033500	chr22:43033500:G:A	4.57797e-08	-1.10751e-10	-1.15519
43033719	chr22:43033719:A:G	9.73825e-08	0.830012	-1.23039
43033770	chr22:43033770:C:G	1.45455e-07	-1.10751e-10	0.000838158
43033820	chr22:43033820:C:T	4.78231e-08	-1.10751e-10	-1.11152
43034113	chr22:43034113:G:A	1.19043e-06	-1.10751e-10	2.10304
43034184	chr22:43034184:C:T	4.21836e-08	-1.10751e-10	-1.23699
43034393	chr22:43034393:A:G	3.60943e-07	-1.10751e-10	0.909696
43035091	chr22:43035091:A:G	1.90898e-08	-1.34588	-0.683992
43035576	chr22:43035576:C:T	4.7925e-08	-1.10939	-3.05541e-10
43035831	chr22:43035831:G:A	6.1343e-08	-1.48786	0.625312
43035930	chr22:43035930:G:A	1.21706e-08	-1.33615	-1.14385
43035964	chr22:43035964:C:T	9.30082e-09	-1.46048	-1.28845
43036025	chr22:43036025:G:T	1.60214e-08	-1.10234	-1.10276
43036199	chr22:43036199:A:G	9.22699e-09	-1.56062	-1.19628
43036695	chr22:43036695:G:A	1.02315e-06	-1.10751e-10	1.95161
43036920	chr22:43036920:T:C	4.21146e-08	-1.10751e-10	-1.23863
43037070	chr22:43037070:C:T	4.94944e-08	-1.10751e-10	-1.07717
43037071	chr22:43037071:G:A	4.00474e-08	-1.10751e-10	-1.28896
43037094	chr22:43037094:C:T	2.01903e-08	-0.828594	-1.14523
43037431	chr22:43037431:T:C	8.10315e-07	-1.10751e-10	1.7184
43037703	chr22:43037703:AT:A	8.89306e-08	-1.10751e-10	-0.49117
43037867	chr22:43037867:TACCC:T	1.77494e-08	-1.38877	-0.713906
43037998	chr22:43037998:A:G	3.91463e-08	-1.31172	-3.05541e-10
43038022	chr22:43038022:A:G	7.00653e-08	0.475285	-1.20488
43038031	chr22:43038031:C:T	1.18761e-07	1.01149	-1.2134
43038110	chr22:43038110:A:G	4.47496e-08	-1.10751e-10	-1.17794
43038324	chr22:43038324:C:T	9.21327e-08	0.794899	-1.2507
43038503	chr22:43038503:C:T	4.97213e-08	-1.10751e-10	-1.07259
43038617	chr22:43038617:G:T	2.89914e-08	-1.51481	-0.097222
43038684	chr22:43038684:C:T	1.27099e-07	-1.10751e-10	-0.134059
43038814	chr22:43038814:A:T	1.65926e-07	-1.10751e-10	0.132515
43038835	chr22:43038835:G:A	6.71777e-08	-1.10751e-10	-0.771685
43039411	chr22:43039411:G:A	4.09909e-08	-1.10751e-10	-1.26568
43039418	chr22:43039418:G:T	1.03821e-07	-1.10751e-10	-0.336355
43039421	chr22:43039421:G:A	4.13749e-08	-1.10751e-10	-1.25635
43039429	chr22:43039429:A:G	3.31029e-08	-1.4794	-3.05541e-10
43039680	chr22:43039680:G:A	4.39141e-08	-1.10751e-10	-1.19679
43039806	chr22:43039806:C:T	4.01848e-08	-1.10751e-10	-1.28554
43040049	chr22:43040049:G:A	2.6429e-08	-0.532217	-1.17235
43040163	chr22:43040163:G:A	5.33594e-07	-1.10751e-10	1.30061
43040191	chr22:43040191:A:AT	2.53434e-07	-1.10751e-10	0.556079
43040328	chr22:43040328:C:T	6.54801e-08	-1.10751e-10	-0.79728
43040588	chr22:43040588:G:A	1.62285e-08	-0.911652	-1.28061
43040610	chr22:43040610:A:G	4.15524e-08	-1.10751e-10	-1.25207
43040665	chr22:43040665:C:T	1.33602e-08	-1.12728	-1.25946
43040786	chr22:43040786:C:A	6.11504e-07	1.4369	-3.05541e-10
43041061	chr22:43041061:G:A	3.43387e-08	-1.51318	0.0704326
43041690	chr22:43041690:A:AT	9.41498e-07	-1.10751e-10	1.86845
43041728	chr22:43041728:C:T	4.19359e-08	-1.10751e-10	-1.24288
43042147	chr22:43042147:C:T	4.06374e-08	-1.10751e-10	-1.27434
43042248	chr22:43042248:G:A	4.10074e-08	-1.10751e-10	-1.26527
43042579	chr22:43042579:G:A	3.49383e-07	-1.10751e-10	0.877142
43043068	chr22:43043068:G:A	1.26389e-07	-1.17099	1.03133
43043192	chr22:43043192:T:C	6.93504e-07	-1.10751e-10	1.56273
43043256	chr22:43043256:G:A	1.57256e-08	-1.5371	-0.686638
43043290	chr22:43043290:A:G	7.54272e-08	0.587773	-1.24363
43043309	chr22:43043309:G:A	4.43803e-08	-1.10751e-10	-1.18623
43043499	chr22:43043499:C:T	3.69472e-07	-1.10751e-10	0.93305
43043538	chr22:43043538:T:C	1.93389e-08	-1.5072	-0.509704
43043579	chr22:43043579:C:T	2.1357e-06	2.68753	-3.05541e-10
43044263	chr22:43044263:C:T	4.56475e-08	-1.10751e-10	-1.15808
43044358	chr22:43044358:C:T	4.15865e-08	-1.10751e-10	-1.25125
43044394	chr22:43044394:C:T	4.3498e-08	-1.10751e-10	-1.20631
43044755	chr22:43044755:CAG:C	3.30096e-08	-0.37065	-1.11158
43044791	chr22:43044791:G:A	1.32324e-06	-1.10751e-10	2.20881
43044966	chr22:43044966:G:A	1.68833e-08	-1.09992	-1.05278
43045260	chr22:43045260:T:A	1.6517e-08	-1.35924	-0.815392
43045503	chr22:43045503:G:A	1.01469e-07	-0.35927	-3.05541e-10
43045622	chr22:43045622:T:C	1.15022e-07	-1.11931	0.885408
43046066	chr22:43046066:C:T	5.45374e-08	-1.10751e-10	-0.980138
43046370	chr22:43046370:A:G	5.44942e-08	-1.10751e-10	-0.980931
43046593	chr22:43046593:T:C	1.82021e-08	-0.802705	-1.27478
43046896	chr22:43046896:C:G	1.63229e-07	0.11613	-3.05541e-10
43046948	chr22:43046948:G:A	4.77224e-08	-1.10751e-10	-1.11362
43047353	chr22:43047353:C:T	4.59942e-08	-1.10751e-10	-1.15051
43047716	chr22:43047716:G:A	1.80691e-08	-1.46657	-0.618251
43048300	chr22:43048300:G:A	4.54823e-08	-1.10751e-10	-1.1617
43048557	chr22:43048557:T:C	4.00014e-08	-1.10751e-10	-1.29011
43048580	chr22:43048580:G:A	1.49282e-08	-0.990461	-1.28532
43048836	chr22:43048836:C:T	4.29834e-08	-1.10751e-10	-1.21821
43048885	chr22:43048885:C:T	9.19782e-07	-1.10751e-10	1.84511
43049242	chr22:43049242:T:C	4.16444e-08	-1.10751e-10	-1.24986
43049479	chr22:43049479:C:T	1.2211e-06	-1.10751e-10	2.12848
43049566	chr22:43049566:C:T	7.84797e-08	-1.28028	0.664097
43049820	chr22:43049820:A:C	2.39539e-08	-1.25541	-0.547489
43050210	chr22:43050210:G:A	4.00162e-08	-1.10751e-10	-1.28974
43050639	chr22:43050639:C:T	2.23921e-07	-1.10751e-10	0.432267
43050882	chr22:43050882:C:T	1.43347e-08	-1.04004	-1.2763
43051232	chr22:43051232:C:T	2.01811e-07	0.328304	-3.05541e-10
43051573	chr22:43051573:G:A	1.51813e-07	-1.10751e-10	0.0436237
43051598	chr22:43051598:G:A	1.52359e-06	-1.10751e-10	2.3498
43051821	chr22:43051821:G:A	1.5808e-07	-1.10751e-10	0.0840726
43051977	chr22:43051977:G:A	1.58261e-08	-0.972751	-1.24461
43052158	chr22:43052158:C:T	4.17376e-08	-1.10751e-10	-1.24762
43052477	chr22:43052477:T:C	1.44489e-07	-0.00582345	-3.05541e-10
43052643	chr22:43052643:G:C	5.12135e-08	-1.22792	0.184899
43052849	chr22:43052849:G:A	4.24931e-08	-1.10751e-10	-1.22969
43053199	chr22:43053199:G:C	2.99556e-07	0.723274	-3.05541e-10
43053211	chr22:43053211:G:C	5.02999e-08	-1.10751e-10	-1.06102
43053502	chr22:43053502:T:C	2.00164e-08	-0.72872	-1.25376
43053553	chr22:43053553:T:TC	1.11466e-06	-1.10751e-10	2.03728
43053592	chr22:43053592:G:A	4.63676e-08	-1.10751e-10	-1.14242
43053613	chr22:43053613:G:A	4.13907e-08	-1.10751e-10	-1.25597
43053736	chr22:43053736:C:T	5.54348e-08	-1.10751e-10	-0.963819
43054231	chr22:43054231:G:C	4.1395e-08	-1.10751e-10	-1.25587
43054945	chr22:43054945:T:C	5.75685e-08	-1.10751e-10	-0.926051
43054951	chr22:43054951:T:C	5.87907e-08	-1.10751e-10	-0.905042
43055180	chr22:43055180:C:T	4.3959e-08	-1.10751e-10	-1.19577
43055646	chr22:43055646:T:A	2.01651e-07	-1.10751e-10	0.327515
43055885	chr22:43055885:C:T	5.77638e-07	-1.10751e-10	1.37992
43056024	chr22:43056024:C:T	1.35107e-08	-1.09327	-1.28228
43056071	chr22:43056071:T:C	4.77905e-08	-1.10751e-10	-1.1122
43056308	chr22:43056308:G:A	6.76157e-08	-1.10751e-10	-0.765186
43056469	chr22:43056469:T:TA	1.42277e-07	-1.10751e-10	-0.0212527
43056954	chr22:43056954:G:A	1.65898e-08	-0.939192	-1.23105
43056997	chr22:43056997:C:T	1.82404e-08	-0.844034	-1.23135
43057131	chr22:43057131:A:G	4.61519e-08	-1.10751e-10	-1.14709
43057406	chr22:43057406:G:A	1.91402e-08	-0.759336	-1.2679
43057951	chr22:43057951:TA:T	3.05947e-08	-1.5582	-3.05541e-10
43057955	chr22:43057955:T:A	1.26751e-07	-1.10751e-10	-0.136802
43058449	chr22:43058449:A:G	8.84749e-08	-1.16171	0.665407
43058701	chr22:43058701:T:G	5.12694e-08	0.18034	-1.22227
43058716	chr22:43058716:CAG:C	2.41463e-08	-0.549612	-1.24528
43058757	chr22:43058757:C:T	4.60466e-08	-1.10751e-10	-1.14937
43059060	chr22:43059060:G:A	4.05811e-08	-1.10751e-10	-1.27572
43059240	chr22:43059240:C:T	1.07104e-08	-1.32198	-1.28583
43059426	chr22:43059426:G:A	4.09753e-08	-1.10751e-10	-1.26606
43059525	chr22:43059525:C:T	2.15025e-08	-0.699693	-1.21116
43059586	chr22:43059586:G:A	4.02881e-08	-0.0849638	-1.19801
43059659	chr22:43059659:A:G	1.82437e-07	1.49534	-1.26796
43059698	chr22:43059698:G:A	4.28124e-08	-1.10751e-10	-1.2222
43059861	chr22:43059861:T:TA	4.17032e-08	-1.10751e-10	-1.24845
43059939	chr22:43059939:C:T	3.04593e-08	-1.56263	-3.05541e-10
43059986	chr22:43059986:G:A	4.38242e-08	-1.10751e-10	-1.19884
43060176	chr22:43060176:A:G	4.64902e-08	-1.10751e-10	-1.13978
43060444	chr22:43060444:C:T	5.00868e-08	-1.06527	-3.05541e-10
43060506	chr22:43060506:T:TG	2.25613e-08	-0.616731	-1.24606
43060598	chr22:43060598:C:T	4.23842e-08	-1.10751e-10	-1.23225
43060677	chr22:43060677:C:G	2.0111e-08	-0.724273	-1.25349
43061146	chr22:43061146:T:C	4.65441e-08	-1.10751e-10	-1.13863
43061239	chr22:43061239:C:CTGAT	1.33474e-07	-1.20884	1.12372
43062012	chr22:43062012:T:G	1.09268e-08	-1.36733	-1.22048
43062193	chr22:43062193:TAAGTTG:T	1.48925e-08	-1.07997	-1.19819
43062442	chr22:43062442:G:C	1.00155e-07	-1.27159	0.899287
43062549	chr22:43062549:G:A	5.07842e-08	-1.10751e-10	-1.05144
43062556	chr22:43062556:G:A	3.8268e-08	-1.33995	0.00553805
43062800	chr22:43062800:C:T	1.88283e-08	-0.861339	-1.18233
43062846	chr22:43062846:G:A	4.05888e-08	-1.10751e-10	-1.27553
43062967	chr22:43062967:G:A	4.95003e-08	-1.10751e-10	-1.07705
43063020	chr22:43063020:C:T	2.16176e-08	-0.638018	-1.2675
43063117	chr22:43063117:A:G	2.10592e-08	-0.73562	-1.19607
43063534	chr22:43063534:C:T	1.17157e-07	-1.26875	1.05325
43063645	chr22:43063645:T:C	4.20177e-08	-1.10751e-10	-1.24094
43063840	chr22:43063840:G:A	1.92176e-08	-0.797346	-1.22586
43063849	chr22:43063849:G:A	1.74557e-07	0.183223	-3.05541e-10
43063858	chr22:43063858:G:A	1.36591e-08	-1.24439	-1.12024
43063994	chr22:43063994:AAGAGCTGCTTTTGTGTGT:A	3.0806e-08	-1.55132	-3.05541e-10
43064318	chr22:43064318:C:T	5.96481e-07	-1.10751e-10	1.41202
43064373	chr22:43064373:C:T	4.43342e-08	-1.10751e-10	-1.18727
43064966	chr22:43064966:T:G	3.89204e-07	-1.10751e-10	0.985077
43065110	chr22:43065110:A:T	7.83926e-07	-1.10751e-10	1.68529
43065132	chr22:43065132:A:G	1.39767e-08	-1.28609	-1.05555
43065269	chr22:43065269:T:C	1.93798e-08	-0.819081	-1.19571
43065302	chr22:43065302:A:T	4.0029e-08	-1.10751e-10	-1.28942
43065350	chr22:43065350:C:T	1.35188e-08	-1.32283	-1.05212
43065536	chr22:43065536:T:C	1.37425e-08	-1.25969	-1.09884
43065688	chr22:43065688:C:T	4.63171e-08	0.091285	-1.2348
43065942	chr22:43065942:C:T	7.50401e-08	-1.10751e-10	-0.661003
43065962	chr22:43065962:C:T	1.44544e-08	-1.28101	-1.02702
43065965	chr22:43065965:C:T	1.48061e-08	-1.27219	-1.01179
43066027	chr22:43066027:C:T	1.57313e-08	-1.18298	-1.04039
43066035	chr22:43066035:T:C	1.38629e-08	-1.33181	-1.01799
43066124	chr22:43066124:A:G	4.99227e-08	-1.10751e-10	-1.06855
43066245	chr22:43066245:C:A	4.02986e-08	-1.10751e-10	-1.28271
43066314	chr22:43066314:G:A	1.38568e-08	-1.29276	-1.0575
43066382	chr22:43066382:G:A	1.20869e-08	-1.39114	-1.09576
43066445	chr22:43066445:C:T	4.01017e-07	-1.17625	2.19122
43066533	chr22:43066533:G:A	1.45754e-08	-1.29887	-1.00082
43066620	chr22:43066620:G:A	5.59036e-08	-1.10751e-10	-0.955397
43067180	chr22:43067180:G:A	1.38797e-08	-1.27469	-1.07391
43067239	chr22:43067239:C:T	4.6648e-08	-1.10751e-10	-1.13639
43067327	chr22:43067327:T:C	1.42122e-08	-1.28434	-1.04058
43067635	chr22:43067635:C:T	4.91601e-08	-1.10751e-10	-1.08394
43067664	chr22:43067664:GC:G	6.61502e-07	-1.10751e-10	1.51549
43067668	chr22:43067668:A:G	1.40636e-08	-1.28351	-1.05193
43067906	chr22:43067906:C:T	4.06121e-08	-1.10751e-10	-1.27496
43068232	chr22:43068232:G:A	7.71842e-08	-1.10751e-10	-0.632832
43068349	chr22:43068349:G:A	1.28521e-08	-1.31454	-1.11098
43068430	chr22:43068430:G:C	5.01183e-07	-1.10751e-10	1.23794
43068615	chr22:43068615:T:G	6.79033e-08	-1.10751e-10	-0.760941
43068761	chr22:43068761:A:G	4.74395e-08	-1.10751e-10	-1.11957
43068901	chr22:43068901:G:C	1.42592e-06	-1.10751e-10	2.28355
43069057	chr22:43069057:C:T	3.17173e-08	-1.52216	-3.05541e-10
43069248	chr22:43069248:C:T	5.53008e-08	-1.10751e-10	-0.966238
43070211	chr22:43070211:A:G	2.39163e-07	-1.23656	1.73468
43070435	chr22:43070435:G:A	5.24208e-08	-1.10751e-10	-1.01972
43070588	chr22:43070588:T:C	6.10188e-08	-1.10751e-10	-0.867844
43070910	chr22:43070910:T:C	2.30633e-08	-0.705304	-1.13548
43070925	chr22:43070925:A:G	3.22271e-08	-0.60563	-0.900589
43070961	chr22:43070961:G:A	5.28827e-08	-1.10751e-10	-1.01095
43071093	chr22:43071093:T:G	4.87236e-08	-1.10751e-10	-1.09286
43071164	chr22:43071164:G:A	4.08049e-08	-1.10751e-10	-1.27022
43071225	chr22:43071225:A:G	5.76416e-08	-1.10751e-10	-0.924781
43071360	chr22:43071360:C:T	4.10064e-08	-1.10751e-10	-1.2653
43071428	chr22:43071428:G:C	4.47601e-08	-0.736159	-0.44155
43071523	chr22:43071523:C:A	6.84501e-08	-1.10751e-10	-0.752921
43071804	chr22:43071804:G:T	8.48907e-07	-1.10751e-10	1.76492
43071934	chr22:43071934:G:A	8.19903e-08	-1.10751e-10	-0.572425
43071991	chr22:43071991:CAT:C	1.55455e-06	-1.39426	3.76417
43072175	chr22:43072175:A:G	9.92688e-08	-0.381194	-3.05541e-10
43072370	chr22:43072370:A:G	2.70538e-08	-0.44607	-1.23513
43072659	chr22:43072659:G:T	2.57898e-08	-0.629783	-1.09926
43072969	chr22:43072969:T:C	4.92494e-08	-1.10751e-10	-1.08213
43072989	chr22:43072989:C:T	1.12592e-08	-1.27819	-1.27964
43073274	chr22:43073274:C:T	4.00604e-08	-1.10751e-10	-1.28864
43073317	chr22:43073317:C:T	4.00927e-08	-1.10751e-10	-1.28783
43073504	chr22:43073504:G:A	5.08789e-08	-1.10751e-10	-1.04958
43073882	chr22:43073882:C:T	4.00011e-08	-1.10751e-10	-1.29012
43073925	chr22:43073925:G:A	1.34955e-07	-0.546679	0.472593
43073951	chr22:43073951:T:A	1.06302e-07	-1.05722	0.744473
43073952	chr22:43073952:C:G	4.61746e-07	-1.10751e-10	1.15599
43074133	chr22:43074133:A:G	4.64801e-07	-1.10751e-10	1.16258
43074169	chr22:43074169:G:A	8.24156e-08	-1.10751e-10	-0.567251
43074351	chr22:43074351:C:T	1.85102e-08	-1.53033	-0.530371
43074520	chr22:43074520:T:C	9.92819e-09	-1.53905	-1.14459
43074576	chr22:43074576:C:T	1.45148e-07	-1.10751e-10	-0.00126868
43074765	chr22:43074765:C:T	1.60782e-07	-1.10751e-10	0.101023
43074894	chr22:43074894:T:C	4.34737e-07	-1.10751e-10	1.09572
43074914	chr22:43074914:A:C	7.82531e-08	-1.10751e-10	-0.619077
43074995	chr22:43074995:C:T	6.13123e-08	-1.10751e-10	-0.863046
43075380	chr22:43075380:G:C	1.23175e-07	-0.855641	0.690219
43075431	chr22:43075431:G:A	1.08373e-05	-1.10751e-10	4.31173
43075863	chr22:43075863:C:A	4.34054e-08	-1.10751e-10	-1.20844
43075929	chr22:43075929:T:C	4.72033e-07	-1.10751e-10	1.17802
43075942	chr22:43075942:C:T	4.04911e-08	-0.965895	-0.312048
43076056	chr22:43076056:C:T	3.42906e-08	-1.44415	-3.05541e-10
43076080	chr22:43076080:T:C	4.89189e-08	-1.10751e-10	-1.08886
43076100	chr22:43076100:C:T	4.72033e-07	-1.10751e-10	1.17802
43076189	chr22:43076189:C:T	4.00032e-08	-1.10751e-10	-1.29007
43076262	chr22:43076262:C:T	1.31176e-07	-0.64582	0.543338
43076305	chr22:43076305:A:C	3.04701e-08	-1.56228	-3.05541e-10
43076440	chr22:43076440:A:G	1.49934e-06	-1.38664	3.7204
43076490	chr22:43076490:G:A	2.57343e-08	-0.648512	-1.08269
43076508	chr22:43076508:T:C	2.24379e-08	-0.765482	-1.10279
43076593	chr22:43076593:T:C	3.28017e-08	-1.48855	-3.05541e-10
43076656	chr22:43076656:T:C	4.11372e-08	-1.10751e-10	-1.26211
43076688	chr22:43076688:T:C	4.47323e-08	-1.10751e-10	-1.17833
43077273	chr22:43077273:C:G	9.69923e-08	-1.10751e-10	-0.404394
43077286	chr22:43077286:G:C	2.51454e-07	-1.10751e-10	0.548236
43077399	chr22:43077399:G:A	8.53002e-09	-1.56204	-1.2734
43077428	chr22:43077428:T:C	9.28511e-09	-1.46092	-1.2897
43077468	chr22:43077468:T:C	3.15449e-08	-1.52761	-3.05541e-10
43077603	chr22:43077603:G:A	5.12423e-08	-1.10751e-10	-1.04246
43077656	chr22:43077656:C:T	2.10126e-08	-1.18022	-0.753686
43077845	chr22:43077845:G:A	5.59946e-08	-1.10751e-10	-0.953771
43078124	chr22:43078124:A:G	2.12073e-06	-1.10751e-10	2.68049
43078340	chr22:43078340:A:G	4.13694e-08	-0.857835	-0.398648
43078510	chr22:43078510:G:GA	6.36409e-08	-1.10751e-10	-0.825769
43078672	chr22:43078672:C:T	3.30363e-08	-1.48142	-3.05541e-10
43079295	chr22:43079295:C:T	6.18861e-08	-1.10751e-10	-0.85373
43079502	chr22:43079502:G:A	1.98897e-08	-1.48777	-0.50105
43079557	chr22:43079557:G:A	1.21783e-08	-1.20715	-1.27222
43079932	chr22:43079932:G:A	4.1584e-08	-1.10751e-10	-1.25131
43080297	chr22:43080297:T:G	4.85452e-08	-1.10751e-10	-1.09653
43080346	chr22:43080346:C:T	6.59566e-07	1.51256	-3.05541e-10
43080426	chr22:43080426:G:T	1.6835e-08	-1.09722	-1.05835
43081071	chr22:43081071:A:G	3.93417e-08	-1.00071	-0.306028
43081194	chr22:43081194:G:A	4.36183e-08	-1.10751e-10	-1.20355
43081198	chr22:43081198:G:T	8.98071e-09	-1.56136	-1.22258
43081405	chr22:43081405:G:A	6.50324e-08	-1.10751e-10	-0.804141
43081588	chr22:43081588:C:T	8.8449e-09	-1.55536	-1.24383
43081654	chr22:43081654:T:C	4.0034e-08	-1.10751e-10	-1.2893
43083203	chr22:43083203:A:T	4.06274e-08	-1.10751e-10	-1.27458
43083374	chr22:43083374:AACAG:A	6.02541e-08	-1.10751e-10	-0.880454
43083378	chr22:43083378:G:A	5.40222e-08	-1.10751e-10	-0.989631
43083416	chr22:43083416:T:G	8.69417e-08	-1.50721	0.993424
43083512	chr22:43083512:C:G	2.46002e-08	-1.5309	-0.24537
43083601	chr22:43083601:G:C	5.24733e-08	-1.10751e-10	-1.01872
43083973	chr22:43083973:T:A	4.00605e-08	-1.10751e-10	-1.28863
43084236	chr22:43084236:C:T	1.19253e-07	-1.10751e-10	-0.197781
43084526	chr22:43084526:G:C	6.20012e-08	-1.10751e-10	-0.851872
43084632	chr22:43084632:G:A	2.39564e-07	0.499797	-3.05541e-10
43084748	chr22:43084748:G:A	4.17313e-08	-1.10751e-10	-1.24778
43084781	chr22:43084781:A:G	6.96113e-08	-1.54451	0.808413
43084855	chr22:43084855:T:C	2.70989e-07	-1.10751e-10	0.623051
43084883	chr22:43084883:T:C	5.64561e-06	-1.10751e-10	3.65961
43084900	chr22:43084900:C:T	4.03644e-08	-1.10751e-10	-1.28108
43084920	chr22:43084920:G:A	3.39111e-08	-1.47298	0.0176968
43085030	chr22:43085030:C:T	6.78331e-08	-1.10751e-10	-0.761975
43085079	chr22:43085079:C:T	8.78579e-08	-1.10751e-10	-0.503305
43085088	chr22:43085088:T:C	4.02195e-08	-1.10751e-10	-1.28467
43085228	chr22:43085228:G:A	4.01779e-08	-1.10751e-10	-1.28571
43085360	chr22:43085360:G:A	3.68788e-08	-1.37139	-3.05541e-10
43085490	chr22:43085490:G:A	4.0677e-08	-1.10751e-10	-1.27336
43085500	chr22:43085500:C:T	4.35873e-08	-1.10751e-10	-1.20426
43085546	chr22:43085546:G:A	4.79839e-08	-1.10751e-10	-1.10816
43085642	chr22:43085642:C:T	1.25129e-08	-1.33367	-1.11859
43085863	chr22:43085863:C:A	4.06597e-08	-1.10751e-10	-1.27379
43085942	chr22:43085942:C:T	3.27694e-07	0.813054	-3.05541e-10
43086129	chr22:43086129:T:TA	8.92312e-09	-1.55729	-1.23309
43086219	chr22:43086219:G:A	1.01605e-07	-1.10751e-10	-0.357928
43086308	chr22:43086308:G:C	1.47072e-07	-1.10751e-10	0.0118934
43086429	chr22:43086429:G:A	5.91133e-08	-1.10751e-10	-0.89957
43086886	chr22:43086886:G:A	2.78636e-07	-1.10751e-10	0.650882
43087100	chr22:43087100:A:T	4.01791e-08	-1.10751e-10	-1.28568
43087236	chr22:43087236:C:T	9.36638e-09	-1.56401	-1.17789
43087292	chr22:43087292:A:T	6.50704e-08	-1.10751e-10	-0.803556
43087315	chr22:43087315:G:A	5.8254e-08	-1.50309	0.588874
43087454	chr22:43087454:G:A	4.44696e-08	-1.10751e-10	-1.18422
43087487	chr22:43087487:G:A	1.30736e-08	-1.14733	-1.2611
43087539	chr22:43087539:A:AAG	4.06756e-08	-1.10751e-10	-1.2734
43087576	chr22:43087576:G:A	4.06264e-08	-1.10751e-10	-1.27461
43087607	chr22:43087607:G:A	1.51232e-07	-1.10751e-10	0.0397861
43087618	chr22:43087618:A:G	3.04371e-08	-1.56336	-3.05541e-10
43087934	chr22:43087934:G:T	6.04054e-08	-1.10751e-10	-0.877947
43088303	chr22:43088303:TGAGGGCA:T	6.15358e-08	-1.10751e-10	-0.859407
43088598	chr22:43088598:C:T	4.24104e-08	-1.10751e-10	-1.23163
43088734	chr22:43088734:A:AG	4.24436e-08	-1.10751e-10	-1.23085
43088904	chr22:43088904:T:A	4.37371e-08	-1.10751e-10	-1.20083
43089073	chr22:43089073:T:C	5.31499e-08	-1.10751e-10	-1.00591
43089107	chr22:43089107:T:C	4.21751e-08	-1.10751e-10	-1.2372
43089344	chr22:43089344:C:A	4.27913e-08	-1.10751e-10	-1.22269
43089379	chr22:43089379:T:G	1.4521e-07	-1.48692	1.48608
43089446	chr22:43089446:C:T	1.0505e-06	-1.10751e-10	1.97799
43089612	chr22:43089612:AG:A	5.98486e-08	-1.10751e-10	-0.887207
43089691	chr22:43089691:C:A	6.18209e-08	-1.10751e-10	-0.854784
43089892	chr22:43089892:TC:T	9.54415e-09	-1.56403	-1.15907
43090099	chr22:43090099:G:C	2.41395e-07	-1.53918	2.04659
43090598	chr22:43090598:T:C	4.02415e-08	-1.10751e-10	-1.28413
43090739	chr22:43090739:T:C	3.93059e-08	-1.30765	-3.05541e-10
43090811	chr22:43090811:C:T	6.19581e-08	-1.10751e-10	-0.852568
43090878	chr22:43090878:AC:A	4.77864e-08	-1.11228	-3.05541e-10
43091041	chr22:43091041:G:A	1.37514e-07	-1.56449	1.5092
43091090	chr22:43091090:A:G	1.35456e-06	-1.10751e-10	2.2322
43091139	chr22:43091139:G:A	3.54345e-07	-1.10751e-10	0.891245
43091141	chr22:43091141:A:G	4.00215e-08	-1.10751e-10	-1.28961
43091185	chr22:43091185:A:G	1.20605e-08	-1.56453	-0.924554
43091234	chr22:43091234:C:T	4.18253e-08	-1.10751e-10	-1.24552
43091254	chr22:43091254:G:A	9.6605e-09	-1.55888	-1.1521
43091549	chr22:43091549:A:G	4.97713e-08	-1.10751e-10	-1.07159
43091602	chr22:43091602:T:C	4.33824e-08	-1.10751e-10	-1.20897
43092732	chr22:43092732:C:T	4.27824e-08	-1.10751e-10	-1.2229
43093033	chr22:43093033:G:A	7.28674e-08	-1.10751e-10	-0.690384
43093087	chr22:43093087:T:A	5.96789e-08	-1.10751e-10	-0.890047
43093142	chr22:43093142:G:A	4.57933e-08	-1.10751e-10	-1.15489
43093461	chr22:43093461:G:A	5.55691e-08	-1.10751e-10	-0.961398
43093491	chr22:43093491:A:G	1.11888e-08	-1.36256	-1.20155
43093623	chr22:43093623:A:G	2.27636e-08	-1.12044	-0.733424
43093713	chr22:43093713:C:G	6.80122e-07	1.54325	-3.05541e-10
43094579	chr22:43094579:G:A	4.56609e-08	-1.10751e-10	-1.15778
43094680	chr22:43094680:G:A	6.47324e-08	-1.10751e-10	-0.808764
43094797	chr22:43094797:G:T	4.01288e-08	-1.10751e-10	-1.28693
43094869	chr22:43094869:G:A	1.28049e-08	-1.38197	-1.04722
43095077	chr22:43095077:A:G	8.81533e-08	-1.10751e-10	-0.499948
43095094	chr22:43095094:G:T	7.29027e-07	-1.10751e-10	1.61268
43095418	chr22:43095418:C:T	6.02632e-08	-1.10751e-10	-0.880304
43095537	chr22:43095537:T:C	4.7449e-08	-1.10751e-10	-1.11937
43095659	chr22:43095659:TGA:T	6.14291e-08	-1.10751e-10	-0.861142
43095772	chr22:43095772:TGTGA:T	5.52988e-08	-1.10751e-10	-0.966274
43096226	chr22:43096226:G:C	4.00035e-08	-1.10751e-10	-1.29006
43096366	chr22:43096366:G:A	4.90888e-08	-1.10751e-10	-1.08539
43096388	chr22:43096388:G:T	5.52154e-08	-1.10751e-10	-0.967785
43096611	chr22:43096611:G:A	4.00075e-08	-1.10751e-10	-1.28996
43096923	chr22:43096923:G:A	3.07546e-08	-1.55299	-3.05541e-10
43096956	chr22:43096956:C:T	3.52603e-08	-0.312191	-1.10408
43097098	chr22:43097098:G:A	5.52692e-08	-1.10751e-10	-0.966811
43097191	chr22:43097191:C:T	4.17072e-08	-1.10751e-10	-1.24835
43097344	chr22:43097344:A:G	4.49635e-08	-0.199005	-0.97417
43097424	chr22:43097424:T:C	4.38748e-08	-0.251418	-0.946267
43097643	chr22:43097643:G:A	1.53497e-08	-1.07003	-1.1779
43097723	chr22:43097723:G:A	3.4189e-08	-0.47375	-0.973372
43097951	chr22:43097951:T:C	5.12043e-08	-1.10751e-10	-1.0432
43098022	chr22:43098022:A:G	6.22296e-08	-1.10751e-10	-0.848195
43098066	chr22:43098066:C:T	4.36385e-08	-0.384799	-0.818286
43098103	chr22:43098103:G:A	4.02882e-08	-1.10751e-10	-1.28297
43098124	chr22:43098124:C:T	6.69397e-08	-1.10751e-10	-0.775233
43098283	chr22:43098283:T:C	2.47595e-07	-1.10751e-10	0.532767
43098309	chr22:43098309:G:C	4.21881e-08	-1.10751e-10	-1.23689
43098418	chr22:43098418:G:GT	4.19819e-08	-1.10751e-10	-1.24179
43098741	chr22:43098741:G:C	3.62965e-08	-1.3873	-3.05541e-10
43098797	chr22:43098797:T:G	7.7117e-08	-1.10751e-10	-0.633702
43098947	chr22:43098947:C:T	1.68416e-08	-1.5513	-0.603867
43099017	chr22:43099017:T:C	2.67307e-07	0.609372	-3.05541e-10
43099672	chr22:43099672:G:T	5.73662e-08	-0.92957	-3.05541e-10
43099802	chr22:43099802:T:C	7.40644e-08	-1.10751e-10	-0.67409
43099928	chr22:43099928:A:G	2.51565e-08	-0.586735	-1.16717
43099983	chr22:43099983:C:T	5.98584e-08	-0.89696	0.00991518
43100031	chr22:43100031:A:T	6.81728e-08	-1.10751e-10	-0.75698
43100489	chr22:43100489:G:A	1.61242e-08	-0.940433	-1.25827
43100558	chr22:43100558:T:C	4.11012e-08	-1.10751e-10	-1.26299
43100811	chr22:43100811:C:T	4.00902e-08	-1.10751e-10	-1.28789
43100917	chr22:43100917:G:A	2.43014e-07	1.29937	-0.78528
43101071	chr22:43101071:A:G	1.72157e-06	-1.10751e-10	2.47197
43101137	chr22:43101137:ACT:A	6.5347e-08	-1.10751e-10	-0.799314
43101249	chr22:43101249:G:C	1.60306e-06	-1.10751e-10	2.40064
43101439	chr22:43101439:T:C	1.59718e-06	-1.10751e-10	2.39697
43101921	chr22:43101921:G:A	4.03653e-08	-1.10751e-10	-1.28106
43101964	chr22:43101964:A:C	6.79687e-08	-0.759978	-3.05541e-10
43102104	chr22:43102104:T:A	1.90218e-07	-1.10751e-10	0.269145
43102108	chr22:43102108:G:A	8.22629e-08	-1.10751e-10	-0.569106
43102155	chr22:43102155:T:C	4.4656e-08	-0.00774051	-1.1723
43102216	chr22:43102216:G:A	4e-08	-1.10751e-10	-1.29015
43102276	chr22:43102276:C:T	1.04589e-07	0.273862	-0.602849
43102315	chr22:43102315:C:T	1.02679e-07	-1.10751e-10	-0.347418
43102406	chr22:43102406:C:T	2.13654e-08	-0.934428	-0.982824
43102434	chr22:43102434:G:A	9.93029e-09	-1.55006	-1.13338
43102543	chr22:43102543:C:T	2.78137e-07	-1.10751e-10	0.649088
43102553	chr22:43102553:C:T	4.23626e-08	-1.10751e-10	-1.23276
43103138	chr22:43103138:G:A	7.94525e-08	0.649644	-1.25351
43103257	chr22:43103257:T:A	1.79511e-08	-0.831558	-1.25982
43103468	chr22:43103468:C:A	4.58966e-08	-1.10751e-10	-1.15263
43103529	chr22:43103529:C:T	4.10061e-08	-1.10751e-10	-1.2653
43103536	chr22:43103536:C:T	4.20288e-08	-1.10751e-10	-1.24067
43103735	chr22:43103735:G:A	2.00181e-08	-0.700405	-1.28198
43103811	chr22:43103811:G:A	3.53765e-08	-1.41298	-3.05541e-10
43103893	chr22:43103893:C:T	1.90347e-08	-0.779054	-1.25371
43104192	chr22:43104192:C:A	2.38494e-07	-1.10751e-10	0.495317
43104274	chr22:43104274:A:T	6.38832e-08	-0.82197	-3.05541e-10
43104349	chr22:43104349:G:A	2.37781e-08	-0.59941	-1.21085
43104414	chr22:43104414:C:T	4.71331e-08	-1.12605	-3.05541e-10
43104429	chr22:43104429:A:G	5.82249e-08	-1.10751e-10	-0.914712
43104474	chr22:43104474:G:C	4.13439e-08	-1.10751e-10	-1.2571
43104904	chr22:43104904:T:A	2.02094e-06	-1.10751e-10	2.63229
43105134	chr22:43105134:A:C	4.00134e-07	-1.10751e-10	1.01277
43105614	chr22:43105614:T:C	1.746e-08	-0.986225	-1.13289
43105648	chr22:43105648:G:A	8.73938e-06	-1.10751e-10	4.09657
43105803	chr22:43105803:C:T	4.17709e-08	-1.10751e-10	-1.24683
43105861	chr22:43105861:G:A	4.4113e-08	-1.10751e-10	-1.19227
43106010	chr22:43106010:C:T	6.3824e-08	-1.10751e-10	-0.822896
43106146	chr22:43106146:T:C	9.80985e-08	0.466123	-0.859176
43106349	chr22:43106349:T:C	4.2686e-08	-1.10751e-10	-1.22515
43106701	chr22:43106701:T:C	1.05851e-08	-1.38588	-1.2337
43107143	chr22:43107143:TCTC:T	4.12544e-08	-1.10751e-10	-1.25927
43107206	chr22:43107206:A:C	2.99774e-08	-0.780077	-0.798504
43107351	chr22:43107351:C:T	3.71176e-08	-0.431144	-0.93379
43107503	chr22:43107503:A:G	4.0819e-08	-1.10751e-10	-1.26988
43107967	chr22:43107967:G:A	8.54118e-09	-1.56305	-1.27108
43108321	chr22:43108321:A:C	1.21505e-08	-1.56323	-0.918427
43108550	chr22:43108550:C:T	2.44443e-08	-0.879089	-0.903538
43108582	chr22:43108582:T:C	8.7221e-09	-1.55617	-1.257
43108643	chr22:43108643:C:T	4.08359e-08	-1.10751e-10	-1.26946
43108711	chr22:43108711:G:A	4.39171e-08	-1.10751e-10	-1.19672
43109065	chr22:43109065:C:T	1.2112e-08	-1.31862	-1.16621
43109066	chr22:43109066:G:A	1.17021e-07	-1.10751e-10	-0.216671
43109151	chr22:43109151:G:A	8.82677e-09	-1.56399	-1.23725
43109825	chr22:43109825:A:G	4.10308e-08	-1.10751e-10	-1.2647
43110114	chr22:43110114:G:C	4.04242e-08	-1.10751e-10	-1.2796
43110259	chr22:43110259:T:A	1.26835e-08	-1.31305	-1.12567
43110629	chr22:43110629:C:T	2.90264e-08	-1.03844	-0.57238
43111072	chr22:43111072:T:TGGTC	4.00054e-08	-1.10751e-10	-1.29001
43111785	chr22:43111785:C:A	4.18212e-08	-1.10751e-10	-1.24562
43111939	chr22:43111939:C:T	4.11419e-08	-1.10751e-10	-1.262
43112308	chr22:43112308:C:T	3.30362e-08	-1.48142	-3.05541e-10
43113381	chr22:43113381:C:T	3.11379e-08	-1.5406	-3.05541e-10
43113662	chr22:43113662:A:G	2.1888e-08	-1.55428	-0.338804
43114213	chr22:43114213:A:G	9.78969e-09	-1.56467	-1.13303
43114519	chr22:43114519:T:G	4.42868e-08	-1.10751e-10	-1.18834
43114520	chr22:43114520:C:T	4.42887e-08	-1.10751e-10	-1.1883
43114955	chr22:43114955:C:A	4.24691e-08	-1.10751e-10	-1.23025
43115635	chr22:43115635:G:A	2.26236e-08	-1.56437	-0.295656
43115811	chr22:43115811:C:T	2.27463e-08	-1.5643	-0.290327
43115819	chr22:43115819:C:T	1.57754e-08	-1.14137	-1.07921
43115862	chr22:43115862:T:G	2.69352e-08	-1.5421	-0.143486
43115947	chr22:43115947:C:G	4.95941e-08	-1.10751e-10	-1.07515
43116321	chr22:43116321:G:T	3.52449e-08	-1.41671	-3.05541e-10
43116711	chr22:43116711:C:A	1.90435e-08	-1.56432	-0.467982
43117150	chr22:43117150:T:C	2.98291e-08	-1.19518	-0.388367
43117892	chr22:43117892:C:T	4.31581e-08	-1.10751e-10	-1.21416
43117965	chr22:43117965:G:A	4.42047e-08	-1.10751e-10	-1.1902
43118068	chr22:43118068:G:A	4.28505e-08	-1.10751e-10	-1.22131
43118107	chr22:43118107:G:A	4.71742e-08	-1.10751e-10	-1.12518
43118368	chr22:43118368:G:A	4.76938e-08	-1.10751e-10	-1.11422
43118855	chr22:43118855:C:G	1.22238e-08	-1.23419	-1.24145
43118880	chr22:43118880:C:T	2.4962e-08	-1.5599	-0.201768
43119102	chr22:43119102:T:C	2.69821e-08	-1.56073	-0.123122
43119696	chr22:43119696:C:T	6.29263e-08	-1.10751e-10	-0.837061
43119697	chr22:43119697:C:T	2.50728e-08	-1.55284	-0.204397
43119748	chr22:43119748:G:A	1.26458e-08	-1.53892	-0.902776
43119883	chr22:43119883:T:C	2.74702e-08	-1.55818	-0.107745
43119916	chr22:43119916:G:GC	5.17755e-08	-1.10751e-10	-1.03211
43119953	chr22:43119953:G:A	5.10533e-08	-1.10751e-10	-1.04616
43119992	chr22:43119992:A:G	4.52104e-08	-1.10751e-10	-1.1677
43120008	chr22:43120008:C:T	5.24714e-08	-1.10751e-10	-1.01876
43120016	chr22:43120016:C:T	2.74848e-08	-1.5446	-0.12079
43120042	chr22:43120042:GCTGGTGAGCT:G	2.86026e-08	-1.55116	-0.0743664
43120128	chr22:43120128:G:A	4.41943e-08	-1.10751e-10	-1.19043
43120244	chr22:43120244:A:G	1.86365e-08	-1.54764	-0.506266
43120720	chr22:43120720:G:A	2.33155e-08	-1.56193	-0.267976
43120739	chr22:43120739:T:C	4.04228e-08	-1.27963	-3.05541e-10
43120887	chr22:43120887:A:G	4.17973e-08	-1.10751e-10	-1.24619
43121025	chr22:43121025:A:G	4.54802e-08	-1.52447	0.362723
43121698	chr22:43121698:C:T	4.06279e-08	-1.10751e-10	-1.27457
43121899	chr22:43121899:T:G	3.23168e-08	-0.753472	-0.749968
43121940	chr22:43121940:A:G	4.0388e-08	-1.10751e-10	-1.28049
43122102	chr22:43122102:G:C	9.71636e-09	-1.53817	-1.16704
43122269	chr22:43122269:A:G	1.45398e-08	-1.24432	-1.05782
43122658	chr22:43122658:T:A	8.16623e-08	-0.576434	-3.05541e-10
43122801	chr22:43122801:G:A	4.02456e-08	-1.10751e-10	-1.28403
43122816	chr22:43122816:A:G	1.30143e-08	-1.15703	-1.25594
43123076	chr22:43123076:A:G	5.47904e-08	-1.27544	0.29993
43123078	chr22:43123078:C:T	4.00968e-08	-1.10751e-10	-1.28773
43123523	chr22:43123523:G:A	4.01435e-08	-1.10751e-10	-1.28656
43123766	chr22:43123766:G:A	4.1158e-07	-1.10751e-10	1.04098
43123903	chr22:43123903:C:T	4.89311e-08	-1.10751e-10	-1.08861
43123963	chr22:43123963:C:T	4.03318e-08	-1.10751e-10	-1.28189
43124252	chr22:43124252:A:C	1.60815e-08	-0.965237	-1.23612
43124257	chr22:43124257:A:G	5.74849e-08	-0.0885013	-0.839002
43124421	chr22:43124421:T:C	1.12672e-08	-1.27864	-1.27849
43124536	chr22:43124536:ACT:A	5.98577e-08	-1.10751e-10	-0.887056
43124797	chr22:43124797:C:CA	3.18078e-08	-1.51931	-3.05541e-10
43125419	chr22:43125419:A:C	4.00932e-08	-1.10751e-10	-1.28782
43125693	chr22:43125693:G:A	4.0384e-08	-1.10751e-10	-1.28059
43125944	chr22:43125944:A:G	6.0906e-08	-0.685086	-0.184608
43127182	chr22:43127182:T:C	2.10628e-08	-1.3142	-0.617324
43127195	chr22:43127195:T:C	5.79734e-08	-1.10751e-10	-0.919041
43127398	chr22:43127398:T:C	6.13683e-08	-1.10751e-10	-0.862133
43127760	chr22:43127760:G:A	4.20248e-08	-1.10751e-10	-1.24077
43127949	chr22:43127949:G:A	1.58614e-08	-1.1987	-1.01644
43127985	chr22:43127985:C:A	3.01158e-08	-0.323526	-1.25045
43127994	chr22:43127994:A:T	2.95351e-08	-0.34609	-1.24736
43128108	chr22:43128108:C:T	9.69804e-08	-1.10751e-10	-0.404517
43128946	chr22:43128946:C:T	2.35504e-07	-1.10751e-10	0.482702
43129170	chr22:43129170:C:T	2.93721e-08	-0.354896	-1.24408
43129573	chr22:43129573:ACTCCTG:A	4.00031e-08	-1.10751e-10	-1.29007
43129646	chr22:43129646:C:T	3.47562e-08	-1.43067	-3.05541e-10
43129827	chr22:43129827:C:T	3.04692e-08	-1.56231	-3.05541e-10
43130045	chr22:43130045:G:A	5.04835e-07	-1.10751e-10	1.2452
43130129	chr22:43130129:C:T	5.76065e-08	-1.10751e-10	-0.92539
43130490	chr22:43130490:C:T	4.97167e-08	-1.07268	-3.05541e-10
43130698	chr22:43130698:C:T	3.25591e-08	-0.243692	-1.25228
43130973	chr22:43130973:G:A	5.52986e-08	-1.10751e-10	-0.966279
43131176	chr22:43131176:A:G	4.10369e-08	-1.10751e-10	-1.26455
43131424	chr22:43131424:C:T	5.2441e-08	-1.10751e-10	-1.01934
43131675	chr22:43131675:C:T	1.47768e-08	-1.08934	-1.19663
43131725	chr22:43131725:G:A	4.03336e-08	-1.10751e-10	-1.28184
43131792	chr22:43131792:C:A	7.92389e-08	-1.10751e-10	-0.606559
43131965	chr22:43131965:G:A	4.37639e-08	-1.10751e-10	-1.20022
43132184	chr22:43132184:T:A	5.69792e-08	-1.10751e-10	-0.936339
43132207	chr22:43132207:G:A	5.28972e-08	-1.10751e-10	-1.01067
43132787	chr22:43132787:T:C	2.59056e-08	-0.43744	-1.28713
43132852	chr22:43132852:G:A	3.65917e-07	0.923381	-3.05541e-10
43132975	chr22:43132975:C:T	4.72492e-08	-1.10751e-10	-1.12359
43133018	chr22:43133018:G:T	4.00007e-08	-1.10751e-10	-1.29013
43133023	chr22:43133023:C:T	2.87185e-08	-0.337099	-1.28438
43133055	chr22:43133055:C:A	4.99622e-08	-1.10751e-10	-1.06776
43133088	chr22:43133088:C:G	5.02828e-08	-1.10751e-10	-1.06136
43133511	chr22:43133511:C:T	3.14446e-08	-0.244715	-1.28608
43133659	chr22:43133659:C:A	4.74672e-08	-1.10751e-10	-1.11899
43133733	chr22:43133733:C:T	4.27221e-08	-1.10751e-10	-1.22431
43133737	chr22:43133737:AC:A	4.9501e-08	-1.10751e-10	-1.07703
43133892	chr22:43133892:G:A	4.00174e-08	-1.10751e-10	-1.28971
43133967	chr22:43133967:G:A	6.12744e-08	-1.10751e-10	-0.863663
43134187	chr22:43134187:T:C	5.02646e-08	-1.10751e-10	-1.06172
43134694	chr22:43134694:G:C	3.58459e-08	-1.26001	-0.139789
43134976	chr22:43134976:A:G	2.53289e-08	-1.16985	-0.57723
43135063	chr22:43135063:G:A	3.69482e-07	-1.10751e-10	0.933076
43135542	chr22:43135542:A:AATT	4.22341e-08	-1.10751e-10	-1.2358
43135544	chr22:43135544:C:T	4.21436e-08	-1.10751e-10	-1.23794
43135612	chr22:43135612:G:A	4.1472e-08	-1.10751e-10	-1.25401
43135772	chr22:43135772:C:T	4.68615e-08	-1.10751e-10	-1.13183
43135839	chr22:43135839:G:A	6.61146e-08	-1.10751e-10	-0.787636
43136015	chr22:43136015:G:C	5.99481e-08	-1.10751e-10	-0.885547
43136098	chr22:43136098:G:C	3.66547e-08	-1.34752	-0.0299599
43136150	chr22:43136150:A:G	2.23602e-08	-1.11488	-0.756867
43136610	chr22:43136610:G:A	4.5084e-08	-1.10751e-10	-1.1705
43137421	chr22:43137421:C:G	5.96765e-08	-0.867066	-0.0230218
43137509	chr22:43137509:A:C	6.66119e-08	0.421414	-1.20156
43138019	chr22:43138019:C:T	4.07031e-08	-1.10751e-10	-1.27272
43138143	chr22:43138143:C:G	2.15097e-07	0.392063	-3.05541e-10
43138200	chr22:43138200:A:G	5.24154e-08	-1.10751e-10	-1.01983
43138273	chr22:43138273:A:G	5.41072e-08	-1.10751e-10	-0.988059
43138597	chr22:43138597:C:T	5.09076e-08	-1.10751e-10	-1.04901
43138602	chr22:43138602:C:T	4.21477e-08	-1.10751e-10	-1.23785
43138635	chr22:43138635:G:T	4.20192e-08	-1.10751e-10	-1.2409
43138667	chr22:43138667:G:A	4.00827e-08	-1.10751e-10	-1.28808
43138712	chr22:43138712:G:A	4.00026e-08	-1.10751e-10	-1.29008
43138740	chr22:43138740:A:G	5.60694e-08	-1.10751e-10	-0.952436
43138788	chr22:43138788:T:C	5.07396e-08	0.119269	-1.17159
43138792	chr22:43138792:A:G	5.63095e-08	-1.10751e-10	-0.948163
43139077	chr22:43139077:A:T	5.57913e-08	-1.10751e-10	-0.957407
43139422	chr22:43139422:A:G	4.24795e-08	-1.10751e-10	-1.23
43140876	chr22:43140876:A:G	4.12435e-08	-1.10751e-10	-1.25953
43140945	chr22:43140945:A:G	4.00112e-08	-1.10751e-10	-1.28987
43141086	chr22:43141086:T:C	4.03358e-08	-1.10751e-10	-1.28179
43142025	chr22:43142025:A:T	4.66061e-08	-1.10751e-10	-1.13729
43142127	chr22:43142127:T:C	3.2055e-08	-1.51157	-3.05541e-10
43142165	chr22:43142165:G:A	4.09686e-07	-1.10751e-10	1.03637
43142252	chr22:43142252:A:G	4.05961e-08	-1.10751e-10	-1.27536
43143273	chr22:43143273:G:A	4.23863e-08	-1.10751e-10	-1.2322
43143512	chr22:43143512:C:T	4.00166e-08	-1.10751e-10	-1.28973
43143645	chr22:43143645:G:A	1.14168e-08	-1.32506	-1.21888
43144033	chr22:43144033:A:T	6.85261e-08	-1.10751e-10	-0.751811
43144119	chr22:43144119:TATA:T	2.10792e-08	-0.996827	-0.933909
43144168	chr22:43144168:C:T	1.13842e-08	-1.49785	-1.04896
43144507	chr22:43144507:T:C	4.01104e-08	-1.10751e-10	-1.28739
43144689	chr22:43144689:C:G	4.02082e-08	-1.10751e-10	-1.28496
43145349	chr22:43145349:T:A	5.07948e-08	-1.10751e-10	-1.05123
43145684	chr22:43145684:G:A	5.27207e-08	-1.10751e-10	-1.01402
43145948	chr22:43145948:G:C	1.37518e-07	-1.10751e-10	-0.0552686
43145987	chr22:43145987:A:G	6.77905e-08	-1.10751e-10	-0.762604
43146161	chr22:43146161:G:A	4.02885e-08	-1.10751e-10	-1.28296
43146294	chr22:43146294:T:C	3.3773e-08	-0.259258	-1.20011
43146361	chr22:43146361:A:T	8.40021e-09	-1.56088	-1.28989
43146383	chr22:43146383:C:T	3.35837e-08	-1.46499	-3.05541e-10
43146408	chr22:43146408:TA:T	1.34061e-08	-1.1815	-1.20182
43146786	chr22:43146786:G:A	4.00003e-08	-1.10751e-10	-1.29014
43147175	chr22:43147175:A:G	3.2872e-08	-1.48641	-3.05541e-10
43147531	chr22:43147531:A:G	6.28847e-08	-1.10751e-10	-0.837724
43147668	chr22:43147668:T:C	4.04077e-08	-1.10751e-10	-1.28001
43148018	chr22:43148018:T:C	4.82292e-08	-1.10751e-10	-1.10306
43148276	chr22:43148276:T:C	9.35263e-09	-1.53574	-1.20763
43148341	chr22:43148341:T:G	4.00382e-08	-1.10751e-10	-1.28919
43148517	chr22:43148517:C:T	4.10354e-08	-1.10751e-10	-1.26459
43148546	chr22:43148546:T:G	5.11921e-08	-1.10751e-10	-1.04344
43148817	chr22:43148817:C:T	4.20275e-07	1.22774	-0.16586
43148821	chr22:43148821:C:T	5.951e-08	-1.10751e-10	-0.892881
43148851	chr22:43148851:C:T	4.00261e-08	-1.10751e-10	-1.28949
43149071	chr22:43149071:G:A	1.11454e-08	-1.34477	-1.22323
43149314	chr22:43149314:C:T	5.85879e-08	-1.10751e-10	-0.908498
43149378	chr22:43149378:C:T	5.71207e-08	-1.10751e-10	-0.93386
43150219	chr22:43150219:C:T	3.33442e-08	-1.47214	-3.05541e-10
43150727	chr22:43150727:A:C	1.28674e-08	-1.30566	-1.11867
43151318	chr22:43151318:C:T	4.2596e-08	-1.10751e-10	-1.22727
43151550	chr22:43151550:G:A	5.67802e-08	-1.10751e-10	-0.939837
43151926	chr22:43151926:A:G	4.33675e-08	-1.10751e-10	-1.20932
43151995	chr22:43151995:T:C	4.00508e-08	-1.10751e-10	-1.28888
43152516	chr22:43152516:C:T	7.01099e-08	-1.10751e-10	-0.728962
43152613	chr22:43152613:G:C	6.57819e-07	1.39608	0.113826
43152821	chr22:43152821:T:C	2.16153e-08	-0.855315	-1.05031
43152836	chr22:43152836:T:C	4.13567e-08	-1.10751e-10	-1.25679
43152892	chr22:43152892:G:C	1.33323e-08	-1.34582	-1.04302
43153254	chr22:43153254:G:A	3.70309e-07	0.932757	0.0025557
43153640	chr22:43153640:C:T	4.81252e-08	-1.10751e-10	-1.10522
43153642	chr22:43153642:C:T	4.86246e-08	-1.10751e-10	-1.0949
43153646	chr22:43153646:C:T	5.54333e-08	-1.10751e-10	-0.963845
43153733	chr22:43153733:T:A	2.80987e-07	1.81796	-1.15868
43154049	chr22:43154049:T:C	1.09816e-08	-1.52173	-1.06107
43154143	chr22:43154143:T:C	1.97657e-07	0.41126	-0.103755
43154246	chr22:43154246:A:G	4.00528e-08	-1.10751e-10	-1.28883
43154251	chr22:43154251:C:G	4.00447e-08	-1.10751e-10	-1.28903
43154906	chr22:43154906:C:T	4.00325e-08	-1.10751e-10	-1.28934
43155001	chr22:43155001:C:T	4.99379e-07	0.928852	0.305488
43155120	chr22:43155120:G:T	4.39698e-08	-1.10751e-10	-1.19552
43155211	chr22:43155211:G:A	4.05257e-08	-1.10751e-10	-1.27709
43155402	chr22:43155402:G:A	2.93533e-08	-0.47657	-1.12305
43155507	chr22:43155507:A:G	1.89923e-07	0.459445	-0.19185
43155585	chr22:43155585:C:T	3.08272e-08	-1.55063	-3.05541e-10
43155765	chr22:43155765:G:A	2.10649e-08	-0.660035	-1.27138
43155830	chr22:43155830:T:C	1.93784e-07	0.467623	-0.179905
43156182	chr22:43156182:A:G	5.95284e-08	-1.10751e-10	-0.892572
43156772	chr22:43156772:C:T	2.08658e-08	-0.849959	-1.09095
43156996	chr22:43156996:T:G	2.01545e-08	-0.919104	-1.05649
43157025	chr22:43157025:G:A	4.42965e-08	-1.10751e-10	-1.18812
43157411	chr22:43157411:T:G	1.1401e-08	-1.55107	-0.994258
43157454	chr22:43157454:G:C	3.27846e-08	-1.33349	-0.155574
43157761	chr22:43157761:T:C	4.07773e-08	-1.10751e-10	-1.2709
43157815	chr22:43157815:C:A	6.22143e-08	-1.10751e-10	-0.848441
43158128	chr22:43158128:C:G	4.51377e-08	-1.10751e-10	-1.16931
43158413	chr22:43158413:C:T	4.07662e-08	-1.10751e-10	-1.27117
43158437	chr22:43158437:T:C	5.83252e-08	-0.912992	-3.05541e-10
43158592	chr22:43158592:G:A	6.90776e-08	-1.10751e-10	-0.743795
43158892	chr22:43158892:G:A	1.2357e-07	-1.10751e-10	-0.162216
43159584	chr22:43159584:A:C	3.52045e-07	1.18442	-0.299685
43159720	chr22:43159720:G:A	4.0557e-08	-1.10751e-10	-1.27632
43159745	chr22:43159745:G:C	4.00468e-08	-1.10751e-10	-1.28898
43159885	chr22:43159885:T:G	4.73936e-08	-1.10751e-10	-1.12054
43159915	chr22:43159915:G:A	7.87e-08	0.4647	-1.07808
43159974	chr22:43159974:C:T	4.89124e-08	-1.10751e-10	-1.089
43160310	chr22:43160310:G:A	1.06691e-08	-1.56392	-1.04775
43160335	chr22:43160335:C:T	1.10228e-07	-1.10751e-10	-0.276478
43160916	chr22:43160916:C:G	7.40445e-08	0.30659	-0.98095
43161357	chr22:43161357:G:C	6.12098e-08	-1.10751e-10	-0.864718
43161379	chr22:43161379:A:G	4.20647e-08	-1.10751e-10	-1.23982
43161384	chr22:43161384:A:G	4.0294e-08	-1.10751e-10	-1.28282
43161422	chr22:43161422:T:G	4.07286e-08	-0.518243	-0.753852
43161742	chr22:43161742:T:G	1.01586e-07	0.53879	-0.896908
43161853	chr22:43161853:G:A	1.7689e-07	1.04068	-0.844176
43161876	chr22:43161876:T:C	4.92397e-08	-1.10751e-10	-1.08232
43161943	chr22:43161943:A:G	4.7488e-08	-1.10751e-10	-1.11855
43162231	chr22:43162231:C:T	4.04363e-08	-1.10751e-10	-1.2793
43162401	chr22:43162401:C:T	1.4962e-07	-1.10751e-10	0.0290755
43162693	chr22:43162693:TGA:T	4.27155e-07	-1.10751e-10	1.07812
43162920	chr22:43162920:A:G	1.04183e-08	-1.53071	-1.10475
43162966	chr22:43162966:G:A	3.69142e-08	-0.825209	-0.545222
43162993	chr22:43162993:T:G	4.05608e-08	-1.10751e-10	-1.27622
43163131	chr22:43163131:G:T	2.1494e-08	-1.14779	-0.763468
43163280	chr22:43163280:G:A	4.80076e-08	-1.10751e-10	-1.10767
43163296	chr22:43163296:G:A	4.07484e-08	-1.10751e-10	-1.27161
43163445	chr22:43163445:G:A	1.44469e-07	0.940524	-0.946487
43163706	chr22:43163706:C:T	3.20879e-08	-0.802944	-0.707603
43163716	chr22:43163716:C:T	6.27782e-08	-1.10751e-10	-0.839418
43163731	chr22:43163731:G:A	1.06462e-07	0.625416	-0.936657
43163844	chr22:43163844:T:C	5.076e-08	-1.10751e-10	-1.05192
43163889	chr22:43163889:G:A	4.40435e-08	-1.10751e-10	-1.19385
43163895	chr22:43163895:T:C	4.76965e-08	-1.10751e-10	-1.11417
43164151	chr22:43164151:C:T	6.99781e-08	-1.10751e-10	-0.730844
43164424	chr22:43164424:C:A	1.00299e-08	-1.54867	-1.12478
43164676	chr22:43164676:A:G	7.97299e-08	-1.10751e-10	-0.600381
43164757	chr22:43164757:C:T	9.89184e-07	1.14777	0.770081
43164956	chr22:43164956:C:T	3.38774e-07	1.45372	-0.607413
43164960	chr22:43164960:T:C	9.55404e-09	-1.5515	-1.17056
43165149	chr22:43165149:A:G	4.28158e-08	-1.10751e-10	-1.22212
43165331	chr22:43165331:T:C	1.25048e-07	-1.10751e-10	-0.150328
43165669	chr22:43165669:T:G	4.71731e-08	-0.43648	-0.688723
43165753	chr22:43165753:T:C	3.51804e-08	-1.41854	-3.05541e-10
43165797	chr22:43165797:A:G	5.09989e-08	-0.312612	-0.734609
43165996	chr22:43165996:G:A	4.04182e-08	-1.10751e-10	-1.27975
43166037	chr22:43166037:C:T	7.71283e-08	-1.10751e-10	-0.633556
43166189	chr22:43166189:G:A	7.24985e-08	-0.0860399	-0.60942
43166218	chr22:43166218:A:G	4.06396e-08	-1.10751e-10	-1.27428
43166241	chr22:43166241:T:C	1.84602e-07	0.239175	-3.05541e-10
43166300	chr22:43166300:A:G	5.75962e-08	-0.269198	-0.656371
43166345	chr22:43166345:C:T	5.27156e-08	-1.10751e-10	-1.01411
43166401	chr22:43166401:T:C	5.64191e-08	-0.221239	-0.724978
43166428	chr22:43166428:G:A	3.71051e-08	-1.35473	-0.0105418
43166430	chr22:43166430:C:A	8.91452e-08	-1.10751e-10	-0.488759
43166433	chr22:43166433:G:A	5.71865e-08	-0.302637	-0.630071
43166699	chr22:43166699:G:A	6.19005e-08	-0.167502	-0.685995
43166802	chr22:43166802:AGAG:A	4.03692e-08	-1.10751e-10	-1.28096
43166872	chr22:43166872:ACCGCTACACCTAGC:A	5.33665e-08	-1.10751e-10	-1.00184
43166961	chr22:43166961:G:A	4.01087e-08	-1.10751e-10	-1.28743
43166976	chr22:43166976:G:A	5.61226e-08	-1.10751e-10	-0.951488
43167466	chr22:43167466:CCT:C	1.49081e-07	-1.10751e-10	0.0254672
43167592	chr22:43167592:C:T	6.53185e-08	-1.10751e-10	-0.79975
43167657	chr22:43167657:A:AC	7.9906e-08	-1.10751e-10	-0.598175
43167666	chr22:43167666:A:G	4.31753e-08	-1.10751e-10	-1.21376
43167705	chr22:43167705:A:G	2.51633e-08	-0.950699	-0.802938
43167992	chr22:43167992:T:C	4.03424e-08	-1.10751e-10	-1.28162
43168263	chr22:43168263:C:T	6.09405e-08	-1.10751e-10	-0.869127
43168349	chr22:43168349:G:T	6.23016e-08	-1.10751e-10	-0.847039
43168644	chr22:43168644:C:A	4.48019e-08	-1.10751e-10	-1.17677
43168997	chr22:43168997:C:G	5.48494e-08	-0.974435	-3.05541e-10
43169023	chr22:43169023:C:T	6.86044e-08	-1.10751e-10	-0.750669
43169437	chr22:43169437:C:T	1.12298e-07	0.348291	-0.60616
43169454	chr22:43169454:G:A	5.98398e-08	-1.10751e-10	-0.887354
43169467	chr22:43169467:C:T	4.55953e-08	-1.10751e-10	-1.15922
43169644	chr22:43169644:G:C	4.01522e-08	-1.10751e-10	-1.28635
43169849	chr22:43169849:C:T	7.58971e-08	0.0245768	-0.674224
43169875	chr22:43169875:A:G	5.35567e-06	-1.10751e-10	3.60688
43169951	chr22:43169951:G:A	3.90693e-05	5.59407	-3.05541e-10
43170010	chr22:43170010:A:C	4.80452e-08	-1.10751e-10	-1.10688
43170553	chr22:43170553:C:T	6.0313e-08	-1.10751e-10	-0.879478
43170781	chr22:43170781:C:T	1.51046e-07	-1.10751e-10	0.03856
43171039	chr22:43171039:G:A	4.00439e-08	-1.10751e-10	-1.28905
43171152	chr22:43171152:CAG:C	9.33873e-09	-1.48579	-1.25906
43171453	chr22:43171453:C:T	7.12692e-08	0.036148	-0.74871
43171473	chr22:43171473:C:T	1.25823e-07	-1.10751e-10	-0.144148
43171477	chr22:43171477:C:G	4.54998e-08	-1.10751e-10	-1.16132
43171539	chr22:43171539:T:A	9.3984e-09	-1.48652	-1.25197
43171745	chr22:43171745:C:T	4.1828e-08	-1.10751e-10	-1.24546
43171783	chr22:43171783:T:C	7.47973e-08	-1.10751e-10	-0.664243
43171807	chr22:43171807:C:T	4.12286e-08	-1.10751e-10	-1.25989
43171855	chr22:43171855:C:T	4.04352e-08	-1.10751e-10	-1.27933
43171870	chr22:43171870:G:A	8.37344e-08	-1.10751e-10	-0.551376
43171930	chr22:43171930:G:A	6.1149e-08	-0.865712	-3.05541e-10
43171931	chr22:43171931:T:A	5.53031e-08	-1.10751e-10	-0.966196
43171952	chr22:43171952:G:A	8.33178e-08	-1.10751e-10	-0.556364
43172054	chr22:43172054:C:G	4.22617e-08	-0.234361	-1.00078
43172090	chr22:43172090:A:C	3.39203e-08	-1.45501	-3.05541e-10
43172126	chr22:43172126:T:C	4.02761e-08	-1.10751e-10	-1.28327
43172202	chr22:43172202:A:G	5.52883e-08	-1.10751e-10	-0.966464
43173008	chr22:43173008:T:C	5.54545e-08	-1.10751e-10	-0.963464
43173136	chr22:43173136:C:T	5.54783e-08	-1.10751e-10	-0.963035
43173301	chr22:43173301:A:G	1.0351e-07	0.623612	-0.962971
43173534	chr22:43173534:T:C	4.00931e-08	-1.10751e-10	-1.28782
43173598	chr22:43173598:C:T	9.06373e-08	-1.10751e-10	-0.47216
43173601	chr22:43173601:C:T	4.52525e-08	-1.10751e-10	-1.16677
43173602	chr22:43173602:C:A	8.79074e-08	0.0681544	-0.570897
43173888	chr22:43173888:C:T	4.55155e-08	-1.10751e-10	-1.16097
43174448	chr22:43174448:G:A	4.58311e-08	-1.10751e-10	-1.15406
43174525	chr22:43174525:G:A	4.58311e-08	-1.10751e-10	-1.15406
43174577	chr22:43174577:G:A	4.26212e-06	-1.10751e-10	3.3785
43174788	chr22:43174788:A:G	8.74883e-09	-1.55899	-1.25111
43174865	chr22:43174865:A:G	6.80424e-08	-1.10751e-10	-0.758895
43175291	chr22:43175291:T:C	6.03356e-08	-1.10751e-10	-0.879104
43175638	chr22:43175638:T:C	5.9299e-08	-1.10751e-10	-0.896433
43175690	chr22:43175690:A:G	4.08201e-08	-1.10751e-10	-1.26985
43176343	chr22:43176343:C:A	6.78914e-08	-1.10751e-10	-0.761117
43176414	chr22:43176414:G:A	1.0705e-08	-1.364	-1.24431
43176511	chr22:43176511:C:T	1.47928e-07	0.522667	-0.50497
43176534	chr22:43176534:A:G	8.76703e-09	-1.5585	-1.24953
43176644	chr22:43176644:C:T	5.82624e-08	-0.914069	-3.05541e-10
43176894	chr22:43176894:C:T	5.67425e-08	-1.10751e-10	-0.940502
43176958	chr22:43176958:T:C	4.14033e-08	-1.10751e-10	-1.25567
43177096	chr22:43177096:T:C	5.67438e-08	-1.10751e-10	-0.94048
43177376	chr22:43177376:AT:A	3.67103e-08	-1.52296	0.146995
43177380	chr22:43177380:A:T	9.65319e-09	-1.52398	-1.18776
43177381	chr22:43177381:A:T	3.89713e-08	-1.50821	0.192014
43177383	chr22:43177383:A:T	9.41812e-09	-1.49733	-1.23906
43177700	chr22:43177700:A:G	1.50183e-08	-1.55018	-0.719582
43177828	chr22:43177828:A:C	1.53175e-08	-1.23734	-1.01269
43177849	chr22:43177849:C:A	4.72832e-08	-1.10751e-10	-1.12287
43178084	chr22:43178084:C:T	1.8628e-08	-1.52939	-0.524969
43178466	chr22:43178466:T:C	3.99999e-08	-1.10751e-10	-1.29015
43178512	chr22:43178512:G:A	4.06538e-08	-1.10751e-10	-1.27393
43178782	chr22:43178782:C:T	6.4309e-08	-0.647443	-0.167884
43178818	chr22:43178818:C:T	1.38144e-08	-1.54822	-0.805094
43178897	chr22:43178897:A:G	6.57108e-08	-1.10751e-10	-0.793763
43178926	chr22:43178926:A:G	3.86969e-08	-1.42728	0.104013
43179028	chr22:43179028:G:A	4.42647e-08	-1.10751e-10	-1.18884
43179069	chr22:43179069:G:A	1.06855e-08	-1.45108	-1.15906
43179090	chr22:43179090:C:T	1.38235e-08	-1.55186	-0.800801
43179107	chr22:43179107:G:A	4.63931e-08	-1.10751e-10	-1.14188
43179123	chr22:43179123:C:T	7.30133e-08	-0.688384	-3.05541e-10
43179288	chr22:43179288:C:T	4.49715e-08	-1.10751e-10	-1.173
43179289	chr22:43179289:G:A	5.03266e-08	-1.10751e-10	-1.06049
43179319	chr22:43179319:C:T	1.91178e-08	-1.36984	-0.65857
43179610	chr22:43179610:G:A	9.58812e-09	-1.46188	-1.25662
43179769	chr22:43179769:G:A	4.1996e-08	-1.10751e-10	-1.24145
43179929	chr22:43179929:C:T	1.14339e-08	-1.56318	-0.979259
43179935	chr22:43179935:C:T	1.97232e-07	-1.10751e-10	0.305353
43180061	chr22:43180061:C:T	3.34729e-08	-1.46829	-3.05541e-10
43180219	chr22:43180219:C:T	4.09091e-08	-1.10751e-10	-1.26767
43180365	chr22:43180365:T:G	4e-08	-1.10751e-10	-1.29015
43180392	chr22:43180392:A:G	1.91086e-08	-1.34606	-0.682825
43180461	chr22:43180461:T:C	1.49173e-08	-1.36576	-0.910736
43180468	chr22:43180468:G:A	8.55218e-09	-1.56433	-1.26851
43180664	chr22:43180664:C:T	1.58937e-08	-1.3591	-0.854005
43181208	chr22:43181208:C:T	8.60421e-09	-1.56233	-1.26444
43181251	chr22:43181251:C:T	3.64291e-08	-1.38911	0.00545139
43181442	chr22:43181442:A:G	1.57312e-08	-1.35822	-0.865154
43181467	chr22:43181467:C:T	5.88132e-08	-0.643471	-0.261188
43181532	chr22:43181532:G:C	6.85604e-08	-1.10751e-10	-0.75131
43181618	chr22:43181618:C:T	7.86489e-08	-0.548422	-0.0656106
43181646	chr22:43181646:C:T	1.57797e-08	-1.35516	-0.865143
43181651	chr22:43181651:G:A	1.60107e-08	-1.34063	-0.865143
43181828	chr22:43181828:G:C	1.58267e-08	-1.36404	-0.85329
43181829	chr22:43181829:G:A	1.58203e-08	-1.36444	-0.85329
43181943	chr22:43181943:G:A	3.65878e-08	-1.38476	0.00545139
43181997	chr22:43181997:ATGAAGGCC:A	3.30586e-08	-1.48075	-3.05541e-10
43182093	chr22:43182093:C:T	4.32155e-08	-1.10751e-10	-1.21283
43182528	chr22:43182528:T:C	3.96581e-08	-1.30418	0.00545139
43182780	chr22:43182780:G:A	4.18594e-08	-0.835373	-0.409336
43183000	chr22:43183000:G:A	3.09078e-08	-1.54802	-3.05541e-10
43183002	chr22:43183002:G:C	4.40276e-08	-1.10751e-10	-1.19421
43183006	chr22:43183006:G:A	4.42727e-08	-1.10751e-10	-1.18866
43183043	chr22:43183043:T:C	1.69455e-08	-1.27665	-0.872375
43183075	chr22:43183075:C:T	4.01899e-08	-1.10751e-10	-1.28541
43183077	chr22:43183077:G:A	1.42526e-08	-1.04916	-1.27292
43183538	chr22:43183538:G:A	4.56032e-08	-1.10751e-10	-1.15905
43183600	chr22:43183600:C:T	1.66233e-08	-1.28289	-0.885326
43183666	chr22:43183666:G:A	2.68699e-08	-0.883496	-0.804524
43183702	chr22:43183702:T:C	1.12628e-08	-1.26911	-1.28841
43183827	chr22:43183827:G:A	1.06616e-08	-1.54637	-1.06601
43183881	chr22:43183881:T:G	6.56346e-08	-1.10751e-10	-0.794923
43184020	chr22:43184020:T:C	4.0914e-08	-1.10751e-10	-1.26755
43184214	chr22:43184214:T:C	2.06439e-08	-1.50781	-0.443792
43184362	chr22:43184362:G:A	4.6103e-08	-1.10751e-10	-1.14815
43184376	chr22:43184376:A:C	6.57641e-08	-1.10751e-10	-0.792952
43184777	chr22:43184777:C:G	5.74554e-08	-1.10751e-10	-0.928016
43184954	chr22:43184954:C:G	1.14044e-08	-1.35986	-1.18516
43185096	chr22:43185096:C:T	4.01393e-08	-1.10751e-10	-1.28667
43185356	chr22:43185356:A:G	3.32868e-08	-1.47386	-3.05541e-10
43185630	chr22:43185630:A:G	4.03425e-08	-1.10751e-10	-1.28162
43185643	chr22:43185643:C:T	4.07353e-08	-1.10751e-10	-1.27193
43185830	chr22:43185830:C:G	4.00789e-08	-1.10751e-10	-1.28818
43185928	chr22:43185928:C:G	4.05842e-08	-1.10751e-10	-1.27565
43186316	chr22:43186316:A:C	2.55135e-08	-0.461745	-1.27807
43186411	chr22:43186411:C:G	4.06239e-08	-1.10751e-10	-1.27467
43186533	chr22:43186533:G:A	1.6434e-08	-1.39399	-0.785684
43186667	chr22:43186667:C:G	4.33766e-08	-1.10751e-10	-1.20911
43187500	chr22:43187500:C:T	4.01815e-08	-1.10751e-10	-1.28562
43187598	chr22:43187598:A:G	1.07123e-08	-1.31797	-1.28966
43187647	chr22:43187647:T:G	2.07117e-07	-1.10751e-10	0.354259
43187670	chr22:43187670:G:A	4.48978e-08	-1.10751e-10	-1.17464
43187788	chr22:43187788:C:A	4.54588e-08	-1.10751e-10	-1.16222
43187819	chr22:43187819:A:C	2.66293e-08	-1.41493	-0.282085
43187892	chr22:43187892:G:C	1.01113e-07	-0.319854	-0.0429306
43188149	chr22:43188149:A:C	4.02642e-08	-1.10751e-10	-1.28356
43188223	chr22:43188223:T:G	2.64605e-08	-1.35576	-0.347611
43188275	chr22:43188275:T:G	2.73271e-08	-1.35077	-0.320376
43188625	chr22:43188625:A:G	2.88152e-08	-1.33399	-0.284128
43188705	chr22:43188705:C:T	1.88775e-08	-1.48007	-0.560987
43188969	chr22:43188969:C:T	3.17306e-08	-1.52175	-3.05541e-10
43189299	chr22:43189299:T:C	3.0657e-08	-1.52184	-0.034324
43189517	chr22:43189517:C:T	3.04127e-08	-1.56417	-3.05541e-10
43189595	chr22:43189595:T:C	1.17768e-08	-1.48012	-1.03277
43189842	chr22:43189842:C:T	3.45852e-08	-0.67997	-0.755631
43189876	chr22:43189876:T:A	4.06401e-08	-1.10751e-10	-1.27427
43189918	chr22:43189918:T:C	1.8605e-08	-1.54126	-0.514331
43190321	chr22:43190321:G:A	4.0603e-08	-1.27518	-3.05541e-10
43190492	chr22:43190492:C:T	4.0949e-08	-1.10751e-10	-1.2667
43190502	chr22:43190502:C:G	4.39475e-08	-1.10751e-10	-1.19603
43190775	chr22:43190775:G:T	4.14157e-08	-1.10751e-10	-1.25537
43190902	chr22:43190902:C:T	4.15879e-08	-1.04093	-0.210289
43190936	chr22:43190936:A:G	5.15534e-08	-1.10751e-10	-1.03641
43190992	chr22:43190992:G:A	1.3306e-08	-1.54271	-0.848103
43191130	chr22:43191130:G:A	3.48837e-07	-1.10751e-10	0.875579
43191301	chr22:43191301:A:T	1.66925e-08	-0.881929	-1.28213
43191644	chr22:43191644:A:G	8.73462e-09	-1.53438	-1.27735
43191737	chr22:43191737:A:T	8.74833e-09	-1.52855	-1.28161
43191803	chr22:43191803:AT:A	8.80682e-09	-1.53292	-1.27058
43191950	chr22:43191950:T:C	1.37732e-08	-1.5115	-0.844804
43191965	chr22:43191965:C:T	8.80459e-09	-1.53094	-1.27282
43192298	chr22:43192298:A:C	8.96869e-09	-1.51166	-1.27363
43192398	chr22:43192398:T:A	3.63733e-08	-0.114322	-1.27087
43192743	chr22:43192743:A:G	4.00159e-08	-1.10751e-10	-1.28975
43192872	chr22:43192872:T:C	4.28486e-08	-1.10751e-10	-1.22135
43193164	chr22:43193164:G:GT	8.65756e-09	-1.53862	-1.28197
43193223	chr22:43193223:A:G	8.60271e-09	-1.54267	-1.28428
43193240	chr22:43193240:T:C	1.59473e-08	-1.5643	-0.645439
43193413	chr22:43193413:T:C	4.22599e-08	-1.10751e-10	-1.23519
43193574	chr22:43193574:A:AT	4.05118e-08	-1.10751e-10	-1.27743
43193747	chr22:43193747:G:A	4.3317e-08	-1.10751e-10	-1.21048
43193874	chr22:43193874:C:T	8.62449e-09	-1.5428	-1.28162
43193920	chr22:43193920:G:A	8.83273e-09	-1.53981	-1.26075
43193971	chr22:43193971:C:T	6.23647e-08	-1.10751e-10	-0.846026
43194029	chr22:43194029:TTTTTTTTTTCTTTTC:T	8.61935e-09	-1.54119	-1.28382
43194049	chr22:43194049:T:C	8.65707e-09	-1.55445	-1.2662
43194111	chr22:43194111:G:A	4.61553e-08	-1.10751e-10	-1.14701
43194203	chr22:43194203:G:A	8.77212e-09	-1.52738	-1.28007
43194583	chr22:43194583:C:T	8.64774e-09	-1.53866	-1.28306
43194587	chr22:43194587:G:C	8.65544e-09	-1.53815	-1.28269
43194700	chr22:43194700:C:A	8.64217e-09	-1.53449	-1.28788
43194810	chr22:43194810:G:A	8.60098e-09	-1.53946	-1.28769
43194841	chr22:43194841:T:C	8.6586e-09	-1.53579	-1.28469
43194923	chr22:43194923:T:TC	8.59683e-09	-1.54007	-1.28756
43195021	chr22:43195021:G:A	8.60427e-09	-1.53745	-1.28932
43195090	chr22:43195090:A:G	5.54636e-08	-1.10751e-10	-0.963298
43195095	chr22:43195095:C:T	8.70942e-09	-1.52571	-1.28891
43195202	chr22:43195202:GCCTGGATGTTGATGGGGATT:G	8.56206e-09	-1.54315	-1.28854
43195282	chr22:43195282:T:C	8.77973e-09	-1.54723	-1.25935
43195352	chr22:43195352:G:T	4.67782e-08	-1.10751e-10	-1.13361
43195374	chr22:43195374:C:T	1.25661e-08	-1.53169	-0.916332
43195430	chr22:43195430:C:T	4.50708e-08	-1.10751e-10	-1.17079
43196008	chr22:43196008:T:G	9.66438e-09	-1.52938	-1.1812
43196041	chr22:43196041:A:G	4.15749e-08	-1.10751e-10	-1.25153
43196368	chr22:43196368:G:C	2.68605e-08	-1.2532	-0.435168
43196615	chr22:43196615:G:A	3.98005e-08	-1.29515	-3.05541e-10
43196705	chr22:43196705:A:G	8.78315e-09	-1.51686	-1.28933
43196708	chr22:43196708:C:T	9.50618e-09	-1.53445	-1.19263
43196799	chr22:43196799:G:A	3.85216e-08	-0.0792858	-1.24852
43196802	chr22:43196802:A:AC	9.90112e-09	-1.5222	-1.16418
43196804	chr22:43196804:T:C	1.37409e-08	-1.37235	-0.9863
43196863	chr22:43196863:C:T	8.70346e-09	-1.53196	-1.28335
43197023	chr22:43197023:C:T	1.35296e-07	-1.10751e-10	-0.0715637
43197126	chr22:43197126:C:G	1.09939e-08	-1.44344	-1.13825
43197154	chr22:43197154:T:G	4.01442e-08	-1.10751e-10	-1.28655
43197756	chr22:43197756:C:T	9.09406e-09	-1.48433	-1.28708
43197955	chr22:43197955:A:G	8.83561e-09	-1.51514	-1.2851
43198221	chr22:43198221:A:G	1.00814e-08	-1.38303	-1.2853
43198827	chr22:43198827:G:A	8.83609e-09	-1.51254	-1.28764
43198910	chr22:43198910:T:C	4.04744e-08	-1.10751e-10	-1.27836
43198955	chr22:43198955:G:A	3.23963e-08	-1.50098	-3.05541e-10
43199433	chr22:43199433:T:G	4.00109e-08	-1.10751e-10	-1.28987
43199454	chr22:43199454:C:T	6.67924e-08	-1.10751e-10	-0.777437
43199493	chr22:43199493:G:A	5.30931e-08	-1.10751e-10	-1.00698
43199624	chr22:43199624:G:A	1.06359e-08	-1.54231	-1.07248
43199672	chr22:43199672:G:A	4.01984e-08	-1.10751e-10	-1.2852
43199697	chr22:43199697:G:A	4.76251e-08	-1.11567	-3.05541e-10
43199920	chr22:43199920:A:C	1.16021e-08	-1.49003	-1.03781
43199928	chr22:43199928:G:A	1.21073e-06	-1.10751e-10	2.11995
43200009	chr22:43200009:G:A	5.21976e-08	0.260393	-1.28438
43200081	chr22:43200081:G:A	6.4004e-08	-1.10751e-10	-0.820081
43200119	chr22:43200119:T:G	1.08533e-08	-1.35115	-1.24341
43200386	chr22:43200386:T:C	8.96942e-09	-1.51269	-1.27252
43200388	chr22:43200388:T:C	3.55447e-08	-1.40823	-3.05541e-10
43200807	chr22:43200807:T:G	9.12914e-09	-1.50172	-1.26583
43200821	chr22:43200821:C:T	4.02371e-08	-1.10751e-10	-1.28424
43200867	chr22:43200867:G:A	4.04654e-08	-1.10751e-10	-1.27858
43200872	chr22:43200872:G:A	4.44754e-08	-1.10751e-10	-1.18409
43201060	chr22:43201060:T:C	8.87427e-09	-1.55379	-1.24208
43201425	chr22:43201425:G:A	6.00351e-08	-1.10751e-10	-0.884097
43201548	chr22:43201548:G:A	2.02763e-08	-1.2031	-0.76647
43201568	chr22:43201568:C:T	4.19726e-08	-1.10751e-10	-1.24201
43201809	chr22:43201809:G:A	3.75369e-08	-0.0803844	-1.27332
43202007	chr22:43202007:G:A	9.81841e-09	-1.40462	-1.29015
43202493	chr22:43202493:G:C	6.13043e-08	-1.10751e-10	-0.863176
43202588	chr22:43202588:CTCTT:C	4.02106e-08	-1.10751e-10	-1.28489
43202742	chr22:43202742:G:A	6.62975e-08	0.275956	-1.06083
43202886	chr22:43202886:G:T	1.36569e-08	-1.46039	-0.904393
43203186	chr22:43203186:GCTGCCGGC:G	5.57383e-08	-1.10751e-10	-0.958359
43203223	chr22:43203223:T:C	7.48678e-08	-1.10751e-10	-0.663302
43203505	chr22:43203505:G:A	4.47125e-08	-1.10751e-10	-1.17877
43203832	chr22:43203832:G:A	4.00176e-08	-1.10751e-10	-1.28971
43203871	chr22:43203871:G:A	4.00639e-08	-1.10751e-10	-1.28855
43203911	chr22:43203911:T:C	9.66087e-09	-1.4231	-1.28785
43203985	chr22:43203985:C:T	1.33349e-08	-1.11144	-1.2772
43204331	chr22:43204331:T:G	9.99983e-09	-1.52999	-1.14647
43204448	chr22:43204448:A:G	4.12145e-08	-1.26024	-3.05541e-10
43204460	chr22:43204460:G:A	2.02905e-08	-1.07486	-0.894015
43204490	chr22:43204490:A:G	1.4957e-08	-1.4587	-0.815144
43205302	chr22:43205302:T:C	2.2422e-08	-1.43929	-0.429692
43205450	chr22:43205450:T:C	2.23573e-08	-1.44491	-0.426967
43205462	chr22:43205462:C:T	5.3501e-08	-1.10751e-10	-0.999325
43205537	chr22:43205537:C:G	2.18157e-08	-1.4625	-0.433894
43205562	chr22:43205562:T:C	2.11743e-08	-1.45949	-0.466743
43205665	chr22:43205665:C:T	4.43456e-08	-1.10751e-10	-1.18701
43206410	chr22:43206410:C:T	2.16622e-08	-1.42979	-0.473669
43206679	chr22:43206679:T:C	1.74387e-08	-1.37276	-0.747571
43206754	chr22:43206754:T:C	1.03981e-08	-1.47765	-1.15975
43206802	chr22:43206802:A:G	2.08974e-08	-1.44177	-0.497631
43206845	chr22:43206845:T:C	1.91817e-08	-1.45819	-0.566885
43206900	chr22:43206900:CTA:C	5.53791e-08	-1.10751e-10	-0.964824
43207004	chr22:43207004:C:T	4.45538e-08	-1.10751e-10	-1.18233
43207010	chr22:43207010:T:C	5.58235e-08	-1.10751e-10	-0.956831
43207282	chr22:43207282:C:T	5.44776e-08	-0.981237	-3.05541e-10
43207417	chr22:43207417:A:G	2.04373e-08	-1.43419	-0.527473
43207460	chr22:43207460:G:T	1.93983e-08	-1.43413	-0.579708
43207504	chr22:43207504:C:T	2.62165e-08	-1.2754	-0.437237
43207659	chr22:43207659:G:A	2.04505e-08	-1.42982	-0.531198
43207776	chr22:43207776:G:C	2.0189e-08	-1.44269	-0.531198
43207885	chr22:43207885:C:T	4.12458e-08	-1.10751e-10	-1.25948
43208028	chr22:43208028:C:T	1.8825e-08	-1.44456	-0.599276
43208229	chr22:43208229:G:A	6.01525e-08	-1.10751e-10	-0.882142
43208383	chr22:43208383:A:G	6.40965e-08	-1.10751e-10	-0.818637
43208687	chr22:43208687:T:C	2.91501e-07	-1.10751e-10	0.696017
43208796	chr22:43208796:G:T	4.08223e-08	-1.10751e-10	-1.2698
43208828	chr22:43208828:T:C	1.89452e-08	-1.39762	-0.639855
43208917	chr22:43208917:G:C	9.8534e-09	-1.44203	-1.24918
43209018	chr22:43209018:A:G	9.96984e-09	-1.56155	-1.11791
43209103	chr22:43209103:G:A	4.00826e-08	-1.10751e-10	-1.28808
43209121	chr22:43209121:C:T	1.81448e-08	-1.44983	-0.630813
43209175	chr22:43209175:A:T	2.77896e-08	-1.47302	-0.181344
43209335	chr22:43209335:G:A	2.28682e-08	-1.45433	-0.394947
43209364	chr22:43209364:G:C	1.9313e-08	-1.45365	-0.564595
43209517	chr22:43209517:A:G	1.97029e-08	-1.48351	-0.514752
43209600	chr22:43209600:T:G	2.01122e-08	-1.45797	-0.519731
43209665	chr22:43209665:A:G	1.12551e-08	-1.51092	-1.04729
43209702	chr22:43209702:G:A	3.05406e-08	-1.55997	-3.05541e-10
43209734	chr22:43209734:G:T	4.00895e-08	-1.10751e-10	-1.28791
43209763	chr22:43209763:C:T	1.34279e-08	-1.20816	-1.17353
43209770	chr22:43209770:G:A	4.13663e-08	-1.10751e-10	-1.25656
43210034	chr22:43210034:C:T	6.25023e-08	-1.10751e-10	-0.843823
43210137	chr22:43210137:C:T	1.26852e-08	-1.35602	-1.08256
43210209	chr22:43210209:G:A	4.97983e-08	-1.10751e-10	-1.07104
43210579	chr22:43210579:A:C	1.00592e-08	-1.4578	-1.21274
43210598	chr22:43210598:G:A	1.00945e-08	-1.44369	-1.22335
43210662	chr22:43210662:T:C	1.02505e-08	-1.36808	-1.28362
43211025	chr22:43211025:G:A	4.39985e-08	-1.10751e-10	-1.19487
43211034	chr22:43211034:G:A	1.19843e-07	0.808262	-1.00111
43211298	chr22:43211298:T:C	1.01367e-08	-1.43013	-1.23274
43211444	chr22:43211444:C:T	9.62498e-09	-1.4681	-1.24656
43211585	chr22:43211585:C:T	1.01007e-08	-1.41797	-1.24844
43211727	chr22:43211727:C:T	9.9612e-09	-1.45322	-1.22711
43211750	chr22:43211750:C:T	9.9351e-09	-1.45748	-1.22547
43211785	chr22:43211785:A:G	9.9448e-09	-1.45099	-1.23098
43211807	chr22:43211807:T:A	9.88811e-09	-1.44648	-1.24121
43211815	chr22:43211815:C:T	4.21823e-08	-1.10751e-10	-1.23702
43211862	chr22:43211862:T:G	3.47211e-08	-1.43168	-3.05541e-10
43211927	chr22:43211927:A:G	1.03938e-08	-1.46139	-1.17642
43212107	chr22:43212107:C:T	4.03717e-08	-1.10751e-10	-1.2809
43212148	chr22:43212148:A:G	1.29763e-08	-1.52078	-0.895128
43212525	chr22:43212525:C:T	1.67639e-08	-1.39799	-0.761809
43212620	chr22:43212620:G:A	4.02209e-08	-1.10751e-10	-1.28464
43212667	chr22:43212667:C:T	3.69535e-08	-0.53119	-0.838175
43212710	chr22:43212710:C:T	4.01545e-08	-1.10751e-10	-1.28629
43212854	chr22:43212854:G:A	1.6807e-08	-1.39056	-0.766676
43212969	chr22:43212969:A:G	1.7069e-08	-1.42748	-0.714285
43212999	chr22:43212999:C:T	5.16246e-08	-1.10751e-10	-1.03503
43213191	chr22:43213191:A:G	1.50172e-08	-1.43096	-0.838867
43213250	chr22:43213250:G:A	1.02301e-08	-1.50295	-1.15074
43213742	chr22:43213742:A:G	1.41112e-08	-1.54405	-0.788008
43213904	chr22:43213904:C:T	2.60146e-08	-1.41978	-0.300593
43214201	chr22:43214201:A:G	9.80849e-09	-1.46813	-1.22764
43214449	chr22:43214449:G:A	4.42459e-08	-1.10751e-10	-1.18926
43214515	chr22:43214515:G:A	4.55313e-08	-1.10751e-10	-1.16063
43214593	chr22:43214593:C:A	4.45249e-08	-1.10751e-10	-1.18298
43214638	chr22:43214638:G:A	4.48861e-08	-1.10751e-10	-1.1749
43214660	chr22:43214660:G:A	7.18382e-08	-1.10751e-10	-0.704609
43214747	chr22:43214747:C:T	1.10271e-08	-1.33159	-1.24708
43214802	chr22:43214802:C:T	2.90028e-07	1.65312	-0.962172
43214861	chr22:43214861:C:A	2.13805e-07	0.386039	-3.05541e-10
43214892	chr22:43214892:C:CAA	4.55173e-08	-1.10751e-10	-1.16093
43214898	chr22:43214898:C:T	4.08696e-08	-1.10751e-10	-1.26864
43214924	chr22:43214924:A:G	2.51008e-08	-0.635847	-1.12028
43214957	chr22:43214957:T:C	4.53164e-08	-1.10751e-10	-1.16536
43215283	chr22:43215283:C:T	5.04769e-08	-1.10751e-10	-1.05751
43215297	chr22:43215297:A:G	4.00099e-08	-1.10751e-10	-1.2899
43215315	chr22:43215315:C:A	1.53348e-08	-1.06021	-1.18869
43215369	chr22:43215369:C:T	1.43127e-08	-1.11976	-1.19812
43215417	chr22:43215417:G:A	1.47562e-08	-1.08989	-1.19747
43215535	chr22:43215535:C:T	1.71324e-08	-0.994199	-1.14385
43215604	chr22:43215604:C:T	5.07319e-08	-1.10751e-10	-1.05247
43216345	chr22:43216345:C:T	6.56731e-08	-1.10751e-10	-0.794336
43216420	chr22:43216420:C:T	3.11546e-08	-1.54006	-3.05541e-10
43216481	chr22:43216481:T:C	1.27055e-08	-1.26842	-1.16856
43216510	chr22:43216510:G:A	1.39053e-08	-1.51255	-0.834207
43216548	chr22:43216548:G:A	1.55996e-08	-1.03619	-1.19559
43217246	chr22:43217246:G:A	1.14433e-08	-1.48215	-1.05947
43217536	chr22:43217536:A:C	4.15169e-08	-1.10751e-10	-1.25292
43217544	chr22:43217544:C:T	1.58164e-08	-1.51613	-0.701847
43217582	chr22:43217582:C:T	1.65626e-08	-1.4218	-0.750081
43217706	chr22:43217706:G:C	4.02881e-08	-1.10751e-10	-1.28297
43218093	chr22:43218093:T:C	1.36459e-08	-1.50607	-0.859517
43218483	chr22:43218483:A:G	6.89702e-08	-1.10751e-10	-0.745351
43218582	chr22:43218582:A:G	1.87822e-08	-1.12303	-0.923091
43218595	chr22:43218595:C:T	4.64927e-08	-0.764543	-0.375187
43218637	chr22:43218637:C:T	4.55799e-08	-0.828548	-0.331012
43218652	chr22:43218652:G:T	4.61108e-08	-0.784604	-0.363375
43218762	chr22:43218762:CAA:C	9.96559e-09	-1.56025	-1.11963
43218772	chr22:43218772:T:C	3.90268e-08	-0.0334059	-1.28137
43218999	chr22:43218999:T:C	2.31461e-08	-1.32364	-0.513562
43219077	chr22:43219077:T:C	5.39075e-07	-1.10751e-10	1.31083
43219224	chr22:43219224:A:G	4.0607e-08	-1.10751e-10	-1.27508
43219787	chr22:43219787:T:A	5.14971e-08	-1.10751e-10	-1.0375
43219862	chr22:43219862:C:T	5.97663e-08	0.271642	-1.16023
43219876	chr22:43219876:G:A	4.00122e-08	-1.10751e-10	-1.28984
43219893	chr22:43219893:C:T	2.03011e-08	-0.889263	-1.07909
43220084	chr22:43220084:T:C	4.76484e-08	-1.10751e-10	-1.11518
43220090	chr22:43220090:A:T	4.67945e-08	-1.10751e-10	-1.13326
43220230	chr22:43220230:G:C	3.83693e-08	-1.33177	-3.05541e-10
43220234	chr22:43220234:T:C	4.57378e-08	-1.10751e-10	-1.1561
43220321	chr22:43220321:G:A	4.01325e-08	-1.10751e-10	-1.28684
43220559	chr22:43220559:G:C	1.30434e-07	-1.10751e-10	-0.108157
43221033	chr22:43221033:A:C	1.52857e-08	-0.968555	-1.28355
43222186	chr22:43222186:G:A	1.00096e-08	-1.42452	-1.25096
43222965	chr22:43222965:G:A	4.00562e-08	-1.10751e-10	-1.28874
43223056	chr22:43223056:C:G	3.38785e-08	-0.166094	-1.29015
43223194	chr22:43223194:G:A	2.56166e-08	-0.89945	-0.836336
43223625	chr22:43223625:A:G	3.75188e-07	1.73416	-0.785761
43223639	chr22:43223639:T:C	1.07753e-08	-1.31375	-1.28801
43223725	chr22:43223725:C:T	4.87243e-08	-1.10751e-10	-1.09285
43223890	chr22:43223890:G:T	4.233e-08	-1.10751e-10	-1.23353
43224021	chr22:43224021:CCT:C	1.76021e-07	-1.10751e-10	0.191576
43224172	chr22:43224172:T:C	1.08725e-07	-1.10751e-10	-0.290205
43224613	chr22:43224613:G:A	8.24732e-08	0.239418	-0.80597
43224651	chr22:43224651:G:A	9.21889e-09	-1.54454	-1.21323
43225527	chr22:43225527:G:A	4.37605e-08	-1.10751e-10	-1.2003
43226302	chr22:43226302:C:A	1.02462e-07	-1.10751e-10	-0.349539
43226336	chr22:43226336:G:T	3.39883e-08	-1.45301	-3.05541e-10
43226480	chr22:43226480:G:T	4.0079e-08	-1.10751e-10	-1.28817
43226498	chr22:43226498:T:C	1.14884e-07	-0.235106	-3.05541e-10
43226613	chr22:43226613:G:A	1.38089e-08	-1.08851	-1.2652
43226949	chr22:43226949:C:T	5.38592e-08	-1.10751e-10	-0.992653
43227347	chr22:43227347:G:A	2.35371e-08	-1.41492	-0.405528
43227423	chr22:43227423:G:A	4.03415e-08	-1.10751e-10	-1.28165
43227606	chr22:43227606:G:A	2.89623e-08	-1.53543	-0.0776015
43227945	chr22:43227945:T:C	6.62817e-08	-1.10751e-10	-0.785111
43227966	chr22:43227966:A:G	1.09822e-08	-1.44915	-1.1336
43228016	chr22:43228016:T:C	3.35216e-08	-1.35122	-0.115613
43228104	chr22:43228104:C:A	3.1459e-07	-1.10751e-10	0.772243
43228299	chr22:43228299:T:C	1.19877e-08	-1.37833	-1.11682
43228759	chr22:43228759:T:C	1.49895e-08	-1.27303	-0.998652
43228784	chr22:43228784:C:T	5.48017e-08	-1.10751e-10	-0.975305
43229219	chr22:43229219:G:T	1.18356e-08	-1.51635	-0.991565
43229249	chr22:43229249:G:A	3.7133e-07	0.938065	-3.05541e-10
43229752	chr22:43229752:A:G	1.63504e-08	-1.55819	-0.626583
43229904	chr22:43229904:TG:T	6.93692e-07	1.10361	0.459389
43230029	chr22:43230029:A:G	9.29346e-09	-1.48985	-1.25986
43230624	chr22:43230624:C:A	4.29157e-08	-1.10751e-10	-1.21979
43230905	chr22:43230905:C:T	2.99379e-07	1.76254	-1.03986
43231015	chr22:43231015:C:G	9.94432e-09	-1.41151	-1.27052
43231149	chr22:43231149:G:A	4.93941e-07	0.81337	0.410021
43231347	chr22:43231347:T:G	1.62562e-08	-0.990704	-1.19985
43231640	chr22:43231640:G:A	1.19468e-08	-1.5289	-0.969662
43231706	chr22:43231706:C:T	1.492e-08	-1.48567	-0.79066
43231722	chr22:43231722:G:A	8.97301e-09	-1.50281	-1.282
43231943	chr22:43231943:C:T	1.05368e-08	-1.34148	-1.28267
43231969	chr22:43231969:C:G	4.44349e-08	-1.10751e-10	-1.185
43232077	chr22:43232077:A:G	3.0401e-08	-0.477983	-1.08657
43232659	chr22:43232659:C:T	5.67605e-08	-1.10751e-10	-0.940184
43232771	chr22:43232771:C:T	3.8361e-08	-0.421997	-0.909987
43233047	chr22:43233047:T:C	1.60834e-08	-1.42916	-0.772075
43233377	chr22:43233377:A:G	2.05205e-08	-1.44404	-0.513566
43233512	chr22:43233512:C:A	1.83049e-08	-1.41767	-0.654187
43233514	chr22:43233514:G:A	1.82688e-08	-1.41964	-0.654187
43233899	chr22:43233899:G:A	4.00608e-08	-1.10751e-10	-1.28863
43234106	chr22:43234106:G:A	4.00657e-08	-1.10751e-10	-1.2885
43234395	chr22:43234395:C:T	5.95122e-08	-1.10751e-10	-0.892844
43234689	chr22:43234689:G:A	3.03977e-08	-1.56466	-3.05541e-10
43234696	chr22:43234696:ACC:A	4.40527e-08	-1.10751e-10	-1.19364
43234701	chr22:43234701:A:AGG	4.39397e-08	-1.10751e-10	-1.19621
43234847	chr22:43234847:G:A	4.08688e-08	-1.10751e-10	-1.26866
43235064	chr22:43235064:T:C	4.28085e-08	-1.10751e-10	-1.22229
43235073	chr22:43235073:A:G	1.60021e-08	-1.07275	-1.13355
43235346	chr22:43235346:T:C	1.33717e-08	-1.40887	-0.977014
43235660	chr22:43235660:A:G	1.70557e-08	-0.947216	-1.19533
43235730	chr22:43235730:C:T	3.04593e-08	-1.56263	-3.05541e-10
43235800	chr22:43235800:C:T	1.38234e-08	-1.38326	-0.969405
43235809	chr22:43235809:C:T	4.53464e-08	-1.10751e-10	-1.16469
43236094	chr22:43236094:G:A	1.74305e-08	-1.50214	-0.618661
43236402	chr22:43236402:T:C	4.25863e-08	-1.10751e-10	-1.22749
43236519	chr22:43236519:G:C	1.92901e-08	-1.40102	-0.618421
43236585	chr22:43236585:T:C	2.1785e-08	-1.55554	-0.342265
43236858	chr22:43236858:G:A	2.1749e-08	-1.56466	-0.334796
43237119	chr22:43237119:G:A	4.17673e-08	-1.10751e-10	-1.24691
43237200	chr22:43237200:T:C	3.05416e-08	-1.55994	-3.05541e-10
43237272	chr22:43237272:C:T	7.11837e-07	1.58882	-3.05541e-10
43237455	chr22:43237455:A:G	1.4138e-08	-1.05105	-1.27911
43237506	chr22:43237506:G:A	1.29124e-08	-1.52348	-0.89736
43237815	chr22:43237815:G:A	4.32966e-08	-1.10751e-10	-1.21095
43237990	chr22:43237990:G:T	5.09908e-08	-1.10751e-10	-1.04738
43238020	chr22:43238020:G:T	4.62747e-08	-1.10751e-10	-1.14443
43238317	chr22:43238317:C:G	4.39525e-08	-1.10751e-10	-1.19592
43238744	chr22:43238744:T:C	1.30906e-08	-1.54918	-0.857951
43238803	chr22:43238803:C:T	4.21188e-08	-1.10751e-10	-1.23853
43239201	chr22:43239201:C:T	1.12614e-08	-1.47284	-1.0848
43239217	chr22:43239217:C:T	4.07688e-08	-1.10751e-10	-1.27111
43239312	chr22:43239312:A:G	1.00481e-08	-1.55433	-1.11731
43239320	chr22:43239320:G:A	4.22616e-08	-1.10751e-10	-1.23515
43239543	chr22:43239543:G:A	1.22545e-08	-1.56442	-0.908704
43239567	chr22:43239567:T:C	1.69839e-08	-0.944516	-1.20224
43239584	chr22:43239584:G:C	1.98017e-08	-0.879358	-1.1139
43239589	chr22:43239589:G:A	4.52785e-08	-1.16619	-3.05541e-10
43239624	chr22:43239624:G:A	4.05703e-08	-1.10751e-10	-1.27599
43240006	chr22:43240006:G:A	4.56476e-08	-1.10751e-10	-1.15808
43240525	chr22:43240525:C:G	1.00721e-07	-1.10751e-10	-0.366671
43240671	chr22:43240671:G:A	4.64719e-08	-1.10751e-10	-1.14018
43241014	chr22:43241014:G:A	1.69193e-08	-1.53395	-0.616617
43241072	chr22:43241072:C:T	7.975e-08	-0.214683	-0.385446
43241348	chr22:43241348:C:T	4.0741e-08	-1.10751e-10	-1.27179
43241373	chr22:43241373:C:T	4.00011e-08	-1.10751e-10	-1.29012
43241674	chr22:43241674:C:G	4.25528e-08	-1.10751e-10	-1.22828
43241758	chr22:43241758:C:T	4.15305e-08	-1.10751e-10	-1.2526
43241863	chr22:43241863:C:T	3.37458e-08	-0.217896	-1.24227
43242246	chr22:43242246:C:T	8.39662e-08	-0.0869418	-0.46167
43242399	chr22:43242399:A:G	1.22443e-07	-1.10751e-10	-0.171382
43242600	chr22:43242600:C:G	5.12136e-08	-1.10751e-10	-1.04302
43242710	chr22:43242710:T:C	3.49474e-08	-1.42518	-3.05541e-10
43242729	chr22:43242729:G:A	5.66933e-08	-0.0178647	-0.923505
43243468	chr22:43243468:C:A	4.03614e-08	-1.10751e-10	-1.28115
43243712	chr22:43243712:G:A	1.23528e-07	-1.10751e-10	-0.162559
43243913	chr22:43243913:A:G	1.04867e-08	-1.45429	-1.17463
43243968	chr22:43243968:G:A	7.17416e-08	-1.10751e-10	-0.705955
43243983	chr22:43243983:A:C	1.58995e-08	-1.22618	-0.986558
43244084	chr22:43244084:G:A	5.49849e-08	-0.971968	-3.05541e-10
43244108	chr22:43244108:C:T	4.13319e-08	-1.10751e-10	-1.25739
43244161	chr22:43244161:T:C	4.03876e-08	-1.10751e-10	-1.2805
43244209	chr22:43244209:C:T	2.14641e-08	-1.44179	-0.470851
43244596	chr22:43244596:G:A	4.41235e-08	-1.10751e-10	-1.19203
43244722	chr22:43244722:A:G	3.73617e-08	-0.126811	-1.23157
43244918	chr22:43244918:G:A	4.23022e-08	-1.10751e-10	-1.23419
43244976	chr22:43244976:G:A	6.3733e-08	-1.10751e-10	-0.824324
43244984	chr22:43244984:C:T	8.81227e-08	-1.10751e-10	-0.500295
43244988	chr22:43244988:A:AG	4.34379e-08	-1.10751e-10	-1.20769
43245077	chr22:43245077:C:G	1.79598e-08	-1.54989	-0.541006
43245102	chr22:43245102:A:G	3.01136e-08	-0.933718	-0.64033
43245281	chr22:43245281:G:C	5.39168e-08	-0.436123	-0.55546
43245327	chr22:43245327:G:A	4.19401e-08	0.0305599	-1.27334
43245419	chr22:43245419:C:T	3.02713e-08	-0.411501	-1.15732
43245550	chr22:43245550:C:A	2.07985e-08	-1.5227	-0.421451
43245803	chr22:43245803:T:C	4.30557e-08	-1.10751e-10	-1.21653
43246084	chr22:43246084:G:A	1.18832e-07	1.07895	-1.28026
43246147	chr22:43246147:T:C	1.40793e-08	-1.48469	-0.849632
43246292	chr22:43246292:C:A	4.42473e-08	-1.10751e-10	-1.18923
43246419	chr22:43246419:C:T	3.8323e-08	-0.247019	-1.08596
43246422	chr22:43246422:A:C	1.33606e-08	-1.1148	-1.27192
43246510	chr22:43246510:C:T	4.00072e-08	-1.10751e-10	-1.28997
43246752	chr22:43246752:T:A	4.01201e-08	-1.10751e-10	-1.28715
43246881	chr22:43246881:G:A	5.86569e-08	-1.10751e-10	-0.907321
43247124	chr22:43247124:C:T	4.94325e-08	-1.10751e-10	-1.07842
43247210	chr22:43247210:C:T	1.09286e-07	-1.10751e-10	-0.285059
43247248	chr22:43247248:C:T	2.74755e-08	-1.12329	-0.542436
43247281	chr22:43247281:C:A	1.85738e-08	-0.784662	-1.27261
43247772	chr22:43247772:G:A	3.99515e-08	-0.405076	-0.886284
43248119	chr22:43248119:T:C	9.64851e-09	-1.56375	-1.14848
43248416	chr22:43248416:C:T	4.15159e-08	-1.10751e-10	-1.25295
43248551	chr22:43248551:G:C	1.21954e-08	-1.55937	-0.918597
43248769	chr22:43248769:G:C	4.09442e-08	-1.10751e-10	-1.26682
43248776	chr22:43248776:C:T	4.10173e-08	-1.10751e-10	-1.26503
43249088	chr22:43249088:T:C	3.03464e-08	-0.284374	-1.28197
43249127	chr22:43249127:A:G	8.76112e-09	-1.51878	-1.28992
43249301	chr22:43249301:G:A	4.89546e-08	-1.10751e-10	-1.08813
43249871	chr22:43249871:A:G	4.89085e-08	-1.10751e-10	-1.08908
43249897	chr22:43249897:C:T	3.30192e-07	0.820649	-3.05541e-10
43250235	chr22:43250235:C:T	2.5189e-08	-1.5298	-0.222821
43250535	chr22:43250535:G:C	4.80696e-08	-1.10751e-10	-1.10638
43250607	chr22:43250607:G:A	3.76232e-08	-0.429375	-0.92203
43250637	chr22:43250637:T:C	1.36921e-07	-1.10751e-10	-0.0596229
43250641	chr22:43250641:G:A	3.75854e-08	-1.35241	-3.05541e-10
43250703	chr22:43250703:A:C	1.35562e-08	-1.11628	-1.2559
43250888	chr22:43250888:A:G	6.20559e-08	-1.10751e-10	-0.85099
43250895	chr22:43250895:C:T	2.00867e-08	-1.56074	-0.418228
43251224	chr22:43251224:G:A	4.00491e-08	-1.10751e-10	-1.28892
43251410	chr22:43251410:A:G	1.2918e-08	-1.13083	-1.28958
43251902	chr22:43251902:G:A	9.37295e-08	-1.10751e-10	-0.438613
43252158	chr22:43252158:C:T	4.389e-08	-1.10751e-10	-1.19734
43252202	chr22:43252202:G:C	6.73177e-08	0.118467	-0.88807
43252642	chr22:43252642:A:T	5.07778e-08	-1.10751e-10	-1.05157
43252658	chr22:43252658:C:T	1.10079e-08	-1.30079	-1.27962
43253527	chr22:43253527:G:A	4.64916e-08	-1.10751e-10	-1.13975
43253709	chr22:43253709:C:T	3.92974e-08	-1.30787	-3.05541e-10
43253729	chr22:43253729:C:G	4.3985e-08	-1.10751e-10	-1.19518
43253852	chr22:43253852:T:C	6.56264e-07	-1.10751e-10	1.50754
43253956	chr22:43253956:A:G	5.21594e-08	-1.34874	0.324014
43253957	chr22:43253957:C:T	1.5454e-07	-1.10751e-10	0.0614267
43254184	chr22:43254184:G:A	1.32082e-08	-1.46256	-0.935628
43254275	chr22:43254275:AG:A	4.03574e-08	-1.10751e-10	-1.28125
43254352	chr22:43254352:A:G	4.80479e-08	-1.10751e-10	-1.10683
43254359	chr22:43254359:C:A	4.09728e-08	-1.10751e-10	-1.26612
43254398	chr22:43254398:G:A	1.33804e-08	-1.48695	-0.898284
43254447	chr22:43254447:G:A	1.65682e-07	-1.07896	1.21001
43254609	chr22:43254609:C:A	4.7979e-08	-1.10751e-10	-1.10826
43254982	chr22:43254982:T:C	3.13387e-08	-1.53417	-3.05541e-10
43255152	chr22:43255152:G:A	4.85371e-08	-1.10751e-10	-1.0967
43255307	chr22:43255307:G:A	1.25825e-07	-1.10751e-10	-0.144137
43255415	chr22:43255415:G:A	1.11592e-08	-1.29579	-1.27097
43255683	chr22:43255683:C:T	1.49665e-07	-1.10751e-10	0.0293742
43255841	chr22:43255841:A:T	1.4509e-07	-1.10751e-10	-0.00167213
43256481	chr22:43256481:A:C	3.6006e-08	-1.38135	-0.0139905
43256512	chr22:43256512:G:C	1.82731e-07	-1.10751e-10	0.228989
43257361	chr22:43257361:A:G	3.54246e-08	-1.41162	-3.05541e-10
43257619	chr22:43257619:A:G	1.59213e-08	-0.922135	-1.28923
43257933	chr22:43257933:C:T	4.11486e-08	-1.10751e-10	-1.26184
43257974	chr22:43257974:G:A	4.14605e-08	-1.10751e-10	-1.25428
43258117	chr22:43258117:C:T	2.18551e-07	-1.10751e-10	0.407996
43258247	chr22:43258247:G:A	2.68127e-07	-1.10751e-10	0.612434
43258272	chr22:43258272:G:A	8.40152e-08	-1.10751e-10	-0.548028
43258471	chr22:43258471:C:T	8.96036e-09	-1.50024	-1.28598
43258512	chr22:43258512:C:T	7.1764e-08	-1.10751e-10	-0.705643
43258567	chr22:43258567:G:A	1.19441e-08	-1.31315	-1.18564
43258640	chr22:43258640:G:T	2.45232e-07	-1.10751e-10	0.52318
43258945	chr22:43258945:T:C	1.20935e-08	-1.55954	-0.926819
43259084	chr22:43259084:T:C	1.04456e-07	-0.330259	-3.05541e-10
43259173	chr22:43259173:A:G	4.04184e-08	-1.10751e-10	-1.27974
43259421	chr22:43259421:A:G	9.22009e-09	-1.53268	-1.22496
43259841	chr22:43259841:T:C	7.01368e-08	-1.10751e-10	-0.728578
43259862	chr22:43259862:C:T	6.7731e-08	-1.10751e-10	-0.763482
43260215	chr22:43260215:C:T	4.4681e-08	-1.10751e-10	-1.17948
43260290	chr22:43260290:C:T	5.49465e-08	-1.10751e-10	-0.972665
43260696	chr22:43260696:A:G	4.86995e-08	-1.53202	0.438658
43260873	chr22:43260873:C:T	4.60496e-08	-1.10751e-10	-1.14931
43260889	chr22:43260889:G:A	1.27805e-07	-1.10751e-10	-0.128522
43260941	chr22:43260941:G:C	7.66762e-08	-1.10751e-10	-0.639435
43261034	chr22:43261034:G:A	2.78344e-08	-1.48361	-0.169142
43261249	chr22:43261249:C:T	4.05754e-08	-1.10751e-10	-1.27586
43261250	chr22:43261250:G:A	1.54901e-07	-1.10751e-10	0.0637578
43261626	chr22:43261626:C:T	4.53844e-08	-1.10751e-10	-1.16386
43261697	chr22:43261697:T:C	4.05076e-07	-1.52014	2.54519
43261832	chr22:43261832:G:A	9.37293e-08	-1.10751e-10	-0.438615
43261846	chr22:43261846:G:A	4.32881e-08	-1.10751e-10	-1.21115
43261907	chr22:43261907:C:A	4.03841e-08	-1.10751e-10	-1.28059
43261911	chr22:43261911:T:C	4.23077e-08	-1.10751e-10	-1.23406
43261976	chr22:43261976:T:C	5.3099e-08	-1.10751e-10	-1.00687
43262299	chr22:43262299:G:A	6.89686e-08	-1.10751e-10	-0.745374
43262329	chr22:43262329:A:G	4.7395e-08	-1.10751e-10	-1.12051
43262455	chr22:43262455:A:G	9.86689e-09	-1.56419	-1.12565
43263185	chr22:43263185:T:A	9.54005e-09	-1.53153	-1.192
43263343	chr22:43263343:G:A	4.27419e-08	-1.10751e-10	-1.22385
43263427	chr22:43263427:G:A	1.13881e-07	-1.10751e-10	-0.24387
43264004	chr22:43264004:C:T	3.10019e-08	-1.54498	-3.05541e-10
43264005	chr22:43264005:G:A	9.8283e-08	-1.10751e-10	-0.391175
43264095	chr22:43264095:C:T	6.2498e-08	-1.10751e-10	-0.843891
43264469	chr22:43264469:G:C	4.01093e-08	-1.10751e-10	-1.28742
43264493	chr22:43264493:G:A	3.68752e-08	-1.37149	-3.05541e-10
43264600	chr22:43264600:CT:C	2.96198e-07	-1.10751e-10	0.712002
43264601	chr22:43264601:T:C	1.0156e-08	-1.37263	-1.28833
43264605	chr22:43264605:T:C	2.95736e-07	-1.10751e-10	0.710441
43264629	chr22:43264629:G:A	9.39137e-09	-1.54451	-1.19472
43265074	chr22:43265074:C:T	9.63279e-09	-1.54716	-1.16669
43265139	chr22:43265139:G:A	5.13682e-08	-1.10751e-10	-1.04001
43265562	chr22:43265562:C:T	6.72421e-08	-1.10751e-10	-0.770726
43265698	chr22:43265698:A:G	4.00233e-08	-1.10751e-10	-1.28956
43265759	chr22:43265759:A:T	1.51058e-07	-1.10751e-10	0.0386362
43265837	chr22:43265837:C:T	1.07154e-08	-1.5643	-1.04305
43265958	chr22:43265958:AG:A	1.72021e-07	-1.36365	1.53224
43266095	chr22:43266095:C:T	1.84714e-08	-1.55665	-0.506149
43266331	chr22:43266331:A:G	1.28708e-07	-1.10751e-10	-0.121478
43266411	chr22:43266411:T:A	1.8344e-08	-1.2623	-0.807425
43266412	chr22:43266412:C:A	1.83466e-08	-1.25631	-0.813268
43266462	chr22:43266462:T:C	1.46223e-08	-1.45948	-0.836997
43266590	chr22:43266590:T:C	4.42836e-08	-1.10751e-10	-1.18841
43266651	chr22:43266651:C:G	2.85561e-07	-1.10751e-10	0.675429
43266700	chr22:43266700:T:C	1.53588e-07	-1.10751e-10	0.0552498
43266875	chr22:43266875:A:G	3.02959e-07	-1.10751e-10	0.734571
43267141	chr22:43267141:A:G	1.02659e-07	-1.10751e-10	-0.347615
43267161	chr22:43267161:T:C	5.07717e-08	-1.10751e-10	-1.05169
43267361	chr22:43267361:G:T	4.19194e-08	-1.10751e-10	-1.24328
43267481	chr22:43267481:G:A	4.06592e-07	-1.10751e-10	1.02878
43267680	chr22:43267680:C:T	4.53926e-08	-1.10751e-10	-1.16368
43268115	chr22:43268115:A:G	4.94273e-08	-1.07852	-3.05541e-10
43268151	chr22:43268151:C:T	4.88823e-08	-1.10751e-10	-1.08961
43268338	chr22:43268338:C:T	8.62209e-08	-1.55311	1.031
43268373	chr22:43268373:G:A	9.83721e-09	-1.52473	-1.16812
43268478	chr22:43268478:C:A	3.42598e-07	-1.10751e-10	0.857533
43268583	chr22:43268583:C:T	4.56677e-08	-1.10751e-10	-1.15764
43268850	chr22:43268850:G:A	4.03044e-08	-1.10751e-10	-1.28257
43268931	chr22:43268931:A:G	8.93319e-09	-1.55667	-1.23258
43269175	chr22:43269175:C:T	3.73377e-07	0.943562	-3.05541e-10
43269228	chr22:43269228:T:C	4.43035e-08	-1.10751e-10	-1.18796
43269262	chr22:43269262:C:T	4.36142e-08	-1.10751e-10	-1.20364
43269288	chr22:43269288:C:T	3.34842e-07	-1.10751e-10	0.834632
43270010	chr22:43270010:G:A	8.40801e-08	-1.10751e-10	-0.547255
43270083	chr22:43270083:CT:C	7.09371e-08	-1.10751e-10	-0.717233
43270467	chr22:43270467:C:G	8.18846e-08	-0.573714	-3.05541e-10
43270742	chr22:43270742:T:C	1.02248e-08	-1.39944	-1.25477
43270955	chr22:43270955:AC:A	5.94724e-08	-1.10751e-10	-0.893513
43271202	chr22:43271202:G:C	6.95499e-08	-1.10751e-10	-0.736981
43271417	chr22:43271417:G:A	4.26856e-08	-1.10751e-10	-1.22516
43271547	chr22:43271547:T:C	2.25331e-08	-1.28301	-0.581025
43271637	chr22:43271637:C:T	4.0617e-08	-1.10751e-10	-1.27484
43271687	chr22:43271687:A:C	8.73096e-09	-1.55201	-1.26014
43271929	chr22:43271929:C:T	2.00236e-08	-1.53481	-0.447303
43271933	chr22:43271933:G:A	4.10563e-08	-1.10751e-10	-1.26408
43272163	chr22:43272163:A:G	1.03857e-08	-1.56465	-1.07395
43272202	chr22:43272202:C:T	7.28304e-08	-1.10751e-10	-0.690892
43272345	chr22:43272345:T:C	2.34365e-08	-1.43723	-0.387507
43272563	chr22:43272563:G:A	4.11489e-08	-1.10751e-10	-1.26183
43272594	chr22:43272594:A:G	1.53087e-08	-1.47983	-0.770772
43272641	chr22:43272641:G:T	7.57525e-08	-1.10751e-10	-0.651555
43272985	chr22:43272985:T:C	3.07714e-08	-1.55244	-3.05541e-10
43273006	chr22:43273006:A:G	8.91975e-09	-1.56321	-1.22755
43273328	chr22:43273328:C:T	1.40379e-08	-1.1422	-1.19506
43273779	chr22:43273779:T:C	1.45795e-08	-1.56273	-0.736683
43273792	chr22:43273792:C:T	5.53813e-08	-1.10751e-10	-0.964784
43273793	chr22:43273793:G:A	2.4815e-08	-1.52878	-0.238797
43274088	chr22:43274088:G:A	2.74222e-08	-1.56455	-0.10312
43274380	chr22:43274380:G:A	1.42746e-08	-1.12804	-1.19251
43274452	chr22:43274452:G:C	6.77412e-07	-1.10751e-10	1.53925
43275108	chr22:43275108:G:A	4.12083e-08	-1.10751e-10	-1.26039
43275364	chr22:43275364:G:A	4.84825e-08	-1.10751e-10	-1.09782
43275451	chr22:43275451:T:C	4.70183e-07	-1.10751e-10	1.1741
43275757	chr22:43275757:G:A	1.30067e-08	-1.12364	-1.28991
43275849	chr22:43275849:A:G	4.57341e-08	-1.10751e-10	-1.15618
43275995	chr22:43275995:CT:C	6.42349e-08	-1.5647	0.748217
43276142	chr22:43276142:G:A	3.90048e-07	-1.10751e-10	0.987244
43276177	chr22:43276177:G:A	1.66829e-08	-1.56385	-0.600787
43276405	chr22:43276405:G:A	1.25997e-07	-1.10751e-10	-0.142767
43276583	chr22:43276583:AC:A	1.13994e-07	-1.10751e-10	-0.242884
43276623	chr22:43276623:C:T	4.43313e-08	-1.07241	-0.114928
43276683	chr22:43276683:C:A	1.24433e-07	-1.01221	0.856951
43277041	chr22:43277041:T:C	5.11982e-08	-1.10751e-10	-1.04332
43277094	chr22:43277094:G:C	4.43934e-08	-1.10751e-10	-1.18593
43277113	chr22:43277113:G:T	4.35033e-08	-1.10751e-10	-1.20619
43277220	chr22:43277220:G:A	4.00116e-08	-1.10751e-10	-1.28986
43277251	chr22:43277251:A:G	5.5813e-08	-1.10751e-10	-0.957018
43277503	chr22:43277503:A:G	4.05002e-08	-1.10751e-10	-1.27772
43277794	chr22:43277794:T:C	2.5714e-08	-1.27192	-0.46007
43277836	chr22:43277836:G:A	8.71737e-09	-1.54564	-1.26807
43278067	chr22:43278067:G:A	1.01481e-08	-1.37213	-1.2896
43278243	chr22:43278243:T:C	1.90664e-08	-1.16058	-0.87052
43278340	chr22:43278340:G:A	4.80396e-08	-1.10751e-10	-1.107
43278353	chr22:43278353:A:T	5.05366e-07	-1.10751e-10	1.24626
43278563	chr22:43278563:T:C	6.01257e-08	-1.10751e-10	-0.882588
43278895	chr22:43278895:G:A	2.22193e-08	-1.56343	-0.314632
43278939	chr22:43278939:C:T	1.54487e-08	-1.14207	-1.09943
43279057	chr22:43279057:G:A	4.06955e-08	-1.10751e-10	-1.27291
43279958	chr22:43279958:G:C	1.1052e-08	-1.38085	-1.19556
43280080	chr22:43280080:C:T	4.50212e-08	-1.10751e-10	-1.17189
43280227	chr22:43280227:C:T	1.10199e-08	-1.46324	-1.11609
43280240	chr22:43280240:A:G	5.47905e-07	-1.10751e-10	1.32708
43280267	chr22:43280267:C:T	4.02617e-08	-1.10751e-10	-1.28363
43281888	chr22:43281888:G:A	5.20469e-08	-1.10751e-10	-1.02688
43281990	chr22:43281990:ATCT:A	9.51367e-08	-1.10751e-10	-0.423711
43282059	chr22:43282059:C:T	4.00062e-08	-1.10751e-10	-1.28999
43282114	chr22:43282114:G:A	4.03894e-08	-1.10751e-10	-1.28046
43282129	chr22:43282129:C:T	1.2159e-08	-1.33162	-1.14933
43282262	chr22:43282262:C:T	5.26598e-08	-1.10751e-10	-1.01517
43282454	chr22:43282454:C:G	1.33382e-08	-1.31089	-1.07751
43282570	chr22:43282570:C:T	4.09653e-08	-1.10751e-10	-1.2663
43282660	chr22:43282660:C:A	3.19517e-07	-1.10751e-10	0.787784
43282692	chr22:43282692:TTTTTTTTTTTC:T	3.63491e-08	-1.38586	-3.05541e-10
43282779	chr22:43282779:T:G	1.35536e-08	-1.32125	-1.05112
43282788	chr22:43282788:C:T	1.27404e-08	-1.40077	-1.03348
43282889	chr22:43282889:T:A	4.04901e-08	-1.10751e-10	-1.27797
43282950	chr22:43282950:T:C	1.34196e-08	-1.30702	-1.07529
43282982	chr22:43282982:C:T	1.41192e-08	-1.41969	-0.911797
43282984	chr22:43282984:C:T	4.32367e-08	-1.10751e-10	-1.21234
43283321	chr22:43283321:T:C	8.83078e-09	-1.5556	-1.24519
43283582	chr22:43283582:G:A	4.03103e-08	-1.10751e-10	-1.28242
43283676	chr22:43283676:C:T	4.949e-08	-1.10751e-10	-1.07726
43283740	chr22:43283740:A:G	6.76021e-08	-1.10751e-10	-0.765386
43283947	chr22:43283947:A:T	1.41245e-07	-1.31115	1.28262
43284233	chr22:43284233:T:C	1.87441e-08	-1.06752	-0.980625
43284745	chr22:43284745:T:C	4.00266e-08	-1.10751e-10	-1.28948
43284957	chr22:43284957:C:T	7.5118e-08	-1.10751e-10	-0.659966
43284981	chr22:43284981:C:T	2.16612e-08	-0.729822	-1.17368
43285262	chr22:43285262:G:A	6.58219e-08	-1.10751e-10	-0.792073
43285296	chr22:43285296:T:C	2.29929e-07	-1.10751e-10	0.458746
43285359	chr22:43285359:C:T	4.12923e-08	-1.10751e-10	-1.25835
43285517	chr22:43285517:G:A	4.7528e-08	-1.10751e-10	-1.11771
43285531	chr22:43285531:G:T	3.14096e-08	-1.53191	-3.05541e-10
43285770	chr22:43285770:G:A	1.00168e-07	-1.10751e-10	-0.372179
43285836	chr22:43285836:G:C	1.83484e-07	-1.10751e-10	0.233102
43285903	chr22:43285903:A:G	3.04739e-08	-1.56216	-3.05541e-10
43286159	chr22:43286159:G:A	4.15515e-08	-1.10751e-10	-1.25209
43286249	chr22:43286249:G:T	4.44048e-08	-1.10751e-10	-1.18568
43286264	chr22:43286264:C:G	1.62289e-07	-1.55959	1.66994
43286278	chr22:43286278:G:A	5.11085e-08	-1.10751e-10	-1.04507
43286479	chr22:43286479:G:A	4.00316e-08	-1.10751e-10	-1.28936
43286584	chr22:43286584:G:A	4.46011e-08	-1.10751e-10	-1.18127
43286588	chr22:43286588:C:T	3.42884e-07	-1.10751e-10	0.858365
43286600	chr22:43286600:C:T	4.11415e-08	-1.10751e-10	-1.26201
43286693	chr22:43286693:T:C	4.23787e-08	-1.05457	-0.177815
43286696	chr22:43286696:G:C	4.27515e-08	-1.10751e-10	-1.22362
43286908	chr22:43286908:G:A	7.50055e-08	-1.10751e-10	-0.661464
43287082	chr22:43287082:G:A	5.80586e-08	-1.11533	0.197754
43287236	chr22:43287236:G:A	1.56024e-07	-1.10751e-10	0.0709872
43287790	chr22:43287790:G:C	6.62817e-08	-1.56297	0.777863
43287866	chr22:43287866:T:C	5.17252e-08	-1.10751e-10	-1.03308
43287996	chr22:43287996:A:G	1.6061e-08	-1.08846	-1.11417
43288053	chr22:43288053:A:G	1.61499e-07	-1.10751e-10	0.105472
43288251	chr22:43288251:G:T	1.44211e-08	-1.55699	-0.753343
43288289	chr22:43288289:C:T	7.25947e-08	-1.10751e-10	-0.694134
43288471	chr22:43288471:C:T	4.30346e-08	-1.10751e-10	-1.21702
43288619	chr22:43288619:T:C	1.13456e-08	-1.55516	-0.995035
43288662	chr22:43288662:T:A	4.84497e-08	-1.0985	-3.05541e-10
43288679	chr22:43288679:G:A	4.29521e-08	-1.10751e-10	-1.21894
43288792	chr22:43288792:C:T	8.70735e-08	-1.10751e-10	-0.512274
43288796	chr22:43288796:G:A	4.44669e-08	-1.10751e-10	-1.18428
43288804	chr22:43288804:G:A	7.71074e-08	-1.10751e-10	-0.633826
43288827	chr22:43288827:T:C	1.69595e-08	-1.35212	-0.796075
43288951	chr22:43288951:ACCT:A	1.47714e-07	-1.10751e-10	0.0162549
43289061	chr22:43289061:C:T	3.76866e-08	-1.25998	-0.0897436
43289101	chr22:43289101:A:G	1.07848e-07	-1.10751e-10	-0.298299
43289326	chr22:43289326:C:A	1.48392e-07	-1.10751e-10	0.0208339
43289531	chr22:43289531:G:C	4.47091e-08	-1.10751e-10	-1.17885
43289579	chr22:43289579:T:C	4.9626e-08	-1.10751e-10	-1.07451
43289651	chr22:43289651:G:A	2.90156e-08	-1.21452	-0.396676
43289668	chr22:43289668:G:A	4.34792e-08	-1.10751e-10	-1.20674
43289690	chr22:43289690:T:C	1.88316e-08	-1.08694	-0.956548
43289810	chr22:43289810:G:A	4.05893e-08	-1.10751e-10	-1.27552
43289894	chr22:43289894:TG:T	4.61151e-08	-1.10751e-10	-1.14789
43290063	chr22:43290063:G:A	4.6088e-08	-1.10751e-10	-1.14847
43290440	chr22:43290440:T:C	4.31615e-08	-1.10751e-10	-1.21408
43290550	chr22:43290550:G:A	8.02489e-08	-1.10751e-10	-0.593893
43290590	chr22:43290590:C:CA	4.31378e-08	-1.10751e-10	-1.21463
43290624	chr22:43290624:A:C	4.06424e-08	-1.10751e-10	-1.27421
43291299	chr22:43291299:C:A	4.33673e-08	-1.10751e-10	-1.20932
43291300	chr22:43291300:C:G	4.38272e-08	-1.10751e-10	-1.19877
43291572	chr22:43291572:C:T	1.02308e-07	-1.10751e-10	-0.351038
43291613	chr22:43291613:C:T	4.47058e-08	-1.10751e-10	-1.17892
43291627	chr22:43291627:G:A	4.07255e-08	-1.10751e-10	-1.27217
43291672	chr22:43291672:A:G	9.39325e-09	-1.45331	-1.28573
43291899	chr22:43291899:T:G	4.06432e-08	-1.10751e-10	-1.27419
43292036	chr22:43292036:A:G	1.08045e-07	-1.10751e-10	-0.296479
43292280	chr22:43292280:G:C	6.31971e-08	-1.10751e-10	-0.832767
43292334	chr22:43292334:C:T	5.9608e-08	-1.10751e-10	-0.891236
43292660	chr22:43292660:A:G	2.06564e-07	-1.56114	1.91273
43292736	chr22:43292736:A:G	4.14917e-08	-1.10751e-10	-1.25353
43292789	chr22:43292789:A:G	9.65219e-08	-1.10751e-10	-0.409256
43292953	chr22:43292953:C:T	4.76901e-08	-1.10751e-10	-1.1143
43293130	chr22:43293130:C:T	7.60733e-08	-1.10751e-10	-0.647328
43293159	chr22:43293159:C:T	8.3633e-08	-1.10751e-10	-0.552587
43293536	chr22:43293536:G:A	5.9983e-08	-0.653621	-0.231344
43293577	chr22:43293577:G:A	4.00008e-08	-1.10751e-10	-1.29013
43293607	chr22:43293607:C:T	2.23274e-08	-0.740097	-1.13311
43293675	chr22:43293675:T:C	1.16986e-06	-1.10751e-10	2.08561
43293978	chr22:43293978:C:T	1.02288e-08	-1.40522	-1.24859
43294119	chr22:43294119:T:C	8.97948e-08	-1.10751e-10	-0.481499
43294240	chr22:43294240:T:C	4.37977e-08	-1.10751e-10	-1.19944
43294395	chr22:43294395:C:T	9.3313e-08	-1.10751e-10	-0.443066
43294577	chr22:43294577:C:T	4.22102e-08	-1.10751e-10	-1.23636
43294598	chr22:43294598:C:T	5.10454e-08	-1.10751e-10	-1.04631
43294933	chr22:43294933:TAATA:T	5.06773e-08	-1.10751e-10	-1.05355
43295097	chr22:43295097:C:T	3.79374e-08	-1.34309	-3.05541e-10
43295976	chr22:43295976:A:G	2.29628e-08	-0.560288	-1.28486
43296134	chr22:43296134:G:A	1.23685e-07	-1.10751e-10	-0.161286
43296154	chr22:43296154:C:T	4.01951e-08	-1.10751e-10	-1.28528
43296666	chr22:43296666:G:C	2.4716e-08	-0.494498	-1.27708
43296744	chr22:43296744:G:A	9.71482e-09	-1.44118	-1.26419
43297275	chr22:43297275:A:G	4.86007e-08	-0.0348801	-1.06051
43297290	chr22:43297290:C:T	4.10939e-08	-1.10751e-10	-1.26317
43297328	chr22:43297328:T:C	1.1273e-07	-1.10751e-10	-0.254028
43297480	chr22:43297480:A:G	1.53603e-07	0.0553447	-3.05541e-10
43297727	chr22:43297727:T:C	9.94885e-08	0.387072	-0.766056
43297982	chr22:43297982:T:C	3.92017e-08	-1.41164	0.101336
43298721	chr22:43298721:G:A	1.70154e-07	-1.10751e-10	0.157677
43298767	chr22:43298767:A:G	6.48223e-08	-1.10751e-10	-0.807376
43298926	chr22:43298926:CCTGTAGTCCCAG:C	4.38729e-08	-1.10751e-10	-1.19773
43298943	chr22:43298943:T:C	4.87657e-08	0.1522	-1.2442
43299358	chr22:43299358:C:T	4.288e-08	-1.10751e-10	-1.22062
43299675	chr22:43299675:C:T	8.15898e-08	-1.10751e-10	-0.577322
43299714	chr22:43299714:C:T	4.71609e-08	-1.10751e-10	-1.12546
43299803	chr22:43299803:G:A	9.49039e-08	0.259396	-0.685556
43299879	chr22:43299879:A:G	4e-08	-1.10751e-10	-1.29015
43300012	chr22:43300012:T:C	4.00601e-08	-1.10751e-10	-1.28864
43300023	chr22:43300023:G:A	2.11408e-07	0.517448	-0.142683
43300098	chr22:43300098:T:A	4.30983e-08	-1.10751e-10	-1.21554
43300285	chr22:43300285:TC:T	8.59678e-08	-0.332237	-0.192817
43300455	chr22:43300455:C:T	1.59329e-07	1.21943	-1.12748
43300496	chr22:43300496:CAG:C	8.02634e-07	-1.10751e-10	1.70887
43300960	chr22:43300960:T:C	4.06091e-08	-1.10751e-10	-1.27503
43301203	chr22:43301203:C:T	5.43808e-08	-1.10751e-10	-0.983015
43301214	chr22:43301214:G:C	3.058e-08	-1.55868	-3.05541e-10
43301298	chr22:43301298:C:T	1.09122e-07	-1.10751e-10	-0.286561
43301340	chr22:43301340:A:G	4.67451e-08	-1.10751e-10	-1.13432
43301525	chr22:43301525:C:T	4.06947e-07	-1.10751e-10	1.02966
43301527	chr22:43301527:C:T	4.01115e-08	-1.10751e-10	-1.28736
43301710	chr22:43301710:G:A	4.56459e-08	-1.10751e-10	-1.15811
43302055	chr22:43302055:T:C	1.13525e-08	-1.35226	-1.19733
43302127	chr22:43302127:G:A	3.31273e-08	-1.47867	-3.05541e-10
43302178	chr22:43302178:A:G	5.37847e-08	-1.10751e-10	-0.994037
43302441	chr22:43302441:C:T	7.14037e-08	-1.10751e-10	-0.710676
43302507	chr22:43302507:C:T	9.1241e-09	-1.56436	-1.20374
43302656	chr22:43302656:G:C	4.96166e-08	-1.0747	-3.05541e-10
43303014	chr22:43303014:G:A	2.40194e-07	-1.10751e-10	0.50242
43303299	chr22:43303299:T:G	5.53004e-08	-0.966245	-3.05541e-10
43303620	chr22:43303620:C:T	5.98588e-08	-1.10751e-10	-0.887037
43303695	chr22:43303695:C:A	1.81548e-07	-1.10751e-10	0.222495
43303785	chr22:43303785:G:A	4.50673e-08	-1.10751e-10	-1.17087
43303972	chr22:43303972:G:A	4.47201e-08	-0.889904	-0.288698
43304000	chr22:43304000:T:C	2.45112e-08	-0.749921	-1.02997
43304031	chr22:43304031:G:A	4.0034e-08	-1.10751e-10	-1.2893
43304402	chr22:43304402:G:C	3.07402e-08	-1.55345	-3.05541e-10
43304762	chr22:43304762:C:T	1.21749e-08	-1.56078	-0.918873
43305212	chr22:43305212:G:A	1.38352e-08	-1.14613	-1.20568
43305345	chr22:43305345:T:C	7.05846e-08	-1.10751e-10	-0.722214
43305468	chr22:43305468:C:A	8.90986e-09	-1.50347	-1.2884
43305554	chr22:43305554:A:T	3.19322e-08	-1.53794	0.0225315
43305643	chr22:43305643:AG:A	1.91509e-07	0.275909	-3.05541e-10
43305856	chr22:43305856:C:T	1.14521e-08	-1.54437	-0.996488
43305912	chr22:43305912:G:A	8.16829e-08	-1.10751e-10	-0.576181
43306049	chr22:43306049:A:T	4.09485e-08	-1.10751e-10	-1.26671
43306053	chr22:43306053:G:T	4.16846e-08	-1.10751e-10	-1.24889
43306231	chr22:43306231:G:A	5.54912e-08	-1.10751e-10	-0.962802
43306357	chr22:43306357:A:G	4.46617e-08	-1.10751e-10	-1.17991
43306500	chr22:43306500:C:G	6.74349e-08	-1.10751e-10	-0.767863
43306634	chr22:43306634:C:T	6.72051e-08	-1.10751e-10	-0.771277
43307155	chr22:43307155:A:G	7.40402e-08	-1.10751e-10	-0.674418
43307267	chr22:43307267:G:A	2.34397e-07	0.477992	-3.05541e-10
43307392	chr22:43307392:G:A	4.52235e-08	-1.5598	0.392392
43307704	chr22:43307704:C:T	5.15321e-08	-1.10751e-10	-1.03682
43307723	chr22:43307723:G:A	6.04936e-08	-1.52557	0.649083
43307958	chr22:43307958:GA:G	1.36511e-08	-1.54808	-0.817129
43307985	chr22:43307985:A:G	2.97768e-08	-1.27948	-0.305816
43308046	chr22:43308046:A:C	2.58809e-07	-1.20199	1.77905
43308056	chr22:43308056:G:A	3.73963e-07	-1.10751e-10	0.945132
43308075	chr22:43308075:AC:A	2.13751e-08	-1.54923	-0.367565
43308131	chr22:43308131:G:A	4.78843e-08	-1.10751e-10	-1.11024
43308186	chr22:43308186:T:C	8.94453e-09	-1.50202	-1.28597
43308279	chr22:43308279:C:G	1.47098e-08	-1.55226	-0.738252
43308530	chr22:43308530:C:G	5.70387e-07	-1.10751e-10	1.36729
43308668	chr22:43308668:C:T	5.07694e-08	-1.10751e-10	-1.05173
43308669	chr22:43308669:G:A	4.35663e-08	-1.10751e-10	-1.20474
43308819	chr22:43308819:A:G	4.57271e-08	-1.10751e-10	-1.15633
43308899	chr22:43308899:T:C	1.01899e-07	-1.10751e-10	-0.355044
43308900	chr22:43308900:G:A	1.19007e-06	-1.10751e-10	2.10274
43308958	chr22:43308958:A:G	4.94066e-08	-1.10751e-10	-1.07894
43308968	chr22:43308968:A:C	4.81023e-08	-1.10751e-10	-1.1057
43309152	chr22:43309152:T:A	3.20753e-08	-1.51094	-3.05541e-10
43309179	chr22:43309179:C:T	1.64077e-08	-1.37004	-0.811231
43309229	chr22:43309229:C:T	3.169e-08	-1.52303	-3.05541e-10
43309299	chr22:43309299:A:G	4.08555e-08	-1.10751e-10	-1.26899
43309319	chr22:43309319:C:A	4.05567e-08	-1.10751e-10	-1.27633
43309442	chr22:43309442:G:A	7.45538e-07	-1.10751e-10	1.63508
43309669	chr22:43309669:GACGA:G	4.00357e-08	-1.10751e-10	-1.28925
43309778	chr22:43309778:G:A	4.53048e-08	-1.10751e-10	-1.16561
43310052	chr22:43310052:G:A	6.30247e-08	-1.10751e-10	-0.835499
43310145	chr22:43310145:C:T	5.07923e-08	-1.10751e-10	-1.05128
43310217	chr22:43310217:C:T	3.86334e-06	-1.10751e-10	3.28026
```
