## Supplementary material for "Characterization of shared and ancestry-specific signals driving complex traits using multi-ancestry fine-mapping": susiex_nc3.cs80.cs

```
CS_ID	SNP	BP	REF_ALLELE	ALT_ALLELE	REF_FRQ	BETA	SE	-LOG10P	CS_PIP	OVRL_PIP
1	chr22:42997934:C:T	42997934	T,T	C,C	1,1	inf,inf	inf,inf	5.45613,2.68341	0.0570592	0.0570592
1	chr22:42997979:A:T	42997979	T,T	A,A	1,1	inf,inf	inf,inf	5.44975,2.63275	0.0509044	0.0509044
1	chr22:42989990:A:T	42989990	T,T	A,A	1,1	inf,inf	inf,inf	5.32019,2.73719	0.047108	0.047108
1	chr22:42991689:G:T	42991689	T,T	G,G	1,1	inf,inf	inf,inf	5.43879,2.5676	0.0438397	0.0438397
1	chr22:42993564:C:T	42993564	T,T	C,C	1,1	inf,inf	inf,inf	5.19315,2.78556	0.0383918	0.0383918
1	chr22:42993022:C:T	42993022	T,T	C,C	1,1	inf,inf	inf,inf	5.17155,2.76788	0.0354944	0.0354944
1	chr22:42996174:T:C	42996174	C,C	T,T	1,1	inf,inf	inf,inf	5.18266,2.75277	0.0347519	0.0347519
1	chr22:42996258:A:G	42996258	G,G	A,A	1,1	inf,inf	inf,inf	5.02198,2.89031	0.0312755	0.0312755
1	chr22:42993084:G:C	42993084	C,C	G,G	1,1	inf,inf	inf,inf	5.11751,2.75192	0.0304323	0.0304323
1	chr22:42973343:A:T	42973343	T,T	A,A	1,1	inf,inf	inf,inf	5.50939,2.268	0.0294484	0.0294484
1	chr22:42989997:T:A	42989997	A,A	T,T	1,1	inf,inf	inf,inf	5.51624,2.29481	0.02787	0.02787
1	chr22:43009010:GA:G	43009010	G,G	GA,GA	1,1	inf,inf	inf,inf	5.20381,2.58012	0.026222	0.026222
1	chr22:43007284:C:T	43007284	T,T	C,C	1,1	inf,inf	inf,inf	5.21907,2.5449	0.0253812	0.0253812
1	chr22:43002956:C:T	43002956	T,T	C,C	1,1	inf,inf	inf,inf	5.14558,2.61878	0.0248931	0.0248931
1	chr22:43007373:G:A	43007373	A,A	G,G	1,1	inf,inf	inf,inf	5.16298,2.59785	0.024809	0.024809
1	chr22:43008101:T:C	43008101	C,C	T,T	1,1	inf,inf	inf,inf	5.26813,2.51785	0.0246465	0.0246465
1	chr22:43011458:C:T	43011458	T,T	C,C	1,1	inf,inf	inf,inf	5.10578,2.59571	0.0217948	0.0217948
1	chr22:42995947:G:A	42995947	A,A	G,G	1,1	inf,inf	inf,inf	5.06335,2.64658	0.0216676	0.0216676
1	chr22:43004758:A:C	43004758	C,C	A,A	1,1	inf,inf	inf,inf	5.0493,2.63912	0.0209158	0.0209158
1	chr22:42975170:T:C	42975170	C,C	T,T	1,1	inf,inf	inf,inf	5.24948,2.32285	0.0180677	0.0180677
1	chr22:43005766:A:G	43005766	G,G	A,A	1,1	inf,inf	inf,inf	5.11221,2.53288	0.0180336	0.0180336
1	chr22:43013052:C:A	43013052	A,A	C,C	1,1	inf,inf	inf,inf	5.01451,2.58977	0.0175916	0.0175916
1	chr22:42991705:T:C	42991705	C,C	T,T	1,1	inf,inf	inf,inf	5.33338,2.17546	0.0164619	0.0164619
1	chr22:42936510:T:C	42936510	C,C	T,T	1,1	inf,inf	inf,inf	5.08951,2.38901	0.0145076	0.0145076
1	chr22:42973760:T:C	42973760	C,C	T,T	1,1	inf,inf	inf,inf	5.11013,2.33238	0.0135579	0.0135579
1	chr22:42976793:T:C	42976793	C,C	T,T	1,1	inf,inf	inf,inf	5.22432,2.21879	0.0126468	0.0126468
1	chr22:42971907:C:T	42971907	T,T	C,C	1,1	inf,inf	inf,inf	5.43669,1.92243	0.0125084	0.0125084
1	chr22:42972264:G:T	42972264	T,T	G,G	1,1	inf,inf	inf,inf	5.04363,2.32979	0.0117192	0.0117192
1	chr22:43002043:C:A	43002043	A,A	C,C	1,1	inf,inf	inf,inf	5.15751,2.25112	0.0115347	0.0115347
1	chr22:42943872:A:G	42943872	G,G	A,A	1,1	inf,inf	inf,inf	5.02062,2.28893	0.0102664	0.0102664
1	chr22:42942833:G:A	42942833	A,A	G,G	1,1	inf,inf	inf,inf	4.95348,2.38522	0.0101505	0.0101505
1	chr22:43005073:G:A	43005073	A,A	G,G	1,1	inf,inf	inf,inf	5.161,2.17247	0.0100137	0.0100137
1	chr22:42944273:G:T	42944273	T,T	G,G	1,1	inf,inf	inf,inf	4.97301,2.35424	0.00996478	0.00996478
```
