## Supplementary material for "Characterization of shared and ancestry-specific signals driving complex traits using multi-ancestry fine-mapping": susiex_nc3.cs80.snp

```
BP	SNP	PIP(CS1)	LogBF(CS1,Pop1)	LogBF(CS1,Pop2)
42310725	chr22:42310725:G:A	9.67195e-08	-0.257814	-0.187257
42310989	chr22:42310989:A:G	4.15668e-08	-1.10751e-10	-1.28958
42311089	chr22:42311089:G:A	6.59196e-08	-1.10751e-10	-0.828451
42311238	chr22:42311238:G:A	4.17014e-08	-1.10751e-10	-1.28635
42311490	chr22:42311490:T:C	4.16674e-08	-1.10751e-10	-1.28717
42311578	chr22:42311578:A:G	7.96593e-08	-0.201196	-0.43793
42311709	chr22:42311709:G:A	5.84663e-07	0.213443	1.14071
42312268	chr22:42312268:T:C	1.01597e-08	-1.55919	-1.13926
42312375	chr22:42312375:A:G	7.91131e-08	-0.268281	-0.377726
42312708	chr22:42312708:C:T	1.04354e-07	-1.10751e-10	-0.369094
42313328	chr22:42313328:C:T	1.11119e-08	-1.4661	-1.14277
42313600	chr22:42313600:T:TC	4.35254e-08	-1.10751e-10	-1.24354
42313756	chr22:42313756:C:T	8.27234e-08	-0.259219	-0.342163
42314046	chr22:42314046:G:A	9.85016e-08	-0.184933	-0.24188
42314086	chr22:42314086:G:C	8.61719e-08	-0.237821	-0.32272
42314363	chr22:42314363:G:A	4.96585e-08	-1.11172	-3.05541e-10
42314586	chr22:42314586:C:A	4.16855e-08	-1.10751e-10	-1.28673
42314600	chr22:42314600:A:G	7.23909e-08	-0.481104	-0.2537
42314876	chr22:42314876:C:T	1.60942e-08	-1.48787	-0.750551
42314997	chr22:42314997:G:C	1.01085e-08	-1.52309	-1.18042
42315814	chr22:42315814:G:A	4.3849e-08	-1.10751e-10	-1.23613
42316656	chr22:42316656:C:T	7.74949e-08	-0.56092	-0.105754
42317038	chr22:42317038:T:C	4.46383e-08	-0.834647	-0.383647
42317618	chr22:42317618:A:AG	1.61445e-07	-0.711418	0.778695
42318403	chr22:42318403:C:T	4.42072e-08	-1.10751e-10	-1.228
42318634	chr22:42318634:G:T	3.9697e-08	-1.33561	-3.05541e-10
42318651	chr22:42318651:C:T	1.15627e-07	-0.792797	0.526281
42319030	chr22:42319030:G:C	1.81228e-08	-1.49177	-0.62794
42319224	chr22:42319224:G:A	9.03235e-08	-1.10751e-10	-0.513488
42319322	chr22:42319322:G:A	9.27725e-09	-1.55311	-1.23621
42319369	chr22:42319369:G:A	1.53351e-08	-1.45504	-0.831701
42320462	chr22:42320462:C:G	7.04257e-08	-1.10751e-10	-0.762328
42320478	chr22:42320478:T:C	4.09551e-08	-0.338041	-0.966369
42320626	chr22:42320626:G:A	1.33892e-07	1.07183	-1.19168
42321098	chr22:42321098:G:A	9.87938e-08	-1.10751e-10	-0.423851
42321102	chr22:42321102:A:G	4.19104e-08	-0.277517	-1.00383
42321584	chr22:42321584:G:A	4.08337e-08	-0.231287	-1.07609
42321806	chr22:42321806:T:G	4.4824e-08	-0.1893	-1.02484
42321878	chr22:42321878:C:T	4.87261e-08	-0.0841906	-1.04648
42322475	chr22:42322475:T:A	1.49392e-08	-1.4033	-0.909596
42322616	chr22:42322616:C:CT	1.01002e-07	-1.10751e-10	-0.401747
42322748	chr22:42322748:GAATGAATGAGTGTCTGAGTGAATGAATGAGTGCCTGAGTA:G	7.03733e-08	-1.10751e-10	-0.763072
42322858	chr22:42322858:AT:A	1.28408e-07	-1.10751e-10	-0.161675
42323277	chr22:42323277:C:T	4.25877e-08	-1.10751e-10	-1.26532
42323445	chr22:42323445:C:A	6.89683e-08	-1.10751e-10	-0.783239
42323542	chr22:42323542:C:T	4.25853e-08	-1.10751e-10	-1.26538
42323740	chr22:42323740:C:T	1.35996e-07	-0.104262	-3.05541e-10
42324869	chr22:42324869:C:T	1.50475e-07	-1.10751e-10	-0.00308769
42324917	chr22:42324917:G:T	4.22489e-08	-1.10751e-10	-1.27331
42324955	chr22:42324955:C:T	1.32789e-08	-1.19439	-1.23632
42325004	chr22:42325004:A:G	3.52805e-08	-0.565572	-0.887983
42325368	chr22:42325368:T:G	1.47909e-08	-1.55089	-0.771983
42325410	chr22:42325410:GC:G	5.37921e-08	-1.10751e-10	-1.03176
42325468	chr22:42325468:C:T	9.50272e-08	-0.462722	-3.05541e-10
42325702	chr22:42325702:G:A	8.30511e-08	-1.10751e-10	-0.59743
42326171	chr22:42326171:T:C	5.83959e-08	-1.10751e-10	-0.949641
42326512	chr22:42326512:T:C	4.96316e-08	0.143202	-1.25546
42326801	chr22:42326801:T:A	1.21651e-08	-1.5061	-1.01221
42326826	chr22:42326826:G:A	1.53316e-07	-1.10751e-10	0.0156176
42327108	chr22:42327108:C:T	4.53594e-08	-1.10751e-10	-1.20227
42327694	chr22:42327694:A:AC	3.27857e-08	-1.52689	-3.05541e-10
42327695	chr22:42327695:G:C	3.27862e-08	-1.52688	-3.05541e-10
42327699	chr22:42327699:G:A	3.26205e-08	-1.53194	-3.05541e-10
42327897	chr22:42327897:C:T	2.90621e-07	0.00067559	0.65446
42328227	chr22:42328227:C:T	4.23884e-08	-1.10751e-10	-1.27001
42329698	chr22:42329698:C:T	5.62847e-08	-1.10751e-10	-0.986463
42329735	chr22:42329735:C:T	5.26441e-08	-1.10751e-10	-1.05333
42329739	chr22:42329739:G:C	1.03801e-08	-1.38747	-1.28953
42330045	chr22:42330045:T:C	8.65963e-08	-1.10751e-10	-0.555628
42330142	chr22:42330142:TCAGGGGGCCAC:T	7.91558e-08	-1.10751e-10	-0.645467
42330266	chr22:42330266:AG:A	7.88873e-08	-1.10751e-10	-0.648865
42330460	chr22:42330460:G:A	5.09854e-08	-1.10751e-10	-1.08535
42330797	chr22:42330797:A:C	6.84494e-08	-1.10751e-10	-0.790791
42330938	chr22:42330938:G:A	4.30526e-08	-1.10751e-10	-1.25446
42331225	chr22:42331225:C:T	1.16307e-08	-1.28456	-1.27867
42331298	chr22:42331298:T:C	4.1409e-08	-0.488127	-0.805261
42332162	chr22:42332162:C:T	5.89564e-08	-0.406603	-0.533484
42332191	chr22:42332191:G:A	4.20615e-08	-1.10751e-10	-1.27775
42332450	chr22:42332450:T:C	3.84032e-08	-0.543689	-0.825055
42333034	chr22:42333034:C:T	1.09842e-08	-1.33494	-1.28549
42333202	chr22:42333202:C:T	4.16019e-08	-1.10751e-10	-1.28874
42333590	chr22:42333590:A:G	1.13401e-07	-1.46212	1.17616
42333884	chr22:42333884:C:T	4.21626e-08	-1.10751e-10	-1.27535
42333891	chr22:42333891:A:G	4.76505e-08	-1.10751e-10	-1.15299
42334674	chr22:42334674:C:T	3.63674e-08	-0.508447	-0.914767
42335291	chr22:42335291:T:C	9.30878e-08	-1.10751e-10	-0.483342
42335379	chr22:42335379:G:A	2.48658e-08	-0.611892	-1.1915
42335534	chr22:42335534:G:T	9.76005e-08	0.604679	-1.04068
42337015	chr22:42337015:A:G	1.88716e-08	-1.07514	-1.00408
42337102	chr22:42337102:C:T	6.44054e-08	-1.10751e-10	-0.851689
42337625	chr22:42337625:G:A	9.31074e-08	-1.10751e-10	-0.483133
42337861	chr22:42337861:C:T	2.02852e-08	-1.12665	-0.880339
42338061	chr22:42338061:C:T	5.74394e-08	-1.10751e-10	-0.966156
42338547	chr22:42338547:C:T	6.01531e-08	-1.10751e-10	-0.919993
42338711	chr22:42338711:G:A	6.56825e-08	-1.10751e-10	-0.832053
42339190	chr22:42339190:G:A	9.33082e-08	-1.10751e-10	-0.480978
42339959	chr22:42339959:CTGCATACTCAGCAAAG:C	1.02087e-08	-1.5645	-1.12915
42340130	chr22:42340130:C:G	1.09641e-07	-1.56217	1.24249
42340214	chr22:42340214:C:G	4.23669e-08	-1.10751e-10	-1.27052
42340978	chr22:42340978:G:A	4.54207e-08	-1.20092	-3.05541e-10
42341044	chr22:42341044:C:T	4.15493e-08	-1.10751e-10	-1.29
42342602	chr22:42342602:G:C	1.34319e-07	-1.10751e-10	-0.116668
42342760	chr22:42342760:C:T	1.51593e-07	0.763722	-0.759406
42343040	chr22:42343040:T:C	6.48562e-08	-1.10751e-10	-0.844714
42343443	chr22:42343443:C:A	1.23624e-07	-0.199637	-3.05541e-10
42344224	chr22:42344224:C:A	7.21701e-07	-1.10751e-10	1.56473
42344564	chr22:42344564:G:A	7.4518e-08	-1.10751e-10	-0.705845
42344659	chr22:42344659:T:C	1.80422e-07	0.886361	-0.707949
42344766	chr22:42344766:C:G	4.25945e-08	-1.10751e-10	-1.26516
42345321	chr22:42345321:T:C	4.28509e-08	-1.10751e-10	-1.25916
42345587	chr22:42345587:G:A	1.17297e-08	-1.4483	-1.10646
42345721	chr22:42345721:C:T	9.42928e-09	-1.51382	-1.25924
42345787	chr22:42345787:A:C	9.15853e-09	-1.54457	-1.25763
42345881	chr22:42345881:C:T	9.28723e-09	-1.53234	-1.25591
42346298	chr22:42346298:G:A	1.53535e-07	-1.10751e-10	0.0170427
42346476	chr22:42346476:G:A	9.93141e-08	-1.10751e-10	-0.418598
42346639	chr22:42346639:G:A	2.83583e-07	1.81936	-1.18874
42346806	chr22:42346806:G:A	4.39679e-08	-1.10751e-10	-1.23342
42346814	chr22:42346814:G:A	9.95458e-08	-1.10751e-10	-0.416268
42346932	chr22:42346932:G:A	1.47329e-06	3.33785	-1.05948
42347019	chr22:42347019:G:A	6.44007e-08	-1.55253	0.700768
42347328	chr22:42347328:G:A	7.65773e-08	-1.10751e-10	-0.678585
42347687	chr22:42347687:G:T	7.69339e-08	-1.10751e-10	-0.67394
42347901	chr22:42347901:G:A	1.17333e-07	-1.10751e-10	-0.251866
42348103	chr22:42348103:G:A	1.30252e-08	-1.34301	-1.10698
42348356	chr22:42348356:T:C	8.04128e-08	0.363758	-0.99347
42348357	chr22:42348357:G:A	1.83389e-07	1.09761	-0.902884
42348579	chr22:42348579:G:A	6.6947e-08	-1.10751e-10	-0.812984
42348814	chr22:42348814:C:T	8.03836e-08	-1.05933	0.429252
42348844	chr22:42348844:A:G	2.7148e-08	-1.32229	-0.393296
42348973	chr22:42348973:G:C	1.61597e-07	-1.01438	1.0826
42349062	chr22:42349062:C:T	1.03382e-07	-1.10751e-10	-0.378456
42349334	chr22:42349334:C:G	7.28273e-08	-1.10751e-10	-0.728795
42349346	chr22:42349346:T:C	1.44165e-08	-1.06123	-1.28728
42349540	chr22:42349540:T:G	1.39832e-07	0.0301689	-0.106613
42349555	chr22:42349555:T:A	5.8835e-08	-0.942149	-3.05541e-10
42349691	chr22:42349691:C:T	3.97706e-08	-1.24776	-0.0859946
42349801	chr22:42349801:G:A	1.34053e-07	-1.56008	1.44143
42349871	chr22:42349871:C:T	1.26478e-07	0.536157	-0.712973
42349907	chr22:42349907:G:C	5.60275e-08	-1.45879	0.467744
42350170	chr22:42350170:T:G	1.72747e-07	-1.56371	1.69865
42350279	chr22:42350279:C:G	4.55376e-08	-1.19835	-3.05541e-10
42350572	chr22:42350572:C:T	1.35644e-08	-1.29356	-1.11588
42350711	chr22:42350711:C:T	7.70267e-08	-0.0831201	-0.589614
42350871	chr22:42350871:G:A	1.98654e-07	1.38249	-1.10781
42350942	chr22:42350942:A:G	1.83994e-08	-1.50252	-0.602055
42351317	chr22:42351317:A:C	1.89451e-07	0.170747	0.0564966
42351430	chr22:42351430:G:C	2.39622e-07	0.133339	0.328839
42351472	chr22:42351472:A:G	1.9344e-07	1.32397	-1.07589
42351516	chr22:42351516:C:T	2.96815e-07	1.32506	-0.648837
42351527	chr22:42351527:G:A	6.70353e-07	2.11298	-0.622062
42351622	chr22:42351622:G:A	1.25456e-07	-1.08958	0.904651
42351782	chr22:42351782:C:G	4.52301e-08	-1.10751e-10	-1.20512
42352451	chr22:42352451:G:A	1.03495e-06	0.60895	1.31627
42352504	chr22:42352504:C:T	1.83546e-07	-1.10751e-10	0.19558
42352627	chr22:42352627:T:C	1.17974e-06	-1.10751e-10	2.05616
42352835	chr22:42352835:G:A	6.39053e-08	-1.10751e-10	-0.859484
42353059	chr22:42353059:C:T	1.24452e-08	-1.35036	-1.14519
42353241	chr22:42353241:G:A	1.0229e-08	-1.40156	-1.29009
42353549	chr22:42353549:G:A	1.10477e-07	-1.10751e-10	-0.312079
42353555	chr22:42353555:C:T	7.22265e-08	-1.10751e-10	-0.737079
42353606	chr22:42353606:A:C	1.65985e-08	-1.03988	-1.16769
42353721	chr22:42353721:T:A	6.97929e-08	-1.10751e-10	-0.771353
42354292	chr22:42354292:C:T	2.88413e-07	-1.10751e-10	0.647508
42354570	chr22:42354570:T:C	4.66292e-08	-1.10751e-10	-1.17466
42354612	chr22:42354612:G:A	7.46389e-07	1.94893	-0.350566
42354684	chr22:42354684:T:G	1.12323e-08	-1.30965	-1.28844
42354750	chr22:42354750:T:C	6.52886e-08	-0.811913	-0.0261562
42354803	chr22:42354803:T:G	4.16269e-08	-1.10751e-10	-1.28814
42354974	chr22:42354974:G:A	5.94451e-08	-1.10751e-10	-0.931833
42355159	chr22:42355159:G:A	4.5491e-08	-1.10751e-10	-1.19937
42355163	chr22:42355163:C:T	5.88344e-08	-1.10751e-10	-0.94216
42355391	chr22:42355391:C:T	4.9948e-07	0.713605	0.483076
42355457	chr22:42355457:G:A	1.45009e-08	-1.21594	-1.12674
42355521	chr22:42355521:G:A	2.71279e-07	-1.10751e-10	0.586261
42355768	chr22:42355768:A:G	5.69045e-08	-1.10751e-10	-0.975512
42355836	chr22:42355836:T:TG	5.60953e-08	-1.10751e-10	-0.989834
42355838	chr22:42355838:C:A	5.65945e-08	-1.10751e-10	-0.980975
42355935	chr22:42355935:A:G	4.82785e-08	-0.322762	-0.817137
42356009	chr22:42356009:T:A	4.3124e-08	-1.25281	-3.05541e-10
42356274	chr22:42356274:T:G	6.12601e-08	0.124687	-1.02644
42356417	chr22:42356417:G:A	4.15943e-08	-1.28892	-3.05541e-10
42356479	chr22:42356479:G:A	5.79092e-08	-1.10751e-10	-0.958009
42356921	chr22:42356921:A:G	5.03064e-08	-0.518541	-0.580213
42357008	chr22:42357008:G:A	2.89805e-07	-1.10751e-10	0.652322
42357048	chr22:42357048:C:T	3.20649e-07	-1.10751e-10	0.753461
42357190	chr22:42357190:A:G	4.82211e-08	-1.10751e-10	-1.14109
42357231	chr22:42357231:T:C	3.34056e-07	-1.10751e-10	0.794423
42357238	chr22:42357238:G:A	4.26903e-08	-1.26291	-3.05541e-10
42357914	chr22:42357914:G:A	6.67902e-08	-1.56143	0.746097
42357937	chr22:42357937:C:T	4.68756e-08	-1.10751e-10	-1.16939
42358036	chr22:42358036:A:G	6.56869e-08	-1.10751e-10	-0.831986
42358304	chr22:42358304:C:T	4.15452e-08	-1.10751e-10	-1.2901
42358723	chr22:42358723:C:G	1.70751e-08	-1.01194	-1.16732
42358960	chr22:42358960:C:T	6.80112e-08	-0.797214	-3.05541e-10
42359071	chr22:42359071:T:C	1.04321e-08	-1.38203	-1.28997
42359581	chr22:42359581:G:A	9.63444e-08	-1.10751e-10	-0.448956
42359921	chr22:42359921:G:A	8.58947e-08	-1.10751e-10	-0.563763
42360012	chr22:42360012:G:C	5.08739e-07	-1.10751e-10	1.21505
42360491	chr22:42360491:T:C	2.49433e-08	-1.01208	-0.788205
42361176	chr22:42361176:A:G	1.59627e-07	-1.10751e-10	0.0559558
42361309	chr22:42361309:C:T	6.58969e-07	-1.10751e-10	1.47379
42361394	chr22:42361394:G:C	1.11585e-07	-1.10751e-10	-0.302103
42361517	chr22:42361517:C:T	3.21085e-08	-1.54776	-3.05541e-10
42361548	chr22:42361548:T:C	3.78826e-08	-0.218514	-1.16388
42361708	chr22:42361708:C:G	4.17618e-08	-1.10751e-10	-1.2849
42361772	chr22:42361772:G:A	7.58007e-08	-1.10751e-10	-0.688778
42361843	chr22:42361843:C:T	4.17975e-08	-1.10751e-10	-1.28405
42361856	chr22:42361856:G:C	4.22286e-08	-1.10751e-10	-1.27379
42361959	chr22:42361959:G:A	4.53843e-08	-1.20172	-3.05541e-10
42362009	chr22:42362009:G:A	6.14581e-07	-1.10751e-10	1.40406
42362239	chr22:42362239:T:C	8.6918e-08	0.732696	-1.28462
42362240	chr22:42362240:G:A	4.18492e-08	-1.18108	-0.101733
42362720	chr22:42362720:C:T	3.58976e-08	-1.13865	-0.297569
42363183	chr22:42363183:G:A	4.17219e-08	-1.10751e-10	-1.28586
42363273	chr22:42363273:G:A	4.15691e-08	-1.10751e-10	-1.28953
42363314	chr22:42363314:G:A	3.4964e-08	-1.46257	-3.05541e-10
42363335	chr22:42363335:T:C	6.72151e-07	2.17074	-0.677146
42364060	chr22:42364060:G:A	1.54734e-08	-1.10021	-1.17756
42364102	chr22:42364102:T:C	9.43739e-08	-1.10751e-10	-0.469621
42364931	chr22:42364931:T:C	4.20895e-08	-1.10751e-10	-1.27709
42364958	chr22:42364958:C:A	1.00126e-07	-1.10751e-10	-0.410454
42364959	chr22:42364959:A:G	4.27283e-08	-1.10751e-10	-1.26203
42365279	chr22:42365279:C:T	4.52638e-08	-1.20438	-3.05541e-10
42365783	chr22:42365783:GA:G	1.01538e-07	-1.10751e-10	-0.396452
42365850	chr22:42365850:T:C	4.11037e-08	-1.19256	-0.108227
42365886	chr22:42365886:C:A	4.24508e-08	-1.10751e-10	-1.26854
42366018	chr22:42366018:A:G	1.65346e-07	0.493	-0.401845
42366087	chr22:42366087:G:A	4.24246e-08	-1.10751e-10	-1.26916
42366764	chr22:42366764:T:C	4.15563e-08	-1.10751e-10	-1.28984
42366772	chr22:42366772:G:T	4.36201e-08	-1.10751e-10	-1.24137
42367307	chr22:42367307:C:T	4.16642e-08	-1.10751e-10	-1.28724
42367619	chr22:42367619:G:A	4.85574e-08	-1.10751e-10	-1.13414
42367952	chr22:42367952:A:G	4.91722e-08	-1.10751e-10	-1.12156
42368147	chr22:42368147:C:G	4.59467e-08	-1.10751e-10	-1.1894
42368619	chr22:42368619:G:A	4.15771e-08	-1.10751e-10	-1.28934
42368743	chr22:42368743:G:A	4.16627e-08	-1.10751e-10	-1.28728
42368770	chr22:42368770:C:T	1.34545e-08	-1.17476	-1.24281
42368818	chr22:42368818:T:C	4.28953e-08	-1.10751e-10	-1.25812
42368963	chr22:42368963:G:A	3.31741e-08	-1.51512	-3.05541e-10
42369315	chr22:42369315:G:A	8.94769e-08	-1.10751e-10	-0.522905
42369704	chr22:42369704:G:T	5.66697e-08	-1.10751e-10	-0.979647
42369838	chr22:42369838:G:C	4.73822e-08	-1.10751e-10	-1.15864
42370098	chr22:42370098:G:A	8.87697e-08	-1.10751e-10	-0.530841
42370318	chr22:42370318:G:C	1.87495e-07	-1.10751e-10	0.216865
42370358	chr22:42370358:A:G	4.29338e-08	-1.10751e-10	-1.25723
42370559	chr22:42370559:G:A	4.67561e-08	-1.10751e-10	-1.17194
42370605	chr22:42370605:T:C	6.02714e-07	-1.10751e-10	1.38456
42370626	chr22:42370626:A:G	4.86039e-08	-1.10751e-10	-1.13318
42370728	chr22:42370728:G:A	3.98417e-07	0.770464	0.200149
42370733	chr22:42370733:G:A	4.7039e-08	-1.10751e-10	-1.16591
42370743	chr22:42370743:C:T	4.71428e-08	-1.10751e-10	-1.1637
42371033	chr22:42371033:G:A	1.14362e-07	-1.10751e-10	-0.277514
42371088	chr22:42371088:T:C	4.69381e-08	-1.10751e-10	-1.16806
42371235	chr22:42371235:A:G	7.71379e-08	-1.10751e-10	-0.671291
42371456	chr22:42371456:T:C	8.88741e-08	-1.10751e-10	-0.529665
42371464	chr22:42371464:A:G	3.38719e-08	-1.20099	-0.293308
42372024	chr22:42372024:CTCTG:C	6.64419e-08	-1.10751e-10	-0.820558
42372188	chr22:42372188:T:TGCTGCCAG	4.74485e-08	-1.10751e-10	-1.15724
42372214	chr22:42372214:C:T	3.48925e-08	-1.46461	-3.05541e-10
42372286	chr22:42372286:A:G	4.99108e-08	-1.10751e-10	-1.10665
42372583	chr22:42372583:G:A	4.94129e-08	-1.11667	-3.05541e-10
42372615	chr22:42372615:A:G	4.28614e-08	-1.10751e-10	-1.25892
42372739	chr22:42372739:CA:C	4.83014e-08	-1.10751e-10	-1.13943
42372746	chr22:42372746:C:G	4.20148e-08	-1.10751e-10	-1.27886
42372992	chr22:42372992:G:C	7.45939e-07	-1.10751e-10	1.59776
42373131	chr22:42373131:C:A	1.41878e-08	-1.13661	-1.2279
42373417	chr22:42373417:T:G	1.96177e-07	-1.10751e-10	0.262132
42373646	chr22:42373646:G:A	4.90464e-07	1.94041	-0.761942
42373842	chr22:42373842:C:T	1.95442e-07	-1.10751e-10	0.258377
42373909	chr22:42373909:T:G	5.87016e-08	-0.944419	-3.05541e-10
42374202	chr22:42374202:A:C	4.79445e-08	-1.10751e-10	-1.14684
42374382	chr22:42374382:C:T	9.73532e-08	-1.10751e-10	-0.438541
42375185	chr22:42375185:G:A	4.38629e-08	-1.10751e-10	-1.23582
42375220	chr22:42375220:C:T	5.02004e-07	1.97602	-0.774295
42375242	chr22:42375242:A:G	3.19146e-08	-1.55382	-3.05541e-10
42375346	chr22:42375346:T:C	4.26552e-07	1.03885	-3.05541e-10
42375383	chr22:42375383:C:T	7.06938e-08	-1.10751e-10	-0.758528
42375386	chr22:42375386:A:G	2.55371e-07	0.331115	0.194717
42375449	chr22:42375449:G:A	1.16781e-07	-1.10751e-10	-0.256584
42375709	chr22:42375709:T:C	1.47616e-06	0.908641	1.37167
42375882	chr22:42375882:T:C	3.10236e-07	1.05313	-0.332681
42376042	chr22:42376042:A:G	5.3234e-08	-1.10751e-10	-1.04219
42376077	chr22:42376077:T:A	9.57701e-08	-0.0317593	-0.423176
42376095	chr22:42376095:C:T	1.34384e-07	0.970623	-1.0868
42376166	chr22:42376166:G:A	2.75967e-08	-0.791042	-0.908146
42377228	chr22:42377228:A:G	4.41078e-08	-1.23025	-3.05541e-10
42377359	chr22:42377359:G:A	5.97453e-08	-1.10751e-10	-0.926796
42377432	chr22:42377432:G:A	3.92956e-07	-1.10751e-10	0.956813
42377440	chr22:42377440:C:T	1.32354e-08	-1.26736	-1.16663
42377619	chr22:42377619:T:C	1.79309e-08	-1.56229	-0.568075
42377726	chr22:42377726:T:G	1.22069e-07	1.04415	-1.25645
42378065	chr22:42378065:C:T	8.81126e-08	-1.10751e-10	-0.538271
42378156	chr22:42378156:C:T	4.99015e-08	-1.10683	-3.05541e-10
42378399	chr22:42378399:C:T	1.99031e-08	-1.56439	-0.461624
42378482	chr22:42378482:T:C	1.52149e-08	-1.56135	-0.733263
42378818	chr22:42378818:T:C	7.29909e-08	-1.10751e-10	-0.726551
42378854	chr22:42378854:C:G	1.13103e-08	-1.3382	-1.25298
42378864	chr22:42378864:G:C	8.28942e-08	-1.10751e-10	-0.599321
42378873	chr22:42378873:T:C	1.76872e-08	-1.56377	-0.580274
42378896	chr22:42378896:G:A	8.4049e-08	-1.10751e-10	-0.585486
42378939	chr22:42378939:G:T	4.15675e-08	-1.10751e-10	-1.28957
42379054	chr22:42379054:C:A	1.17545e-07	-1.10751e-10	-0.250067
42379100	chr22:42379100:G:A	4.15428e-08	-1.10751e-10	-1.29016
42379714	chr22:42379714:T:C	4.40087e-08	-1.10751e-10	-1.2325
42379802	chr22:42379802:C:T	8.2476e-08	-1.41256	0.808186
42379908	chr22:42379908:G:A	1.35095e-08	-1.24622	-1.16727
42379943	chr22:42379943:T:A	5.56773e-08	-1.15676	0.159445
42379948	chr22:42379948:T:G	2.51235e-07	-1.10751e-10	0.509503
42380169	chr22:42380169:C:T	3.18571e-08	-1.55562	-3.05541e-10
42380270	chr22:42380270:C:T	6.12208e-08	-1.05615	0.15375
42380582	chr22:42380582:T:C	1.06578e-07	-1.06622	0.718208
42380603	chr22:42380603:A:G	4.42361e-08	-1.08764	-0.139707
42380962	chr22:42380962:G:A	1.55296e-08	-1.55612	-0.718017
42381644	chr22:42381644:C:T	4.25646e-08	-1.10751e-10	-1.26586
42381656	chr22:42381656:C:T	1.92264e-08	-0.846369	-1.21423
42381688	chr22:42381688:A:G	1.81867e-08	-0.888223	-1.22797
42381710	chr22:42381710:G:A	1.74273e-08	-0.937432	-1.22141
42381960	chr22:42381960:C:T	2.30236e-08	-0.819077	-1.06129
42382072	chr22:42382072:A:G	1.89019e-08	-1.0016	-1.07602
42382110	chr22:42382110:C:T	2.36931e-08	-0.895672	-0.956029
42382319	chr22:42382319:A:G	1.9911e-08	-0.971808	-1.0538
42382958	chr22:42382958:C:T	4.34785e-08	-1.10751e-10	-1.24462
42382973	chr22:42382973:T:C	4.20254e-08	-1.10751e-10	-1.27861
42383012	chr22:42383012:T:C	7.34929e-08	-0.127769	-0.591928
42383021	chr22:42383021:G:A	1.32975e-07	-1.10751e-10	-0.126722
42383492	chr22:42383492:T:C	5.41064e-08	-1.10751e-10	-1.02593
42383728	chr22:42383728:C:T	4.54601e-08	-1.10751e-10	-1.20005
42383861	chr22:42383861:G:A	4.45004e-08	-1.10751e-10	-1.22139
42383873	chr22:42383873:G:A	8.03631e-08	-0.767103	0.136772
42383894	chr22:42383894:G:A	8.84801e-09	-1.54828	-1.28841
42384183	chr22:42384183:G:A	1.6064e-07	-1.10751e-10	0.0622817
42384325	chr22:42384325:G:C	3.21389e-08	-1.54682	-3.05541e-10
42384711	chr22:42384711:T:C	4.8063e-08	-1.10751e-10	-1.14437
42384979	chr22:42384979:T:C	1.15823e-08	-1.30397	-1.26344
42385065	chr22:42385065:G:A	1.17305e-08	-1.26469	-1.29
42385192	chr22:42385192:C:G	4.35917e-08	-1.10751e-10	-1.24202
42385690	chr22:42385690:C:T	3.5375e-07	-1.10751e-10	0.851706
42385910	chr22:42385910:T:C	4.38249e-08	-1.10751e-10	-1.23668
42386145	chr22:42386145:T:C	4.36453e-08	-1.10751e-10	-1.24079
42386303	chr22:42386303:A:G	4.35056e-08	-1.10751e-10	-1.244
42386394	chr22:42386394:CAA:C	3.49702e-08	-1.46239	-3.05541e-10
42386612	chr22:42386612:T:C	7.46168e-08	-1.10751e-10	-0.704521
42387064	chr22:42387064:G:A	1.14544e-08	-1.56418	-1.01433
42387090	chr22:42387090:G:A	4.3554e-08	-1.10751e-10	-1.24288
42387124	chr22:42387124:G:T	1.22121e-07	-0.0980925	-0.113777
42387259	chr22:42387259:G:A	7.3527e-07	-1.10751e-10	1.58335
42387500	chr22:42387500:C:T	1.29172e-08	-1.20422	-1.25411
42387824	chr22:42387824:C:T	2.24643e-08	-1.52977	-0.375191
42387911	chr22:42387911:C:T	1.28071e-07	0.958006	-1.12231
42388195	chr22:42388195:C:T	3.56865e-07	0.493167	0.367303
42388211	chr22:42388211:C:CT	6.82058e-08	-1.06053	0.266177
42388938	chr22:42388938:C:T	3.55102e-08	-1.44707	-3.05541e-10
42389115	chr22:42389115:G:A	1.67653e-08	-1.55769	-0.639887
42389271	chr22:42389271:CA:C	4.25606e-08	-1.10751e-10	-1.26596
42389293	chr22:42389293:G:A	4.98883e-08	-1.1071	-3.05541e-10
42389336	chr22:42389336:G:A	6.05639e-08	-1.10751e-10	-0.913187
42389432	chr22:42389432:T:C	1.2725e-08	-1.421	-1.05232
42389716	chr22:42389716:CTGTT:C	8.44773e-08	-1.10751e-10	-0.580403
42390023	chr22:42390023:T:C	4.47635e-08	-1.10751e-10	-1.21549
42390388	chr22:42390388:G:A	1.04925e-08	-1.47759	-1.18863
42390445	chr22:42390445:G:A	6.54155e-08	-1.10751e-10	-0.836127
42390538	chr22:42390538:T:C	2.70571e-07	-0.941367	1.52502
42390824	chr22:42390824:A:T	4.57407e-08	-1.10751e-10	-1.1939
42390879	chr22:42390879:C:T	7.8252e-08	-1.10751e-10	-0.656952
42391037	chr22:42391037:C:T	3.89047e-08	-1.48887	0.133103
42391095	chr22:42391095:T:A	3.84106e-08	-1.5027	0.134154
42391276	chr22:42391276:T:C	1.4969e-07	0.10362	-0.111939
42391633	chr22:42391633:C:T	2.76804e-07	-1.10751e-10	0.606423
42392188	chr22:42392188:AG:A	2.21458e-08	-1.21399	-0.705247
42392310	chr22:42392310:G:T	8.60051e-08	-0.00870298	-0.553777
42392474	chr22:42392474:G:A	4.16012e-08	-1.4652	0.176447
42392913	chr22:42392913:T:C	6.2245e-08	-1.56433	0.678527
42393198	chr22:42393198:C:T	3.3171e-08	-1.51521	-3.05541e-10
42393440	chr22:42393440:G:A	7.32755e-07	-1.12298	2.7029
42393757	chr22:42393757:T:A	3.20282e-08	-1.55027	-3.05541e-10
42393944	chr22:42393944:G:A	4.06325e-08	-1.31232	-3.05541e-10
42393973	chr22:42393973:T:C	2.13238e-07	0.345523	-3.05541e-10
42394377	chr22:42394377:T:A	4.16979e-08	-1.10751e-10	-1.28644
42394697	chr22:42394697:C:A	5.20754e-08	-1.4604	0.396209
42394790	chr22:42394790:C:T	4.27945e-08	-1.10751e-10	-1.26048
42394981	chr22:42394981:C:T	1.49431e-07	-1.10751e-10	-0.0100501
42395436	chr22:42395436:G:A	4.79632e-08	-1.50691	0.360456
42395658	chr22:42395658:G:A	1.27788e-08	-1.34347	-1.12563
42395775	chr22:42395775:T:A	6.44896e-08	-1.10751e-10	-0.850382
42396009	chr22:42396009:C:T	1.32113e-07	1.14987	-1.28309
42396154	chr22:42396154:G:C	1.37834e-08	-1.16084	-1.23258
42396204	chr22:42396204:C:T	4.9251e-08	-1.4964	0.376442
42396320	chr22:42396320:A:G	1.24161e-07	-1.10751e-10	-0.195303
42396368	chr22:42396368:C:T	4.63563e-08	-1.49752	0.316993
42396406	chr22:42396406:TG:T	4.63132e-08	-1.18146	-3.05541e-10
42397052	chr22:42397052:G:A	4.28355e-08	-1.10751e-10	-1.25952
42397451	chr22:42397451:G:A	1.76027e-07	-1.10751e-10	0.153753
42397557	chr22:42397557:G:A	6.27479e-08	-1.48305	0.605293
42397839	chr22:42397839:C:T	6.40831e-08	-1.49191	0.635206
42398224	chr22:42398224:C:T	1.64076e-07	-1.56318	1.64663
42398231	chr22:42398231:G:A	2.48554e-08	-1.49736	-0.30645
42398264	chr22:42398264:G:A	6.71574e-08	-1.51089	0.701046
42398320	chr22:42398320:T:C	7.47541e-08	-1.50522	0.802534
42398886	chr22:42398886:C:T	4.1589e-08	-1.10751e-10	-1.28905
42399195	chr22:42399195:C:T	1.057e-08	-1.39547	-1.2634
42399207	chr22:42399207:G:A	4.18197e-08	-1.10751e-10	-1.28352
42399231	chr22:42399231:G:T	4.28295e-07	-1.17966	2.22259
42399239	chr22:42399239:G:A	1.82331e-08	-1.56405	-0.549597
42399727	chr22:42399727:G:A	3.20501e-08	-1.54959	-3.05541e-10
42399834	chr22:42399834:C:T	8.09726e-08	-1.10751e-10	-0.622776
42399875	chr22:42399875:T:C	4.43578e-08	-1.10751e-10	-1.2246
42400085	chr22:42400085:G:A	3.2683e-08	-1.53003	-3.05541e-10
42400146	chr22:42400146:C:T	1.34962e-07	-1.10751e-10	-0.111892
42400415	chr22:42400415:C:T	4.49429e-08	-1.10751e-10	-1.21149
42400463	chr22:42400463:C:A	7.99079e-08	0.42393	-1.05994
42400510	chr22:42400510:C:T	4.51531e-08	-1.10751e-10	-1.20683
42400737	chr22:42400737:A:G	5.87704e-08	0.269467	-1.21271
42400772	chr22:42400772:A:T	9.46379e-09	-1.55223	-1.21719
42400896	chr22:42400896:A:G	1.23781e-08	-1.53923	-0.961732
42400908	chr22:42400908:G:A	3.61142e-08	-1.10834	-0.321863
42400955	chr22:42400955:G:A	4.63622e-08	0.0950159	-1.27542
42401237	chr22:42401237:A:G	1.18409e-07	-1.10751e-10	-0.242743
42401361	chr22:42401361:C:T	6.54842e-08	-1.10751e-10	-0.835077
42401376	chr22:42401376:G:A	7.36522e-08	-1.10751e-10	-0.717532
42401639	chr22:42401639:C:T	6.9672e-08	-1.10751e-10	-0.773087
42401689	chr22:42401689:A:C	4.15663e-08	-1.10751e-10	-1.2896
42401779	chr22:42401779:A:G	1.08381e-08	-1.43666	-1.19716
42402091	chr22:42402091:T:C	4.3519e-08	-1.10751e-10	-1.24369
42402272	chr22:42402272:C:T	1.52053e-07	-1.10751e-10	0.00734085
42402464	chr22:42402464:C:T	4.20785e-08	-1.10751e-10	-1.27735
42402565	chr22:42402565:G:A	5.13219e-08	-1.07877	-3.05541e-10
42402631	chr22:42402631:T:C	8.95742e-09	-1.54172	-1.28269
42402991	chr22:42402991:T:C	1.37648e-07	-1.10751e-10	-0.0921826
42403077	chr22:42403077:A:AT	1.45632e-07	-1.10751e-10	-0.0358038
42403092	chr22:42403092:C:T	2.44218e-07	0.139415	0.341759
42403112	chr22:42403112:T:C	1.44391e-07	-1.10751e-10	-0.0443635
42403162	chr22:42403162:G:C	4.25469e-08	-1.10751e-10	-1.26628
42403273	chr22:42403273:C:T	4.2134e-08	-1.10751e-10	-1.27603
42403448	chr22:42403448:T:C	9.10676e-09	-1.55924	-1.24863
42403474	chr22:42403474:G:A	6.15907e-07	-0.996275	2.40248
42403821	chr22:42403821:G:A	1.51753e-07	-1.10751e-10	0.00536554
42403870	chr22:42403870:G:A	1.20964e-08	-1.3481	-1.17587
42403947	chr22:42403947:G:A	1.53149e-07	-1.10751e-10	0.0145271
42404013	chr22:42404013:T:A	1.54848e-07	-1.10751e-10	0.0255589
42404075	chr22:42404075:C:T	1.91403e-07	0.271017	-0.0335236
42404087	chr22:42404087:A:G	4.17665e-08	-1.10751e-10	-1.28479
42404585	chr22:42404585:G:A	1.46126e-07	-1.10751e-10	-0.0324171
42404614	chr22:42404614:C:T	1.52575e-07	-1.10751e-10	0.0107713
42404815	chr22:42404815:T:C	4.40822e-08	-1.10751e-10	-1.23083
42404818	chr22:42404818:T:C	1.11458e-07	-1.10751e-10	-0.303242
42404920	chr22:42404920:T:C	1.32646e-07	-1.10751e-10	-0.129205
42405000	chr22:42405000:T:C	1.4971e-07	-1.10751e-10	-0.00818267
42405341	chr22:42405341:G:T	1.51753e-07	-1.10751e-10	0.00536554
42405352	chr22:42405352:C:T	1.51186e-07	-1.10751e-10	0.0016276
42405398	chr22:42405398:G:A	4.19109e-08	-1.10751e-10	-1.28134
42405446	chr22:42405446:A:G	9.46084e-09	-1.54806	-1.22166
42405493	chr22:42405493:A:G	1.53708e-07	-1.10751e-10	0.01817
42405538	chr22:42405538:GA:G	1.51753e-07	-1.10751e-10	0.00536554
42405556	chr22:42405556:A:C	1.51753e-07	-1.10751e-10	0.00536554
42405612	chr22:42405612:G:A	1.03041e-07	-1.10751e-10	-0.381755
42405743	chr22:42405743:G:C	2.1855e-07	-1.10751e-10	0.370129
42405773	chr22:42405773:A:G	1.41515e-07	-1.10751e-10	-0.0644808
42405799	chr22:42405799:G:A	1.43416e-07	-1.10751e-10	-0.0511389
42406064	chr22:42406064:C:T	1.42815e-07	-1.10751e-10	-0.0553325
42406191	chr22:42406191:G:A	4.41282e-08	-1.10751e-10	-1.22979
42406261	chr22:42406261:C:T	1.35948e-07	-1.10751e-10	-0.104615
42406283	chr22:42406283:A:G	1.46692e-07	-1.10751e-10	-0.0285491
42406464	chr22:42406464:C:T	4.51003e-08	-1.208	-3.05541e-10
42406537	chr22:42406537:C:T	3.52207e-08	-1.45525	-3.05541e-10
42406920	chr22:42406920:G:A	2.74128e-07	-1.32643	1.92314
42407114	chr22:42407114:G:C	4.78875e-08	-0.921423	-0.226608
42407118	chr22:42407118:T:C	1.67751e-07	-1.10751e-10	0.105595
42407207	chr22:42407207:G:C	1.32291e-07	-1.10751e-10	-0.131885
42407371	chr22:42407371:C:T	4.16093e-08	-1.10751e-10	-1.28856
42407428	chr22:42407428:G:A	1.1936e-07	-1.10751e-10	-0.234741
42407431	chr22:42407431:T:G	4.50725e-08	-1.10751e-10	-1.20861
42407488	chr22:42407488:C:T	4.19026e-08	-1.10751e-10	-1.28154
42407573	chr22:42407573:G:A	1.27163e-07	-1.10751e-10	-0.171417
42407627	chr22:42407627:C:T	1.17163e-07	-1.10751e-10	-0.253323
42407803	chr22:42407803:G:A	1.07629e-08	-1.41569	-1.2251
42407906	chr22:42407906:T:C	4.26145e-08	-1.10751e-10	-1.26469
42408022	chr22:42408022:C:A	2.35002e-08	-1.21465	-0.645221
42408142	chr22:42408142:C:T	9.50653e-08	-1.10751e-10	-0.462322
42408154	chr22:42408154:A:G	9.92887e-08	-1.10751e-10	-0.418854
42408337	chr22:42408337:T:A	7.85478e-08	-1.10751e-10	-0.653179
42409110	chr22:42409110:G:A	9.34589e-08	-1.10751e-10	-0.479364
42409244	chr22:42409244:A:G	9.34324e-08	-1.10751e-10	-0.479648
42409265	chr22:42409265:T:C	9.24557e-08	-1.10751e-10	-0.490156
42409298	chr22:42409298:AG:A	9.16134e-08	-1.10751e-10	-0.499308
42409438	chr22:42409438:G:C	9.17513e-08	-1.10751e-10	-0.497804
42409676	chr22:42409676:T:C	8.53861e-08	-1.10751e-10	-0.569703
42409732	chr22:42409732:C:T	8.35109e-08	-1.10751e-10	-0.591908
42409740	chr22:42409740:C:T	8.3179e-08	-1.10751e-10	-0.59589
42409810	chr22:42409810:T:G	2.70726e-07	-1.10751e-10	0.584221
42409889	chr22:42409889:C:T	9.75245e-09	-1.46608	-1.27329
42409919	chr22:42409919:G:A	3.25764e-07	-1.10242	1.8717
42410064	chr22:42410064:G:A	8.88312e-08	-1.10751e-10	-0.530148
42410118	chr22:42410118:T:C	9.28336e-08	-1.10751e-10	-0.486077
42410457	chr22:42410457:G:A	4.15876e-08	-1.10751e-10	-1.28908
42410637	chr22:42410637:T:C	7.91634e-08	-1.10751e-10	-0.645372
42410725	chr22:42410725:A:C	1.57718e-07	0.233735	-0.18981
42411210	chr22:42411210:G:C	6.13556e-08	-0.490352	-0.409847
42411308	chr22:42411308:T:C	9.24665e-09	-1.51712	-1.2755
42411345	chr22:42411345:C:T	8.72623e-09	-1.56374	-1.28681
42411395	chr22:42411395:A:G	8.04528e-08	-1.10751e-10	-0.629215
42411449	chr22:42411449:G:A	4.22532e-08	-1.10751e-10	-1.27321
42411864	chr22:42411864:G:A	8.74145e-09	-1.56413	-1.28468
42412209	chr22:42412209:G:A	9.01793e-08	-1.10751e-10	-0.515086
42412423	chr22:42412423:G:A	1.0531e-07	-1.10751e-10	-0.359978
42412530	chr22:42412530:T:C	3.50698e-08	-0.191228	-1.26832
42412784	chr22:42412784:C:T	1.59778e-08	-1.56439	-0.681294
42413104	chr22:42413104:G:A	3.25307e-07	-0.986311	1.75419
42413182	chr22:42413182:G:A	4.20665e-08	-1.10751e-10	-1.27763
42413261	chr22:42413261:T:C	4.17155e-08	-1.10751e-10	-1.28601
42413607	chr22:42413607:C:T	3.44395e-08	-1.47768	-3.05541e-10
42413860	chr22:42413860:T:C	9.34381e-09	-1.49579	-1.28639
42414047	chr22:42414047:T:C	3.35475e-08	-0.72576	-0.778165
42414213	chr22:42414213:A:G	8.97546e-08	-1.10751e-10	-0.519806
42414242	chr22:42414242:G:A	9.75522e-09	-1.56287	-1.17621
42414982	chr22:42414982:G:A	9.18922e-09	-1.56438	-1.23448
42415095	chr22:42415095:C:T	9.1959e-09	-1.56456	-1.23357
42415150	chr22:42415150:A:G	6.29747e-08	-0.348693	-0.52546
42415156	chr22:42415156:T:G	3.07665e-08	-1.24808	-0.342382
42415170	chr22:42415170:G:A	4.21113e-08	-1.10751e-10	-1.27657
42415460	chr22:42415460:T:C	4.21686e-08	-1.10751e-10	-1.27521
42415500	chr22:42415500:C:T	4.51633e-08	-1.10751e-10	-1.2066
42415535	chr22:42415535:G:A	8.18946e-08	-1.10751e-10	-0.611452
42415591	chr22:42415591:G:A	8.26802e-08	-1.10751e-10	-0.601905
42415642	chr22:42415642:T:C	2.54368e-08	-1.3442	-0.436491
42415774	chr22:42415774:G:A	7.26934e-08	-1.10751e-10	-0.730635
42415913	chr22:42415913:A:C	2.00938e-08	-1.1431	-0.87338
42416363	chr22:42416363:G:A	8.64991e-08	-1.10751e-10	-0.556752
42416465	chr22:42416465:A:G	1.01252e-08	-1.51671	-1.18515
42416747	chr22:42416747:C:T	6.36376e-08	-1.10751e-10	-0.863682
42416814	chr22:42416814:G:T	3.19705e-08	-1.55207	-3.05541e-10
42416943	chr22:42416943:G:A	6.83244e-08	-1.10751e-10	-0.79262
42417105	chr22:42417105:G:A	8.65975e-08	-1.10751e-10	-0.555615
42417323	chr22:42417323:G:T	4.17217e-08	-1.10751e-10	-1.28587
42417493	chr22:42417493:GGAACGGATTTGA:G	2.25591e-07	0.0548755	0.34696
42417522	chr22:42417522:TAG:T	3.18693e-08	-1.55524	-3.05541e-10
42417527	chr22:42417527:A:G	4.30695e-08	-1.10751e-10	-1.25407
42417649	chr22:42417649:C:G	8.23092e-08	-1.10751e-10	-0.606403
42417747	chr22:42417747:T:C	1.09989e-08	-1.47269	-1.14641
42417756	chr22:42417756:G:A	5.74735e-08	-1.10751e-10	-0.965562
42417976	chr22:42417976:G:A	4.74694e-08	-1.10751e-10	-1.1568
42418021	chr22:42418021:G:A	9.56713e-09	-1.49476	-1.2638
42418625	chr22:42418625:G:A	4.9893e-08	-1.10751e-10	-1.107
42419119	chr22:42419119:G:A	6.93629e-08	-1.32871	0.551177
42419292	chr22:42419292:C:T	5.95579e-08	-1.10751e-10	-0.929937
42419352	chr22:42419352:G:A	1.67586e-07	-1.56336	1.66798
42419639	chr22:42419639:T:C	4.16819e-08	-1.10751e-10	-1.28682
42419750	chr22:42419750:C:G	9.94995e-09	-1.43089	-1.28843
42419818	chr22:42419818:C:T	4.70373e-08	-1.16595	-3.05541e-10
42419855	chr22:42419855:A:G	5.93061e-08	-1.10751e-10	-0.934173
42420327	chr22:42420327:A:G	3.17356e-08	-1.55945	-3.05541e-10
42420329	chr22:42420329:C:T	4.21963e-08	-1.10751e-10	-1.27455
42420536	chr22:42420536:C:T	5.58534e-07	-1.13918	2.44761
42420634	chr22:42420634:C:T	8.54085e-08	-0.56944	-3.05541e-10
42420658	chr22:42420658:C:T	6.14957e-07	-1.06356	2.46822
42420706	chr22:42420706:C:T	1.72809e-06	-0.960257	3.39815
42420721	chr22:42420721:A:G	9.33799e-09	-1.54272	-1.24008
42420973	chr22:42420973:T:C	4.16618e-08	-1.10751e-10	-1.2873
42421021	chr22:42421021:C:A	8.35838e-08	-1.10751e-10	-0.591036
42421037	chr22:42421037:A:G	4.19672e-08	-1.10751e-10	-1.28
42421220	chr22:42421220:G:A	1.0568e-08	-1.40498	-1.25407
42421660	chr22:42421660:C:T	2.92756e-07	0.662454	-3.05541e-10
42421786	chr22:42421786:T:C	4.31084e-08	-0.636129	-0.617039
42422080	chr22:42422080:C:T	5.60731e-08	-1.10751e-10	-0.990229
42422492	chr22:42422492:G:A	9.13947e-08	-0.946487	0.444788
42422736	chr22:42422736:C:G	4.18321e-08	-1.10751e-10	-1.28322
42422971	chr22:42422971:T:C	2.13981e-08	-1.52978	-0.423804
42423149	chr22:42423149:A:G	1.2475e-08	-1.53343	-0.959728
42423331	chr22:42423331:C:T	8.32363e-08	-1.10751e-10	-0.595202
42423630	chr22:42423630:G:A	4.52452e-08	-1.10751e-10	-1.20479
42423747	chr22:42423747:G:A	1.96074e-06	-1.06392	3.62811
42423821	chr22:42423821:A:G	4.16965e-08	-1.10751e-10	-1.28647
42424201	chr22:42424201:G:A	4.9994e-08	-0.661572	-0.44341
42424244	chr22:42424244:C:T	1.22899e-08	-1.21823	-1.28987
42424258	chr22:42424258:A:G	9.77561e-09	-1.45126	-1.28574
42424284	chr22:42424284:A:G	5.00955e-07	-1.10751e-10	1.19963
42424332	chr22:42424332:G:A	4.23857e-08	-1.10751e-10	-1.27008
42424347	chr22:42424347:A:G	1.05048e-08	-1.38942	-1.27564
42424420	chr22:42424420:AG:A	2.60065e-08	-0.537965	-1.22057
42424421	chr22:42424421:G:A	1.03045e-08	-1.55958	-1.12473
42424714	chr22:42424714:T:G	4.36859e-08	-1.10751e-10	-1.23986
42424906	chr22:42424906:T:C	4.16934e-08	-1.10751e-10	-1.28654
42425121	chr22:42425121:C:A	4.16457e-08	-1.10751e-10	-1.28769
42425179	chr22:42425179:C:T	1.7575e-08	-1.55649	-0.593922
42425271	chr22:42425271:TC:T	1.7653e-08	-0.968576	-1.1774
42425495	chr22:42425495:A:G	1.30736e-08	-1.55496	-0.891332
42425531	chr22:42425531:T:C	4.83158e-08	-1.10751e-10	-1.13913
42425692	chr22:42425692:C:T	3.426e-08	-0.643047	-0.839859
42425994	chr22:42425994:A:G	3.08065e-08	-1.15357	-0.435594
42426673	chr22:42426673:G:A	2.49077e-08	-0.5838	-1.21791
42426937	chr22:42426937:T:G	8.51657e-08	-1.10751e-10	-0.572287
42427490	chr22:42427490:C:T	7.91889e-08	-1.10751e-10	-0.64505
42427493	chr22:42427493:G:A	3.88137e-08	-1.35811	-3.05541e-10
42427548	chr22:42427548:T:C	3.57127e-08	-1.44138	-3.05541e-10
42427567	chr22:42427567:T:C	1.98316e-08	-0.860185	-1.16943
42427742	chr22:42427742:A:ATACACACAG	1.02409e-07	-1.10751e-10	-0.387909
42429033	chr22:42429033:A:G	9.42837e-09	-1.53174	-1.24142
42429547	chr22:42429547:C:T	4.26659e-08	-1.10751e-10	-1.26349
42430034	chr22:42430034:G:A	4.51577e-07	-1.10751e-10	1.09586
42430468	chr22:42430468:G:A	4.19319e-08	-1.10751e-10	-1.28084
42430787	chr22:42430787:C:T	3.39232e-08	-1.49279	-3.05541e-10
42431067	chr22:42431067:G:A	4.98074e-08	-1.10751e-10	-1.10872
42431753	chr22:42431753:A:C	1.76838e-08	-1.00319	-1.14105
42432737	chr22:42432737:T:C	1.12434e-07	-1.10751e-10	-0.294518
42432899	chr22:42432899:C:T	2.70624e-07	0.583845	-3.05541e-10
42433743	chr22:42433743:G:A	5.42424e-08	-1.10751e-10	-1.02342
42433928	chr22:42433928:A:G	4.25463e-08	-1.10751e-10	-1.26629
42434362	chr22:42434362:C:A	4.54544e-08	-1.10751e-10	-1.20018
42435445	chr22:42435445:T:C	1.65025e-06	2.3918	-3.05541e-10
42435777	chr22:42435777:C:T	9.54701e-08	-1.10751e-10	-0.458073
42436263	chr22:42436263:C:T	9.02256e-09	-1.54787	-1.26928
42436742	chr22:42436742:T:G	4.44515e-08	-1.22249	-3.05541e-10
42436844	chr22:42436844:G:C	4.4472e-08	-1.22203	-3.05541e-10
42436886	chr22:42436886:T:C	6.12264e-08	-1.10751e-10	-0.902308
42436887	chr22:42436887:C:T	9.2268e-08	-1.10751e-10	-0.492189
42437127	chr22:42437127:T:TTTTTTC	1.73087e-08	-1.09785	-1.06783
42437379	chr22:42437379:G:C	5.74234e-08	-1.10751e-10	-0.966434
42437399	chr22:42437399:T:C	3.92328e-07	-1.10751e-10	0.955212
42437686	chr22:42437686:A:G	7.7547e-08	-1.10751e-10	-0.666002
42437727	chr22:42437727:G:A	1.4531e-08	-1.44853	-0.892071
42438129	chr22:42438129:A:C	5.80046e-08	-1.10751e-10	-0.956363
42438586	chr22:42438586:C:T	4.41643e-08	-1.10751e-10	-1.22897
42439297	chr22:42439297:A:AT	4.28582e-08	-1.10751e-10	-1.25899
42439770	chr22:42439770:T:C	2.31948e-08	-1.04897	-0.823993
42440022	chr22:42440022:A:G	4.29345e-08	-1.10751e-10	-1.25721
42440253	chr22:42440253:A:G	4.17593e-08	-1.10751e-10	-1.28496
42440896	chr22:42440896:C:T	2.27866e-07	-1.10751e-10	0.411871
42440898	chr22:42440898:G:A	7.4092e-08	-1.10751e-10	-0.711578
42441074	chr22:42441074:C:G	2.46454e-08	-1.14079	-0.671502
42441410	chr22:42441410:G:A	8.80288e-08	-1.10751e-10	-0.539221
42442569	chr22:42442569:C:T	8.29437e-07	-1.10751e-10	1.70386
42442676	chr22:42442676:A:G	4.27098e-08	-1.10751e-10	-1.26246
42442925	chr22:42442925:G:T	9.11332e-08	-1.10751e-10	-0.504563
42444060	chr22:42444060:A:C	4.29563e-08	-1.10751e-10	-1.2567
42444499	chr22:42444499:C:A	4.40458e-08	-1.10751e-10	-1.23166
42444634	chr22:42444634:G:A	4.19835e-08	-1.10751e-10	-1.27961
42444664	chr22:42444664:C:T	4.44301e-08	-1.10751e-10	-1.22297
42444719	chr22:42444719:C:T	4.25072e-08	-1.10751e-10	-1.26721
42444837	chr22:42444837:G:A	4.34165e-08	-1.10751e-10	-1.24605
42445093	chr22:42445093:C:T	4.19824e-08	-1.10751e-10	-1.27964
42445578	chr22:42445578:G:A	3.17234e-08	-1.55983	-3.05541e-10
42445916	chr22:42445916:G:A	8.68596e-08	-1.10751e-10	-0.552593
42446061	chr22:42446061:G:A	1.63975e-07	-1.10751e-10	0.0828302
42446098	chr22:42446098:A:T	4.21227e-08	-1.10751e-10	-1.2763
42446541	chr22:42446541:T:C	4.25604e-08	-1.10751e-10	-1.26596
42446826	chr22:42446826:A:G	4.36813e-08	-1.10751e-10	-1.23997
42447277	chr22:42447277:A:T	5.49512e-08	-1.10751e-10	-1.01044
42447347	chr22:42447347:T:C	5.55826e-08	-1.10751e-10	-0.999016
42447730	chr22:42447730:C:T	7.58231e-08	-1.10751e-10	-0.688482
42447845	chr22:42447845:A:G	2.2397e-08	-1.54076	-0.367194
42447880	chr22:42447880:G:A	4.20944e-08	-1.10751e-10	-1.27697
42448181	chr22:42448181:G:A	9.21599e-08	-1.10751e-10	-0.493361
42448293	chr22:42448293:T:C	1.47742e-07	-1.10751e-10	-0.0214169
42448730	chr22:42448730:A:C	4.60704e-08	-1.10751e-10	-1.18671
42448782	chr22:42448782:T:A	4.66195e-08	-1.10751e-10	-1.17487
42449141	chr22:42449141:C:T	7.54152e-08	-1.10751e-10	-0.693876
42449532	chr22:42449532:G:A	5.18803e-08	-1.10751e-10	-1.06795
42449973	chr22:42449973:C:G	8.54371e-08	-1.10751e-10	-0.569106
42450659	chr22:42450659:G:A	1.9405e-08	-0.789534	-1.26182
42451020	chr22:42451020:G:C	6.58382e-08	-1.10751e-10	-0.829685
42451707	chr22:42451707:G:A	4.36494e-08	-1.10751e-10	-1.2407
42452236	chr22:42452236:G:A	4.72253e-08	-1.10751e-10	-1.16196
42452348	chr22:42452348:G:T	8.75408e-08	-1.31147	0.766692
42452860	chr22:42452860:CAA:C	4.53433e-08	-1.10751e-10	-1.20262
42453066	chr22:42453066:C:T	1.79446e-07	-1.10751e-10	0.172989
42453256	chr22:42453256:G:A	9.28217e-09	-1.55676	-1.23203
42453289	chr22:42453289:G:A	4.29017e-08	-1.10751e-10	-1.25797
42453291	chr22:42453291:G:A	4.2932e-08	-1.10751e-10	-1.25727
42453294	chr22:42453294:GA:G	4.2932e-08	-1.10751e-10	-1.25727
42453450	chr22:42453450:C:T	4.21815e-08	-1.10751e-10	-1.2749
42453549	chr22:42453549:C:G	6.13871e-07	1.4029	-3.05541e-10
42454295	chr22:42454295:T:C	1.1813e-07	-1.23792	0.992824
42454307	chr22:42454307:C:T	4.52797e-08	-1.10751e-10	-1.20403
42454695	chr22:42454695:T:C	4.31741e-08	-1.10751e-10	-1.25165
42454852	chr22:42454852:C:T	4.30345e-08	-1.10751e-10	-1.25488
42455035	chr22:42455035:G:A	4.26541e-08	-1.10751e-10	-1.26376
42455217	chr22:42455217:G:A	8.61402e-08	-1.10751e-10	-0.560909
42455495	chr22:42455495:C:T	2.35611e-07	0.445297	-3.05541e-10
42455533	chr22:42455533:C:T	5.19957e-07	-1.10751e-10	1.23686
42455824	chr22:42455824:A:G	4.17377e-08	-1.10751e-10	-1.28548
42455833	chr22:42455833:C:T	4.48723e-08	-1.10751e-10	-1.21306
42456291	chr22:42456291:T:A	4.53412e-08	-1.10751e-10	-1.20267
42456561	chr22:42456561:T:C	1.17785e-07	0.270777	-0.518805
42457005	chr22:42457005:G:A	1.73414e-08	-1.37902	-0.784768
42457012	chr22:42457012:G:A	4.56734e-08	-1.50827	0.312904
42457157	chr22:42457157:C:A	4.26456e-08	-1.10751e-10	-1.26396
42457202	chr22:42457202:C:A	2.30169e-08	-0.884319	-0.996339
42457282	chr22:42457282:C:T	4.54677e-08	-1.10751e-10	-1.19988
42457299	chr22:42457299:G:A	6.54759e-08	-1.10751e-10	-0.835203
42457604	chr22:42457604:G:A	4.18606e-08	-1.10751e-10	-1.28254
42457697	chr22:42457697:A:G	1.28224e-08	-1.36056	-1.10513
42458640	chr22:42458640:C:T	3.3668e-08	-1.56461	0.0642718
42458973	chr22:42458973:G:A	2.5343e-07	0.518202	-3.05541e-10
42459271	chr22:42459271:T:C	2.15515e-08	-1.15248	-0.793962
42459719	chr22:42459719:A:G	9.57424e-08	-1.10751e-10	-0.455225
42459780	chr22:42459780:A:C	8.74557e-09	-1.56158	-1.28676
42460485	chr22:42460485:G:A	8.84899e-09	-1.56102	-1.27556
42460580	chr22:42460580:G:C	8.39715e-08	-1.10751e-10	-0.586408
42460586	chr22:42460586:T:A	8.57393e-08	-1.10751e-10	-0.565575
42460624	chr22:42460624:G:A	4.49427e-08	-1.10751e-10	-1.2115
42460701	chr22:42460701:A:G	5.19577e-08	-1.10751e-10	-1.06646
42460798	chr22:42460798:G:A	5.12157e-08	-1.10751e-10	-1.08084
42460984	chr22:42460984:C:T	5.4348e-08	-1.10751e-10	-1.02148
42461270	chr22:42461270:G:A	4.58231e-08	-1.10751e-10	-1.1921
42461279	chr22:42461279:A:G	2.87742e-08	-1.35834	-0.299062
42461302	chr22:42461302:G:A	1.165e-08	-1.48412	-1.07746
42461493	chr22:42461493:G:C	4.15511e-08	-1.10751e-10	-1.28996
42461605	chr22:42461605:A:G	1.08273e-08	-1.5623	-1.07251
42461663	chr22:42461663:C:T	5.11711e-08	-1.10751e-10	-1.08171
42461820	chr22:42461820:T:C	1.38555e-06	2.21697	-3.05541e-10
42462186	chr22:42462186:G:A	5.79784e-08	-1.10751e-10	-0.956816
42462254	chr22:42462254:T:A	1.02113e-08	-1.46815	-1.22524
42462604	chr22:42462604:A:G	1.88352e-08	-1.37835	-0.702815
42462707	chr22:42462707:A:G	1.60399e-08	-1.45567	-0.786143
42463391	chr22:42463391:C:T	6.64705e-08	-1.10751e-10	-0.820127
42463566	chr22:42463566:C:G	7.61031e-08	-1.10751e-10	-0.684797
42463813	chr22:42463813:G:A	4.64454e-08	-1.10751e-10	-1.17861
42464434	chr22:42464434:C:T	5.62874e-08	-1.10751e-10	-0.986415
42464480	chr22:42464480:A:G	1.43419e-08	-1.51906	-0.834644
42464484	chr22:42464484:G:C	4.70054e-08	-1.10751e-10	-1.16662
42464964	chr22:42464964:A:G	4.71367e-08	-1.10751e-10	-1.16383
42465037	chr22:42465037:G:T	8.85686e-09	-1.55963	-1.27606
42465371	chr22:42465371:C:T	3.53378e-08	-1.45193	-3.05541e-10
42465588	chr22:42465588:G:A	4.17128e-08	-1.10751e-10	-1.28608
42465606	chr22:42465606:G:GA	8.19129e-08	-1.10751e-10	-0.611229
42465609	chr22:42465609:G:T	8.19127e-08	-1.10751e-10	-0.611232
42465673	chr22:42465673:G:A	4.58061e-08	-1.10751e-10	-1.19247
42465721	chr22:42465721:A:G	3.86056e-08	-0.0748588	-1.28863
42465998	chr22:42465998:T:C	2.65514e-08	-1.45539	-0.282412
42466174	chr22:42466174:C:T	4.71094e-08	-1.10751e-10	-1.16441
42466285	chr22:42466285:A:G	7.70347e-08	-1.10751e-10	-0.67263
42466431	chr22:42466431:C:A	2.58072e-08	-1.40213	-0.3641
42466475	chr22:42466475:G:T	1.04597e-08	-1.52399	-1.14537
42466797	chr22:42466797:ATTTTTAGTAGAGACGGGG:A	1.29595e-08	-1.42004	-1.03501
42467104	chr22:42467104:G:A	6.88895e-08	-1.10751e-10	-0.784382
42467134	chr22:42467134:T:A	5.7777e-08	-1.10751e-10	-0.960295
42467319	chr22:42467319:G:A	9.80269e-09	-1.56398	-1.17025
42467345	chr22:42467345:A:AC	3.28534e-08	-0.745919	-0.778911
42467454	chr22:42467454:G:T	4.53216e-08	-1.10751e-10	-1.2031
42467824	chr22:42467824:G:A	9.10392e-09	-1.5638	-1.24438
42468127	chr22:42468127:A:G	4.28197e-08	-1.10751e-10	-1.25989
42468417	chr22:42468417:T:C	4.81353e-08	-1.10751e-10	-1.14287
42468540	chr22:42468540:C:T	4.26249e-08	-1.10751e-10	-1.26445
42469005	chr22:42469005:C:A	1.14809e-08	-1.30037	-1.27584
42469218	chr22:42469218:T:C	4.27972e-08	-1.10751e-10	-1.26041
42469748	chr22:42469748:T:C	9.33722e-08	-1.21224	0.731943
42469766	chr22:42469766:A:T	4.42342e-08	-1.10751e-10	-1.22739
42470051	chr22:42470051:C:A	4.24914e-08	-1.10751e-10	-1.26758
42470054	chr22:42470054:G:A	1.3532e-08	-1.24254	-1.16929
42470098	chr22:42470098:G:A	5.49875e-08	-1.10751e-10	-1.00978
42470342	chr22:42470342:C:T	4.58173e-08	-1.10751e-10	-1.19222
42470421	chr22:42470421:T:G	2.67563e-08	-1.36473	-0.365381
42470608	chr22:42470608:A:G	1.20201e-08	-1.31766	-1.21264
42470886	chr22:42470886:G:C	4.20642e-08	-1.10751e-10	-1.27769
42470993	chr22:42470993:T:G	2.21246e-08	-0.71468	-1.20552
42471237	chr22:42471237:T:C	3.21682e-08	-1.54591	-3.05541e-10
42471326	chr22:42471326:T:C	1.36943e-08	-1.19251	-1.2074
42471642	chr22:42471642:C:T	4.31124e-08	-1.10751e-10	-1.25307
42471649	chr22:42471649:TCACCCATC:T	4.67348e-08	-1.10751e-10	-1.1724
42471652	chr22:42471652:CCCATCCACCCAT:C	6.19953e-08	-1.10751e-10	-0.889827
42471849	chr22:42471849:T:A	9.09727e-09	-1.52583	-1.28308
42471892	chr22:42471892:A:G	1.08613e-07	-1.18015	0.851056
42472608	chr22:42472608:AAC:A	1.23543e-07	-0.200295	-3.05541e-10
42472672	chr22:42472672:C:G	4.15734e-08	-1.10751e-10	-1.28942
42472703	chr22:42472703:A:G	4.15563e-08	-1.10751e-10	-1.28984
42472729	chr22:42472729:TCTAGTGTGAGGCTACACCCAG:T	4.15741e-08	-1.10751e-10	-1.28941
42472779	chr22:42472779:A:G	4.15706e-08	-1.10751e-10	-1.28949
42472828	chr22:42472828:C:A	9.80874e-08	-1.10751e-10	-0.431026
42473279	chr22:42473279:G:A	4.65701e-08	-1.10751e-10	-1.17593
42474157	chr22:42474157:C:A	4.46128e-08	0.0623619	-1.28123
42474309	chr22:42474309:C:T	5.65074e-08	-1.10751e-10	-0.982515
42474341	chr22:42474341:C:T	4.58653e-08	-1.10751e-10	-1.19118
42474361	chr22:42474361:C:T	5.34843e-08	-1.10751e-10	-1.0375
42474435	chr22:42474435:G:A	9.09937e-09	-1.53968	-1.269
42474550	chr22:42474550:C:T	5.3888e-08	-1.10751e-10	-1.02998
42474854	chr22:42474854:T:A	4.2855e-08	-1.10751e-10	-1.25906
42474860	chr22:42474860:C:T	4.79413e-08	-1.10751e-10	-1.14691
42475004	chr22:42475004:ACT:A	9.09483e-09	-1.56267	-1.24651
42475109	chr22:42475109:T:G	3.00208e-08	-0.392679	-1.22231
42475412	chr22:42475412:T:C	7.05129e-08	-1.10751e-10	-0.76109
42475571	chr22:42475571:G:A	3.24672e-08	-1.53666	-3.05541e-10
42475826	chr22:42475826:G:C	2.71854e-08	-0.935516	-0.77869
42475923	chr22:42475923:G:A	5.46859e-08	-1.10751e-10	-1.01528
42475928	chr22:42475928:G:C	8.87853e-09	-1.54497	-1.28828
42476080	chr22:42476080:C:T	1.38914e-08	-1.40967	-0.975946
42476122	chr22:42476122:T:A	1.68478e-08	-1.36337	-0.829293
42476581	chr22:42476581:T:C	9.1099e-09	-1.52082	-1.28671
42476870	chr22:42476870:G:A	3.1701e-08	-1.56054	-3.05541e-10
42477149	chr22:42477149:G:A	4.27885e-08	-1.10751e-10	-1.26062
42477705	chr22:42477705:G:A	6.31123e-08	-1.10751e-10	-0.871971
42477936	chr22:42477936:A:G	2.20798e-08	-0.936503	-0.98572
42478283	chr22:42478283:C:T	9.95528e-09	-1.42924	-1.28954
42478294	chr22:42478294:A:G	4.53713e-08	-1.10751e-10	-1.20201
42478329	chr22:42478329:C:T	5.7263e-08	-1.10751e-10	-0.969231
42478625	chr22:42478625:G:A	2.42414e-08	-0.678229	-1.15059
42478767	chr22:42478767:G:A	9.47522e-09	-1.49439	-1.27381
42479056	chr22:42479056:C:T	6.12538e-08	-1.10751e-10	-0.90186
42479117	chr22:42479117:C:T	8.26706e-08	-1.10751e-10	-0.602022
42479226	chr22:42479226:A:G	4.4708e-08	-1.10751e-10	-1.21673
42479367	chr22:42479367:G:A	4.40316e-08	-1.23198	-3.05541e-10
42479513	chr22:42479513:T:G	4.5158e-08	0.0300986	-1.23682
42480007	chr22:42480007:C:A	5.08146e-08	-1.10751e-10	-1.0887
42480276	chr22:42480276:T:G	4.59886e-08	-1.10751e-10	-1.18849
42480598	chr22:42480598:T:C	2.01095e-08	-1.43331	-0.582386
42480608	chr22:42480608:G:A	5.78453e-08	-1.10751e-10	-0.959114
42480639	chr22:42480639:T:G	4.35768e-08	-1.10751e-10	-1.24236
42480785	chr22:42480785:G:A	2.32582e-07	-1.10751e-10	0.432359
42481045	chr22:42481045:G:A	4.16238e-08	-1.10751e-10	-1.28821
42481094	chr22:42481094:C:T	3.83777e-08	-1.39849	0.0290779
42481120	chr22:42481120:T:C	3.29612e-08	-1.43899	-0.0825655
42481537	chr22:42481537:G:A	2.13881e-08	-1.16465	-0.789403
42481695	chr22:42481695:T:C	5.0932e-08	-1.10751e-10	-1.08639
42482343	chr22:42482343:A:G	4.18437e-08	-1.12614	-0.15681
42482646	chr22:42482646:A:G	8.07876e-08	-1.10751e-10	-0.625062
42482707	chr22:42482707:T:C	4.2723e-08	-1.10751e-10	-1.26215
42483049	chr22:42483049:T:A	6.29211e-08	-1.10751e-10	-0.875005
42483127	chr22:42483127:A:G	4.90532e-08	-1.10751e-10	-1.12398
42483128	chr22:42483128:T:C	4.18667e-08	-1.10751e-10	-1.2824
42483430	chr22:42483430:A:G	6.53502e-08	-1.10751e-10	-0.837125
42483903	chr22:42483903:C:T	9.45714e-08	-1.10751e-10	-0.467531
42483997	chr22:42483997:GGCCCTCCCC:G	4.56667e-08	0.0642783	-1.2598
42484432	chr22:42484432:C:T	5.24346e-08	-1.10751e-10	-1.05732
42484725	chr22:42484725:T:A	4.42017e-08	-1.10751e-10	-1.22812
42484760	chr22:42484760:A:C	5.16412e-08	-1.10751e-10	-1.07257
42484955	chr22:42484955:A:G	3.99622e-08	-0.335369	-0.993583
42485359	chr22:42485359:C:T	1.19149e-07	-1.10751e-10	-0.236509
42485791	chr22:42485791:G:A	5.35041e-08	-1.10751e-10	-1.03713
42486006	chr22:42486006:T:C	3.64969e-08	-1.41966	-3.05541e-10
42486898	chr22:42486898:G:A	4.47609e-08	-1.10751e-10	-1.21555
42486965	chr22:42486965:G:A	6.66897e-08	-1.10751e-10	-0.816836
42487231	chr22:42487231:A:C	4.62008e-08	-1.10751e-10	-1.18389
42487620	chr22:42487620:C:T	5.52816e-08	-1.10751e-10	-1.00445
42487783	chr22:42487783:G:A	5.61537e-08	-1.10751e-10	-0.988793
42488425	chr22:42488425:C:T	4.74116e-07	-1.10751e-10	1.14457
42488991	chr22:42488991:A:G	2.70032e-07	-1.10751e-10	0.581653
42489407	chr22:42489407:A:T	5.55913e-08	-1.10751e-10	-0.99886
42489434	chr22:42489434:C:T	6.06798e-08	-1.10751e-10	-0.911274
42489449	chr22:42489449:C:T	2.16371e-08	-1.17375	-0.768732
42490263	chr22:42490263:G:T	3.36622e-08	-1.50051	-3.05541e-10
42490433	chr22:42490433:G:A	9.01051e-08	-1.10751e-10	-0.515909
42490665	chr22:42490665:G:A	1.10312e-07	-1.10751e-10	-0.313576
42490801	chr22:42490801:T:C	6.39788e-08	-1.10751e-10	-0.858334
42490998	chr22:42490998:G:A	7.12375e-08	-1.10751e-10	-0.750866
42491022	chr22:42491022:G:A	7.02386e-08	-1.10751e-10	-0.764988
42491050	chr22:42491050:A:G	8.00538e-08	-1.10751e-10	-0.634186
42491065	chr22:42491065:TCC:T	6.19008e-08	-1.10751e-10	-0.891352
42491237	chr22:42491237:C:G	7.83891e-08	-0.655202	-3.05541e-10
42491279	chr22:42491279:C:T	2.52447e-07	-1.10751e-10	0.514315
42491782	chr22:42491782:G:A	4.54964e-08	-1.10751e-10	-1.19925
42491816	chr22:42491816:C:T	4.32524e-08	-1.10751e-10	-1.24983
42492088	chr22:42492088:G:A	5.94859e-08	-1.10751e-10	-0.931147
42492254	chr22:42492254:C:G	7.08619e-08	0.282617	-1.03877
42492391	chr22:42492391:C:T	1.068e-06	-1.10751e-10	1.95666
42493085	chr22:42493085:G:A	4.2099e-08	-1.10751e-10	-1.27686
42493123	chr22:42493123:C:T	4.72546e-08	-1.10751e-10	-1.16134
42493288	chr22:42493288:C:T	6.02042e-08	-1.10751e-10	-0.919144
42493580	chr22:42493580:A:G	6.21666e-08	-0.887068	-3.05541e-10
42493639	chr22:42493639:A:G	4.29391e-08	-1.10751e-10	-1.2571
42493755	chr22:42493755:G:A	5.6636e-08	-1.10751e-10	-0.98024
42494084	chr22:42494084:G:A	5.0566e-08	-1.10751e-10	-1.09361
42494372	chr22:42494372:G:A	1.38991e-07	-1.10751e-10	-0.0824768
42494464	chr22:42494464:A:G	6.75021e-08	-1.10751e-10	-0.804728
42494618	chr22:42494618:A:C	7.09703e-08	0.304259	-1.05888
42494995	chr22:42494995:A:C	7.82382e-08	-0.657128	-3.05541e-10
42495534	chr22:42495534:A:C	9.30062e-08	-1.10751e-10	-0.484219
42495806	chr22:42495806:C:T	6.29083e-08	-0.875207	-3.05541e-10
42495830	chr22:42495830:G:A	1.06341e-07	-1.10751e-10	-0.350236
42496327	chr22:42496327:T:A	1.50146e-08	-1.35003	-0.957835
42496524	chr22:42496524:G:A	6.66613e-08	-1.10751e-10	-0.817262
42496532	chr22:42496532:T:C	5.6619e-08	-1.10751e-10	-0.980541
42496568	chr22:42496568:C:T	4.24562e-08	-1.10751e-10	-1.26841
42496590	chr22:42496590:T:C	1.87993e-07	-1.10751e-10	0.219521
42496632	chr22:42496632:G:A	5.57138e-08	-1.10751e-10	-0.996658
42496898	chr22:42496898:G:A	2.73164e-08	-1.0362	-0.673194
42497149	chr22:42497149:G:A	4.21745e-08	-1.10751e-10	-1.27507
42497362	chr22:42497362:T:G	3.1583e-08	-0.910783	-0.653486
42497666	chr22:42497666:CA:C	1.30303e-08	-1.25463	-1.19498
42498237	chr22:42498237:G:A	4.0564e-08	-0.880388	-0.433617
42498432	chr22:42498432:C:A	4.16016e-08	-1.10751e-10	-1.28875
42498449	chr22:42498449:C:T	6.02807e-08	-1.10751e-10	-0.917874
42499057	chr22:42499057:T:C	8.84256e-08	-1.10751e-10	-0.534724
42499193	chr22:42499193:C:T	5.1216e-08	-1.10751e-10	-1.08083
42499653	chr22:42499653:G:T	4.23682e-08	-1.10751e-10	-1.27049
42499668	chr22:42499668:C:T	4.25179e-08	-1.10751e-10	-1.26696
42499669	chr22:42499669:G:A	5.07842e-08	-1.10751e-10	-1.0893
42499873	chr22:42499873:T:C	4.23365e-08	0.018452	-1.28969
42499984	chr22:42499984:T:C	3.80876e-08	-0.0880581	-1.28894
42499994	chr22:42499994:C:G	1.02596e-07	-0.386088	-3.05541e-10
42500030	chr22:42500030:G:A	4.33502e-08	-1.10751e-10	-1.24757
42500994	chr22:42500994:C:A	1.13335e-07	-1.10751e-10	-0.28654
42501131	chr22:42501131:G:A	4.25746e-08	-1.10751e-10	-1.26563
42505794	chr22:42505794:C:T	4.19832e-08	-1.10751e-10	-1.27962
42506014	chr22:42506014:G:A	4.85907e-08	-1.13345	-3.05541e-10
42506058	chr22:42506058:T:C	2.4136e-07	1.51627	-1.04687
42506272	chr22:42506272:G:C	4.51392e-07	2.32642	-1.23097
42506304	chr22:42506304:C:T	4.2635e-08	-1.10751e-10	-1.26421
42506377	chr22:42506377:C:A	5.60565e-07	-1.10751e-10	1.31206
42506532	chr22:42506532:G:GC	4.44447e-08	-1.10751e-10	-1.22264
42507185	chr22:42507185:G:A	7.75275e-08	-1.10751e-10	-0.666253
42507314	chr22:42507314:A:T	4.19235e-08	-1.10751e-10	-1.28104
42507423	chr22:42507423:A:G	3.16978e-08	-1.56064	-3.05541e-10
42507446	chr22:42507446:C:T	4.7607e-08	-1.15391	-3.05541e-10
42507456	chr22:42507456:G:A	9.58218e-08	-1.10751e-10	-0.454396
42507567	chr22:42507567:AG:A	6.91229e-08	-1.10751e-10	-0.781
42507699	chr22:42507699:ACAGCTAGTTATTC:A	4.10809e-08	-1.30134	-3.05541e-10
42507846	chr22:42507846:T:C	4.91202e-07	2.39913	-1.21916
42507883	chr22:42507883:A:T	4.75881e-07	2.23631	-1.08803
42508016	chr22:42508016:T:A	4.94525e-08	-1.10751e-10	-1.11587
42508183	chr22:42508183:G:A	4.17572e-08	-1.10751e-10	-1.28501
42508382	chr22:42508382:T:C	4.05575e-08	-0.641898	-0.672267
42508545	chr22:42508545:T:C	3.72577e-08	-0.517395	-0.881631
42508549	chr22:42508549:T:A	6.04122e-08	-0.28256	-0.633135
42508933	chr22:42508933:C:T	4.18062e-08	-1.10751e-10	-1.28384
42509153	chr22:42509153:A:G	4.23217e-08	-1.10751e-10	-1.27159
42509403	chr22:42509403:A:G	4.79899e-08	-1.10751e-10	-1.1459
42509406	chr22:42509406:C:G	5.57296e-08	-1.10751e-10	-0.996375
42509414	chr22:42509414:C:T	4.99715e-08	-1.10751e-10	-1.10543
42510298	chr22:42510298:A:G	4.15043e-07	2.08145	-1.06995
42510423	chr22:42510423:T:C	4.29525e-07	1.99865	-0.952859
42510435	chr22:42510435:G:A	4.28384e-08	-1.10751e-10	-1.25945
42510673	chr22:42510673:C:G	4.07334e-07	2.09125	-1.09851
42510832	chr22:42510832:C:T	3.88876e-08	-0.636749	-0.719461
42510908	chr22:42510908:A:G	3.88516e-07	1.92435	-0.978899
42510917	chr22:42510917:T:G	4.26361e-07	2.07041	-1.03201
42510944	chr22:42510944:G:C	3.62186e-07	1.91433	-1.03906
42510947	chr22:42510947:C:T	6.35704e-08	-0.864739	-3.05541e-10
42510952	chr22:42510952:C:T	5.57479e-07	2.41816	-1.11162
42511106	chr22:42511106:T:G	5.76094e-08	-1.10751e-10	-0.963201
42511613	chr22:42511613:T:C	2.55486e-07	1.4548	-0.92852
42511851	chr22:42511851:C:T	5.86738e-08	-1.10751e-10	-0.944893
42511857	chr22:42511857:T:C	5.14768e-08	-1.10751e-10	-1.07576
42512291	chr22:42512291:C:CT	2.55233e-07	1.6711	-1.14581
42512492	chr22:42512492:C:T	4.48617e-08	-1.10751e-10	-1.2133
42512757	chr22:42512757:C:T	4.68754e-08	-1.10751e-10	-1.16939
42512891	chr22:42512891:T:C	4.13311e-07	1.89531	-0.888001
42513352	chr22:42513352:C:G	1.37577e-07	-1.10751e-10	-0.0927053
42513444	chr22:42513444:G:A	4.58792e-08	-1.10751e-10	-1.19087
42513664	chr22:42513664:C:T	4.28331e-08	-1.10751e-10	-1.25957
42513978	chr22:42513978:G:A	1.06544e-07	-1.10751e-10	-0.348326
42514370	chr22:42514370:G:A	5.62807e-08	-0.774431	-0.212103
42514538	chr22:42514538:C:A	3.36459e-08	-1.50099	-3.05541e-10
42515474	chr22:42515474:G:A	5.51719e-08	-1.10751e-10	-1.00643
42515511	chr22:42515511:G:C	3.33295e-07	1.91	-1.11786
42515930	chr22:42515930:C:T	1.08638e-07	-1.10751e-10	-0.328863
42515974	chr22:42515974:C:G	1.49154e-07	-0.0119035	-3.05541e-10
42516091	chr22:42516091:C:T	2.67323e-07	1.72431	-1.15274
42516293	chr22:42516293:C:T	5.76032e-08	-1.10751e-10	-0.963307
42516495	chr22:42516495:A:T	1.08139e-08	-1.49766	-1.13839
42516628	chr22:42516628:A:T	5.15784e-08	-1.10751e-10	-1.07378
42516841	chr22:42516841:C:T	2.99636e-07	1.26411	-0.578429
42516898	chr22:42516898:A:G	1.66255e-07	0.719999	-0.623365
42517146	chr22:42517146:T:C	5.82284e-08	-1.10751e-10	-0.952512
42517193	chr22:42517193:A:G	4.21379e-08	-1.10751e-10	-1.27594
42517203	chr22:42517203:G:A	4.27779e-08	-1.10751e-10	-1.26086
42517232	chr22:42517232:C:T	4.15488e-08	-1.10751e-10	-1.29002
42517577	chr22:42517577:T:C	7.07054e-08	-1.10751e-10	-0.758363
42517613	chr22:42517613:G:A	4.15567e-08	-1.10751e-10	-1.28983
42517728	chr22:42517728:T:C	3.49027e-07	1.98466	-1.1464
42517763	chr22:42517763:G:A	7.37453e-08	-1.10751e-10	-0.716268
42517853	chr22:42517853:A:G	4.32965e-08	-1.10751e-10	-1.24881
42517894	chr22:42517894:C:T	5.3132e-08	-1.10751e-10	-1.04411
42519473	chr22:42519473:G:A	3.14713e-08	-0.285714	-1.2821
42519628	chr22:42519628:C:T	3.36181e-08	-1.50182	-3.05541e-10
42519699	chr22:42519699:C:T	5.88299e-08	-1.10751e-10	-0.942235
42519705	chr22:42519705:G:T	6.3474e-08	-1.10751e-10	-0.866255
42519797	chr22:42519797:G:A	4.37728e-08	-1.10751e-10	-1.23787
42519837	chr22:42519837:C:T	5.01876e-08	-1.10112	-3.05541e-10
42520209	chr22:42520209:C:G	1.72055e-07	1.27599	-1.14506
42520385	chr22:42520385:A:G	6.90583e-08	-1.10751e-10	-0.781935
42521148	chr22:42521148:C:T	4.63331e-08	-0.564641	-0.616389
42521157	chr22:42521157:T:C	4.27268e-08	-1.10751e-10	-1.26206
42521551	chr22:42521551:G:A	6.56365e-08	-0.832754	-3.05541e-10
42521566	chr22:42521566:T:G	1.06238e-07	-0.351206	-3.05541e-10
42522238	chr22:42522238:G:A	8.8604e-08	-1.10751e-10	-0.532708
42522267	chr22:42522267:C:T	4.29159e-08	-1.10751e-10	-1.25764
42522369	chr22:42522369:C:T	3.25209e-08	-1.535	-3.05541e-10
42522705	chr22:42522705:G:A	1.70219e-07	-1.10751e-10	0.120201
42523038	chr22:42523038:A:G	5.64805e-08	-1.10751e-10	-0.98299
42523119	chr22:42523119:C:T	1.10105e-07	0.195366	-0.510821
42523228	chr22:42523228:C:T	4.53878e-08	-1.10751e-10	-1.20164
42523668	chr22:42523668:C:T	1.03264e-07	0.720336	-1.09994
42523671	chr22:42523671:A:C	1.33815e-07	0.978271	-1.0987
42523785	chr22:42523785:TCTCGATCTCCTGACCTCGTGATCCACCTGCCTTGGCCTCCCAAAGTGCTGGAATTACAGGCGTGAGCCACCGCGCCCGGCCTAATTTTTGTATTTTTAGTAGAGACGGGGGTTTCACGTGTTAGCCAGGATG:T	4.23918e-08	-1.10751e-10	-1.26993
42523794	chr22:42523794:C:G	3.65004e-08	-1.41956	-3.05541e-10
42523933	chr22:42523933:C:T	1.0999e-07	0.794198	-1.11069
42523953	chr22:42523953:A:G	4.42945e-08	-1.10751e-10	-1.22603
42524761	chr22:42524761:G:A	1.40072e-07	1.03548	-1.1102
42524993	chr22:42524993:C:G	5.80947e-08	-1.10751e-10	-0.954812
42525085	chr22:42525085:G:A	4.31386e-08	-1.10751e-10	-1.25247
42525293	chr22:42525293:A:C	4.79743e-08	-1.10751e-10	-1.14622
42525298	chr22:42525298:G:A	4.36666e-08	-1.10751e-10	-1.2403
42525315	chr22:42525315:C:T	1.13749e-07	0.737576	-1.02047
42526079	chr22:42526079:G:A	4.96254e-08	-1.10751e-10	-1.11238
42526156	chr22:42526156:C:A	6.43599e-08	-1.10751e-10	-0.852395
42526414	chr22:42526414:T:C	1.16012e-07	0.861259	-1.12445
42526457	chr22:42526457:A:G	1.25104e-07	0.917459	-1.1052
42526769	chr22:42526769:G:A	5.32529e-08	-1.10751e-10	-1.04183
42527333	chr22:42527333:A:T	1.57552e-07	1.16062	-1.11775
42527534	chr22:42527534:T:C	1.4151e-07	1.00226	-1.06677
42528472	chr22:42528472:T:G	2.13258e-07	1.34956	-1.00395
42528811	chr22:42528811:A:G	4.56348e-08	-1.10751e-10	-1.19621
42528851	chr22:42528851:G:C	4.33464e-08	-1.10751e-10	-1.24766
42528862	chr22:42528862:G:A	4.31891e-08	-1.10751e-10	-1.2513
42529573	chr22:42529573:C:T	4.61174e-08	-1.10751e-10	-1.1857
42529574	chr22:42529574:A:G	5.30568e-08	-1.10751e-10	-1.04552
42529584	chr22:42529584:C:G	4.25187e-08	-1.10751e-10	-1.26694
42529696	chr22:42529696:A:G	1.60893e-07	1.01337	-0.949519
42529712	chr22:42529712:A:G	4.15857e-08	-1.10751e-10	-1.28913
42529748	chr22:42529748:G:C	1.87658e-07	0.944095	-0.726361
42529890	chr22:42529890:G:A	7.66822e-08	-1.10751e-10	-0.677216
42530365	chr22:42530365:G:A	4.45235e-08	-1.10751e-10	-1.22087
42530420	chr22:42530420:G:A	5.5978e-08	-1.10751e-10	-0.991928
42530460	chr22:42530460:T:G	1.04037e-07	-1.10751e-10	-0.37214
42530555	chr22:42530555:C:T	4.50637e-08	-1.20881	-3.05541e-10
42530899	chr22:42530899:G:C	5.77694e-08	-1.10751e-10	-0.960426
42530927	chr22:42530927:T:C	4.61321e-08	-1.10751e-10	-1.18538
42530955	chr22:42530955:T:C	4.23896e-08	-1.10751e-10	-1.26998
42530993	chr22:42530993:G:A	4.20651e-08	-1.10751e-10	-1.27767
42531084	chr22:42531084:A:G	4.26062e-08	-1.10751e-10	-1.26489
42531135	chr22:42531135:T:A	5.3927e-08	-1.10751e-10	-1.02925
42531325	chr22:42531325:C:G	4.36006e-08	-1.10751e-10	-1.24181
42531810	chr22:42531810:C:T	9.84897e-08	-1.10751e-10	-0.426933
42531892	chr22:42531892:C:T	4.20751e-08	-1.10751e-10	-1.27743
42531953	chr22:42531953:C:A	5.3529e-08	-1.10751e-10	-1.03666
42531957	chr22:42531957:T:C	9.19785e-08	-1.10751e-10	-0.495331
42532113	chr22:42532113:CA:C	5.71122e-08	-0.971868	-3.05541e-10
42532694	chr22:42532694:A:G	7.4917e-08	-1.10751e-10	-0.700505
42533538	chr22:42533538:C:A	4.44047e-08	-1.10751e-10	-1.22354
42533942	chr22:42533942:TCTC:T	3.67057e-07	1.28362	-0.394984
42533947	chr22:42533947:TTGAGCTC:T	3.80384e-07	1.27107	-0.346771
42534430	chr22:42534430:A:G	5.51243e-08	-1.10751e-10	-1.00729
42534995	chr22:42534995:A:G	4.16133e-08	-1.10751e-10	-1.28847
42535883	chr22:42535883:G:A	5.23296e-07	1.60169	-0.358428
42536127	chr22:42536127:A:T	2.1198e-07	0.930713	-0.591109
42536211	chr22:42536211:A:G	4.19845e-08	-1.10751e-10	-1.27958
42536311	chr22:42536311:G:A	2.31208e-07	1.13001	-0.703577
42537134	chr22:42537134:A:C	7.95181e-08	-1.10751e-10	-0.640902
42537201	chr22:42537201:A:G	4.21999e-08	-1.10751e-10	-1.27447
42537309	chr22:42537309:C:T	4.43493e-07	1.0778	-3.05541e-10
42537455	chr22:42537455:C:T	7.44485e-08	-1.10751e-10	-0.706778
42537486	chr22:42537486:C:G	5.82502e-08	-1.10751e-10	-0.952139
42537620	chr22:42537620:A:C	1.77311e-07	0.839221	-0.678203
42537768	chr22:42537768:C:T	3.07349e-07	1.23389	-0.522796
42537770	chr22:42537770:C:T	2.38168e-07	1.02807	-0.571983
42537892	chr22:42537892:G:A	7.57159e-08	-0.689897	-3.05541e-10
42537906	chr22:42537906:G:A	2.79248e-07	0.951675	-0.336462
42538285	chr22:42538285:C:G	4.16873e-08	-1.10751e-10	-1.28669
42538314	chr22:42538314:A:G	8.25318e-08	-1.10751e-10	-0.603702
42538419	chr22:42538419:T:C	1.0695e-08	-1.3663	-1.28081
42538624	chr22:42538624:A:G	5.28343e-08	-0.859864	-0.189862
42538874	chr22:42538874:C:T	5.05398e-08	-1.10751e-10	-1.09413
42539421	chr22:42539421:G:C	6.42096e-08	-1.10751e-10	-0.854733
42539992	chr22:42539992:C:T	9.85419e-08	-1.10751e-10	-0.426404
42540024	chr22:42540024:G:A	1.06713e-07	-1.10751e-10	-0.34674
42540300	chr22:42540300:T:C	4.15972e-08	-1.10751e-10	-1.28885
42540510	chr22:42540510:T:C	1.37485e-07	-1.10751e-10	-0.0933683
42540515	chr22:42540515:A:G	1.12865e-07	-1.10751e-10	-0.290694
42540541	chr22:42540541:C:T	1.06299e-07	-1.10751e-10	-0.350628
42540892	chr22:42540892:CA:C	1.26066e-07	-1.10751e-10	-0.18008
42541091	chr22:42541091:G:A	6.4432e-08	-0.851276	-3.05541e-10
42541118	chr22:42541118:C:G	1.34614e-07	-1.10751e-10	-0.114475
42541317	chr22:42541317:C:T	5.36801e-08	-1.10751e-10	-1.03384
42541927	chr22:42541927:G:A	3.24232e-08	-1.53801	-3.05541e-10
42542157	chr22:42542157:G:A	1.16708e-07	-1.10751e-10	-0.25721
42542743	chr22:42542743:G:A	4.40905e-08	-1.10751e-10	-1.23064
42543102	chr22:42543102:A:C	4.84875e-08	-1.10751e-10	-1.13558
42543531	chr22:42543531:G:A	2.7555e-08	-1.55985	-0.140857
42543618	chr22:42543618:A:G	7.23721e-08	-1.10751e-10	-0.735065
42543633	chr22:42543633:G:A	4.68384e-08	-1.10751e-10	-1.17018
42543702	chr22:42543702:A:G	7.45418e-08	-1.10751e-10	-0.705526
42543921	chr22:42543921:A:G	1.51148e-08	-1.12671	-1.1745
42544022	chr22:42544022:G:A	9.69559e-08	-1.10751e-10	-0.44263
42544369	chr22:42544369:A:G	4.51888e-08	-1.10751e-10	-1.20604
42544846	chr22:42544846:G:A	9.31669e-08	0.588736	-1.07123
42544993	chr22:42544993:G:A	7.81524e-08	-1.10751e-10	-0.658224
42545384	chr22:42545384:T:C	9.10992e-08	0.784658	-1.2896
42545412	chr22:42545412:A:G	2.84247e-08	-0.441801	-1.22783
42545484	chr22:42545484:G:A	1.75631e-07	0.924415	-0.772917
42546448	chr22:42546448:C:A	4.47313e-08	-1.10751e-10	-1.21621
42546785	chr22:42546785:G:T	1.48049e-07	-1.10751e-10	-0.0193401
42546985	chr22:42546985:A:G	5.9833e-08	-1.10751e-10	-0.925329
42547420	chr22:42547420:A:G	9.77913e-08	-1.10751e-10	-0.434051
42548615	chr22:42548615:T:C	5.49033e-07	1.45965	-0.168379
42548713	chr22:42548713:A:G	7.52713e-08	-1.10751e-10	-0.695787
42548856	chr22:42548856:C:T	5.14261e-08	-1.10751e-10	-1.07674
42548880	chr22:42548880:G:A	2.93314e-07	-1.10751e-10	0.664359
42548892	chr22:42548892:AAAAT:A	1.54734e-07	-1.10751e-10	0.0248229
42550298	chr22:42550298:C:T	8.21938e-08	-1.10751e-10	-0.607805
42550616	chr22:42550616:A:C	1.31511e-07	-1.10751e-10	-0.137793
42550791	chr22:42550791:C:T	4.78697e-08	-1.10751e-10	-1.1484
42550968	chr22:42550968:G:A	3.53251e-08	-1.45229	-3.05541e-10
42551325	chr22:42551325:A:C	5.16073e-08	-1.10751e-10	-1.07322
42551757	chr22:42551757:A:G	4.24074e-08	-1.10751e-10	-1.26956
42552022	chr22:42552022:A:G	6.24067e-08	-1.10751e-10	-0.883212
42552029	chr22:42552029:C:T	5.55609e-08	-1.10751e-10	-0.999406
42552166	chr22:42552166:C:T	5.42116e-08	-1.10751e-10	-1.02399
42552319	chr22:42552319:T:C	8.88286e-08	-1.10751e-10	-0.530177
42552913	chr22:42552913:A:C	4.35245e-08	-1.10751e-10	-1.24356
42552989	chr22:42552989:T:C	1.10062e-08	-1.38285	-1.23557
42553260	chr22:42553260:T:C	5.25849e-08	-1.10751e-10	-1.05446
42553443	chr22:42553443:G:A	2.04017e-07	0.957246	-0.655927
42553461	chr22:42553461:AATT:A	9.48838e-08	-1.10751e-10	-0.464233
42553537	chr22:42553537:C:G	1.3512e-06	1.72476	0.467104
42553728	chr22:42553728:T:C	4.54647e-08	-1.10751e-10	-1.19995
42554541	chr22:42554541:C:T	4.60127e-08	-1.10751e-10	-1.18797
42559319	chr22:42559319:G:T	7.60574e-08	-1.10751e-10	-0.685398
42559507	chr22:42559507:A:C	3.26542e-08	-0.582278	-0.948636
42559783	chr22:42559783:T:C	4.50972e-08	-1.10751e-10	-1.20807
42559875	chr22:42559875:A:C	4.63385e-08	-1.10751e-10	-1.18091
42560267	chr22:42560267:T:A	9.59911e-08	-1.10751e-10	-0.45263
42560932	chr22:42560932:C:T	4.24588e-08	-1.10751e-10	-1.26835
42561253	chr22:42561253:T:C	4.79868e-08	-1.10751e-10	-1.14596
42561282	chr22:42561282:C:T	5.00762e-08	-1.10751e-10	-1.10334
42561470	chr22:42561470:C:T	1.49814e-07	-1.10751e-10	-0.00749206
42561674	chr22:42561674:A:G	1.09784e-07	-1.10751e-10	-0.318373
42561784	chr22:42561784:T:C	4.41943e-08	-1.10751e-10	-1.22829
42561891	chr22:42561891:A:G	4.52211e-08	-1.10751e-10	-1.20532
42562048	chr22:42562048:G:A	2.20613e-07	1.61077	-1.23125
42562281	chr22:42562281:G:GGGAT	4.70729e-08	-1.10751e-10	-1.16519
42562348	chr22:42562348:C:G	1.86807e-07	-1.10751e-10	0.213189
42562546	chr22:42562546:C:T	4.18842e-08	-1.10751e-10	-1.28198
42562678	chr22:42562678:CTA:C	4.22275e-08	-1.10751e-10	-1.27381
42562679	chr22:42562679:T:C	2.42701e-08	-0.552788	-1.27485
42563354	chr22:42563354:G:A	4.4967e-08	-1.10751e-10	-1.21096
42563525	chr22:42563525:C:CAA	7.55408e-08	-1.10751e-10	-0.692212
42563606	chr22:42563606:GATA:G	7.4894e-08	-1.10751e-10	-0.700812
42563618	chr22:42563618:T:C	3.15708e-08	-1.56465	-3.05541e-10
42563830	chr22:42563830:T:C	4.18565e-08	-1.10751e-10	-1.28264
42564131	chr22:42564131:T:C	5.76087e-08	-1.10751e-10	-0.963212
42564351	chr22:42564351:T:G	5.86263e-08	-1.10751e-10	-0.945703
42564456	chr22:42564456:G:A	5.69254e-08	-1.10751e-10	-0.975144
42564705	chr22:42564705:T:A	7.28818e-08	-1.10751e-10	-0.728047
42564746	chr22:42564746:C:T	4.18135e-08	-1.10751e-10	-1.28367
42564914	chr22:42564914:G:C	5.65855e-08	-1.10751e-10	-0.981133
42564986	chr22:42564986:G:A	4.29788e-08	-1.10751e-10	-1.25618
42565172	chr22:42565172:G:A	4.8643e-08	-1.10751e-10	-1.13238
42565198	chr22:42565198:T:C	5.70976e-08	-1.10751e-10	-0.972125
42565236	chr22:42565236:A:G	5.64834e-08	-1.10751e-10	-0.982939
42565271	chr22:42565271:T:C	1.25142e-06	2.01551	0.099641
42565512	chr22:42565512:G:T	4.18115e-08	-1.10751e-10	-1.28371
42565567	chr22:42565567:G:A	1.82017e-07	-1.10751e-10	0.187214
42565649	chr22:42565649:G:A	8.80836e-08	-1.10751e-10	-0.5386
42565854	chr22:42565854:G:T	4.48029e-07	2.30852	-1.22055
42565880	chr22:42565880:G:A	4.75892e-08	-1.10751e-10	-1.15428
42565938	chr22:42565938:G:A	5.63275e-08	-1.10751e-10	-0.985702
42566119	chr22:42566119:T:C	5.71628e-08	-1.10751e-10	-0.970982
42566170	chr22:42566170:C:G	9.11883e-08	-1.10751e-10	-0.503959
42566212	chr22:42566212:C:G	4.78632e-08	-1.10751e-10	-1.14854
42566569	chr22:42566569:C:A	5.24014e-07	2.44018	-1.19555
42566603	chr22:42566603:G:T	1.44242e-07	1.09054	-1.13594
42566606	chr22:42566606:T:C	4.69044e-08	-1.10751e-10	-1.16877
42567567	chr22:42567567:G:A	4.16902e-08	-1.10751e-10	-1.28662
42567613	chr22:42567613:G:A	2.04553e-07	-1.10751e-10	0.303942
42568106	chr22:42568106:T:C	4.43346e-08	-1.10751e-10	-1.22512
42568153	chr22:42568153:G:A	7.4111e-08	-0.0578142	-0.653507
42568212	chr22:42568212:AG:A	1.42097e-08	-1.09996	-1.263
42568269	chr22:42568269:C:T	4.1547e-08	-1.10751e-10	-1.29006
42568298	chr22:42568298:C:T	6.94575e-08	-0.776171	-3.05541e-10
42568305	chr22:42568305:G:A	8.22296e-08	-0.60737	-3.05541e-10
42568312	chr22:42568312:T:G	2.19213e-07	-1.10751e-10	0.37316
42568313	chr22:42568313:G:A	1.31508e-07	0.21237	-0.35019
42568316	chr22:42568316:G:C	9.26804e-08	0.0144715	-0.502201
42568325	chr22:42568325:T:C	1.83419e-07	1.13836	-0.943474
42569044	chr22:42569044:G:C	4.36554e-08	-1.10751e-10	-1.24056
42569046	chr22:42569046:T:C	5.74041e-08	-1.10751e-10	-0.96677
42569176	chr22:42569176:G:A	9.17439e-08	-1.10751e-10	-0.497885
42569231	chr22:42569231:G:A	4.15929e-08	-1.10751e-10	-1.28896
42569332	chr22:42569332:G:C	4.57827e-08	-1.10751e-10	-1.19298
42569606	chr22:42569606:C:T	4.15444e-08	-1.10751e-10	-1.29012
42569638	chr22:42569638:G:A	4.15685e-08	-1.10751e-10	-1.28954
42569661	chr22:42569661:T:C	2.12401e-08	-0.763674	-1.19732
42569926	chr22:42569926:G:T	6.17766e-08	-1.10751e-10	-0.89336
42570254	chr22:42570254:G:A	5.26067e-08	-1.10751e-10	-1.05404
42570398	chr22:42570398:C:A	5.79985e-08	-1.10751e-10	-0.956469
42570914	chr22:42570914:A:G	7.02115e-08	0.335289	-1.10066
42571229	chr22:42571229:C:T	5.0003e-07	2.44595	-1.24817
42571264	chr22:42571264:C:T	1.48724e-08	-1.52117	-0.79621
42571836	chr22:42571836:G:A	5.44245e-08	-1.10751e-10	-1.02007
42571962	chr22:42571962:G:T	1.4202e-07	-1.10751e-10	-0.0609211
42571972	chr22:42571972:C:G	5.90504e-08	-1.10751e-10	-0.938495
42571991	chr22:42571991:C:T	4.80015e-08	-1.10751e-10	-1.14565
42572162	chr22:42572162:T:G	5.35448e-08	-1.10751e-10	-1.03637
42572186	chr22:42572186:C:T	3.26149e-08	-1.53212	-3.05541e-10
42572218	chr22:42572218:C:A	5.64696e-08	-1.10751e-10	-0.983184
42572234	chr22:42572234:T:C	5.70464e-08	-1.10751e-10	-0.97302
42572257	chr22:42572257:A:G	4.48798e-08	-1.10751e-10	-1.2129
42572391	chr22:42572391:G:A	4.58249e-08	-1.10751e-10	-1.19206
42572646	chr22:42572646:G:A	6.2245e-08	-1.10751e-10	-0.885808
42572839	chr22:42572839:ATT:A	2.52949e-08	-0.654716	-1.13157
42572844	chr22:42572844:A:G	4.15798e-08	-1.10751e-10	-1.28927
42573125	chr22:42573125:G:C	5.51895e-08	-1.10751e-10	-1.00611
42573146	chr22:42573146:C:T	4.48448e-08	-1.10751e-10	-1.21368
42573264	chr22:42573264:G:A	5.3119e-08	-1.10751e-10	-1.04435
42573441	chr22:42573441:C:T	4.34735e-08	-1.10751e-10	-1.24473
42573464	chr22:42573464:T:C	9.52107e-09	-1.52652	-1.23685
42573485	chr22:42573485:C:T	4.31469e-08	-1.10751e-10	-1.25228
42573848	chr22:42573848:T:G	2.1156e-06	2.04216	0.598049
42573983	chr22:42573983:C:T	8.66429e-08	-1.10751e-10	-0.555091
42574026	chr22:42574026:T:C	4.19596e-08	-1.10751e-10	-1.28018
42574236	chr22:42574236:G:A	1.45583e-08	-1.38175	-0.956971
42574397	chr22:42574397:T:C	4.43661e-08	-1.10751e-10	-1.22441
42574437	chr22:42574437:A:G	4.81995e-08	-1.10751e-10	-1.14154
42574498	chr22:42574498:A:T	1.44901e-07	-1.10751e-10	-0.0408346
42574611	chr22:42574611:A:G	3.22229e-08	-1.54421	-3.05541e-10
42574674	chr22:42574674:C:T	6.3439e-08	0.0457621	-0.912569
42574699	chr22:42574699:T:C	6.3787e-08	-0.861337	-3.05541e-10
42574739	chr22:42574739:G:C	2.30146e-07	1.06502	-0.643192
42575046	chr22:42575046:C:T	5.89034e-08	-0.940988	-3.05541e-10
42575452	chr22:42575452:G:A	1.74822e-07	1.09148	-0.9446
42575759	chr22:42575759:G:C	6.13358e-08	-0.900522	-3.05541e-10
42576015	chr22:42576015:G:A	4.58105e-08	-1.10751e-10	-1.19237
42576235	chr22:42576235:C:T	5.8836e-08	-1.10751e-10	-0.942132
42576312	chr22:42576312:G:A	4.83705e-07	2.30441	-1.13983
42576435	chr22:42576435:C:T	3.71291e-08	-0.840608	-0.561877
42576509	chr22:42576509:T:TA	1.71101e-07	1.30163	-1.17626
42576584	chr22:42576584:A:G	4.4744e-07	2.19551	-1.10885
42576729	chr22:42576729:G:A	9.01734e-08	0.313868	-0.829019
42577312	chr22:42577312:C:G	4.63338e-08	-1.10751e-10	-1.18101
42577584	chr22:42577584:G:T	4.54266e-08	-1.10751e-10	-1.20079
42577719	chr22:42577719:C:T	1.06725e-07	-0.34663	-3.05541e-10
42577722	chr22:42577722:A:G	4.82389e-08	-1.10751e-10	-1.14072
42578012	chr22:42578012:G:T	4.23138e-08	-1.10751e-10	-1.27177
42578050	chr22:42578050:C:T	2.20968e-08	-0.649138	-1.27231
42578139	chr22:42578139:T:C	3.02058e-07	-1.10751e-10	0.693733
42578253	chr22:42578253:C:T	4.8677e-08	-1.10751e-10	-1.13168
42578442	chr22:42578442:G:A	4.55914e-08	-1.10751e-10	-1.19717
42578458	chr22:42578458:G:A	8.46921e-08	-1.10751e-10	-0.577863
42578467	chr22:42578467:C:T	4.78359e-08	-1.10751e-10	-1.14911
42578555	chr22:42578555:C:T	4.33662e-08	-1.10751e-10	-1.2472
42578651	chr22:42578651:T:C	1.3073e-07	-1.10751e-10	-0.143752
42578700	chr22:42578700:C:T	5.4459e-08	-1.10751e-10	-1.01944
42578701	chr22:42578701:T:C	5.24395e-08	-1.10751e-10	-1.05723
42578757	chr22:42578757:A:G	4.15534e-08	-1.10751e-10	-1.28991
42578772	chr22:42578772:T:C	4.86571e-08	-1.10751e-10	-1.13209
42579770	chr22:42579770:C:G	4.25694e-08	-1.10751e-10	-1.26575
42579949	chr22:42579949:C:T	7.81806e-08	-1.10751e-10	-0.657864
42580822	chr22:42580822:C:A	1.29963e-08	-1.22983	-1.2224
42581184	chr22:42581184:C:T	7.34089e-08	-1.10751e-10	-0.72084
42581276	chr22:42581276:C:CA	5.11581e-08	-1.10751e-10	-1.08196
42581440	chr22:42581440:A:G	1.1968e-07	-1.10751e-10	-0.232065
42581475	chr22:42581475:T:C	6.08672e-08	-0.908192	-3.05541e-10
42581820	chr22:42581820:C:T	1.09506e-07	-0.320904	-3.05541e-10
42581852	chr22:42581852:C:A	9.45912e-08	-1.10751e-10	-0.467321
42581882	chr22:42581882:C:T	8.29799e-08	-1.10751e-10	-0.598287
42581920	chr22:42581920:T:G	4.36342e-08	-1.10751e-10	-1.24105
42581924	chr22:42581924:C:G	7.21797e-08	-1.10751e-10	-0.737727
42582062	chr22:42582062:T:C	4.25007e-08	-1.10751e-10	-1.26737
42582066	chr22:42582066:T:C	4.58157e-08	-1.10751e-10	-1.19226
42582069	chr22:42582069:G:A	5.00856e-08	0.128608	-1.23176
42582126	chr22:42582126:T:C	6.39699e-08	-1.10751e-10	-0.858473
42582271	chr22:42582271:G:C	2.34324e-07	0.439818	-3.05541e-10
42582346	chr22:42582346:G:C	6.38153e-08	-1.10751e-10	-0.860893
42582349	chr22:42582349:C:T	4.48948e-08	-1.10751e-10	-1.21256
42582459	chr22:42582459:A:C	1.71138e-07	-1.10751e-10	0.125584
42582465	chr22:42582465:T:A	5.86079e-07	-1.10751e-10	1.35657
42582541	chr22:42582541:C:A	6.52252e-08	-1.10751e-10	-0.839041
42582581	chr22:42582581:TAGCTG:T	3.23992e-08	-0.418491	-1.12026
42582758	chr22:42582758:G:A	5.07271e-08	-1.10751e-10	-1.09042
42582887	chr22:42582887:G:A	5.06977e-08	-1.10751e-10	-1.09101
42582896	chr22:42582896:T:C	1.46751e-07	-1.10751e-10	-0.0281512
42582993	chr22:42582993:G:A	3.28409e-08	-0.425349	-1.09986
42583035	chr22:42583035:A:G	4.93243e-08	-1.10751e-10	-1.11847
42583236	chr22:42583236:T:C	4.6373e-08	-1.10751e-10	-1.18017
42583293	chr22:42583293:A:C	5.09902e-08	-1.10751e-10	-1.08525
42583463	chr22:42583463:A:G	1.00285e-07	-1.10751e-10	-0.408869
42583542	chr22:42583542:A:G	1.03811e-07	0.910006	-1.28432
42584257	chr22:42584257:T:C	5.10023e-08	-1.10751e-10	-1.08502
42584411	chr22:42584411:T:TC	9.58619e-08	0.83195	-1.28593
42584473	chr22:42584473:T:C	4.7009e-08	-1.10751e-10	-1.16655
42584672	chr22:42584672:T:C	4.73942e-08	-1.10751e-10	-1.15839
42584724	chr22:42584724:A:G	6.71503e-08	-1.10751e-10	-0.809952
42584891	chr22:42584891:A:G	2.18191e-07	-1.10751e-10	0.368483
42585132	chr22:42585132:T:C	1.07425e-07	0.820773	-1.16087
42585161	chr22:42585161:G:A	8.09431e-08	0.663381	-1.28652
42585284	chr22:42585284:A:G	4.15759e-08	-1.10751e-10	-1.28936
42585343	chr22:42585343:C:T	1.36478e-08	-1.22697	-1.17634
42585502	chr22:42585502:A:C	4.58992e-08	-1.10751e-10	-1.19044
42585672	chr22:42585672:T:C	2.4177e-08	-0.834428	-0.997055
42585884	chr22:42585884:G:A	3.92251e-08	-0.163337	-1.18423
42586012	chr22:42586012:C:T	4.21737e-08	-1.10751e-10	-1.27509
42586269	chr22:42586269:CTG:C	9.35364e-09	-1.56243	-1.21869
42586379	chr22:42586379:A:T	1.79661e-08	-1.55089	-0.577507
42586595	chr22:42586595:ACT:A	3.30486e-08	-1.51891	-3.05541e-10
42587376	chr22:42587376:C:T	1.37739e-07	-1.10751e-10	-0.0915261
42587466	chr22:42587466:C:T	2.14416e-07	-1.10751e-10	0.351032
42587776	chr22:42587776:C:A	9.63153e-08	0.521637	-0.970896
42587871	chr22:42587871:T:C	1.58109e-07	-1.10751e-10	0.0463997
42587944	chr22:42587944:C:G	8.3441e-08	-1.10751e-10	-0.592746
42588125	chr22:42588125:A:G	5.52328e-08	0.104859	-1.11019
42588147	chr22:42588147:C:T	3.16019e-08	-1.56367	-3.05541e-10
42588547	chr22:42588547:A:G	4.18128e-08	-1.10751e-10	-1.28368
42589656	chr22:42589656:T:C	9.0852e-09	-1.56233	-1.24791
42589792	chr22:42589792:T:C	7.35382e-08	0.148142	-0.867223
42589985	chr22:42589985:T:C	4.9057e-08	-1.10751e-10	-1.1239
42589987	chr22:42589987:C:T	4.25903e-08	-1.10751e-10	-1.26526
42590320	chr22:42590320:C:A	1.78946e-07	-1.10751e-10	0.170197
42590507	chr22:42590507:T:C	4.15666e-08	-1.10751e-10	-1.28959
42590611	chr22:42590611:A:G	8.43893e-08	-1.10751e-10	-0.581445
42590804	chr22:42590804:C:T	2.23705e-07	-1.10751e-10	0.393444
42591820	chr22:42591820:G:A	4.04652e-08	-0.137417	-1.17903
42591839	chr22:42591839:G:A	1.0105e-07	-1.10751e-10	-0.401266
42592111	chr22:42592111:T:C	5.23902e-08	0.00987689	-1.06804
42592374	chr22:42592374:A:C	9.89576e-08	-1.10751e-10	-0.422194
42592378	chr22:42592378:A:G	6.76822e-08	-1.10751e-10	-0.802063
42592524	chr22:42592524:T:A	4.3839e-08	-1.10751e-10	-1.23636
42592784	chr22:42592784:G:A	4.20781e-08	-1.10751e-10	-1.27736
42592812	chr22:42592812:G:A	4.23356e-08	-1.10751e-10	-1.27126
42594643	chr22:42594643:G:A	4.52713e-08	-1.10751e-10	-1.20421
42595240	chr22:42595240:T:C	1.36294e-07	-1.10751e-10	-0.102075
42595341	chr22:42595341:GCCT:G	9.76816e-08	-1.10751e-10	-0.435173
42596086	chr22:42596086:A:G	9.6872e-08	-1.10751e-10	-0.443495
42596381	chr22:42596381:GA:G	9.27648e-08	-1.10751e-10	-0.486818
42596530	chr22:42596530:C:A	9.35588e-09	-1.5346	-1.24628
42596613	chr22:42596613:T:C	1.0578e-07	-1.10751e-10	-0.355529
42597017	chr22:42597017:C:T	8.55118e-08	-1.10751e-10	-0.568231
42597031	chr22:42597031:C:A	1.72378e-07	-1.10751e-10	0.132806
42597332	chr22:42597332:A:T	2.1917e-07	-1.10751e-10	0.372963
42597401	chr22:42597401:A:G	4.15755e-08	-1.10751e-10	-1.28937
42597411	chr22:42597411:T:C	5.09576e-08	-1.10751e-10	-1.08589
42597775	chr22:42597775:G:A	2.56266e-07	0.529331	-3.05541e-10
42598546	chr22:42598546:C:T	4.99164e-08	-1.10751e-10	-1.10654
42598889	chr22:42598889:T:C	1.08125e-07	-1.10751e-10	-0.3336
42598926	chr22:42598926:T:C	2.17577e-07	-1.10751e-10	0.365667
42598930	chr22:42598930:C:T	5.13028e-08	-1.10751e-10	-1.07914
42599336	chr22:42599336:G:A	7.95362e-08	-1.10751e-10	-0.640674
42599439	chr22:42599439:A:G	4.32976e-08	-1.10751e-10	-1.24879
42600143	chr22:42600143:G:A	1.75505e-07	1.32618	-1.17539
42600674	chr22:42600674:A:G	1.58915e-07	-1.10751e-10	0.0514857
42600718	chr22:42600718:C:G	1.0818e-07	-1.10751e-10	-0.333088
42600760	chr22:42600760:A:G	1.43786e-07	-1.10751e-10	-0.048563
42601131	chr22:42601131:A:C	4.4977e-08	-1.10751e-10	-1.21074
42601237	chr22:42601237:G:A	1.82038e-07	-1.10751e-10	0.187332
42601331	chr22:42601331:A:G	2.2153e-07	-1.10751e-10	0.383673
42601345	chr22:42601345:C:G	2.10572e-07	-1.10751e-10	0.332941
42601455	chr22:42601455:C:T	1.08315e-07	-1.10751e-10	-0.331845
42601514	chr22:42601514:G:A	4.174e-08	-1.10751e-10	-1.28543
42602254	chr22:42602254:AG:A	4.15535e-08	-1.10751e-10	-1.2899
42602396	chr22:42602396:G:A	8.11003e-08	-1.10751e-10	-0.6212
42602753	chr22:42602753:C:CA	6.99633e-08	-1.10751e-10	-0.768914
42602896	chr22:42602896:G:T	4.83994e-08	-1.1374	-3.05541e-10
42603388	chr22:42603388:AGTTTTATTCCTAGTTAAGAGT:A	2.91269e-08	-0.483963	-1.16126
42603639	chr22:42603639:A:G	5.61089e-08	-1.10751e-10	-0.989591
42604554	chr22:42604554:A:C	4.5091e-08	-1.10751e-10	-1.2082
42604656	chr22:42604656:T:C	4.15937e-08	-1.10751e-10	-1.28894
42605363	chr22:42605363:G:A	9.09701e-08	-1.10751e-10	-0.506355
42605742	chr22:42605742:G:A	1.3104e-07	-1.10751e-10	-0.141383
42605908	chr22:42605908:G:A	4.42283e-08	-1.10751e-10	-1.22752
42606015	chr22:42606015:G:A	4.19848e-08	-1.10751e-10	-1.27958
42606076	chr22:42606076:A:C	8.88096e-08	-1.10751e-10	-0.530391
42606356	chr22:42606356:A:G	2.41112e-08	-0.652796	-1.18141
42606613	chr22:42606613:A:T	1.46274e-07	-1.10751e-10	-0.0314034
42606636	chr22:42606636:A:T	4.16065e-08	-1.10751e-10	-1.28863
42606982	chr22:42606982:ACAC:A	5.06391e-08	-1.10751e-10	-1.09216
42607256	chr22:42607256:C:T	4.31177e-08	-1.10751e-10	-1.25295
42607962	chr22:42607962:C:T	1.45977e-07	-1.10751e-10	-0.0334336
42608013	chr22:42608013:G:A	1.11054e-07	-1.10751e-10	-0.306868
42608593	chr22:42608593:T:C	4.16254e-08	-1.10751e-10	-1.28818
42608620	chr22:42608620:G:A	4.83085e-08	-1.10751e-10	-1.13928
42608658	chr22:42608658:C:T	1.3634e-07	-1.10751e-10	-0.101736
42608720	chr22:42608720:G:A	4.2909e-08	-1.10751e-10	-1.2578
42609906	chr22:42609906:T:G	4.19374e-08	-1.10751e-10	-1.28071
42610253	chr22:42610253:G:A	4.15874e-08	-1.10751e-10	-1.28909
42610351	chr22:42610351:G:A	4.15574e-08	-1.10751e-10	-1.28981
42610545	chr22:42610545:T:C	1.07568e-07	-1.10751e-10	-0.338767
42611198	chr22:42611198:C:T	4.16217e-08	-1.10751e-10	-1.28826
42611586	chr22:42611586:T:C	5.08371e-08	-1.10751e-10	-1.08826
42611737	chr22:42611737:C:T	5.70393e-08	-1.10751e-10	-0.973145
42611810	chr22:42611810:GA:G	1.09944e-07	-1.10751e-10	-0.316918
42612071	chr22:42612071:C:A	1.10323e-07	-1.10751e-10	-0.313469
42612885	chr22:42612885:T:C	4.48756e-08	-1.10751e-10	-1.21299
42613196	chr22:42613196:G:A	4.29465e-08	-1.10751e-10	-1.25693
42613811	chr22:42613811:G:C	3.7023e-08	-0.309108	-1.09624
42614003	chr22:42614003:A:G	1.0806e-07	-1.10751e-10	-0.334196
42614595	chr22:42614595:G:C	2.73133e-07	0.989618	-0.396544
42614722	chr22:42614722:C:T	9.58904e-08	-1.10751e-10	-0.453679
42614811	chr22:42614811:G:A	2.74426e-08	-0.438187	-1.2666
42614815	chr22:42614815:C:T	3.16761e-08	-1.56132	-3.05541e-10
42615038	chr22:42615038:C:T	5.29176e-08	-1.10751e-10	-1.04815
42615793	chr22:42615793:TAA:T	1.34397e-07	-1.10751e-10	-0.116089
42616782	chr22:42616782:G:A	4.40403e-08	-1.10751e-10	-1.23178
42616847	chr22:42616847:A:C	8.66184e-07	1.06719	0.680021
42616962	chr22:42616962:C:G	6.59366e-08	-1.10751e-10	-0.828192
42617134	chr22:42617134:TGTG:T	4.56764e-08	-1.10751e-10	-1.1953
42617534	chr22:42617534:CCA:C	4.16516e-08	-1.10751e-10	-1.28755
42617697	chr22:42617697:CTCT:C	5.23612e-08	-1.05872	-3.05541e-10
42617779	chr22:42617779:A:G	1.22033e-07	0.938198	-1.15079
42617830	chr22:42617830:T:C	2.28584e-07	1.49275	-1.07773
42617877	chr22:42617877:C:T	5.81708e-08	-1.10751e-10	-0.953502
42617925	chr22:42617925:C:T	5.3626e-08	-1.03485	-3.05541e-10
42618115	chr22:42618115:G:A	2.35304e-07	-1.10751e-10	0.443991
42618300	chr22:42618300:G:T	1.02729e-07	-1.10751e-10	-0.384794
42618330	chr22:42618330:G:A	1.24303e-07	-1.10751e-10	-0.194165
42618334	chr22:42618334:G:A	1.68739e-07	-1.10751e-10	0.111469
42618341	chr22:42618341:T:G	1.23419e-07	-1.10751e-10	-0.201298
42618342	chr22:42618342:C:T	1.05874e-07	-1.10751e-10	-0.354638
42618344	chr22:42618344:C:T	2.01532e-07	-1.10751e-10	0.289062
42618345	chr22:42618345:G:A	1.98097e-07	1.39599	-1.12411
42618351	chr22:42618351:A:C	1.62974e-07	-1.10751e-10	0.0767033
42618353	chr22:42618353:C:T	2.89371e-07	-1.10751e-10	0.650823
42618356	chr22:42618356:T:C	1.98961e-07	-1.10751e-10	0.276222
42618392	chr22:42618392:C:T	1.37526e-07	-1.10751e-10	-0.0930708
42618406	chr22:42618406:G:A	5.50698e-08	-1.10751e-10	-1.00829
42618844	chr22:42618844:T:C	1.11555e-07	-1.10751e-10	-0.302364
42619060	chr22:42619060:C:T	4.39243e-08	-1.23442	-3.05541e-10
42619381	chr22:42619381:C:G	1.0578e-07	-1.10751e-10	-0.355525
42619472	chr22:42619472:TTA:T	2.20499e-07	-1.10751e-10	0.379009
42619486	chr22:42619486:G:T	2.66734e-08	-0.846778	-0.88644
42619710	chr22:42619710:T:C	1.26956e-08	-1.18557	-1.29006
42619711	chr22:42619711:G:A	2.55081e-07	-1.10751e-10	0.524696
42619781	chr22:42619781:C:T	9.69975e-08	-1.10751e-10	-0.442201
42619971	chr22:42619971:T:G	4.09755e-08	-1.30391	-3.05541e-10
42620009	chr22:42620009:C:T	1.19831e-07	-1.10751e-10	-0.230804
42620461	chr22:42620461:T:C	1.30306e-07	-1.10751e-10	-0.147003
42621050	chr22:42621050:T:C	4.40998e-08	-1.10751e-10	-1.23043
42621713	chr22:42621713:C:T	4.43127e-08	-1.10751e-10	-1.22562
42622116	chr22:42622116:T:G	4.34931e-08	-1.10751e-10	-1.24428
42622171	chr22:42622171:C:T	2.38407e-07	-1.10751e-10	0.457095
42622179	chr22:42622179:C:A	5.8333e-08	-0.919498	-0.0312206
42622581	chr22:42622581:C:G	3.13959e-08	-1.55126	-0.0189453
42622617	chr22:42622617:T:C	4.66086e-08	-1.13793	-0.0371705
42622873	chr22:42622873:T:C	2.2915e-07	-1.10751e-10	0.417491
42622918	chr22:42622918:T:C	4.20395e-08	-1.10751e-10	-1.27828
42622976	chr22:42622976:G:A	3.27535e-08	-1.52788	-3.05541e-10
42622997	chr22:42622997:T:C	8.18906e-08	-1.10751e-10	-0.611501
42623050	chr22:42623050:TACCGCAGTTGCCGCC:T	2.50056e-08	-0.551638	-1.24615
42623246	chr22:42623246:A:G	8.25945e-08	-1.54602	0.943075
42623380	chr22:42623380:G:A	1.807e-07	-1.10751e-10	0.179951
42623412	chr22:42623412:C:A	5.00754e-08	-1.10751e-10	-1.10336
42623416	chr22:42623416:TGA:T	4.59555e-08	-1.10751e-10	-1.18921
42623530	chr22:42623530:A:G	4.21236e-08	-1.10751e-10	-1.27628
42623556	chr22:42623556:T:C	2.02045e-08	-1.07429	-0.936685
42623626	chr22:42623626:C:A	1.06946e-07	-0.215273	-0.129291
42624120	chr22:42624120:T:C	5.07104e-08	-1.10751e-10	-1.09076
42624161	chr22:42624161:C:T	8.63394e-08	-1.10751e-10	-0.5586
42624163	chr22:42624163:C:T	1.86852e-08	-1.0665	-1.02265
42624228	chr22:42624228:C:T	3.96322e-08	-1.33724	-3.05541e-10
42624335	chr22:42624335:C:T	4.32666e-08	-1.10751e-10	-1.2495
42624371	chr22:42624371:T:G	1.93931e-07	-1.10751e-10	0.250617
42624465	chr22:42624465:G:A	4.36021e-08	-1.10751e-10	-1.24178
42624897	chr22:42624897:G:A	4.22304e-08	-1.10751e-10	-1.27375
42624992	chr22:42624992:G:A	4.21355e-08	-1.10751e-10	-1.27599
42625135	chr22:42625135:T:C	2.00435e-08	-1.29436	-0.724624
42625341	chr22:42625341:T:C	1.1028e-07	-1.10751e-10	-0.313866
42625408	chr22:42625408:T:C	1.05365e-07	-0.359459	-3.05541e-10
42625440	chr22:42625440:G:A	3.46258e-08	-1.23531	-0.236974
42625548	chr22:42625548:A:G	2.95014e-08	-1.27502	-0.357429
42625601	chr22:42625601:C:T	2.68692e-07	-0.117256	0.693936
42625948	chr22:42625948:T:C	4.89785e-08	-1.12551	-3.05541e-10
42626089	chr22:42626089:A:G	1.25325e-07	-1.10751e-10	-0.185979
42626297	chr22:42626297:C:T	1.15084e-07	-1.10751e-10	-0.271227
42626687	chr22:42626687:C:A	2.0077e-07	-1.10751e-10	0.285273
42626826	chr22:42626826:AGGGC:A	1.65602e-08	-1.087	-1.12289
42627426	chr22:42627426:C:T	6.3144e-08	-1.10751e-10	-0.871469
42627521	chr22:42627521:G:A	4.48854e-08	-1.10751e-10	-1.21277
42627529	chr22:42627529:A:G	4.38838e-08	-1.10751e-10	-1.23534
42627937	chr22:42627937:A:G	2.56794e-07	-1.10751e-10	0.531388
42627974	chr22:42627974:G:A	6.08356e-08	-0.339309	-0.569402
42628495	chr22:42628495:T:C	6.55872e-08	-1.10751e-10	-0.833505
42628695	chr22:42628695:G:A	9.38485e-08	-0.475204	-3.05541e-10
42628865	chr22:42628865:T:C	4.08888e-08	-1.30603	-3.05541e-10
42628994	chr22:42628994:G:A	4.23705e-08	-1.10751e-10	-1.27043
42629237	chr22:42629237:G:A	4.15457e-08	-1.10751e-10	-1.29009
42629299	chr22:42629299:C:T	4.34971e-08	-1.10751e-10	-1.24419
42629464	chr22:42629464:G:A	1.28614e-08	-1.54663	-0.91603
42629936	chr22:42629936:T:G	5.52184e-07	-0.186169	1.48316
42629944	chr22:42629944:C:T	6.31103e-07	-0.0616635	1.49225
42630278	chr22:42630278:C:T	4.23985e-08	-1.10751e-10	-1.26977
42630290	chr22:42630290:A:C	2.00276e-07	0.646968	-0.364157
42630610	chr22:42630610:C:T	1.66412e-06	0.511887	1.88828
42630681	chr22:42630681:C:T	1.40373e-07	-1.10751e-10	-0.0725794
42630684	chr22:42630684:G:A	5.04758e-07	0.0839881	1.12321
42630785	chr22:42630785:C:T	3.63653e-08	-1.42327	-3.05541e-10
42630786	chr22:42630786:A:G	5.18279e-08	-1.02247	-0.0464844
42631078	chr22:42631078:G:A	5.70736e-08	-1.10751e-10	-0.972544
42631132	chr22:42631132:G:A	1.13936e-07	-1.10751e-10	-0.281253
42631350	chr22:42631350:G:A	5.21282e-07	0.0386283	1.20078
42631587	chr22:42631587:G:A	5.07803e-08	-1.10751e-10	-1.08938
42631624	chr22:42631624:C:T	1.38989e-08	-1.50026	-0.884811
42631842	chr22:42631842:G:A	4.60761e-08	-1.10751e-10	-1.18659
42631863	chr22:42631863:C:T	1.43203e-08	-1.08324	-1.27197
42631953	chr22:42631953:G:T	4.96492e-08	-1.10751e-10	-1.1119
42632302	chr22:42632302:C:T	4.70128e-08	-1.10751e-10	-1.16647
42632303	chr22:42632303:G:A	4.53483e-08	-1.10751e-10	-1.20251
42632438	chr22:42632438:G:A	4.17547e-08	-1.10751e-10	-1.28507
42632475	chr22:42632475:A:G	3.32113e-08	-0.303034	-1.21096
42632687	chr22:42632687:G:A	9.91615e-08	-1.10751e-10	-0.420136
42632793	chr22:42632793:G:A	1.43096e-08	-1.31665	-1.03931
42632797	chr22:42632797:T:C	1.03628e-08	-1.41435	-1.26431
42633132	chr22:42633132:G:A	1.18003e-07	-1.10751e-10	-0.246175
42633803	chr22:42633803:G:A	2.22505e-08	-1.28543	-0.629096
42633843	chr22:42633843:C:T	4.42979e-08	-1.10751e-10	-1.22595
42633919	chr22:42633919:T:C	4.70694e-08	-1.10751e-10	-1.16526
42634123	chr22:42634123:G:A	4.38903e-08	-1.10751e-10	-1.23519
42634318	chr22:42634318:A:G	2.86495e-08	-1.21746	-0.444295
42634424	chr22:42634424:G:A	3.99762e-08	-1.3286	-3.05541e-10
42634477	chr22:42634477:G:A	4.7022e-08	-1.10751e-10	-1.16627
42635204	chr22:42635204:G:C	3.38429e-07	-0.0181528	0.82558
42635459	chr22:42635459:T:C	4.22823e-08	-1.10751e-10	-1.27252
42635651	chr22:42635651:G:A	9.96124e-09	-1.52063	-1.19755
42635814	chr22:42635814:G:A	2.13976e-08	-1.37737	-0.576233
42635937	chr22:42635937:G:A	1.75984e-08	-0.923118	-1.22596
42635945	chr22:42635945:C:T	4.15533e-08	-1.10751e-10	-1.28991
42635967	chr22:42635967:C:T	1.17121e-07	-1.10751e-10	-0.253674
42636223	chr22:42636223:A:G	1.93844e-08	-1.3694	-0.68302
42636238	chr22:42636238:C:A	7.21559e-08	-0.689033	-0.049024
42636322	chr22:42636322:A:G	3.12379e-07	0.259103	0.468228
42636369	chr22:42636369:G:A	4.37617e-08	-1.10751e-10	-1.23813
42636482	chr22:42636482:G:C	2.62616e-08	-0.78018	-0.968599
42636736	chr22:42636736:C:T	2.01706e-08	-0.847198	-1.16546
42636823	chr22:42636823:T:C	7.379e-08	-1.10751e-10	-0.715662
42637016	chr22:42637016:G:C	2.59974e-07	-1.10751e-10	0.543696
42637095	chr22:42637095:T:G	4.41687e-08	-1.10751e-10	-1.22887
42637527	chr22:42637527:G:A	4.53484e-08	-1.10751e-10	-1.20251
42637702	chr22:42637702:C:T	4.46969e-08	-1.10751e-10	-1.21698
42638066	chr22:42638066:G:A	6.7461e-08	-1.10751e-10	-0.805337
42638138	chr22:42638138:A:G	6.35038e-08	-0.682772	-0.183014
42638169	chr22:42638169:G:A	2.33979e-08	-0.88189	-0.98235
42638254	chr22:42638254:G:T	7.3201e-08	-1.08936	0.36568
42638444	chr22:42638444:C:T	1.14228e-07	-1.10751e-10	-0.278687
42638596	chr22:42638596:G:C	6.84227e-08	-0.57305	-0.218132
42638954	chr22:42638954:A:C	4.3396e-08	-1.10751e-10	-1.24652
42639161	chr22:42639161:C:A	4.23045e-08	-1.10751e-10	-1.27199
42639290	chr22:42639290:C:T	4.29595e-08	-1.10751e-10	-1.25663
42639365	chr22:42639365:C:T	6.58034e-08	-1.10751e-10	-0.830215
42639404	chr22:42639404:A:G	1.42921e-08	-1.06752	-1.28966
42639576	chr22:42639576:C:T	8.13942e-08	-1.10751e-10	-0.617582
42640464	chr22:42640464:C:T	1.60671e-08	-1.3614	-0.878712
42640773	chr22:42640773:G:A	1.60969e-08	-1.36759	-0.870675
42640797	chr22:42640797:A:C	6.57946e-08	-1.10751e-10	-0.830348
42641078	chr22:42641078:A:G	5.05719e-08	-1.10751e-10	-1.09349
42641392	chr22:42641392:C:T	4.31393e-08	-1.10751e-10	-1.25245
42641553	chr22:42641553:T:G	6.85814e-08	-1.10751e-10	-0.788864
42642146	chr22:42642146:CTA:C	1.05869e-08	-1.45207	-1.20519
42642173	chr22:42642173:G:A	4.31876e-08	-1.10751e-10	-1.25133
42642402	chr22:42642402:T:C	6.80351e-08	-0.757166	-0.0396957
42642488	chr22:42642488:GAGTGC:G	5.48151e-07	1.28967	-3.05541e-10
42643324	chr22:42643324:C:T	1.59399e-08	-1.38332	-0.864745
42643687	chr22:42643687:C:T	3.14915e-08	-0.745902	-0.821267
42643870	chr22:42643870:C:A	4.26175e-08	-1.10751e-10	-1.26462
42643976	chr22:42643976:C:T	1.51721e-08	-1.36703	-0.930392
42644076	chr22:42644076:A:G	9.02242e-08	-0.73197	0.217381
42644345	chr22:42644345:G:A	4.24345e-08	-1.10751e-10	-1.26892
42644428	chr22:42644428:G:C	1.08507e-07	-1.10751e-10	-0.330069
42644468	chr22:42644468:G:A	2.44776e-07	-1.10751e-10	0.483459
42644634	chr22:42644634:C:T	4.52138e-08	-1.10751e-10	-1.20548
42644741	chr22:42644741:A:G	7.78952e-08	-1.10751e-10	-0.661522
42644778	chr22:42644778:AG:A	7.86746e-08	-1.10751e-10	-0.651566
42644801	chr22:42644801:C:T	2.14848e-08	-1.12684	-0.822703
42644915	chr22:42644915:C:T	2.13889e-08	-1.20589	-0.748121
42645165	chr22:42645165:T:C	2.70904e-08	-1.51157	-0.206133
42645249	chr22:42645249:T:A	1.10176e-08	-1.43213	-1.18526
42645370	chr22:42645370:C:A	4.61055e-08	-1.10751e-10	-1.18595
42645384	chr22:42645384:C:T	1.00128e-07	-1.10751e-10	-0.410434
42645385	chr22:42645385:G:A	3.39979e-08	-0.255488	-1.2351
42645448	chr22:42645448:G:A	4.39925e-08	-1.10751e-10	-1.23287
42645454	chr22:42645454:C:A	4.72679e-08	-1.10751e-10	-1.16105
42645483	chr22:42645483:G:A	2.36428e-08	-0.589762	-1.26406
42645539	chr22:42645539:A:G	3.12901e-08	-1.4487	-0.124878
42645587	chr22:42645587:A:G	8.78752e-08	-0.75669	0.215722
42645831	chr22:42645831:A:C	1.81499e-08	-1.17747	-0.940753
42645896	chr22:42645896:C:T	2.58863e-08	-1.53549	-0.227683
42645923	chr22:42645923:G:A	5.43997e-08	-1.40983	0.389305
42646124	chr22:42646124:C:A	5.11456e-08	-1.10751e-10	-1.08221
42646198	chr22:42646198:T:C	1.53344e-07	-1.10751e-10	0.0157988
42646612	chr22:42646612:T:C	4.44404e-08	-1.10751e-10	-1.22274
42646676	chr22:42646676:A:T	2.26233e-07	-1.10751e-10	0.404678
42646708	chr22:42646708:T:C	9.7821e-08	-1.10751e-10	-0.433747
42647232	chr22:42647232:G:T	1.57723e-08	-1.3372	-0.921431
42647497	chr22:42647497:C:T	4.32545e-08	-1.10751e-10	-1.24979
42647509	chr22:42647509:A:C	4.27298e-08	-1.26199	-3.05541e-10
42647683	chr22:42647683:C:T	4.21504e-08	-1.10751e-10	-1.27564
42647712	chr22:42647712:C:T	4.26022e-08	-1.10751e-10	-1.26498
42647948	chr22:42647948:T:A	1.49508e-08	-1.49693	-0.815192
42648143	chr22:42648143:T:C	6.36918e-08	-0.86283	-3.05541e-10
42648203	chr22:42648203:TCCCCAAGGAGGAGACTCCAGGTCC:T	1.50793e-08	-1.0535	-1.25007
42648277	chr22:42648277:ATAGAGG:A	9.17869e-08	-0.757554	0.260138
42648479	chr22:42648479:G:T	4.5047e-08	-1.10751e-10	-1.20918
42648564	chr22:42648564:G:GGGAC	4.45318e-08	-1.10751e-10	-1.22068
42648566	chr22:42648566:G:A	1.0079e-08	-1.4168	-1.28963
42648629	chr22:42648629:G:A	4.43359e-08	-1.10751e-10	-1.22509
42648720	chr22:42648720:C:A	3.18799e-08	-1.55491	-3.05541e-10
42648759	chr22:42648759:A:G	2.66667e-08	-0.897484	-0.835986
42649054	chr22:42649054:C:T	1.08518e-07	-1.10751e-10	-0.329966
42649289	chr22:42649289:G:A	1.1574e-07	-1.10751e-10	-0.265539
42649381	chr22:42649381:C:T	4.23976e-08	-1.10751e-10	-1.26979
42649531	chr22:42649531:T:C	1.05579e-08	-1.36989	-1.29012
42649566	chr22:42649566:C:A	1.09634e-07	-1.10751e-10	-0.319734
42649689	chr22:42649689:G:A	9.97833e-09	-1.42774	-1.28873
42649701	chr22:42649701:G:T	1.06897e-07	-0.239052	-0.10597
42649873	chr22:42649873:G:A	4.71151e-08	-1.10751e-10	-1.16429
42650188	chr22:42650188:A:G	4.33753e-08	-1.10751e-10	-1.247
42650271	chr22:42650271:C:T	1.87284e-08	-1.24107	-0.845771
42650295	chr22:42650295:C:T	1.7623e-08	-1.386	-0.761682
42650488	chr22:42650488:C:T	2.03234e-08	-1.38794	-0.617173
42650523	chr22:42650523:A:G	4.3489e-08	-1.10751e-10	-1.24438
42650531	chr22:42650531:G:A	1.14619e-07	-1.10751e-10	-0.27527
42650806	chr22:42650806:G:A	4.26543e-08	-1.10751e-10	-1.26376
42650913	chr22:42650913:G:A	4.403e-08	-1.10751e-10	-1.23201
42650919	chr22:42650919:T:C	4.35094e-08	-1.10751e-10	-1.24391
42650938	chr22:42650938:G:GCAGCCTAAATACTTGTTGAATGGATGAATTTGA	1.53652e-07	-1.10751e-10	0.0178016
42651017	chr22:42651017:C:T	1.2804e-07	-1.10751e-10	-0.164541
42651137	chr22:42651137:G:A	6.53489e-08	-1.10751e-10	-0.837146
42651226	chr22:42651226:C:T	3.42664e-08	-1.48272	-3.05541e-10
42651470	chr22:42651470:G:A	2.71432e-08	-0.437398	-1.27836
42651521	chr22:42651521:G:T	3.16398e-08	-1.56247	-3.05541e-10
42651529	chr22:42651529:G:GTTT	4.35362e-08	-1.10751e-10	-1.24329
42651722	chr22:42651722:GT:G	1.28737e-07	-1.10751e-10	-0.159117
42652090	chr22:42652090:T:C	4.42972e-08	-1.10751e-10	-1.22596
42652145	chr22:42652145:T:C	2.02112e-08	-1.024	-0.986646
42652463	chr22:42652463:G:A	9.78043e-09	-1.44909	-1.28741
42652549	chr22:42652549:G:A	4.34418e-08	-1.10751e-10	-1.24546
42652676	chr22:42652676:A:G	4.35809e-08	-1.10751e-10	-1.24227
42652715	chr22:42652715:T:C	1.03347e-07	-1.10751e-10	-0.378797
42653008	chr22:42653008:G:T	1.9898e-08	-0.77199	-1.25428
42653042	chr22:42653042:C:T	9.87255e-09	-1.43871	-1.28842
42653219	chr22:42653219:A:G	1.39498e-07	-1.10751e-10	-0.0788378
42653464	chr22:42653464:C:T	4.37563e-08	-1.10751e-10	-1.23825
42653862	chr22:42653862:A:G	5.06962e-08	-1.10751e-10	-1.09104
42653863	chr22:42653863:C:T	4.17292e-08	-1.10751e-10	-1.28569
42653975	chr22:42653975:T:C	1.43604e-07	-1.10751e-10	-0.0498254
42654000	chr22:42654000:G:A	4.47769e-08	-1.10751e-10	-1.21519
42654212	chr22:42654212:CA:C	4.49324e-08	-1.10751e-10	-1.21173
42654269	chr22:42654269:G:A	1.29843e-07	-1.10751e-10	-0.150557
42654521	chr22:42654521:C:T	1.85584e-08	-1.07016	-1.02581
42654533	chr22:42654533:A:G	5.16428e-08	-1.37499	0.30246
42654591	chr22:42654591:A:G	4.81873e-08	-1.3783	0.236512
42654782	chr22:42654782:T:C	1.9478e-08	-1.03744	-1.01016
42656130	chr22:42656130:G:T	2.4683e-08	-0.836004	-0.974766
42656191	chr22:42656191:C:T	4.36263e-08	-1.10751e-10	-1.24123
42656342	chr22:42656342:A:G	4.15462e-08	-1.10751e-10	-1.29008
42656572	chr22:42656572:C:T	4.15464e-08	-1.10751e-10	-1.29007
42656598	chr22:42656598:A:G	1.27202e-08	-1.39798	-1.07572
42656826	chr22:42656826:G:A	4.8938e-08	-1.10751e-10	-1.12633
42656958	chr22:42656958:ATTCATAAAGTTTCTTTT:A	4.53867e-08	-1.10751e-10	-1.20167
42657134	chr22:42657134:C:T	3.64288e-08	-1.42153	-3.05541e-10
42657234	chr22:42657234:G:A	1.69091e-07	-1.10751e-10	0.11355
42657330	chr22:42657330:G:T	1.68003e-07	-0.627729	0.734827
42657429	chr22:42657429:C:G	1.05871e-08	-1.37519	-1.28206
42657463	chr22:42657463:G:A	6.24501e-08	-1.10751e-10	-0.882517
42658111	chr22:42658111:A:C	4.22974e-08	-1.10751e-10	-1.27216
42658115	chr22:42658115:G:A	2.67892e-08	-0.736433	-0.992455
42658302	chr22:42658302:G:A	1.81509e-08	-1.09212	-1.02604
42658551	chr22:42658551:G:A	4.65346e-08	-1.17669	-3.05541e-10
42658558	chr22:42658558:C:T	4.78153e-08	-1.10751e-10	-1.14954
42658681	chr22:42658681:G:A	6.86852e-07	-1.10751e-10	1.51523
42659256	chr22:42659256:G:A	8.5063e-08	-1.10751e-10	-0.573494
42659533	chr22:42659533:C:G	5.62411e-08	-1.10751e-10	-0.987238
42659835	chr22:42659835:A:T	4.17342e-08	-1.10751e-10	-1.28557
42659986	chr22:42659986:G:C	7.35212e-08	-1.10751e-10	-0.719312
42660137	chr22:42660137:G:C	4.19297e-08	-1.10751e-10	-1.28089
42660222	chr22:42660222:T:C	7.46274e-08	-1.10751e-10	-0.704378
42660272	chr22:42660272:G:A	4.19116e-08	-1.10751e-10	-1.28132
42660296	chr22:42660296:A:G	7.34262e-08	-1.10751e-10	-0.720605
42660848	chr22:42660848:C:T	2.78018e-07	-1.10751e-10	0.610799
42661200	chr22:42661200:A:G	1.39747e-08	-1.36265	-1.01699
42661259	chr22:42661259:T:C	6.49407e-08	-1.10751e-10	-0.843411
42661541	chr22:42661541:G:A	4.47605e-08	-1.10751e-10	-1.21556
42661827	chr22:42661827:T:C	1.52233e-08	-1.36314	-0.930923
42662140	chr22:42662140:G:A	8.22366e-08	-1.10751e-10	-0.607285
42662220	chr22:42662220:C:T	5.09166e-08	-1.10751e-10	-1.0867
42662490	chr22:42662490:A:G	6.47189e-08	-1.16906	0.322225
42662570	chr22:42662570:C:A	9.89948e-08	-1.10751e-10	-0.421819
42662621	chr22:42662621:G:A	5.31006e-08	-0.0251704	-1.01953
42662666	chr22:42662666:G:C	6.21069e-08	-1.17097	0.282938
42662733	chr22:42662733:G:A	5.54046e-08	-1.10751e-10	-1.00222
42662805	chr22:42662805:G:C	4.21221e-08	-1.10751e-10	-1.27631
42662831	chr22:42662831:A:G	8.48878e-08	-1.13441	0.558855
42663132	chr22:42663132:G:T	9.79799e-09	-1.45618	-1.27853
42663229	chr22:42663229:G:A	7.15719e-08	-1.10208	0.355894
42663458	chr22:42663458:T:G	1.84718e-08	-1.28924	-0.8114
42663691	chr22:42663691:G:A	4.22252e-08	-1.10751e-10	-1.27387
42663754	chr22:42663754:A:G	4.20973e-08	-1.10751e-10	-1.2769
42663804	chr22:42663804:T:TA	1.95556e-08	-1.27379	-0.769836
42663919	chr22:42663919:G:A	1.68078e-08	-1.28625	-0.908789
42664114	chr22:42664114:G:A	3.31204e-08	-1.51674	-3.05541e-10
42664640	chr22:42664640:G:A	5.12108e-08	-1.10751e-10	-1.08094
42665009	chr22:42665009:CCAGGCTGCCTCCCTGTACA:C	3.37394e-08	-1.49822	-3.05541e-10
42665317	chr22:42665317:A:T	4.85379e-08	-1.10751e-10	-1.13454
42665476	chr22:42665476:G:A	3.11591e-08	-1.2182	-0.359579
42665488	chr22:42665488:C:T	6.04939e-08	-0.0430636	-0.87128
42665588	chr22:42665588:C:A	3.16005e-08	-1.1798	-0.383914
42665962	chr22:42665962:C:T	4.4439e-08	-1.10751e-10	-1.22277
42666326	chr22:42666326:G:A	9.0182e-08	-1.10751e-10	-0.515055
42666428	chr22:42666428:A:G	1.66893e-08	-1.18426	-1.01786
42666731	chr22:42666731:C:T	4.21039e-08	-1.10751e-10	-1.27675
42667007	chr22:42667007:G:A	5.07039e-08	-1.10751e-10	-1.09088
42667015	chr22:42667015:G:A	4.22574e-08	-1.10751e-10	-1.27311
42667240	chr22:42667240:A:G	3.6311e-08	-0.336959	-1.08781
42667462	chr22:42667462:G:T	8.21949e-08	-1.10751e-10	-0.607793
42667505	chr22:42667505:C:T	2.50568e-08	-0.610695	-1.18504
42667519	chr22:42667519:A:G	2.69952e-08	-1.15879	-0.562437
42667529	chr22:42667529:G:A	6.05462e-08	0.191863	-1.10534
42667568	chr22:42667568:C:T	4.21885e-08	-1.10751e-10	-1.27474
42667625	chr22:42667625:G:A	6.66993e-08	-1.10751e-10	-0.816692
42667952	chr22:42667952:C:T	3.05984e-08	-1.22042	-0.375516
42668024	chr22:42668024:T:A	2.30113e-08	-0.776763	-1.10414
42668072	chr22:42668072:G:A	4.2318e-08	-1.10751e-10	-1.27167
42668268	chr22:42668268:G:A	5.85279e-08	-1.10751e-10	-0.947382
42668433	chr22:42668433:C:CT	3.71241e-08	-1.40262	-3.05541e-10
42668511	chr22:42668511:A:T	4.35386e-08	-1.10751e-10	-1.24324
42668619	chr22:42668619:C:CA	4.91346e-08	-1.10751e-10	-1.12232
42668834	chr22:42668834:A:G	1.56758e-07	-0.861892	0.899712
42668851	chr22:42668851:T:C	2.78061e-08	-0.525074	-1.16656
42668880	chr22:42668880:C:T	4.64046e-08	-1.10751e-10	-1.17949
42668881	chr22:42668881:G:A	9.16561e-08	-1.10751e-10	-0.498842
42668983	chr22:42668983:T:C	4.51756e-08	-1.10751e-10	-1.20633
42669318	chr22:42669318:T:C	3.40396e-08	-1.48936	-3.05541e-10
42669394	chr22:42669394:A:G	4.3871e-08	-1.10751e-10	-1.23563
42669401	chr22:42669401:A:G	7.61341e-08	-0.68439	-3.05541e-10
42669698	chr22:42669698:A:G	7.29548e-08	-1.10751e-10	-0.727045
42669760	chr22:42669760:G:A	6.98304e-08	-1.10751e-10	-0.770817
42670373	chr22:42670373:T:C	2.95128e-08	-1.29585	-0.336213
42670390	chr22:42670390:G:A	4.53065e-08	-1.10751e-10	-1.20344
42670426	chr22:42670426:G:A	6.12964e-08	-1.10751e-10	-0.901164
42670525	chr22:42670525:A:G	1.69085e-07	-0.147087	0.2606
42670721	chr22:42670721:T:G	4.3972e-08	-1.10751e-10	-1.23333
42670926	chr22:42670926:A:C	4.22841e-08	-1.27247	-3.05541e-10
42671048	chr22:42671048:T:C	4.59885e-08	-1.21216	0.0236616
42671133	chr22:42671133:A:C	2.77363e-08	-1.38454	-0.309605
42671257	chr22:42671257:A:G	4.50124e-08	-1.10751e-10	-1.20995
42671321	chr22:42671321:A:G	1.58708e-08	-1.3929	-0.859508
42671325	chr22:42671325:G:A	1.51252e-08	-1.38895	-0.911575
42671538	chr22:42671538:T:A	3.17838e-08	-1.55793	-3.05541e-10
42671781	chr22:42671781:G:T	5.58119e-08	-1.10751e-10	-0.994898
42671936	chr22:42671936:T:G	1.15863e-07	-1.10751e-10	-0.264478
42671998	chr22:42671998:G:A	2.08426e-07	-1.10751e-10	0.3227
42672010	chr22:42672010:G:A	4.23589e-08	-1.10751e-10	-1.27071
42672132	chr22:42672132:A:C	9.41441e-07	-1.10751e-10	1.83053
42672233	chr22:42672233:A:G	2.03794e-07	-1.16947	1.46969
42672365	chr22:42672365:G:A	9.93588e-07	-1.10751e-10	1.88444
42672395	chr22:42672395:G:A	2.03098e-08	-1.39161	-0.614175
42672512	chr22:42672512:T:C	4.84501e-08	-1.30524	0.16889
42672537	chr22:42672537:C:G	5.50326e-08	-1.10751e-10	-1.00896
42672705	chr22:42672705:G:A	9.47529e-08	-1.28089	0.815274
42672755	chr22:42672755:C:A	5.28742e-08	-1.10751e-10	-1.04897
42673242	chr22:42673242:T:G	2.90024e-07	-1.10751e-10	0.653077
42673330	chr22:42673330:C:T	1.36844e-07	-1.10751e-10	-0.098042
42673755	chr22:42673755:T:C	2.88942e-08	-1.4966	-0.156641
42673861	chr22:42673861:C:T	1.1238e-07	-1.10751e-10	-0.295
42674084	chr22:42674084:A:G	4.16067e-08	-1.10751e-10	-1.28862
42674416	chr22:42674416:G:T	2.05882e-07	-1.10751e-10	0.310418
42674587	chr22:42674587:C:T	2.7084e-08	-1.42033	-0.297616
42674617	chr22:42674617:C:T	4.73136e-08	-1.50723	0.347139
42674618	chr22:42674618:G:A	5.36645e-08	-1.10751e-10	-1.03413
42674634	chr22:42674634:C:T	6.78908e-08	-1.10751e-10	-0.798986
42674683	chr22:42674683:T:G	2.04862e-07	-1.10751e-10	0.305449
42674774	chr22:42674774:C:T	4.6421e-08	-1.10751e-10	-1.17913
42674795	chr22:42674795:T:C	4.21881e-08	-1.10751e-10	-1.27475
42674808	chr22:42674808:C:T	5.19603e-08	-1.10751e-10	-1.0664
42674829	chr22:42674829:G:A	4.21301e-08	-1.10751e-10	-1.27612
42674998	chr22:42674998:C:T	6.43243e-08	-1.10751e-10	-0.852948
42675196	chr22:42675196:T:C	4.1545e-08	-1.10751e-10	-1.29011
42675285	chr22:42675285:G:GTAAA	7.43211e-08	-1.10751e-10	-0.708491
42675303	chr22:42675303:T:C	3.85063e-08	-1.36607	-3.05541e-10
42675602	chr22:42675602:C:T	7.71843e-08	-1.37636	0.705667
42675721	chr22:42675721:C:G	5.11544e-08	-1.10751e-10	-1.08204
42675844	chr22:42675844:C:T	4.16888e-08	-1.10751e-10	-1.28665
42676071	chr22:42676071:G:A	4.4147e-08	-1.10751e-10	-1.22936
42676620	chr22:42676620:T:C	1.11713e-08	-1.51079	-1.09275
42676841	chr22:42676841:G:A	4.2523e-08	-1.10751e-10	-1.26684
42677025	chr22:42677025:C:T	1.13992e-08	-1.51804	-1.0653
42677325	chr22:42677325:A:G	1.14963e-08	-1.51347	-1.06139
42677531	chr22:42677531:T:C	4.22305e-08	-1.10751e-10	-1.27374
42677779	chr22:42677779:C:T	4.20232e-08	-1.10751e-10	-1.27866
42677829	chr22:42677829:A:C	4.36848e-08	-1.10751e-10	-1.23988
42677858	chr22:42677858:C:A	4.25242e-08	-1.10751e-10	-1.26681
42678005	chr22:42678005:T:G	4.23924e-08	-1.10751e-10	-1.26992
42678109	chr22:42678109:T:C	1.71147e-07	-1.10751e-10	0.125639
42678550	chr22:42678550:T:A	1.27064e-08	-1.21728	-1.2575
42678894	chr22:42678894:G:A	1.57828e-08	-1.53786	-0.720103
42678915	chr22:42678915:T:C	4.22237e-08	-1.10751e-10	-1.2739
42679069	chr22:42679069:G:A	4.43716e-08	-1.10751e-10	-1.22429
42679332	chr22:42679332:G:A	9.12626e-08	-1.10751e-10	-0.503144
42679419	chr22:42679419:G:T	4.22523e-08	-1.10751e-10	-1.27323
42679814	chr22:42679814:C:T	7.39695e-08	-1.10751e-10	-0.713234
42679822	chr22:42679822:G:A	4.19101e-08	-1.10751e-10	-1.28136
42679908	chr22:42679908:A:G	5.72317e-08	-1.10751e-10	-0.969778
42679942	chr22:42679942:C:T	3.52664e-08	-1.35406	-0.0998935
42680059	chr22:42680059:G:A	1.30158e-07	-1.10751e-10	-0.148138
42680335	chr22:42680335:G:A	9.80663e-08	-1.17995	0.748706
42680384	chr22:42680384:T:A	8.71365e-08	-1.10751e-10	-0.54941
42680490	chr22:42680490:C:G	3.41948e-08	-1.54174	0.0569267
42680510	chr22:42680510:C:G	4.20377e-08	-1.10751e-10	-1.27832
42680803	chr22:42680803:T:C	3.53229e-08	-1.29104	-0.161318
42680950	chr22:42680950:A:C	4.22484e-08	-1.10751e-10	-1.27332
42681021	chr22:42681021:T:A	4.98113e-08	-1.27791	0.169265
42681081	chr22:42681081:C:T	4.44804e-08	-1.10751e-10	-1.22184
42681093	chr22:42681093:CCTGT:C	4.15427e-08	-1.10751e-10	-1.29016
42681110	chr22:42681110:T:C	6.54377e-08	-1.10751e-10	-0.835788
42681404	chr22:42681404:C:A	3.15916e-08	-1.564	-3.05541e-10
42681638	chr22:42681638:C:T	1.16181e-07	-1.12682	0.86509
42681692	chr22:42681692:A:C	1.3058e-08	-1.19883	-1.24866
42682085	chr22:42682085:T:C	4.19179e-08	-1.10751e-10	-1.28117
42682201	chr22:42682201:C:T	1.86227e-08	-1.4235	-0.669001
42682376	chr22:42682376:G:A	1.0016e-07	-1.10751e-10	-0.410119
42682460	chr22:42682460:C:T	1.61666e-07	-1.10751e-10	0.0686474
42682563	chr22:42682563:G:A	6.49697e-08	-1.46023	0.617264
42682583	chr22:42682583:A:G	5.56024e-08	-1.55036	0.551697
42683031	chr22:42683031:G:A	2.68348e-08	-1.38429	-0.34289
42683066	chr22:42683066:G:T	2.65547e-08	-1.40907	-0.328605
42683075	chr22:42683075:A:G	4.32431e-08	-1.10751e-10	-1.25005
42683208	chr22:42683208:G:A	2.8704e-08	-1.38476	-0.275092
42683841	chr22:42683841:G:T	2.80623e-08	-1.34638	-0.336083
42683954	chr22:42683954:C:CA	4.17184e-08	-1.10751e-10	-1.28594
42684022	chr22:42684022:C:T	2.68872e-08	-1.32679	-0.398445
42684272	chr22:42684272:C:T	4.78928e-08	-1.10751e-10	-1.14792
42684304	chr22:42684304:G:T	5.61002e-08	-1.10751e-10	-0.989747
42684785	chr22:42684785:T:G	8.67575e-08	-0.553769	-3.05541e-10
42684899	chr22:42684899:G:A	7.39545e-08	-1.55923	0.845797
42685005	chr22:42685005:G:A	4.23076e-08	-1.10751e-10	-1.27192
42685038	chr22:42685038:A:G	4.23201e-08	-1.33711	0.0654846
42685073	chr22:42685073:TTC:T	2.15093e-08	-1.29295	-0.655456
42685089	chr22:42685089:G:T	4.24061e-08	-1.10751e-10	-1.26959
42685095	chr22:42685095:T:C	4.37343e-08	-1.32514	0.0863844
42685135	chr22:42685135:G:A	7.52785e-08	-1.10751e-10	-0.695691
42685392	chr22:42685392:G:T	4.40843e-08	-1.53574	0.30496
42685436	chr22:42685436:G:T	1.10653e-07	-1.28367	0.973186
42685469	chr22:42685469:C:T	5.26511e-08	-1.10751e-10	-1.0532
42685547	chr22:42685547:T:G	2.05031e-08	-1.42692	-0.569385
42685753	chr22:42685753:G:A	4.26608e-08	-1.10751e-10	-1.2636
42686034	chr22:42686034:G:A	2.06999e-08	-1.42072	-0.566038
42686749	chr22:42686749:C:T	2.54488e-08	-1.51764	-0.262581
42686889	chr22:42686889:C:G	6.60163e-08	-1.10751e-10	-0.826984
42686892	chr22:42686892:A:G	5.05352e-08	-1.38192	0.287703
42687039	chr22:42687039:C:A	9.94645e-09	-1.55183	-1.16784
42687149	chr22:42687149:T:C	1.31943e-08	-1.19041	-1.24669
42687459	chr22:42687459:G:A	1.93091e-08	-1.32691	-0.729402
42687602	chr22:42687602:C:T	5.0601e-08	-1.10751e-10	-1.09291
42687605	chr22:42687605:C:A	1.29891e-08	-1.38749	-1.06528
42687766	chr22:42687766:A:C	4.84327e-08	-1.10751e-10	-1.13671
42688072	chr22:42688072:G:T	4.58015e-08	-1.10751e-10	-1.19257
42688098	chr22:42688098:C:T	5.95254e-08	-1.10563	0.175149
42688117	chr22:42688117:G:A	1.67706e-08	-1.11033	-1.08693
42688119	chr22:42688119:T:C	2.49269e-08	-1.10325	-0.697691
42688151	chr22:42688151:A:G	4.29361e-08	-1.29832	0.041146
42688157	chr22:42688157:G:C	3.65087e-08	-1.41933	-3.05541e-10
42688292	chr22:42688292:T:C	4.35729e-08	-1.10751e-10	-1.24245
42688294	chr22:42688294:C:T	1.12428e-07	-1.10751e-10	-0.294573
42688349	chr22:42688349:G:A	9.64055e-08	-0.448322	-3.05541e-10
42688607	chr22:42688607:T:C	1.25291e-07	-0.713249	0.527003
42688652	chr22:42688652:AGACGTG:A	1.22903e-07	-0.738809	0.533316
42688674	chr22:42688674:G:C	7.68341e-08	-0.704709	0.0294727
42689419	chr22:42689419:G:A	4.38031e-08	-1.38434	0.147165
42689468	chr22:42689468:C:T	1.71183e-07	-1.10751e-10	0.12585
42689647	chr22:42689647:ACT:A	7.02681e-08	-1.10751e-10	-0.764568
42689937	chr22:42689937:C:T	2.30013e-08	-1.09032	-0.791019
42690038	chr22:42690038:A:AG	3.89153e-08	-1.54407	0.188576
42690167	chr22:42690167:T:A	2.83588e-07	-1.33612	1.96676
42690444	chr22:42690444:G:A	3.10667e-07	-1.30172	2.02355
42690638	chr22:42690638:A:G	4.1735e-08	-1.10751e-10	-1.28554
42690735	chr22:42690735:T:C	1.71208e-07	-1.10751e-10	0.125995
42690762	chr22:42690762:C:T	8.49964e-08	-1.10751e-10	-0.574277
42690987	chr22:42690987:A:G	2.98583e-07	-1.30758	1.98975
42691009	chr22:42691009:T:C	4.52457e-08	-1.10751e-10	-1.20478
42691393	chr22:42691393:AAAAG:A	8.38245e-08	-1.10751e-10	-0.588161
42691614	chr22:42691614:A:G	1.70815e-07	-1.10751e-10	0.123697
42691775	chr22:42691775:C:T	5.07132e-08	-1.41703	0.326326
42691848	chr22:42691848:G:T	4.27705e-08	-1.10751e-10	-1.26104
42691996	chr22:42691996:G:A	5.78127e-08	-1.10751e-10	-0.959678
42692004	chr22:42692004:C:T	5.3773e-08	-1.0709	0.0387858
42692072	chr22:42692072:G:A	2.99407e-08	-1.53587	-0.0818003
42692255	chr22:42692255:C:T	3.03679e-08	-1.51235	-0.091147
42692359	chr22:42692359:G:GC	3.09386e-08	-1.52869	-0.0561917
42692429	chr22:42692429:C:T	1.86627e-08	-1.5153	-0.575056
42692965	chr22:42692965:C:T	3.53772e-08	-1.42328	-0.0275346
42693464	chr22:42693464:T:C	5.35333e-08	-1.10751e-10	-1.03658
42693511	chr22:42693511:C:T	4.43152e-08	-1.10751e-10	-1.22556
42693585	chr22:42693585:A:G	4.64351e-08	-1.10751e-10	-1.17883
42693843	chr22:42693843:T:C	5.13985e-08	-1.45205	0.374768
42694011	chr22:42694011:G:A	6.64467e-08	-1.10751e-10	-0.820486
42694243	chr22:42694243:A:C	4.2564e-08	-1.32969	0.0638164
42694674	chr22:42694674:G:A	4.52298e-08	-1.10751e-10	-1.20513
42694708	chr22:42694708:G:A	9.24897e-09	-1.54382	-1.24855
42694814	chr22:42694814:G:T	4.92663e-08	-1.10751e-10	-1.11965
42695173	chr22:42695173:C:T	3.17569e-08	-1.55878	-3.05541e-10
42695190	chr22:42695190:C:CAG	6.33857e-08	-1.24419	0.376543
42695335	chr22:42695335:A:G	5.0836e-08	-1.25305	0.164774
42695348	chr22:42695348:C:T	9.08514e-09	-1.55375	-1.25649
42695921	chr22:42695921:G:A	4.15857e-08	-1.10751e-10	-1.28913
42695998	chr22:42695998:C:T	1.46259e-07	-0.98944	0.957937
42696550	chr22:42696550:C:T	9.06894e-09	-1.56212	-1.24991
42696614	chr22:42696614:A:G	2.17319e-07	-1.25978	1.62426
42696780	chr22:42696780:C:T	5.01854e-08	-1.49825	0.397086
42696906	chr22:42696906:C:T	5.59545e-08	-1.27456	0.282209
42697137	chr22:42697137:T:C	6.16544e-08	-1.33976	0.44442
42697183	chr22:42697183:T:A	6.72531e-08	-1.1245	0.316077
42697290	chr22:42697290:G:T	6.4882e-08	-1.20285	0.358533
42697370	chr22:42697370:C:T	9.43629e-09	-1.48275	-1.28958
42697374	chr22:42697374:T:C	7.58521e-08	-1.10751e-10	-0.688101
42697692	chr22:42697692:A:G	7.16517e-08	-1.0818	0.336734
42698079	chr22:42698079:T:C	6.3269e-08	-1.1245	0.255006
42698269	chr22:42698269:G:A	4.82552e-08	-1.10751e-10	-1.14038
42698334	chr22:42698334:G:C	2.72957e-08	-0.889828	-0.820327
42698459	chr22:42698459:G:A	1.21059e-07	-1.39631	1.17571
42698730	chr22:42698730:G:A	6.0318e-08	-1.23086	0.313608
42698919	chr22:42698919:G:A	3.54868e-08	-0.38128	-1.06644
42699104	chr22:42699104:TTA:T	2.17125e-08	-1.48751	-0.451486
42699107	chr22:42699107:T:A	1.7889e-08	-1.18555	-0.947156
42699123	chr22:42699123:G:A	6.28779e-08	-1.17286	0.297171
42699249	chr22:42699249:G:C	5.62373e-08	-1.1005	0.113194
42699368	chr22:42699368:T:A	1.41447e-08	-1.52222	-0.845325
42699451	chr22:42699451:C:T	1.36112e-08	-1.52107	-0.884918
42699547	chr22:42699547:C:A	5.0244e-08	-1.10751e-10	-1.09999
42699731	chr22:42699731:C:G	1.18866e-08	-1.56196	-0.979515
42699889	chr22:42699889:C:T	1.53907e-08	-0.993063	-1.29006
42699922	chr22:42699922:C:T	1.66363e-08	-1.23983	-0.965476
42700007	chr22:42700007:A:T	1.34632e-08	-1.2355	-1.18143
42700036	chr22:42700036:C:T	2.23588e-08	-1.07119	-0.83848
42700172	chr22:42700172:G:A	3.20256e-08	-1.55035	-3.05541e-10
42700260	chr22:42700260:A:G	3.6245e-08	-1.34988	-0.0767013
42700358	chr22:42700358:G:A	3.72473e-08	-1.37214	-0.0271653
42700486	chr22:42700486:G:A	1.305e-08	-1.22387	-1.22422
42700490	chr22:42700490:A:G	2.02672e-07	-1.10751e-10	0.294705
42700589	chr22:42700589:G:C	6.46691e-08	-1.10751e-10	-0.847603
42700868	chr22:42700868:T:C	1.67479e-07	-1.10751e-10	0.10397
42701279	chr22:42701279:T:C	4.28826e-08	-1.10751e-10	-1.25842
42701448	chr22:42701448:C:T	4.55003e-08	-1.10751e-10	-1.19917
42701532	chr22:42701532:A:G	9.46896e-08	-1.10751e-10	-0.466281
42701545	chr22:42701545:T:C	7.33059e-08	-1.49806	0.77582
42701891	chr22:42701891:T:C	1.41478e-07	-1.10751e-10	-0.0647408
42701994	chr22:42701994:C:T	8.99534e-08	-1.10751e-10	-0.517594
42702108	chr22:42702108:TC:T	2.08447e-07	-1.10751e-10	0.322801
42702241	chr22:42702241:C:T	6.58305e-08	-1.10751e-10	-0.829802
42702281	chr22:42702281:G:A	2.85237e-07	-1.10751e-10	0.636434
42702304	chr22:42702304:G:A	1.09197e-07	-1.10751e-10	-0.323737
42702305	chr22:42702305:G:A	1.00011e-07	-1.10751e-10	-0.411607
42702494	chr22:42702494:C:T	1.60325e-07	-1.10751e-10	0.0603182
42702495	chr22:42702495:T:C	1.04672e-06	-1.53583	3.47236
42702644	chr22:42702644:A:G	3.16269e-08	-1.56288	-3.05541e-10
42703366	chr22:42703366:C:T	4.28888e-08	-1.10751e-10	-1.25828
42703619	chr22:42703619:G:C	2.78481e-07	-1.10751e-10	0.612465
42703951	chr22:42703951:C:T	1.06595e-07	-0.347848	-3.05541e-10
42704127	chr22:42704127:T:A	5.83027e-08	-1.10751e-10	-0.951237
42704211	chr22:42704211:A:G	4.33722e-08	-1.10751e-10	-1.24707
42704232	chr22:42704232:C:T	4.19802e-08	-1.10751e-10	-1.27969
42704353	chr22:42704353:G:A	3.81753e-08	-1.3747	-3.05541e-10
42704369	chr22:42704369:G:C	1.9488e-07	-1.10751e-10	0.255497
42704502	chr22:42704502:AT:A	4.26531e-08	-1.10751e-10	-1.26379
42704696	chr22:42704696:A:T	9.13912e-08	-1.10751e-10	-0.501736
42704780	chr22:42704780:T:C	4.04446e-08	-0.0290474	-1.28791
42705391	chr22:42705391:G:A	1.11945e-08	-1.54465	-1.05681
42705423	chr22:42705423:G:A	9.0412e-09	-1.52493	-1.29017
42706212	chr22:42706212:A:G	4.4655e-08	-1.10751e-10	-1.21792
42706232	chr22:42706232:A:G	4.17484e-08	-1.10751e-10	-1.28522
42706413	chr22:42706413:T:C	4.62539e-08	-1.10751e-10	-1.18274
42706864	chr22:42706864:A:T	9.65023e-09	-1.48505	-1.26485
42707067	chr22:42707067:C:T	8.48165e-08	-1.10751e-10	-0.576396
42707131	chr22:42707131:A:G	5.60838e-08	-1.10751e-10	-0.990039
42707262	chr22:42707262:T:A	1.64166e-08	-1.21392	-1.00467
42707322	chr22:42707322:T:A	9.33421e-09	-1.49351	-1.28969
42707393	chr22:42707393:T:C	1.0206e-08	-1.42434	-1.26957
42707429	chr22:42707429:T:G	9.38262e-09	-1.50279	-1.27524
42707901	chr22:42707901:G:C	3.67832e-08	-1.41184	-3.05541e-10
42708008	chr22:42708008:C:G	1.39044e-08	-1.24649	-1.13819
42708110	chr22:42708110:G:A	9.443e-09	-1.51006	-1.26155
42708327	chr22:42708327:G:A	1.01632e-08	-1.49071	-1.2074
42708744	chr22:42708744:C:T	1.06031e-08	-1.56187	-1.09387
42709054	chr22:42709054:T:A	4.24035e-08	-1.10751e-10	-1.26966
42709066	chr22:42709066:TA:T	4.35915e-08	-1.10751e-10	-1.24202
42709106	chr22:42709106:A:C	1.67165e-07	-1.10751e-10	0.102097
42709252	chr22:42709252:G:A	3.26043e-08	-0.498379	-1.03406
42709317	chr22:42709317:C:T	7.94031e-08	-1.10751e-10	-0.642349
42709468	chr22:42709468:T:C	9.91282e-09	-1.5329	-1.19016
42709526	chr22:42709526:G:A	9.45493e-09	-1.5144	-1.25595
42709649	chr22:42709649:G:A	4.53907e-08	-1.10751e-10	-1.20158
42709679	chr22:42709679:A:G	5.63315e-08	-1.10751e-10	-0.985632
42709697	chr22:42709697:C:T	1.27189e-08	-1.1844	-1.2894
42709904	chr22:42709904:T:C	1.41186e-07	-1.10751e-10	-0.0668108
42710447	chr22:42710447:G:A	1.0418e-08	-1.53019	-1.14316
42710576	chr22:42710576:G:A	1.02346e-08	-1.52132	-1.1698
42710800	chr22:42710800:T:C	2.55232e-08	-0.792871	-0.984428
42710997	chr22:42710997:C:T	4.1606e-08	-1.28864	-3.05541e-10
42711040	chr22:42711040:A:G	1.32183e-08	-1.15737	-1.27791
42711683	chr22:42711683:C:G	1.05317e-08	-1.51793	-1.14457
42711728	chr22:42711728:G:T	5.0427e-08	-1.10751e-10	-1.09636
42711903	chr22:42711903:G:A	7.40265e-08	-1.10751e-10	-0.712462
42711987	chr22:42711987:A:T	1.36032e-08	-1.28448	-1.1221
42712134	chr22:42712134:C:T	4.18214e-08	-1.10751e-10	-1.28348
42712389	chr22:42712389:G:A	4.85645e-08	-1.03698	-0.0970089
42712648	chr22:42712648:C:T	2.8928e-07	-1.10751e-10	0.65051
42712657	chr22:42712657:C:G	9.39129e-09	-1.5492	-1.22791
42712920	chr22:42712920:A:C	3.89967e-08	-0.0733518	-1.28006
42713101	chr22:42713101:TA:T	4.69998e-08	-1.10751e-10	-1.16674
42713767	chr22:42713767:G:A	9.82701e-09	-1.44172	-1.29003
42714108	chr22:42714108:C:T	2.86228e-08	-0.59123	-1.07145
42714491	chr22:42714491:T:C	1.95039e-08	-1.09605	-0.950225
42714730	chr22:42714730:T:C	9.91574e-09	-1.56461	-1.15815
42714913	chr22:42714913:G:A	3.67235e-08	-1.54627	0.132806
42715007	chr22:42715007:G:A	5.15019e-08	-1.07527	-3.05541e-10
42715577	chr22:42715577:G:A	9.76579e-08	-1.10751e-10	-0.435415
42715664	chr22:42715664:T:C	2.00179e-08	-0.878315	-1.14194
42715727	chr22:42715727:A:T	2.46175e-08	-1.04252	-0.770911
42715766	chr22:42715766:C:A	1.76295e-08	-0.858273	-1.28904
42715838	chr22:42715838:TTTG:T	6.91963e-08	-1.10751e-10	-0.779938
42716250	chr22:42716250:T:C	6.27621e-08	-0.877535	-3.05541e-10
42716469	chr22:42716469:C:T	8.84133e-09	-1.54737	-1.29008
42716605	chr22:42716605:A:G	2.22783e-08	-0.809122	-1.10415
42716668	chr22:42716668:A:G	1.28277e-08	-1.27814	-1.18714
42716940	chr22:42716940:G:C	6.77688e-08	-1.10751e-10	-0.800783
42716955	chr22:42716955:T:C	9.21625e-09	-1.54554	-1.25038
42716998	chr22:42716998:T:G	1.56629e-08	-1.2567	-1.00889
42717061	chr22:42717061:C:G	5.31111e-08	-1.10751e-10	-1.0445
42717169	chr22:42717169:A:G	1.72456e-07	-1.10751e-10	0.133255
42717401	chr22:42717401:A:G	5.34431e-08	-0.892448	-0.14582
42717428	chr22:42717428:C:T	1.24154e-08	-1.20783	-1.29012
42717429	chr22:42717429:G:A	4.57298e-08	-0.885225	-0.308911
42717528	chr22:42717528:C:G	9.70437e-09	-1.54875	-1.19556
42717787	chr22:42717787:C:A	3.64691e-08	-0.130271	-1.29015
42718014	chr22:42718014:A:C	4.86782e-08	-0.0664277	-1.06523
42718034	chr22:42718034:G:C	1.35161e-08	-1.12305	-1.28996
42718126	chr22:42718126:A:G	1.68715e-08	-0.901185	-1.29008
42718150	chr22:42718150:T:C	4.82469e-08	-1.10751e-10	-1.14056
42718285	chr22:42718285:G:A	1.99461e-08	-0.837571	-1.18628
42718330	chr22:42718330:C:T	7.55897e-08	-1.10751e-10	-0.691566
42718336	chr22:42718336:A:C	4.27882e-08	-1.10751e-10	-1.26062
42718465	chr22:42718465:A:C	1.85956e-08	-1.20603	-0.88793
42718545	chr22:42718545:G:A	4.66551e-08	-0.128691	-1.04541
42718680	chr22:42718680:C:T	6.69113e-08	-1.10751e-10	-0.813518
42718701	chr22:42718701:T:C	2.06445e-07	-1.10751e-10	0.313146
42718702	chr22:42718702:A:T	2.07761e-07	-1.10751e-10	0.319501
42718707	chr22:42718707:C:CA	2.07036e-07	-1.10751e-10	0.316008
42718710	chr22:42718710:G:A	2.07036e-07	-1.10751e-10	0.316008
42718818	chr22:42718818:A:G	2.17103e-08	-0.890833	-1.04826
42718922	chr22:42718922:T:C	1.11855e-08	-1.56234	-1.03993
42718941	chr22:42718941:C:T	7.60285e-08	-1.10751e-10	-0.685777
42719248	chr22:42719248:C:G	2.34369e-08	-0.809279	-1.0533
42719513	chr22:42719513:CCTTT:C	3.7269e-08	-0.156681	-1.24204
42719564	chr22:42719564:G:T	1.07667e-08	-1.44055	-1.19988
42719570	chr22:42719570:T:C	1.5345e-08	-0.995932	-1.29017
42719690	chr22:42719690:C:T	2.486e-08	-0.700326	-1.1033
42719750	chr22:42719750:G:A	6.70188e-08	-1.10751e-10	-0.811912
42719770	chr22:42719770:G:C	1.33393e-08	-1.15946	-1.26671
42719927	chr22:42719927:A:G	8.84589e-08	-1.10751e-10	-0.534348
42720131	chr22:42720131:G:C	1.60006e-08	-0.986436	-1.25782
42720352	chr22:42720352:G:C	4.15707e-08	-1.10751e-10	-1.28949
42720541	chr22:42720541:C:A	4.84856e-08	-1.10751e-10	-1.13562
42720578	chr22:42720578:C:T	2.61352e-08	-0.714056	-1.03955
42720983	chr22:42720983:G:A	1.11192e-08	-1.36631	-1.2419
42721254	chr22:42721254:G:A	4.58889e-08	-1.10751e-10	-1.19066
42721457	chr22:42721457:T:G	4.52519e-08	-0.314934	-0.889707
42721566	chr22:42721566:G:A	1.21018e-07	-1.10751e-10	-0.22095
42721589	chr22:42721589:G:A	1.70628e-08	-1.43882	-0.74117
42721592	chr22:42721592:G:C	2.58786e-08	-0.711756	-1.05171
42721721	chr22:42721721:CCCCCA:C	1.14549e-08	-1.30274	-1.27573
42722569	chr22:42722569:T:C	1.20831e-07	-1.10751e-10	-0.222489
42722688	chr22:42722688:C:T	1.62956e-08	-1.46805	-0.75794
42722713	chr22:42722713:G:C	2.07127e-07	-1.10751e-10	0.316446
42722840	chr22:42722840:C:T	8.75173e-08	-1.10751e-10	-0.545049
42722975	chr22:42722975:C:T	4.71558e-08	-1.10751e-10	-1.16343
42723180	chr22:42723180:C:T	4.26169e-08	-1.10751e-10	-1.26464
42723225	chr22:42723225:T:G	9.49629e-08	-1.10751e-10	-0.4634
42723233	chr22:42723233:C:G	3.69985e-08	-0.213594	-1.19241
42723428	chr22:42723428:G:A	1.76056e-08	-1.40935	-0.739317
42723590	chr22:42723590:G:A	4.79481e-08	-1.10751e-10	-1.14677
42723657	chr22:42723657:G:A	4.9139e-08	-1.10751e-10	-1.12223
42724203	chr22:42724203:C:T	1.42286e-08	-1.32748	-1.03415
42724253	chr22:42724253:G:C	5.11231e-08	-1.08265	-3.05541e-10
42724645	chr22:42724645:C:T	5.06765e-08	-1.10751e-10	-1.09142
42724669	chr22:42724669:T:C	1.26066e-07	-1.10751e-10	-0.18008
42724760	chr22:42724760:C:T	2.04128e-07	-1.10751e-10	0.301861
42724779	chr22:42724779:G:A	1.90462e-07	-1.10751e-10	0.232568
42724942	chr22:42724942:TC:T	5.03378e-08	-1.10751e-10	-1.09813
42725050	chr22:42725050:G:A	2.00922e-08	-0.941632	-1.07492
42725420	chr22:42725420:G:A	2.56756e-08	-0.717248	-1.0541
42725446	chr22:42725446:T:C	4.15467e-08	-1.10751e-10	-1.29007
42725489	chr22:42725489:A:C	4.15454e-08	-1.10751e-10	-1.2901
42725505	chr22:42725505:C:T	4.84384e-08	-1.10751e-10	-1.13659
42725660	chr22:42725660:G:A	5.95066e-08	-1.10751e-10	-0.930799
42725821	chr22:42725821:T:A	2.0868e-07	-1.10751e-10	0.323914
42725962	chr22:42725962:A:C	1.25682e-08	-1.32526	-1.16045
42726427	chr22:42726427:C:T	8.88121e-09	-1.54333	-1.28962
42726714	chr22:42726714:G:A	1.68512e-08	-1.2159	-0.976564
42727189	chr22:42727189:A:G	2.35688e-08	-1.54836	-0.3086
42727193	chr22:42727193:C:G	5.0583e-08	-1.10751e-10	-1.09327
42727198	chr22:42727198:G:A	6.99428e-08	-1.10751e-10	-0.769209
42727584	chr22:42727584:C:T	4.24379e-08	-1.10751e-10	-1.26884
42727715	chr22:42727715:C:G	4.54308e-08	-1.10751e-10	-1.2007
42727731	chr22:42727731:T:C	5.54915e-08	0.199086	-1.19974
42727790	chr22:42727790:TTTTTC:T	7.92872e-08	-1.10751e-10	-0.64381
42728026	chr22:42728026:G:A	1.0428e-07	-1.10751e-10	-0.369808
42728095	chr22:42728095:C:T	5.55054e-08	-1.10751e-10	-1.00041
42728293	chr22:42728293:C:T	1.07596e-08	-1.56433	-1.07676
42728757	chr22:42728757:G:A	4.17711e-08	-1.10751e-10	-1.28468
42728838	chr22:42728838:A:G	4.28111e-08	-1.10751e-10	-1.26009
42728884	chr22:42728884:A:G	9.34854e-08	-1.10751e-10	-0.47908
42728970	chr22:42728970:C:T	4.15529e-08	-1.10751e-10	-1.28992
42728992	chr22:42728992:T:C	9.12231e-09	-1.54617	-1.25999
42729000	chr22:42729000:G:A	9.93436e-09	-1.55862	-1.16226
42729019	chr22:42729019:G:A	4.26212e-08	-1.10751e-10	-1.26454
42729426	chr22:42729426:C:T	1.07095e-08	-1.5564	-1.08935
42730475	chr22:42730475:A:C	9.07577e-09	-1.55977	-1.25151
42730879	chr22:42730879:C:T	4.18515e-08	-1.10751e-10	-1.28276
42731024	chr22:42731024:A:G	9.76739e-08	-1.10751e-10	-0.435252
42731058	chr22:42731058:C:T	2.77151e-08	-0.419311	-1.2756
42731425	chr22:42731425:C:T	8.83407e-09	-1.54894	-1.28933
42731459	chr22:42731459:G:A	5.17073e-08	0.218794	-1.29008
42731533	chr22:42731533:T:A	4.20387e-08	-1.10751e-10	-1.27829
42731807	chr22:42731807:CTT:C	9.06776e-09	-1.56008	-1.25208
42731828	chr22:42731828:C:T	9.18982e-09	-1.55522	-1.24357
42732025	chr22:42732025:C:G	2.79071e-08	-0.453847	-1.23416
42732026	chr22:42732026:C:T	1.58048e-08	-1.13662	-1.11995
42732490	chr22:42732490:C:T	7.7252e-08	-1.10751e-10	-0.669814
42732579	chr22:42732579:A:G	4.55183e-08	-1.10751e-10	-1.19877
42732622	chr22:42732622:C:T	4.7058e-08	-1.10751e-10	-1.1655
42732819	chr22:42732819:A:G	6.52865e-08	0.216174	-1.05427
42733044	chr22:42733044:G:A	8.88173e-09	-1.56283	-1.27006
42733264	chr22:42733264:C:T	5.78819e-08	-1.10751e-10	-0.958482
42733290	chr22:42733290:GCA:G	7.18968e-08	-1.10751e-10	-0.741654
42733310	chr22:42733310:G:A	4.20944e-08	-1.10751e-10	-1.27697
42733355	chr22:42733355:A:G	2.13113e-08	-1.55436	-0.403289
42733393	chr22:42733393:G:A	5.14481e-08	-1.10751e-10	-1.07631
42733404	chr22:42733404:C:T	5.13525e-08	-1.10751e-10	-1.07817
42733640	chr22:42733640:A:T	4.22711e-08	-1.10751e-10	-1.27278
42733820	chr22:42733820:C:T	3.17544e-08	-1.55885	-3.05541e-10
42733821	chr22:42733821:G:A	3.45288e-08	-1.47509	-3.05541e-10
42734045	chr22:42734045:C:T	4.62397e-08	-1.10751e-10	-1.18305
42734110	chr22:42734110:C:A	8.69611e-09	-1.56466	-1.28935
42734273	chr22:42734273:C:G	9.56898e-09	-1.49801	-1.26034
42734392	chr22:42734392:G:A	8.73879e-09	-1.56426	-1.28486
42735057	chr22:42735057:A:G	4.82958e-08	-1.10751e-10	-1.13954
42735104	chr22:42735104:T:C	6.06426e-08	-1.10751e-10	-0.911889
42735179	chr22:42735179:C:T	8.98649e-09	-1.54899	-1.27217
42735902	chr22:42735902:G:T	4.22619e-08	-1.10751e-10	-1.273
42735999	chr22:42735999:T:A	4.29239e-08	-1.10751e-10	-1.25746
42736322	chr22:42736322:C:T	4.5614e-08	-1.10751e-10	-1.19667
42736560	chr22:42736560:T:G	4.29382e-08	-1.10751e-10	-1.25712
42736948	chr22:42736948:C:T	1.1559e-08	-1.4078	-1.16163
42737279	chr22:42737279:C:T	4.23574e-08	-1.10751e-10	-1.27074
42737303	chr22:42737303:G:A	1.12678e-07	-1.10751e-10	-0.292348
42737682	chr22:42737682:G:C	4.57373e-08	-1.10751e-10	-1.19397
42738005	chr22:42738005:A:G	1.04104e-08	-1.44226	-1.23182
42738334	chr22:42738334:G:A	4.38243e-08	-1.10751e-10	-1.2367
42738684	chr22:42738684:A:G	4.19826e-08	-1.10751e-10	-1.27963
42738795	chr22:42738795:C:T	1.00852e-08	-1.42635	-1.27946
42738822	chr22:42738822:GA:G	6.60701e-08	-0.82617	-3.05541e-10
42739273	chr22:42739273:G:A	1.05007e-08	-1.43252	-1.23292
42739483	chr22:42739483:G:A	3.16016e-08	-1.56368	-3.05541e-10
42739518	chr22:42739518:A:G	7.44896e-08	-1.10751e-10	-0.706227
42739725	chr22:42739725:T:C	1.29206e-08	-1.22995	-1.22812
42739743	chr22:42739743:A:G	4.1587e-08	-1.10751e-10	-1.2891
42739987	chr22:42739987:C:T	9.2135e-08	0.738506	-1.23214
42740103	chr22:42740103:T:C	4.6619e-08	-1.10751e-10	-1.17488
42740171	chr22:42740171:G:A	1.18841e-07	-1.10751e-10	-0.239097
42740206	chr22:42740206:A:G	9.01333e-09	-1.52801	-1.29017
42740208	chr22:42740208:C:T	9.3766e-09	-1.48866	-1.29001
42740563	chr22:42740563:T:C	5.93637e-08	-1.10751e-10	-0.933204
42740577	chr22:42740577:G:A	9.62003e-09	-1.46298	-1.29006
42740799	chr22:42740799:A:T	4.15439e-08	-1.10751e-10	-1.29014
42740839	chr22:42740839:T:G	1.70219e-08	-0.996952	-1.18544
42741306	chr22:42741306:G:GC	1.3629e-07	-1.10751e-10	-0.1021
42741744	chr22:42741744:C:T	4.20429e-08	-1.10751e-10	-1.2782
42741754	chr22:42741754:C:T	4.21837e-08	-1.10751e-10	-1.27485
42741993	chr22:42741993:A:G	3.44798e-08	-0.430365	-1.04615
42742397	chr22:42742397:A:G	3.7929e-08	-0.321797	-1.05937
42743026	chr22:42743026:G:A	6.09469e-08	-1.10751e-10	-0.906883
42743351	chr22:42743351:G:T	4.20115e-08	-1.10751e-10	-1.27894
42743522	chr22:42743522:A:G	9.61534e-08	0.720476	-1.17142
42743890	chr22:42743890:G:C	4.15559e-08	-1.10751e-10	-1.28985
42744287	chr22:42744287:G:T	4.1755e-08	-1.10751e-10	-1.28507
42744437	chr22:42744437:G:C	1.16788e-08	-1.56322	-0.995889
42744544	chr22:42744544:G:A	5.97123e-08	-1.10751e-10	-0.927349
42744572	chr22:42744572:C:T	1.21877e-08	-1.45001	-1.06644
42744666	chr22:42744666:C:T	4.15915e-08	-1.10751e-10	-1.28899
42744780	chr22:42744780:G:A	4.18598e-08	-1.10751e-10	-1.28256
42744831	chr22:42744831:T:G	1.44285e-08	-1.18846	-1.15922
42745014	chr22:42745014:G:A	1.16858e-08	-1.47464	-1.08387
42745028	chr22:42745028:C:T	1.34461e-08	-1.33876	-1.07943
42745344	chr22:42745344:C:T	9.90929e-08	-1.43866	1.01783
42745700	chr22:42745700:G:A	7.50525e-08	-1.10751e-10	-0.698698
42746094	chr22:42746094:G:A	5.61397e-08	-1.10751e-10	-0.989043
42746167	chr22:42746167:T:C	4.17459e-08	-1.10751e-10	-1.28529
42746210	chr22:42746210:G:T	1.58232e-08	-0.966444	-1.28896
42746571	chr22:42746571:A:G	3.63642e-08	-1.5268	0.103499
42746772	chr22:42746772:T:C	1.13629e-08	-1.56201	-1.02452
42746942	chr22:42746942:C:T	1.55501e-08	-0.982654	-1.29016
42747020	chr22:42747020:C:T	1.17677e-07	-1.10751e-10	-0.248941
42747154	chr22:42747154:G:C	1.01e-08	-1.44655	-1.2578
42747222	chr22:42747222:G:A	1.35112e-08	-1.38247	-1.03089
42747227	chr22:42747227:C:A	1.4997e-08	-1.56462	-0.744414
42747230	chr22:42747230:C:T	3.57565e-08	-1.44015	-3.05541e-10
42747259	chr22:42747259:T:C	1.57947e-08	-0.967395	-1.28982
42748283	chr22:42748283:A:C	7.47837e-08	-1.49283	0.790543
42748621	chr22:42748621:C:T	6.20487e-08	-1.10751e-10	-0.888967
42749062	chr22:42749062:C:T	4.28692e-08	-1.10751e-10	-1.25873
42749458	chr22:42749458:C:T	4.79939e-08	-1.10751e-10	-1.14581
42749460	chr22:42749460:C:T	1.58264e-08	-0.966417	-1.28879
42749496	chr22:42749496:G:A	1.11082e-08	-1.55533	-1.05388
42749635	chr22:42749635:A:G	7.56132e-08	-1.49853	0.807272
42749847	chr22:42749847:G:C	2.03424e-08	-1.54137	-0.462803
42749919	chr22:42749919:C:T	2.26133e-08	-0.641369	-1.25698
42750072	chr22:42750072:G:A	6.26631e-08	-1.51402	0.634909
42750152	chr22:42750152:TCC:T	1.07232e-08	-1.54756	-1.09691
42750154	chr22:42750154:C:T	3.23892e-08	-1.53906	-3.05541e-10
42750667	chr22:42750667:C:T	8.2791e-08	-1.10751e-10	-0.600567
42750809	chr22:42750809:G:A	4.50607e-08	-1.10751e-10	-1.20887
42751013	chr22:42751013:G:A	1.25486e-08	-1.34226	-1.14502
42751020	chr22:42751020:A:G	1.10249e-08	-1.33291	-1.28381
42751115	chr22:42751115:C:T	9.27487e-09	-1.52623	-1.26335
42751200	chr22:42751200:T:C	3.72097e-08	-1.40032	-3.05541e-10
42752070	chr22:42752070:G:A	5.27899e-08	-1.46388	0.413313
42752086	chr22:42752086:G:A	8.80192e-09	-1.56174	-1.28017
42752253	chr22:42752253:C:T	8.84408e-09	-1.55915	-1.27799
42752466	chr22:42752466:C:T	8.99638e-08	-1.10751e-10	-0.517478
42752725	chr22:42752725:G:A	1.11993e-08	-1.32594	-1.2751
42752866	chr22:42752866:G:A	3.47066e-08	-1.46996	-3.05541e-10
42753654	chr22:42753654:A:C	9.78771e-09	-1.47013	-1.26562
42753945	chr22:42753945:G:C	5.78907e-08	-1.10751e-10	-0.958329
42754287	chr22:42754287:G:T	4.23891e-08	-1.10751e-10	-1.26999
42754292	chr22:42754292:A:T	2.39485e-07	-1.10751e-10	0.461603
42754386	chr22:42754386:G:A	1.81236e-08	-1.50605	-0.613614
42754447	chr22:42754447:C:T	9.60998e-09	-1.46528	-1.2888
42754679	chr22:42754679:CATT:C	5.74604e-08	-1.10751e-10	-0.965789
42754729	chr22:42754729:G:GA	4.16148e-08	-1.10751e-10	-1.28843
42754866	chr22:42754866:C:G	1.20014e-08	-1.51686	-1.015
42755089	chr22:42755089:C:T	1.25409e-08	-1.2052	-1.28268
42755110	chr22:42755110:T:C	1.1042e-08	-1.39309	-1.2221
42755346	chr22:42755346:G:A	1.51508e-07	-1.10751e-10	0.00375265
42755757	chr22:42755757:G:A	1.53811e-08	-1.10529	-1.17846
42755769	chr22:42755769:A:G	1.12118e-08	-1.56441	-1.03551
42756138	chr22:42756138:T:C	3.92837e-08	-1.34608	-3.05541e-10
42756308	chr22:42756308:T:C	5.29148e-08	-1.10751e-10	-1.0482
42756636	chr22:42756636:G:A	6.01215e-08	-1.10751e-10	-0.920519
42757299	chr22:42757299:G:C	9.19305e-09	-1.56447	-1.23397
42757381	chr22:42757381:A:G	4.17155e-08	-1.10751e-10	-1.28601
42757431	chr22:42757431:T:G	9.27838e-09	-1.56426	-1.22493
42757697	chr22:42757697:T:C	1.77114e-08	-0.852592	-1.29008
42757786	chr22:42757786:G:C	3.69788e-08	-1.50486	0.098315
42757801	chr22:42757801:A:G	3.42512e-08	-1.48316	-3.05541e-10
42757909	chr22:42757909:C:T	3.17245e-08	-1.5598	-3.05541e-10
42757946	chr22:42757946:T:A	4.16759e-08	-1.10751e-10	-1.28696
42757951	chr22:42757951:C:G	4.17869e-08	-1.10751e-10	-1.2843
42758067	chr22:42758067:T:C	3.34905e-08	-1.50652	0.000890528
42758255	chr22:42758255:G:T	1.24028e-08	-1.26495	-1.23401
42758282	chr22:42758282:T:C	4.20866e-08	-1.10751e-10	-1.27716
42758360	chr22:42758360:G:C	1.04199e-08	-1.55536	-1.11782
42758527	chr22:42758527:G:A	2.62757e-08	-0.818136	-0.930106
42758674	chr22:42758674:T:C	1.13636e-08	-1.53035	-1.05612
42758699	chr22:42758699:G:T	1.53031e-08	-1.02753	-1.2613
42758736	chr22:42758736:G:A	1.51497e-08	-1.0192	-1.27971
42759264	chr22:42759264:G:C	5.76091e-08	-0.0356313	-0.927573
42759289	chr22:42759289:G:A	2.54868e-07	0.523858	-3.05541e-10
42759351	chr22:42759351:G:A	2.02429e-08	-1.55746	-0.451626
42759386	chr22:42759386:C:T	1.03092e-08	-1.40444	-1.27941
42759389	chr22:42759389:C:G	1.75998e-08	-0.862357	-1.28664
42759443	chr22:42759443:A:G	1.39874e-08	-1.52981	-0.848914
42759544	chr22:42759544:C:G	1.53125e-08	-1.55217	-0.736049
42759717	chr22:42759717:G:A	4.48348e-08	-1.10751e-10	-1.2139
42759741	chr22:42759741:C:A	3.4975e-07	-0.830458	1.67079
42759849	chr22:42759849:C:G	1.15146e-07	-1.12645	0.855762
42759887	chr22:42759887:A:T	1.40962e-08	-1.52323	-0.847752
42760000	chr22:42760000:G:A	3.90106e-08	-1.35305	-3.05541e-10
42760098	chr22:42760098:C:A	8.46102e-08	-1.10751e-10	-0.578831
42760118	chr22:42760118:G:A	3.18859e-08	-1.55472	-3.05541e-10
42760217	chr22:42760217:G:A	1.24917e-08	-1.41363	-1.07819
42760297	chr22:42760297:G:A	7.06714e-08	-1.10751e-10	-0.758845
42760344	chr22:42760344:A:T	2.19368e-07	-1.10751e-10	0.373863
42760463	chr22:42760463:A:G	1.71437e-06	1.09839	1.33152
42760610	chr22:42760610:T:C	8.28345e-07	0.365606	1.33694
42760699	chr22:42760699:C:A	8.92754e-09	-1.53913	-1.28862
42761037	chr22:42761037:G:A	1.43653e-08	-1.55822	-0.793843
42761199	chr22:42761199:C:T	1.04196e-07	-1.10751e-10	-0.370608
42761318	chr22:42761318:C:T	7.18562e-08	-0.742467	0.000248863
42762549	chr22:42762549:A:C	3.13131e-07	1.59918	-0.869442
42762594	chr22:42762594:G:A	5.61213e-08	-1.10751e-10	-0.98937
42762721	chr22:42762721:T:G	4.49469e-08	-0.85749	-0.353914
42762803	chr22:42762803:G:C	4.37161e-08	-1.10751e-10	-1.23917
42762826	chr22:42762826:CA:C	7.62241e-08	-1.10751e-10	-0.683208
42762830	chr22:42762830:G:A	4.2256e-08	-1.10751e-10	-1.27314
42762861	chr22:42762861:C:T	7.49098e-08	0.510673	-1.21127
42762886	chr22:42762886:G:A	5.13281e-08	-1.10751e-10	-1.07865
42763060	chr22:42763060:TCA:T	1.66749e-08	-1.5065	-0.69648
42763084	chr22:42763084:G:A	1.31497e-08	-1.42854	-1.01195
42763162	chr22:42763162:C:T	2.05659e-08	-1.3466	-0.646646
42763509	chr22:42763509:T:C	4.43785e-08	-1.22413	-3.05541e-10
42763603	chr22:42763603:T:C	6.56081e-08	-0.00462302	-0.828564
42763726	chr22:42763726:T:G	4.17857e-08	-1.10751e-10	-1.28433
42763803	chr22:42763803:C:T	1.92108e-08	-1.38452	-0.676899
42763852	chr22:42763852:C:T	4.37115e-08	-1.10751e-10	-1.23927
42763942	chr22:42763942:C:T	6.64882e-08	-0.0487453	-0.771117
42764044	chr22:42764044:C:T	8.98068e-08	-1.10751e-10	-0.519225
42764062	chr22:42764062:T:C	5.97755e-08	-0.112727	-0.813563
42764139	chr22:42764139:C:A	6.62387e-08	-0.0320608	-0.791561
42764251	chr22:42764251:C:G	3.98939e-08	-0.511783	-0.81888
42764398	chr22:42764398:C:T	6.60022e-08	-0.0311502	-0.796048
42764631	chr22:42764631:A:G	6.06325e-08	-0.140848	-0.771206
42764637	chr22:42764637:G:A	7.42053e-08	-1.10751e-10	-0.71005
42764650	chr22:42764650:C:T	2.33018e-06	2.29677	0.440043
42764711	chr22:42764711:C:T	7.64023e-08	-0.680873	-3.05541e-10
42764889	chr22:42764889:C:T	7.23522e-08	-1.10751e-10	-0.73534
42765236	chr22:42765236:C:T	3.32824e-08	-0.231941	-1.27992
42765255	chr22:42765255:A:G	3.44457e-07	-0.815009	1.64009
42765399	chr22:42765399:T:C	2.61478e-08	-1.28785	-0.465276
42765580	chr22:42765580:T:C	4.25152e-08	-1.10751e-10	-1.26703
42765586	chr22:42765586:C:A	2.64801e-08	-1.03591	-0.704585
42765891	chr22:42765891:C:CA	5.38853e-08	-0.0623793	-0.967649
42765918	chr22:42765918:A:C	5.03714e-08	-1.10751e-10	-1.09746
42765988	chr22:42765988:A:G	5.03565e-08	-0.134423	-0.963335
42766059	chr22:42766059:T:C	4.42369e-07	-1.10751e-10	1.07526
42766100	chr22:42766100:G:C	3.47193e-08	-0.197071	-1.27252
42766314	chr22:42766314:AGAGT:A	4.48565e-08	-0.178078	-1.03534
42766326	chr22:42766326:C:T	3.99688e-08	-0.327738	-1.00105
42766405	chr22:42766405:C:A	3.6224e-08	-0.293414	-1.13375
42766409	chr22:42766409:C:G	4.42484e-08	-1.10751e-10	-1.22707
42766489	chr22:42766489:T:C	4.3472e-08	-0.0936942	-1.15107
42766644	chr22:42766644:T:C	4.35133e-08	-1.10751e-10	-1.24382
42766938	chr22:42766938:G:C	5.53563e-08	-1.10751e-10	-1.00309
42766946	chr22:42766946:C:T	4.28524e-08	-0.0996445	-1.15948
42766952	chr22:42766952:G:C	4.37107e-08	-0.0754105	-1.16388
42766978	chr22:42766978:T:C	4.61875e-08	-0.0258809	-1.1583
42767055	chr22:42767055:A:G	4.59163e-08	-0.0958413	-1.09422
42767194	chr22:42767194:A:G	1.9194e-07	-0.251304	0.4916
42767207	chr22:42767207:C:G	3.19512e-08	-1.55268	-3.05541e-10
42767223	chr22:42767223:C:T	1.95391e-07	-1.10751e-10	0.258119
42767354	chr22:42767354:G:C	4.8249e-08	0.025526	-1.16604
42767360	chr22:42767360:G:C	4.48361e-08	-0.0744788	-1.13939
42767418	chr22:42767418:C:T	5.58504e-08	-1.10751e-10	-0.99421
42767435	chr22:42767435:G:A	6.63023e-08	-1.10751e-10	-0.822661
42767759	chr22:42767759:G:A	7.45401e-08	-1.10751e-10	-0.705548
42767844	chr22:42767844:G:T	1.25564e-08	-1.32663	-1.16002
42767866	chr22:42767866:C:T	4.40193e-08	-1.10751e-10	-1.23226
42768074	chr22:42768074:G:T	6.1874e-08	-1.10751e-10	-0.891786
42768127	chr22:42768127:C:T	2.24429e-08	-1.10783	-0.79808
42768177	chr22:42768177:C:T	1.75279e-08	-1.25338	-0.899705
42768178	chr22:42768178:T:TA	1.73551e-08	-1.2506	-0.912399
42768271	chr22:42768271:T:C	8.51617e-08	0.697873	-1.27021
42768298	chr22:42768298:T:TTA	1.71719e-08	-1.27157	-0.90204
42768363	chr22:42768363:A:G	1.6834e-08	-1.28242	-0.911069
42768425	chr22:42768425:A:G	5.24034e-08	0.0568881	-1.1148
42768638	chr22:42768638:CCCACCAACCA:C	1.21139e-08	-1.3219	-1.20063
42768762	chr22:42768762:G:A	1.34383e-08	-1.30409	-1.11468
42768805	chr22:42768805:C:T	1.27098e-07	-0.171924	-3.05541e-10
42768856	chr22:42768856:G:A	1.68958e-07	-1.10751e-10	0.112763
42769099	chr22:42769099:C:T	1.22091e-08	-1.30055	-1.21415
42769338	chr22:42769338:C:T	6.63573e-08	-1.10751e-10	-0.821832
42769723	chr22:42769723:G:A	1.45317e-08	-1.42737	-0.913181
42769733	chr22:42769733:G:T	1.15848e-08	-1.31892	-1.24827
42769860	chr22:42769860:C:T	1.1055e-07	0.254704	-0.566119
42769942	chr22:42769942:C:T	2.05071e-08	-0.716824	-1.27929
42770382	chr22:42770382:T:C	2.01757e-07	1.58013	-1.28995
42770443	chr22:42770443:G:A	2.23846e-07	1.68416	-1.29009
42770712	chr22:42770712:C:T	1.12646e-08	-1.42234	-1.17288
42770804	chr22:42770804:C:T	6.75812e-08	-1.10751e-10	-0.803557
42770816	chr22:42770816:T:C	5.18299e-08	0.00432155	-1.07324
42770885	chr22:42770885:G:A	7.06848e-08	-1.10751e-10	-0.758655
42770952	chr22:42770952:C:T	5.73261e-08	0.251406	-1.21954
42771134	chr22:42771134:AAT:A	5.38848e-08	-1.10751e-10	-1.03004
42771413	chr22:42771413:C:A	8.24457e-08	-1.10751e-10	-0.604746
42771714	chr22:42771714:G:A	6.24775e-08	-1.10751e-10	-0.882079
42771769	chr22:42771769:C:T	2.66454e-08	-0.959438	-0.77483
42771960	chr22:42771960:A:G	2.61133e-07	1.56064	-1.01249
42772167	chr22:42772167:TAGA:T	5.99977e-08	-0.089181	-0.833399
42772227	chr22:42772227:C:T	4.68337e-08	-1.10751e-10	-1.17028
42772770	chr22:42772770:A:G	4.38724e-08	-0.339872	-0.89573
42772970	chr22:42772970:C:T	6.09185e-08	0.0610547	-0.968404
42772977	chr22:42772977:C:T	5.40519e-08	-1.10751e-10	-1.02694
42772978	chr22:42772978:G:A	7.31192e-08	-1.10751e-10	-0.724795
42773147	chr22:42773147:T:A	8.48315e-08	-1.10751e-10	-0.576219
42773218	chr22:42773218:G:C	6.38158e-08	-0.0524258	-0.808459
42773374	chr22:42773374:A:G	3.25741e-08	-1.53337	-3.05541e-10
42773390	chr22:42773390:C:T	6.95303e-08	-1.10751e-10	-0.775123
42773569	chr22:42773569:T:C	2.23435e-08	-1.53107	-0.379277
42773642	chr22:42773642:G:A	6.68699e-08	0.0912868	-0.905424
42773812	chr22:42773812:T:C	6.58131e-08	0.048474	-0.878541
42773846	chr22:42773846:A:G	6.46075e-08	0.0332981	-0.881854
42774103	chr22:42774103:G:A	1.38115e-08	-1.43954	-0.951842
42774207	chr22:42774207:T:A	3.03188e-07	1.97543	-1.27796
42774223	chr22:42774223:G:A	8.24771e-08	-1.10751e-10	-0.604366
42774315	chr22:42774315:G:C	1.11392e-07	-0.303834	-3.05541e-10
42774427	chr22:42774427:A:G	4.3535e-08	-1.10751e-10	-1.24332
42774486	chr22:42774486:G:A	5.10793e-08	0.172006	-1.25551
42774591	chr22:42774591:G:A	9.60601e-08	-1.10751e-10	-0.451911
42774680	chr22:42774680:T:C	5.7233e-08	0.093991	-1.06375
42774693	chr22:42774693:T:C	1.96902e-07	0.26582	-3.05541e-10
42774876	chr22:42774876:C:T	3.85128e-08	-0.869471	-0.496424
42774936	chr22:42774936:A:G	6.2847e-08	0.0244569	-0.900639
42774988	chr22:42774988:T:C	6.5908e-08	0.0650884	-0.893715
42775039	chr22:42775039:G:A	6.52191e-08	0.085148	-0.924281
42775308	chr22:42775308:G:C	6.83732e-08	-1.10751e-10	-0.791905
42775462	chr22:42775462:A:T	9.66461e-08	-1.10751e-10	-0.44583
42775667	chr22:42775667:T:C	6.34676e-08	0.0693273	-0.935683
42775679	chr22:42775679:C:T	5.94953e-08	0.0111954	-0.942185
42775844	chr22:42775844:ATTC:A	7.50378e-08	-0.036824	-0.66207
42775890	chr22:42775890:C:T	3.2251e-07	0.759247	-3.05541e-10
42775909	chr22:42775909:G:A	1.15101e-08	-1.28473	-1.28893
42776261	chr22:42776261:C:T	5.84533e-07	2.1262	-0.772274
42776302	chr22:42776302:T:C	5.33671e-08	-0.70237	-0.337322
42776483	chr22:42776483:G:A	3.96819e-08	-0.808681	-0.52731
42776640	chr22:42776640:G:A	6.47618e-08	-0.0481481	-0.798022
42776800	chr22:42776800:A:G	6.61425e-08	0.149905	-0.97498
42777147	chr22:42777147:C:A	4.23904e-08	-1.10751e-10	-1.26996
42777194	chr22:42777194:G:A	9.20576e-08	-1.10751e-10	-0.494471
42777373	chr22:42777373:A:G	4.82149e-08	-1.10751e-10	-1.14122
42777737	chr22:42777737:T:C	7.09276e-08	0.0368071	-0.792033
42777916	chr22:42777916:A:G	2.80065e-08	-1.36501	-0.319434
42777922	chr22:42777922:T:C	1.25342e-07	-1.10751e-10	-0.185836
42777961	chr22:42777961:T:G	6.94551e-07	1.39849	0.127889
42777964	chr22:42777964:T:G	3.76014e-08	-1.38984	-3.05541e-10
42778182	chr22:42778182:T:C	2.31334e-06	3.65502	-0.925452
42778407	chr22:42778407:A:G	5.87889e-07	1.6412	-0.281544
42778858	chr22:42778858:C:T	4.37747e-08	-1.10751e-10	-1.23783
42778861	chr22:42778861:TTCTCCTGCCTCAG:T	1.19828e-06	1.44616	0.625594
42779009	chr22:42779009:A:G	4.35945e-08	-1.10751e-10	-1.24195
42779010	chr22:42779010:C:T	4.25498e-08	-1.10751e-10	-1.26621
42779051	chr22:42779051:C:T	2.61846e-08	-1.36156	-0.390155
42779183	chr22:42779183:T:C	9.65453e-08	0.325242	-0.772115
42779280	chr22:42779280:C:T	1.83907e-08	-1.32247	-0.78257
42779420	chr22:42779420:C:T	2.17778e-07	0.569268	-0.202678
42779459	chr22:42779459:C:T	8.03256e-08	0.128193	-0.758991
42779633	chr22:42779633:A:G	4.10604e-08	-1.03979	-0.262055
42779815	chr22:42779815:T:C	2.69408e-08	-0.913894	-0.80935
42779965	chr22:42779965:A:C	2.60113e-08	-1.31078	-0.447573
42780279	chr22:42780279:C:G	4.17053e-08	-1.10751e-10	-1.28626
42780306	chr22:42780306:A:G	1.34031e-07	-1.10751e-10	-0.118814
42780351	chr22:42780351:G:C	1.17466e-08	-1.3394	-1.21392
42780828	chr22:42780828:C:G	1.73658e-08	-1.23734	-0.925041
42780841	chr22:42780841:C:T	1.10011e-08	-1.49117	-1.12773
42780990	chr22:42780990:T:C	5.01309e-08	-1.10751e-10	-1.10225
42781333	chr22:42781333:C:T	5.08827e-08	-1.10751e-10	-1.08736
42781419	chr22:42781419:C:T	5.23955e-08	-1.10751e-10	-1.05806
42781487	chr22:42781487:G:A	5.00765e-08	-1.10751e-10	-1.10333
42781515	chr22:42781515:G:A	5.10209e-08	-1.10751e-10	-1.08465
42781553	chr22:42781553:A:C	6.7143e-08	-0.0859495	-0.724112
42781643	chr22:42781643:T:C	4.98228e-08	-1.10751e-10	-1.10841
42781650	chr22:42781650:G:A	1.04664e-07	-1.10751e-10	-0.366127
42781778	chr22:42781778:A:T	8.43558e-08	-1.10751e-10	-0.581842
42781805	chr22:42781805:T:G	6.57996e-08	-1.10751e-10	-0.830272
42781913	chr22:42781913:C:T	6.68698e-08	-1.10751e-10	-0.814138
42782025	chr22:42782025:A:G	7.75946e-08	-1.10751e-10	-0.665388
42782037	chr22:42782037:C:T	3.16126e-08	-1.56333	-3.05541e-10
42782083	chr22:42782083:A:G	6.67889e-08	-1.10751e-10	-0.815349
42782471	chr22:42782471:G:A	5.26387e-08	-1.10751e-10	-1.05344
42782486	chr22:42782486:C:T	5.93037e-08	-1.10751e-10	-0.934214
42782540	chr22:42782540:G:A	2.08489e-07	0.322999	-3.05541e-10
42782879	chr22:42782879:C:T	4.37655e-07	-1.10751e-10	1.06454
42783160	chr22:42783160:T:G	1.20652e-08	-1.34601	-1.18056
42783162	chr22:42783162:T:A	1.30576e-07	-1.10751e-10	-0.144931
42783263	chr22:42783263:G:A	4.21325e-08	-1.10751e-10	-1.27607
42783291	chr22:42783291:T:C	5.61051e-08	0.299827	-1.28948
42783325	chr22:42783325:C:G	5.45557e-08	-1.10751e-10	-1.01766
42783585	chr22:42783585:C:A	4.78175e-08	-1.10751e-10	-1.14949
42783606	chr22:42783606:C:T	9.6536e-08	-1.10751e-10	-0.44697
42783637	chr22:42783637:C:G	5.04631e-08	-1.10751e-10	-1.09564
42783674	chr22:42783674:C:T	4.17251e-07	1.11039	-0.0935875
42783675	chr22:42783675:G:A	9.53713e-09	-1.47368	-1.28801
42783853	chr22:42783853:A:G	7.55479e-08	-1.10751e-10	-0.692119
42783913	chr22:42783913:C:T	6.97508e-08	-1.10751e-10	-0.771957
42784243	chr22:42784243:G:A	7.07755e-08	-1.10751e-10	-0.757374
42784296	chr22:42784296:A:G	6.08784e-08	-1.10751e-10	-0.908007
42784309	chr22:42784309:T:A	7.0381e-08	-1.10751e-10	-0.762963
42784412	chr22:42784412:A:C	7.14845e-08	0.526645	-1.27405
42784592	chr22:42784592:ACTGCCCTCCTGTACTTACTATGGATT:A	7.15285e-08	-1.10751e-10	-0.74679
42784848	chr22:42784848:A:C	5.81583e-08	-1.10751e-10	-0.953716
42785169	chr22:42785169:A:G	1.84296e-07	1.04359	-0.843934
42785383	chr22:42785383:A:T	5.14993e-08	-1.10751e-10	-1.07532
42785581	chr22:42785581:C:T	9.34343e-09	-1.54634	-1.23587
42785582	chr22:42785582:G:A	4.35465e-08	-1.10751e-10	-1.24306
42785685	chr22:42785685:G:A	4.87441e-08	-1.10751e-10	-1.1303
42785745	chr22:42785745:CCTT:C	1.45386e-08	-1.06367	-1.27641
42785797	chr22:42785797:G:A	1.38699e-08	-1.10551	-1.28165
42786097	chr22:42786097:G:C	5.97733e-08	-0.926327	-3.05541e-10
42786253	chr22:42786253:C:T	4.5258e-08	-1.10751e-10	-1.20451
42786485	chr22:42786485:C:T	2.76418e-08	-0.41932	-1.27824
42786619	chr22:42786619:C:T	4.73893e-08	-1.10751e-10	-1.15849
42786745	chr22:42786745:T:C	2.68379e-08	-0.451482	-1.27559
42787385	chr22:42787385:C:T	6.46638e-08	0.406576	-1.25426
42787448	chr22:42787448:G:A	5.07321e-08	-1.10751e-10	-1.09033
42787756	chr22:42787756:T:C	1.63251e-07	-0.431444	0.50985
42787905	chr22:42787905:G:A	6.08304e-08	-1.10751e-10	-0.908796
42788121	chr22:42788121:A:C	4.46887e-08	-1.10751e-10	-1.21716
42788129	chr22:42788129:G:A	4.3562e-07	-0.29685	1.35673
42788519	chr22:42788519:T:C	3.94704e-08	-1.34134	-3.05541e-10
42788522	chr22:42788522:A:G	1.8953e-07	-1.10751e-10	0.227661
42788630	chr22:42788630:C:T	1.02131e-07	-0.390627	-3.05541e-10
42788757	chr22:42788757:C:T	6.43271e-08	-0.852904	-3.05541e-10
42789006	chr22:42789006:C:T	4.26455e-06	4.13444	-0.793235
42789078	chr22:42789078:C:G	3.82852e-07	-1.10751e-10	0.930763
42789120	chr22:42789120:A:G	4.17349e-08	-1.10751e-10	-1.28555
42789174	chr22:42789174:C:T	2.07947e-06	3.76338	-1.1404
42789248	chr22:42789248:C:T	1.3856e-08	-1.27172	-1.11644
42789851	chr22:42789851:G:A	5.33549e-08	-1.10751e-10	-1.03992
42790667	chr22:42790667:A:C	4.5579e-08	-1.10751e-10	-1.19744
42790757	chr22:42790757:TGTG:T	1.68645e-06	1.68156	0.731928
42790818	chr22:42790818:A:G	5.45075e-08	-1.10751e-10	-1.01855
42791008	chr22:42791008:G:A	4.58049e-08	-1.10751e-10	-1.1925
42791230	chr22:42791230:C:T	1.87146e-08	-1.53452	-0.553062
42791289	chr22:42791289:T:C	4.15758e-08	-1.10751e-10	-1.28937
42791442	chr22:42791442:C:T	2.83462e-06	2.93278	-3.05541e-10
42791466	chr22:42791466:G:A	2.90133e-06	2.95604	-3.05541e-10
42791936	chr22:42791936:C:T	6.44477e-08	-1.10751e-10	-0.851031
42792107	chr22:42792107:G:A	5.02701e-08	-1.10751e-10	-1.09947
42792174	chr22:42792174:C:A	3.23046e-06	2.20335	0.860147
42792190	chr22:42792190:G:A	4.34552e-08	-1.24516	-3.05541e-10
42792268	chr22:42792268:C:A	5.55006e-08	-1.10751e-10	-1.00049
42792325	chr22:42792325:G:A	1.33382e-07	-1.53643	1.41276
42792337	chr22:42792337:G:A	4.21778e-08	-1.10751e-10	-1.27499
42792427	chr22:42792427:C:A	6.25187e-07	-1.10751e-10	1.42117
42792518	chr22:42792518:G:A	4.62987e-08	-1.10751e-10	-1.18177
42792605	chr22:42792605:A:G	4.87047e-07	1.17148	-3.05541e-10
42792800	chr22:42792800:CCT:C	4.41702e-08	-1.10751e-10	-1.22883
42793163	chr22:42793163:CTT:C	5.70822e-08	-1.10751e-10	-0.972394
42793363	chr22:42793363:T:C	4.52567e-08	-1.10751e-10	-1.20454
42793439	chr22:42793439:T:C	2.19673e-07	1.62128	-1.24603
42793813	chr22:42793813:G:A	3.61829e-08	-1.52328	0.0949778
42793826	chr22:42793826:C:A	2.93772e-06	2.12472	0.843782
42794038	chr22:42794038:C:T	4.35773e-08	-1.10751e-10	-1.24235
42794061	chr22:42794061:G:A	4.18281e-08	-1.10751e-10	-1.28332
42794170	chr22:42794170:G:A	4.45785e-08	-1.10751e-10	-1.21963
42794443	chr22:42794443:C:A	1.01798e-07	-1.56256	1.16866
42794643	chr22:42794643:A:G	3.50741e-07	1.99398	-1.15082
42794796	chr22:42794796:C:T	9.40914e-08	-1.10751e-10	-0.472619
42794811	chr22:42794811:T:C	6.50095e-05	7.30338	-1.23797
42794862	chr22:42794862:C:T	4.76183e-08	-1.10751e-10	-1.15367
42794878	chr22:42794878:C:G	5.99601e-07	-1.10751e-10	1.37938
42794931	chr22:42794931:G:A	4.2771e-08	-1.10751e-10	-1.26103
42795084	chr22:42795084:T:G	5.38666e-08	-1.10751e-10	-1.03038
42795313	chr22:42795313:T:C	7.69592e-05	7.32957	-1.09543
42795334	chr22:42795334:G:A	8.67313e-08	-1.10751e-10	-0.554071
42795362	chr22:42795362:C:T	2.37767e-06	2.10605	0.650946
42795398	chr22:42795398:G:A	1.42064e-08	-1.56183	-0.801366
42795518	chr22:42795518:G:A	7.495e-08	-1.54665	0.84659
42795549	chr22:42795549:T:C	1.53683e-08	-1.56172	-0.722857
42796202	chr22:42796202:G:A	4.26071e-08	-1.10751e-10	-1.26487
42796215	chr22:42796215:G:A	4.46358e-08	-1.21835	-3.05541e-10
42796402	chr22:42796402:G:A	4.29298e-08	-1.10751e-10	-1.25732
42796454	chr22:42796454:T:C	4.73776e-08	-1.15874	-3.05541e-10
42796474	chr22:42796474:T:C	6.65284e-05	7.20127	-1.11277
42796483	chr22:42796483:G:A	4.15442e-08	-1.10751e-10	-1.29013
42796565	chr22:42796565:A:C	4.4936e-08	-1.10751e-10	-1.21165
42797090	chr22:42797090:A:G	4.64401e-08	-1.10751e-10	-1.17872
42797148	chr22:42797148:T:C	2.5431e-08	-1.56255	-0.218368
42797269	chr22:42797269:G:C	4.42268e-08	-1.10751e-10	-1.22755
42797317	chr22:42797317:T:C	2.24839e-07	1.66264	-1.26415
42797573	chr22:42797573:A:G	4.27392e-08	-1.10751e-10	-1.26177
42797584	chr22:42797584:A:G	4.1543e-08	-1.10751e-10	-1.29016
42797597	chr22:42797597:G:A	7.93199e-08	-1.54373	0.900335
42797635	chr22:42797635:G:A	5.92394e-08	-1.10751e-10	-0.935299
42797697	chr22:42797697:C:T	4.18617e-08	-1.10751e-10	-1.28251
42797882	chr22:42797882:C:T	7.52905e-08	-0.695532	-3.05541e-10
42797909	chr22:42797909:A:T	0.000120067	7.4435	-0.764578
42797923	chr22:42797923:T:C	2.83009e-08	-1.56235	-0.111645
42798266	chr22:42798266:G:A	3.32546e-08	-1.51269	-3.05541e-10
42798515	chr22:42798515:G:A	5.22063e-08	-1.10751e-10	-1.06168
42799103	chr22:42799103:T:C	5.95485e-08	-0.930094	-3.05541e-10
42799108	chr22:42799108:G:C	5.02675e-08	-1.09953	-3.05541e-10
42799128	chr22:42799128:C:T	6.19248e-08	-1.10751e-10	-0.890966
42799141	chr22:42799141:A:G	2.26826e-07	1.68827	-1.28097
42799238	chr22:42799238:C:T	4.43641e-08	-1.10751e-10	-1.22445
42799290	chr22:42799290:A:G	8.07474e-05	7.08116	-0.798965
42799339	chr22:42799339:A:G	2.94577e-08	-1.55969	-0.0742371
42799562	chr22:42799562:T:C	4.56877e-08	-1.10751e-10	-1.19506
42799665	chr22:42799665:A:T	2.59143e-07	1.80591	-1.26542
42799882	chr22:42799882:T:C	4.15811e-08	-1.10751e-10	-1.28924
42799900	chr22:42799900:C:T	9.57276e-08	-1.10751e-10	-0.455379
42800055	chr22:42800055:C:A	4.52538e-08	-1.10751e-10	-1.2046
42800757	chr22:42800757:G:A	3.2093e-08	-1.54825	-3.05541e-10
42801028	chr22:42801028:A:G	2.62375e-07	1.31863	-0.765743
42801076	chr22:42801076:CAGGT:C	4.29457e-08	-1.10751e-10	-1.25695
42801462	chr22:42801462:C:T	4.22302e-08	-1.10751e-10	-1.27375
42801636	chr22:42801636:G:A	1.02188e-07	-0.390072	-3.05541e-10
42801660	chr22:42801660:G:GC	4.20024e-08	-1.10751e-10	-1.27916
42801723	chr22:42801723:A:G	1.38033e-08	-1.45482	-0.937158
42801824	chr22:42801824:C:T	3.20145e-08	-1.5507	-3.05541e-10
42802400	chr22:42802400:C:T	3.23158e-08	-1.54133	-3.05541e-10
42802759	chr22:42802759:G:T	5.36048e-08	-1.10751e-10	-1.03525
42802928	chr22:42802928:C:T	5.6366e-07	1.94964	-0.632079
42802960	chr22:42802960:G:A	4.14746e-08	-1.29181	-3.05541e-10
42803223	chr22:42803223:T:G	4.36061e-08	-1.10751e-10	-1.24169
42803340	chr22:42803340:C:A	2.87592e-08	-1.50474	-0.153183
42803515	chr22:42803515:G:A	3.0008e-08	-1.50347	-0.111956
42803964	chr22:42803964:C:T	7.6017e-08	-1.10751e-10	-0.685928
42804134	chr22:42804134:G:A	4.15449e-08	-1.10751e-10	-1.29011
42804141	chr22:42804141:C:T	7.00995e-08	-1.10751e-10	-0.76697
42804214	chr22:42804214:C:T	2.63384e-07	1.77602	-1.2193
42804442	chr22:42804442:T:C	5.66197e-07	2.47332	-1.15126
42804450	chr22:42804450:C:T	7.96744e-07	2.03756	-0.373917
42805110	chr22:42805110:G:A	5.1991e-08	-1.10751e-10	-1.06582
42805204	chr22:42805204:A:G	7.99507e-07	1.79137	-0.124264
42805274	chr22:42805274:T:G	3.92673e-07	-1.10751e-10	0.956091
42805667	chr22:42805667:C:T	2.95215e-08	-1.50075	-0.131017
42805925	chr22:42805925:A:G	7.1542e-08	-1.49769	0.751088
42805962	chr22:42805962:AGT:A	5.67446e-08	-1.10751e-10	-0.978325
42806175	chr22:42806175:A:G	2.94949e-08	-1.49599	-0.136677
42806388	chr22:42806388:C:T	4.83085e-08	-1.10751e-10	-1.13928
42806824	chr22:42806824:C:T	7.08483e-08	-1.47474	0.718398
42807131	chr22:42807131:C:T	5.16868e-07	1.81287	-0.581969
42807232	chr22:42807232:T:C	2.78305e-08	-1.49377	-0.19698
42807275	chr22:42807275:T:C	5.19808e-07	1.23657	-3.05541e-10
42807412	chr22:42807412:C:T	4.20647e-08	-1.10751e-10	-1.27768
42807890	chr22:42807890:G:A	4.22375e-08	-1.10751e-10	-1.27358
42807958	chr22:42807958:T:G	2.69478e-08	-1.5083	-0.214682
42808079	chr22:42808079:C:T	4.47618e-08	-1.10751e-10	-1.21553
42808616	chr22:42808616:C:T	4.59021e-08	-1.10751e-10	-1.19037
42809401	chr22:42809401:T:C	3.71277e-08	-1.38784	-0.0146795
42809589	chr22:42809589:T:TG	4.17913e-08	-1.10751e-10	-1.2842
42809742	chr22:42809742:G:A	4.30661e-08	-1.10751e-10	-1.25415
42810161	chr22:42810161:G:C	1.00379e-08	-1.4485	-1.26202
42810222	chr22:42810222:G:C	3.00088e-07	1.96507	-1.27788
42810395	chr22:42810395:C:T	4.93497e-08	-1.10751e-10	-1.11796
42810555	chr22:42810555:TCAA:T	4.91809e-08	-1.10751e-10	-1.12138
42810581	chr22:42810581:A:T	6.22248e-07	1.63947	-0.223014
42810944	chr22:42810944:A:C	6.67408e-05	7.20698	-1.11529
42811139	chr22:42811139:G:A	4.18656e-08	-1.10751e-10	-1.28242
42811891	chr22:42811891:A:G	3.24075e-08	-1.4611	-0.0773942
42812972	chr22:42812972:T:C	4.90237e-08	-1.10751e-10	-1.12458
42813108	chr22:42813108:G:A	4.20813e-08	-1.27728	-3.05541e-10
42814101	chr22:42814101:C:T	4.58282e-08	-1.10751e-10	-1.19199
42814546	chr22:42814546:T:C	7.70002e-08	-1.10751e-10	-0.673078
42814707	chr22:42814707:G:A	5.01454e-08	-1.10751e-10	-1.10196
42814960	chr22:42814960:A:C	5.09655e-08	-1.10751e-10	-1.08574
42815385	chr22:42815385:C:T	3.57386e-08	-1.4755	0.0348474
42815486	chr22:42815486:T:C	4.62345e-08	-1.10751e-10	-1.18316
42816032	chr22:42816032:T:C	5.08256e-08	-1.10751e-10	-1.08849
42816057	chr22:42816057:T:C	4.15454e-08	-1.10751e-10	-1.2901
42816087	chr22:42816087:C:T	6.38872e-08	-1.10751e-10	-0.859766
42816426	chr22:42816426:G:A	4.84962e-07	1.89672	-0.72953
42816431	chr22:42816431:G:A	4.57773e-08	-1.1931	-3.05541e-10
42816454	chr22:42816454:G:A	4.23419e-08	-1.10751e-10	-1.27111
42816458	chr22:42816458:CAT:C	6.39868e-08	-1.10751e-10	-0.858209
42816501	chr22:42816501:T:A	5.08583e-08	-1.10751e-10	-1.08784
42816629	chr22:42816629:G:A	4.21774e-08	-1.275	-3.05541e-10
42816634	chr22:42816634:G:A	3.16509e-08	-1.56212	-3.05541e-10
42816775	chr22:42816775:C:T	7.65933e-07	1.81195	-0.187742
42817026	chr22:42817026:T:C	3.63812e-08	-1.48228	0.0594487
42817260	chr22:42817260:T:A	4.15463e-08	-1.10751e-10	-1.29008
42817363	chr22:42817363:G:A	5.33614e-08	-1.10751e-10	-1.0398
42817718	chr22:42817718:G:C	6.29483e-08	-0.874573	-3.05541e-10
42819464	chr22:42819464:C:T	4.1104e-07	2.25048	-1.24867
42819849	chr22:42819849:G:C	4.15435e-08	-1.10751e-10	-1.29014
42820293	chr22:42820293:T:G	8.16812e-08	-1.10751e-10	-0.614062
42820369	chr22:42820369:CTA:C	7.3364e-07	1.80056	-0.219425
42820727	chr22:42820727:A:G	3.71515e-07	2.15321	-1.2525
42820743	chr22:42820743:C:CCTT	2.71122e-08	-1.49878	-0.218123
42820799	chr22:42820799:T:C	5.20034e-08	-1.10751e-10	-1.06558
42820854	chr22:42820854:C:T	4.43298e-08	-1.10751e-10	-1.22523
42820928	chr22:42820928:C:T	2.92246e-08	-1.49262	-0.149255
42821272	chr22:42821272:G:C	6.75833e-08	-1.47408	0.67055
42821855	chr22:42821855:A:G	2.74378e-08	-1.48968	-0.215283
42821949	chr22:42821949:T:C	6.84178e-07	1.71218	-0.20085
42822007	chr22:42822007:A:C	4.81877e-08	-1.10751e-10	-1.14178
42822248	chr22:42822248:A:G	4.59107e-08	-1.10751e-10	-1.19019
42822391	chr22:42822391:T:C	4.25504e-07	-1.44659	2.48298
42822440	chr22:42822440:G:A	7.46244e-08	-1.46454	0.760124
42822457	chr22:42822457:C:T	9.13279e-05	7.45347	-1.04814
42823119	chr22:42823119:T:C	4.15496e-08	-1.10751e-10	-1.29
42823706	chr22:42823706:C:T	1.11459e-07	-1.10751e-10	-0.303225
42823830	chr22:42823830:C:G	3.35859e-07	2.06114	-1.26133
42824049	chr22:42824049:G:C	3.20303e-08	-1.5502	-3.05541e-10
42824059	chr22:42824059:C:T	4.51597e-08	-1.10751e-10	-1.20668
42824116	chr22:42824116:C:A	7.45585e-08	-1.10751e-10	-0.705301
42824212	chr22:42824212:T:C	1.51305e-07	-1.10751e-10	0.00240971
42824330	chr22:42824330:C:T	4.15432e-08	-1.10751e-10	-1.29015
42824394	chr22:42824394:T:C	4.15538e-08	-1.10751e-10	-1.2899
42824468	chr22:42824468:C:T	4.20019e-08	-1.10751e-10	-1.27917
42824701	chr22:42824701:A:AT	4.1594e-08	-1.10751e-10	-1.28893
42824958	chr22:42824958:G:C	4.40278e-08	-1.10751e-10	-1.23207
42825170	chr22:42825170:A:G	2.21567e-08	-1.54698	-0.371762
42825455	chr22:42825455:C:T	4.53611e-08	-1.10751e-10	-1.20223
42825710	chr22:42825710:A:T	4.15487e-08	-1.10751e-10	-1.29002
42826236	chr22:42826236:C:T	0.000128641	8.00299	-1.2551
42826433	chr22:42826433:G:A	2.74285e-08	-1.48418	-0.221123
42826608	chr22:42826608:C:T	4.16317e-08	-1.10751e-10	-1.28802
42826787	chr22:42826787:A:G	4.68102e-08	-1.10751e-10	-1.17078
42826842	chr22:42826842:C:T	4.15441e-08	-1.10751e-10	-1.29013
42827026	chr22:42827026:C:T	9.75578e-08	-1.10751e-10	-0.43644
42827061	chr22:42827061:A:G	1.77652e-08	-1.54088	-0.598767
42827196	chr22:42827196:T:C	8.38179e-08	-1.10751e-10	-0.588239
42827430	chr22:42827430:G:A	4.94718e-08	-1.10751e-10	-1.11548
42827520	chr22:42827520:C:T	1.45811e-07	-0.0345755	-3.05541e-10
42827865	chr22:42827865:C:T	2.17896e-08	-1.5432	-0.392254
42828424	chr22:42828424:C:T	4.41703e-08	-1.10751e-10	-1.22883
42829113	chr22:42829113:T:C	4.40188e-08	-1.23227	-3.05541e-10
42829168	chr22:42829168:A:C	1.1345e-07	-1.10751e-10	-0.28552
42829176	chr22:42829176:C:T	2.06657e-08	-1.53596	-0.452451
42829258	chr22:42829258:G:A	5.20699e-08	-1.10751e-10	-1.0643
42829521	chr22:42829521:C:T	4.66924e-08	-1.10751e-10	-1.1733
42829546	chr22:42829546:TG:T	3.61284e-07	2.12459	-1.25182
42829960	chr22:42829960:T:C	6.46626e-08	0.429823	-1.27753
42830010	chr22:42830010:C:T	4.43538e-08	-1.10751e-10	-1.22469
42830106	chr22:42830106:G:A	7.93224e-08	-1.51308	0.869714
42830377	chr22:42830377:C:T	4.1617e-08	-1.10751e-10	-1.28838
42830574	chr22:42830574:G:C	4.48534e-08	-1.10751e-10	-1.21349
42830593	chr22:42830593:C:A	1.81321e-06	2.86832	-0.382351
42830643	chr22:42830643:A:C	4.18123e-08	-1.10751e-10	-1.28369
42831146	chr22:42831146:G:C	4.2365e-08	-1.10751e-10	-1.27056
42831184	chr22:42831184:G:A	4.15816e-08	-1.10751e-10	-1.28923
42831861	chr22:42831861:G:C	3.34858e-07	2.03618	-1.23936
42831951	chr22:42831951:G:C	6.73873e-08	-0.806429	-3.05541e-10
42832339	chr22:42832339:C:T	3.69321e-07	2.14684	-1.25207
42832522	chr22:42832522:A:G	1.45122e-05	4.89678	-0.330924
42832783	chr22:42832783:T:C	2.63906e-07	1.80049	-1.24178
42832963	chr22:42832963:A:C	2.98435e-07	1.928	-1.24634
42833131	chr22:42833131:A:G	2.70404e-08	-1.48618	-0.233376
42833842	chr22:42833842:G:A	4.41519e-07	1.80712	-0.733784
42833869	chr22:42833869:T:C	6.45278e-08	-1.10751e-10	-0.849789
42833870	chr22:42833870:C:T	2.51014e-08	-1.50614	-0.28782
42833902	chr22:42833902:C:T	4.15457e-08	-1.10751e-10	-1.29009
42834092	chr22:42834092:T:C	4.55766e-08	-1.10751e-10	-1.19749
42834260	chr22:42834260:G:A	4.60227e-08	-1.10751e-10	-1.18775
42834621	chr22:42834621:T:C	9.71152e-05	7.39987	-0.933102
42834631	chr22:42834631:G:C	4.58092e-08	-1.10751e-10	-1.1924
42834695	chr22:42834695:T:C	5.40189e-08	-1.10751e-10	-1.02755
42834986	chr22:42834986:G:A	2.5337e-08	-1.50574	-0.278876
42835199	chr22:42835199:A:T	5.56689e-08	-1.10751e-10	-0.997464
42835604	chr22:42835604:G:A	2.54276e-08	-1.51564	-0.26541
42835640	chr22:42835640:T:C	6.36174e-08	-1.10751e-10	-0.863998
42835941	chr22:42835941:C:A	4.53001e-08	-1.10751e-10	-1.20358
42835962	chr22:42835962:C:T	2.56716e-08	-1.52746	-0.244044
42835987	chr22:42835987:T:C	1.26395e-07	1.109	-1.28647
42836387	chr22:42836387:C:T	4.46121e-08	-1.10751e-10	-1.21888
42836479	chr22:42836479:T:C	4.90664e-08	-1.10751e-10	-1.12371
42836601	chr22:42836601:T:C	4.15437e-08	-1.10751e-10	-1.29014
42836812	chr22:42836812:C:T	9.37445e-07	2.00221	-0.175942
42836850	chr22:42836850:A:G	4.16241e-08	-1.10751e-10	-1.28821
42836967	chr22:42836967:C:T	3.85415e-07	2.17639	-1.23896
42837327	chr22:42837327:A:G	7.39942e-08	-1.10751e-10	-0.712899
42837954	chr22:42837954:G:A	4.56555e-08	-1.19576	-3.05541e-10
42837978	chr22:42837978:A:G	1.3289e-07	-1.10751e-10	-0.127363
42838893	chr22:42838893:A:G	2.192e-08	-1.55576	-0.373723
42838979	chr22:42838979:G:A	4.28936e-06	3.34701	-3.05541e-10
42839150	chr22:42839150:C:A	1.31273e-07	1.10932	-1.24892
42839200	chr22:42839200:T:G	4.5797e-08	-1.10751e-10	-1.19267
42839387	chr22:42839387:T:C	4.15585e-08	-1.10751e-10	-1.28978
42839972	chr22:42839972:C:T	6.65831e-07	1.75507	-0.27092
42840122	chr22:42840122:A:G	7.67873e-05	7.03674	-0.804829
42840407	chr22:42840407:C:T	1.12607e-07	-1.49361	1.20062
42840565	chr22:42840565:C:T	4.06382e-07	1.77463	-0.784222
42840671	chr22:42840671:C:T	2.39123e-08	-0.675783	-1.16671
42840731	chr22:42840731:T:C	4.45836e-08	-1.10751e-10	-1.21952
42841066	chr22:42841066:C:A	3.87817e-07	-1.46583	2.40948
42841270	chr22:42841270:C:T	5.31806e-07	1.99979	-0.740393
42841633	chr22:42841633:G:A	5.4028e-07	1.86935	-0.594146
42841711	chr22:42841711:T:C	1.15706e-07	-1.51488	1.24904
42842049	chr22:42842049:G:A	1.01941e-06	2.46848	-0.558395
42842749	chr22:42842749:C:T	5.76379e-08	-1.10751e-10	-0.962706
42843133	chr22:42843133:C:T	3.5577e-07	-1.48486	2.34226
42843212	chr22:42843212:G:A	4.18485e-08	-1.10751e-10	-1.28283
42843739	chr22:42843739:A:G	4.41852e-08	-1.10751e-10	-1.2285
42843972	chr22:42843972:T:C	2.03077e-08	-1.55637	-0.449518
42844088	chr22:42844088:G:A	5.23972e-08	-1.10751e-10	-1.05803
42844479	chr22:42844479:G:A	5.48736e-08	-1.10751e-10	-1.01185
42844697	chr22:42844697:G:A	5.04381e-08	-0.488313	-0.607826
42844800	chr22:42844800:T:C	5.63687e-07	1.97693	-0.659319
42844902	chr22:42844902:T:C	4.28093e-08	-1.10751e-10	-1.26013
42844969	chr22:42844969:C:A	2.00593e-08	-1.55743	-0.460762
42845269	chr22:42845269:A:T	3.26487e-08	-1.53108	-3.05541e-10
42845274	chr22:42845274:C:CAA	3.26887e-08	-1.52986	-3.05541e-10
42845276	chr22:42845276:G:GTA	3.268e-08	-1.53012	-3.05541e-10
42845295	chr22:42845295:C:T	4.16123e-08	-1.10751e-10	-1.28849
42845809	chr22:42845809:G:A	4.42071e-08	-1.10751e-10	-1.228
42845897	chr22:42845897:G:A	6.53827e-08	-1.47059	0.633965
42846261	chr22:42846261:G:T	5.69742e-08	-0.974287	-3.05541e-10
42846316	chr22:42846316:G:A	4.26499e-08	-1.10751e-10	-1.26386
42846436	chr22:42846436:G:T	5.62818e-08	-0.986515	-3.05541e-10
42846898	chr22:42846898:A:C	4.75714e-08	-1.10751e-10	-1.15465
42846911	chr22:42846911:C:T	5.25507e-08	-1.05511	-3.05541e-10
42847198	chr22:42847198:T:C	6.36544e-07	2.06845	-0.629284
42847751	chr22:42847751:T:C	4.21557e-08	-1.10751e-10	-1.27552
42847950	chr22:42847950:T:C	6.61699e-05	7.25747	-1.17437
42848125	chr22:42848125:T:C	6.7939e-08	-1.49947	0.701198
42848130	chr22:42848130:T:G	4.15799e-08	-1.10751e-10	-1.28927
42848232	chr22:42848232:G:A	1.19995e-06	2.03755	0.0355999
42848263	chr22:42848263:C:T	6.85247e-08	-1.10751e-10	-0.789691
42848266	chr22:42848266:C:T	1.14939e-07	-0.272484	-3.05541e-10
42848273	chr22:42848273:A:ATTTTT	5.16617e-08	-1.10751e-10	-1.07217
42848503	chr22:42848503:C:T	4.60411e-08	-1.10751e-10	-1.18735
42848614	chr22:42848614:C:CCCTG	7.65193e-08	-1.10751e-10	-0.679343
42848616	chr22:42848616:A:T	7.66966e-08	-1.10751e-10	-0.677029
42848667	chr22:42848667:C:T	2.90412e-07	-1.10751e-10	0.654415
42848719	chr22:42848719:C:T	4.1622e-08	-1.10751e-10	-1.28826
42848922	chr22:42848922:TTTCCTGTC:CTTCCTGTC	2.7087e-08	-0.492516	-1.22532
42849226	chr22:42849226:GAACT:G	4.34415e-08	-1.10751e-10	-1.24547
42849447	chr22:42849447:C:A	2.30013e-08	-1.54388	-0.337457
42849518	chr22:42849518:G:C	6.68984e-08	-1.10751e-10	-0.813711
42849594	chr22:42849594:G:C	3.31194e-08	-1.51677	-3.05541e-10
42849780	chr22:42849780:T:C	5.50653e-08	-1.10751e-10	-1.00837
42849785	chr22:42849785:G:A	1.31729e-07	-1.49531	1.35917
42849905	chr22:42849905:T:C	7.14703e-08	-1.10751e-10	-0.747604
42850140	chr22:42850140:G:A	8.40729e-05	7.41775	-1.0952
42850242	chr22:42850242:G:T	5.88214e-05	7.25456	-1.28918
42850337	chr22:42850337:C:A	5.148e-08	-1.10751e-10	-1.07569
42850387	chr22:42850387:C:T	4.15909e-08	-1.10751e-10	-1.289
42850583	chr22:42850583:A:C	4.35236e-08	-1.10751e-10	-1.24358
42850779	chr22:42850779:G:A	1.31218e-07	-1.50984	1.36982
42850812	chr22:42850812:A:G	5.08659e-07	1.95968	-0.744785
42851239	chr22:42851239:T:C	3.16813e-08	-1.56116	-3.05541e-10
42851314	chr22:42851314:G:C	4.4726e-08	-1.10751e-10	-1.21633
42851409	chr22:42851409:C:T	3.24166e-05	5.53878	-0.169236
42851478	chr22:42851478:A:C	4.43261e-08	-1.10751e-10	-1.22531
42851994	chr22:42851994:C:T	6.37393e-07	2.09788	-0.657381
42852103	chr22:42852103:T:C	6.27589e-08	-1.10751e-10	-0.877585
42852611	chr22:42852611:T:C	1.8954e-08	-1.55504	-0.519832
42852825	chr22:42852825:C:T	4.70377e-08	-1.10751e-10	-1.16594
42852900	chr22:42852900:G:A	2.40877e-05	5.54191	-0.469339
42853029	chr22:42853029:A:G	7.41888e-05	7.46791	-1.27043
42853149	chr22:42853149:T:A	1.55431e-08	-1.48343	-0.789836
42853194	chr22:42853194:T:C	5.43497e-08	-1.10751e-10	-1.02145
42853765	chr22:42853765:C:T	2.01462e-08	-1.55891	-0.454958
42853795	chr22:42853795:G:A	6.97614e-08	-1.10751e-10	-0.771804
42854273	chr22:42854273:C:T	4.79497e-08	-1.10751e-10	-1.14673
42854420	chr22:42854420:T:C	1.92433e-08	-1.55041	-0.509313
42854608	chr22:42854608:G:A	6.27804e-07	2.11753	-0.692188
42856274	chr22:42856274:A:G	3.7388e-07	2.19537	-1.28832
42856326	chr22:42856326:C:G	4.42644e-08	-1.10751e-10	-1.2267
42856329	chr22:42856329:C:A	2.76364e-07	1.8917	-1.28686
42856859	chr22:42856859:G:A	1.1655e-08	-1.31414	-1.24701
42857248	chr22:42857248:C:T	2.01598e-08	-1.40391	-0.609287
42857842	chr22:42857842:C:T	1.60558e-08	-1.49137	-0.74945
42858483	chr22:42858483:A:T	7.57129e-08	-1.10751e-10	-0.689938
42858553	chr22:42858553:T:A	3.41608e-08	-1.48581	-3.05541e-10
42859043	chr22:42859043:G:A	2.77352e-07	0.608402	-3.05541e-10
42859176	chr22:42859176:T:G	0.00016737	7.96053	-0.94945
42859391	chr22:42859391:T:A	4.46409e-07	2.31793	-1.23358
42859469	chr22:42859469:C:T	7.60102e-08	-1.10751e-10	-0.686018
42859603	chr22:42859603:T:C	3.90189e-07	0.949745	-3.05541e-10
42860158	chr22:42860158:T:G	5.44168e-08	-1.10751e-10	-1.02021
42860159	chr22:42860159:C:T	9.17686e-07	2.25239	-0.447422
42860160	chr22:42860160:A:G	3.99693e-07	2.22644	-1.25263
42860451	chr22:42860451:C:T	5.73318e-08	-1.10751e-10	-0.96803
42860792	chr22:42860792:C:G	6.9463e-08	-1.10751e-10	-0.776092
42860954	chr22:42860954:C:G	4.44361e-08	-1.10751e-10	-1.22283
42861132	chr22:42861132:T:C	4.1543e-08	-1.10751e-10	-1.29016
42861255	chr22:42861255:A:G	5.84216e-07	2.57878	-1.22539
42861939	chr22:42861939:C:T	5.0346e-07	2.37993	-1.17531
42862165	chr22:42862165:T:C	5.89498e-08	-1.10751e-10	-0.9402
42862192	chr22:42862192:T:C	4.15673e-08	-1.10751e-10	-1.28957
42862805	chr22:42862805:G:GT	3.5236e-08	-1.45482	-3.05541e-10
42862979	chr22:42862979:C:T	4.82963e-08	-1.10751e-10	-1.13953
42863166	chr22:42863166:T:C	8.92026e-07	3.03569	-1.25909
42863259	chr22:42863259:A:G	7.08644e-08	-1.10751e-10	-0.756118
42863535	chr22:42863535:A:C	0.000149824	7.57885	-0.678521
42863575	chr22:42863575:A:G	4.81786e-08	-1.10751e-10	-1.14197
42863849	chr22:42863849:T:C	0.00013017	7.15714	-0.397428
42863923	chr22:42863923:T:C	7.13879e-08	-1.10751e-10	-0.748757
42864421	chr22:42864421:G:A	4.88439e-07	2.39466	-1.22033
42864739	chr22:42864739:C:T	5.00079e-08	-1.10751e-10	-1.1047
42865217	chr22:42865217:C:T	5.12641e-07	2.45113	-1.22844
42865441	chr22:42865441:G:A	5.88438e-08	-1.10751e-10	-0.942
42865493	chr22:42865493:G:A	4.32945e-07	2.28774	-1.23401
42865708	chr22:42865708:CTT:C	5.57335e-08	-1.50703	0.510729
42865929	chr22:42865929:G:T	4.15547e-08	-1.10751e-10	-1.28987
42865969	chr22:42865969:ATTTC:A	1.27114e-07	-1.10751e-10	-0.1718
42865992	chr22:42865992:T:C	1.01188e-07	-1.10751e-10	-0.399902
42866013	chr22:42866013:A:G	4.15436e-08	-1.10751e-10	-1.29014
42866507	chr22:42866507:A:G	3.01723e-07	1.98153	-1.28891
42866648	chr22:42866648:CCT:C	4.4644e-08	-1.10751e-10	-1.21817
42866734	chr22:42866734:T:C	5.54548e-07	2.58629	-1.28503
42866739	chr22:42866739:C:T	5.31189e-07	2.53815	-1.27992
42866780	chr22:42866780:C:T	4.15426e-08	-1.10751e-10	-1.29017
42867426	chr22:42867426:A:G	3.76694e-07	2.18379	-1.26924
42867494	chr22:42867494:G:T	4.64406e-08	-1.10751e-10	-1.17871
42867680	chr22:42867680:T:C	1.05503e-07	-1.10751e-10	-0.35815
42867704	chr22:42867704:G:A	5.89374e-08	-1.10751e-10	-0.940411
42867789	chr22:42867789:G:A	4.15425e-08	-1.10751e-10	-1.29017
42868162	chr22:42868162:C:G	4.25998e-08	-1.10751e-10	-1.26504
42868303	chr22:42868303:TCTC:T	4.32354e-08	-1.10751e-10	-1.25023
42868429	chr22:42868429:G:T	1.39899e-08	-1.54738	-0.831172
42868512	chr22:42868512:A:T	1.07907e-07	-1.10751e-10	-0.335621
42868517	chr22:42868517:A:C	4.35513e-08	-1.10751e-10	-1.24295
42868639	chr22:42868639:T:C	6.98964e-08	-1.10751e-10	-0.769871
42868764	chr22:42868764:A:G	4.40811e-07	2.34746	-1.27573
42868845	chr22:42868845:T:C	5.18016e-07	2.48593	-1.25281
42868992	chr22:42868992:G:A	7.38964e-08	-1.10751e-10	-0.714222
42869549	chr22:42869549:C:A	1.20276e-08	-1.48609	-1.04359
42869646	chr22:42869646:G:A	4.16137e-08	-1.10751e-10	-1.28846
42869821	chr22:42869821:G:T	4.6807e-07	2.40996	-1.27823
42870241	chr22:42870241:G:A	7.39359e-08	-1.10751e-10	-0.713687
42870273	chr22:42870273:C:T	3.91879e-08	-1.34852	-3.05541e-10
42870728	chr22:42870728:C:T	5.3136e-08	-1.10751e-10	-1.04403
42870768	chr22:42870768:C:T	9.33515e-07	2.18389	-0.361823
42870888	chr22:42870888:A:G	6.9936e-08	-0.769306	-3.05541e-10
42871057	chr22:42871057:G:A	4.75247e-08	-1.10751e-10	-1.15564
42871775	chr22:42871775:C:T	5.7466e-08	-1.10751e-10	-0.965692
42871846	chr22:42871846:CCCCAGGGCCCCGG:C	2.27031e-08	-0.63917	-1.25522
42871867	chr22:42871867:G:T	0.000106083	7.78019	-1.2251
42872056	chr22:42872056:G:A	4.15441e-08	-1.10751e-10	-1.29013
42872089	chr22:42872089:T:A	6.22609e-08	-1.10751e-10	-0.885553
42872264	chr22:42872264:C:T	2.12592e-08	-0.691417	-1.26868
42872305	chr22:42872305:G:C	7.2353e-08	-0.735329	-3.05541e-10
42872396	chr22:42872396:A:G	4.16139e-08	-1.10751e-10	-1.28845
42872576	chr22:42872576:G:A	4.1556e-08	-1.10751e-10	-1.28984
42873195	chr22:42873195:T:C	5.4209e-08	-1.10751e-10	-1.02404
42873541	chr22:42873541:C:T	4.94078e-07	2.45659	-1.27079
42873845	chr22:42873845:G:C	3.49322e-07	-1.10751e-10	0.83911
42874333	chr22:42874333:A:G	3.74462e-07	-1.10751e-10	0.908604
42874362	chr22:42874362:C:G	5.45574e-08	-1.10751e-10	-1.01763
42874434	chr22:42874434:A:C	5.20846e-07	2.50692	-1.26835
42874813	chr22:42874813:A:G	5.98233e-07	2.6513	-1.27421
42874820	chr22:42874820:C:T	4.6024e-08	-1.10751e-10	-1.18772
42874873	chr22:42874873:A:C	5.83218e-07	2.61177	-1.26009
42874926	chr22:42874926:C:T	4.1406e-08	-1.29346	-3.05541e-10
42875292	chr22:42875292:A:C	7.45899e-08	-1.10751e-10	-0.704881
42875365	chr22:42875365:GTTAT:G	4.32103e-08	-1.10751e-10	-1.25081
42875740	chr22:42875740:T:C	1.75561e-08	-1.49671	-0.65478
42875798	chr22:42875798:AG:A	6.04861e-07	2.65958	-1.27147
42875860	chr22:42875860:G:A	3.58548e-08	-1.43741	-3.05541e-10
42875975	chr22:42875975:T:C	4.27615e-08	-1.10751e-10	-1.26125
42876110	chr22:42876110:C:T	4.66825e-08	-1.10751e-10	-1.17352
42876515	chr22:42876515:A:ATCCTG	4.35745e-08	-1.10751e-10	-1.24241
42876516	chr22:42876516:A:AGCCAT	4.359e-08	-1.10751e-10	-1.24206
42876518	chr22:42876518:A:C	4.31618e-08	-1.10751e-10	-1.25193
42876786	chr22:42876786:C:T	5.17904e-07	2.50024	-1.26734
42876801	chr22:42876801:T:C	4.46767e-08	-1.10751e-10	-1.21743
42877427	chr22:42877427:G:A	4.35464e-08	-1.10751e-10	-1.24306
42877734	chr22:42877734:C:G	4.49461e-07	2.36868	-1.27752
42878277	chr22:42878277:C:T	4.76216e-07	2.43019	-1.28121
42878326	chr22:42878326:TG:T	4.71348e-08	-1.10751e-10	-1.16387
42878716	chr22:42878716:G:A	5.21233e-07	2.51729	-1.27797
42878766	chr22:42878766:A:G	5.85041e-07	2.63156	-1.27676
42878883	chr22:42878883:G:A	4.78856e-07	2.43374	-1.27922
42878908	chr22:42878908:C:T	4.16839e-08	-1.10751e-10	-1.28677
42879251	chr22:42879251:G:A	4.37041e-08	-1.10751e-10	-1.23944
42879510	chr22:42879510:T:C	4.15425e-08	-1.10751e-10	-1.29017
42879642	chr22:42879642:G:C	4.49163e-08	-1.10751e-10	-1.21209
42879966	chr22:42879966:G:A	2.07211e-08	-0.702378	-1.28336
42880186	chr22:42880186:G:A	3.84123e-07	-1.48805	2.42212
42880414	chr22:42880414:T:C	4.15959e-08	-1.10751e-10	-1.28888
42880823	chr22:42880823:T:TG	1.10699e-06	2.60021	-0.607692
42881141	chr22:42881141:A:G	5.58077e-07	2.58526	-1.27765
42881877	chr22:42881877:T:C	4.35637e-08	-1.10751e-10	-1.24266
42881950	chr22:42881950:A:G	4.30653e-08	-1.10751e-10	-1.25417
42882142	chr22:42882142:C:T	7.46152e-08	-1.10751e-10	-0.704541
42882156	chr22:42882156:T:C	6.18098e-07	2.69021	-1.28045
42882214	chr22:42882214:C:T	6.12141e-07	2.66646	-1.26638
42883276	chr22:42883276:A:G	4.63724e-07	2.35876	-1.23635
42883339	chr22:42883339:C:T	4.33479e-08	-1.10751e-10	-1.24763
42884053	chr22:42884053:G:A	2.84413e-08	-0.554512	-1.11453
42884288	chr22:42884288:C:T	4.76512e-08	-1.10751e-10	-1.15298
42884644	chr22:42884644:T:C	0.000161568	7.47925	-0.503452
42884861	chr22:42884861:C:T	6.39296e-08	-1.10751e-10	-0.859103
42885405	chr22:42885405:G:C	5.83975e-08	-1.10751e-10	-0.949612
42885758	chr22:42885758:T:TC	1.80616e-08	-0.835106	-1.28799
42885873	chr22:42885873:A:G	8.22832e-07	2.71094	-1.01507
42886079	chr22:42886079:G:A	4.48134e-08	-1.10751e-10	-1.21438
42886102	chr22:42886102:G:T	5.81262e-08	-1.10751e-10	-0.95427
42886795	chr22:42886795:A:C	0.000178482	7.76401	-0.688657
42887249	chr22:42887249:A:C	9.70548e-07	2.77276	-0.911781
42887904	chr22:42887904:A:G	5.1552e-08	-1.10751e-10	-1.07429
42887983	chr22:42887983:C:T	1.01907e-06	3.02196	-1.1122
42888328	chr22:42888328:G:A	6.96451e-07	2.66244	-1.13333
42888544	chr22:42888544:T:TCCA	4.34904e-08	-1.10751e-10	-1.24435
42888728	chr22:42888728:T:C	5.69584e-07	-1.10751e-10	1.32802
42888932	chr22:42888932:A:G	4.19937e-08	-1.10751e-10	-1.27937
42889303	chr22:42889303:C:T	9.68125e-07	2.95397	-1.09549
42889383	chr22:42889383:C:CAT	8.14323e-08	-1.10751e-10	-0.617114
42889639	chr22:42889639:C:T	3.22989e-08	-1.54185	-3.05541e-10
42889789	chr22:42889789:C:A	5.31244e-08	-1.10751e-10	-1.04425
42889977	chr22:42889977:A:C	4.32076e-08	-1.10751e-10	-1.25087
42890063	chr22:42890063:G:A	6.46576e-08	-1.10751e-10	-0.84778
42890236	chr22:42890236:G:A	4.2678e-08	-1.10751e-10	-1.2632
42890593	chr22:42890593:C:T	4.161e-08	-1.10751e-10	-1.28854
42890721	chr22:42890721:T:C	4.16943e-08	-1.10751e-10	-1.28652
42890793	chr22:42890793:G:A	4.33672e-08	-1.10751e-10	-1.24718
42890870	chr22:42890870:A:G	8.88381e-07	2.89856	-1.12605
42891231	chr22:42891231:G:A	4.16563e-08	-1.10751e-10	-1.28743
42891284	chr22:42891284:G:A	1.18405e-06	2.34098	-0.281164
42891371	chr22:42891371:G:A	4.15746e-08	-1.10751e-10	-1.2894
42893187	chr22:42893187:C:T	1.59449e-07	0.0548371	-3.05541e-10
42893230	chr22:42893230:C:T	7.60275e-08	-1.10751e-10	-0.685791
42893467	chr22:42893467:G:A	9.47293e-07	2.1827	-0.345977
42893695	chr22:42893695:C:G	4.15977e-08	-1.10751e-10	-1.28884
42893816	chr22:42893816:A:G	4.33831e-08	-1.10751e-10	-1.24682
42894027	chr22:42894027:G:C	6.76437e-08	-1.10751e-10	-0.802632
42894064	chr22:42894064:C:CA	4.16221e-08	-1.10751e-10	-1.28826
42894215	chr22:42894215:C:A	4.16978e-08	-1.10751e-10	-1.28644
42894577	chr22:42894577:T:C	8.21264e-07	2.68178	-0.987819
42894723	chr22:42894723:T:C	4.49678e-08	-1.10751e-10	-1.21094
42894794	chr22:42894794:G:A	3.52102e-08	-1.38571	-0.0698366
42894927	chr22:42894927:AG:A	9.92739e-08	-1.10751e-10	-0.419003
42895089	chr22:42895089:C:T	1.44056e-06	3.09251	-0.83661
42895270	chr22:42895270:A:G	2.0241e-08	-1.28371	-0.725463
42895523	chr22:42895523:C:A	6.27939e-07	2.56572	-1.14016
42895798	chr22:42895798:G:A	4.54847e-08	-1.10751e-10	-1.19951
42895875	chr22:42895875:G:A	4.16757e-08	-1.10751e-10	-1.28697
42896108	chr22:42896108:A:G	0.000178662	7.49487	-0.418508
42896593	chr22:42896593:T:A	4.1557e-08	-1.10751e-10	-1.28982
42896616	chr22:42896616:A:T	4.28064e-08	-1.10751e-10	-1.2602
42896626	chr22:42896626:C:T	5.15068e-07	2.44432	-1.21691
42896866	chr22:42896866:A:G	6.14059e-08	-1.3559	0.456518
42897138	chr22:42897138:T:C	6.40536e-08	-1.10751e-10	-0.857166
42897151	chr22:42897151:G:T	4.16063e-08	-1.10751e-10	-1.28864
42897300	chr22:42897300:CAAG:C	4.16137e-08	-1.10751e-10	-1.28846
42897503	chr22:42897503:T:A	4.38571e-08	-1.10751e-10	-1.23595
42897678	chr22:42897678:G:A	6.35061e-08	-1.10751e-10	-0.865749
42898233	chr22:42898233:C:T	1.40635e-07	-1.10751e-10	-0.0707168
42898372	chr22:42898372:A:G	1.63912e-07	0.0824462	-3.05541e-10
42898514	chr22:42898514:G:A	4.28179e-08	-1.10751e-10	-1.25993
42898719	chr22:42898719:C:T	4.24282e-08	-1.10751e-10	-1.26907
42898738	chr22:42898738:T:C	5.40594e-07	2.50915	-1.23337
42898842	chr22:42898842:G:C	5.42384e-08	-1.10751e-10	-1.0235
42898962	chr22:42898962:G:A	9.12372e-08	-1.10751e-10	-0.503423
42898986	chr22:42898986:G:C	1.4412e-07	-0.0462362	-3.05541e-10
42899074	chr22:42899074:G:A	4.24027e-08	-1.10751e-10	-1.26967
42899262	chr22:42899262:C:T	1.36769e-06	2.41604	-0.212047
42899265	chr22:42899265:C:T	0.000121565	7.85065	-1.15933
42899340	chr22:42899340:G:A	3.37469e-08	-1.498	-3.05541e-10
42899425	chr22:42899425:T:C	1.22214e-07	-1.31812	1.10701
42899464	chr22:42899464:G:A	4.32355e-08	-1.10751e-10	-1.25022
42899671	chr22:42899671:C:T	4.1572e-08	-1.10751e-10	-1.28946
42900311	chr22:42900311:C:T	5.13837e-07	2.48447	-1.25945
42900415	chr22:42900415:C:T	5.99836e-08	-1.10751e-10	-0.922815
42900942	chr22:42900942:G:A	5.15143e-08	-1.10751e-10	-1.07503
42900952	chr22:42900952:T:G	4.17007e-08	-1.10751e-10	-1.28637
42901240	chr22:42901240:C:T	6.19004e-08	-1.10751e-10	-0.891359
42901415	chr22:42901415:A:T	0.000131081	7.07708	-0.310401
42901532	chr22:42901532:T:C	4.15434e-08	-1.10751e-10	-1.29015
42901571	chr22:42901571:G:A	4.23416e-08	-1.10751e-10	-1.27112
42902020	chr22:42902020:G:A	4.68143e-08	-1.24474	0.074041
42902080	chr22:42902080:G:A	4.31581e-08	-1.10751e-10	-1.25202
42902256	chr22:42902256:G:A	7.1095e-08	-1.10751e-10	-0.752868
42902304	chr22:42902304:G:A	1.06937e-07	-1.10751e-10	-0.344646
42902420	chr22:42902420:C:A	7.05016e-08	-0.761251	-3.05541e-10
42902691	chr22:42902691:A:G	5.33815e-07	2.47491	-1.21174
42902804	chr22:42902804:G:A	7.58948e-07	2.76665	-1.1516
42902988	chr22:42902988:G:A	4.29616e-08	-1.10751e-10	-1.25658
42903000	chr22:42903000:T:G	5.3687e-07	-1.44941	2.71828
42903074	chr22:42903074:A:G	6.06021e-08	-0.912556	-3.05541e-10
42903288	chr22:42903288:T:A	6.05904e-07	2.62376	-1.23392
42903704	chr22:42903704:T:C	6.72585e-05	7.04391	-0.944497
42903745	chr22:42903745:A:T	4.16208e-08	-1.10751e-10	-1.28829
42903803	chr22:42903803:C:A	5.61081e-08	-1.10751e-10	-0.989606
42903872	chr22:42903872:G:A	6.86013e-08	-1.10751e-10	-0.788575
42904004	chr22:42904004:C:A	5.88504e-05	6.93939	-0.973516
42904206	chr22:42904206:C:T	4.87267e-08	-1.10751e-10	-1.13066
42904338	chr22:42904338:T:C	4.87663e-08	-1.10751e-10	-1.12985
42904401	chr22:42904401:C:T	4.1701e-08	-1.10751e-10	-1.28636
42904474	chr22:42904474:A:G	4.60719e-08	-1.10751e-10	-1.18668
42904494	chr22:42904494:G:A	5.85158e-08	-1.10751e-10	-0.947588
42904506	chr22:42904506:G:A	4.29753e-08	-1.10751e-10	-1.25626
42904614	chr22:42904614:C:A	1.01664e-07	-1.50528	1.11007
42904969	chr22:42904969:G:A	9.71754e-08	-1.10751e-10	-0.440369
42905303	chr22:42905303:C:T	5.26541e-08	-1.10751e-10	-1.05314
42905737	chr22:42905737:C:T	1.9649e-08	-0.793296	-1.24556
42906245	chr22:42906245:G:C	5.1093e-08	-1.10751e-10	-1.08324
42906505	chr22:42906505:G:A	4.24569e-08	-1.10751e-10	-1.2684
42907007	chr22:42907007:C:T	2.02899e-08	-0.719247	-1.28752
42907011	chr22:42907011:C:T	7.58015e-08	-1.10751e-10	-0.688768
42907046	chr22:42907046:C:A	7.63793e-08	-1.4836	0.802424
42907070	chr22:42907070:G:T	2.27303e-08	-0.635845	-1.25734
42907411	chr22:42907411:T:G	5.48506e-07	2.53179	-1.24147
42907681	chr22:42907681:G:A	3.84478e-07	2.17925	-1.24425
42907876	chr22:42907876:G:A	3.47052e-08	-1.47	-3.05541e-10
42908037	chr22:42908037:A:AAC	9.65721e-08	-1.10751e-10	-0.446596
42908084	chr22:42908084:C:T	4.75267e-08	-1.10751e-10	-1.15559
42908369	chr22:42908369:CTGAA:C	3.49725e-07	2.10842	-1.26816
42908623	chr22:42908623:G:A	6.12033e-08	-1.10751e-10	-0.902684
42908819	chr22:42908819:G:C	4.19647e-08	-1.10751e-10	-1.28006
42908822	chr22:42908822:C:T	4.15732e-08	-1.10751e-10	-1.28943
42908935	chr22:42908935:T:C	4.26161e-08	-1.10751e-10	-1.26465
42909098	chr22:42909098:T:C	2.98692e-07	0.682526	-3.05541e-10
42909207	chr22:42909207:T:G	4.34717e-08	-1.10751e-10	-1.24477
42910535	chr22:42910535:A:G	5.03345e-08	-1.10751e-10	-1.0982
42910688	chr22:42910688:T:C	4.33361e-08	-1.10751e-10	-1.2479
42910840	chr22:42910840:T:C	4.38238e-08	-1.10751e-10	-1.23671
42910944	chr22:42910944:A:G	4.65428e-08	-1.10751e-10	-1.17651
42911003	chr22:42911003:C:T	5.6205e-08	-1.10751e-10	-0.987879
42911199	chr22:42911199:C:T	4.50307e-08	-1.10751e-10	-1.20954
42911518	chr22:42911518:A:G	4.2351e-08	-1.10751e-10	-1.27089
42911552	chr22:42911552:C:T	4.16177e-08	-1.10751e-10	-1.28836
42912057	chr22:42912057:G:A	4.70677e-08	-1.10751e-10	-1.1653
42912106	chr22:42912106:A:C	4.80007e-08	-1.10751e-10	-1.14567
42912469	chr22:42912469:C:T	4.88153e-08	-1.10751e-10	-1.12884
42912520	chr22:42912520:G:T	4.62247e-07	2.39729	-1.27808
42912705	chr22:42912705:C:T	5.1093e-08	-1.10751e-10	-1.08324
42913064	chr22:42913064:C:T	5.11006e-08	-1.10751e-10	-1.08309
42913291	chr22:42913291:C:T	5.1093e-08	-1.10751e-10	-1.08324
42913314	chr22:42913314:T:A	6.87817e-08	-1.10751e-10	-0.785948
42913681	chr22:42913681:C:T	5.1093e-08	-1.10751e-10	-1.08324
42914097	chr22:42914097:G:C	4.23759e-08	-1.10751e-10	-1.27031
42914141	chr22:42914141:G:A	4.62584e-08	-1.10751e-10	-1.18264
42914223	chr22:42914223:T:C	1.86093e-08	-0.87887	-1.21435
42914646	chr22:42914646:G:T	0.000102309	7.7935	-1.27463
42914857	chr22:42914857:T:A	4.17053e-08	-1.10751e-10	-1.28626
42915004	chr22:42915004:C:T	4.51381e-07	2.38485	-1.28942
42915159	chr22:42915159:C:T	4.3313e-08	-1.10751e-10	-1.24843
42915219	chr22:42915219:G:C	6.34529e-08	-1.10751e-10	-0.866588
42915307	chr22:42915307:G:A	4.19647e-08	-1.10751e-10	-1.28006
42915409	chr22:42915409:T:C	4.2109e-08	-1.10751e-10	-1.27662
42916382	chr22:42916382:C:A	4.21224e-08	-1.10751e-10	-1.27631
42917045	chr22:42917045:C:T	6.10213e-08	-1.10751e-10	-0.905663
42917521	chr22:42917521:G:A	6.21936e-08	-1.10751e-10	-0.886633
42917747	chr22:42917747:T:C	4.26059e-08	-1.10751e-10	-1.26489
42917903	chr22:42917903:A:G	4.33616e-08	-1.10751e-10	-1.24731
42917948	chr22:42917948:T:C	1.50076e-07	-0.005741	-3.05541e-10
42918060	chr22:42918060:A:G	4.28168e-08	-1.10751e-10	-1.25995
42918084	chr22:42918084:T:C	5.00288e-08	-1.10751e-10	-1.10429
42918174	chr22:42918174:G:A	4.45468e-08	-1.10751e-10	-1.22034
42918265	chr22:42918265:A:T	2.76476e-07	1.75196	-1.14672
42918741	chr22:42918741:G:A	5.11013e-08	-1.10751e-10	-1.08308
42919073	chr22:42919073:G:A	6.11584e-08	-1.10751e-10	-0.903419
42919387	chr22:42919387:T:C	5.58189e-07	2.59558	-1.28777
42919409	chr22:42919409:T:G	4.31544e-08	-1.10751e-10	-1.2521
42919622	chr22:42919622:A:T	9.43706e-07	2.20049	-0.367565
42919654	chr22:42919654:T:C	4.20976e-08	-1.10751e-10	-1.2769
42920139	chr22:42920139:G:A	4.71317e-07	2.42779	-1.28915
42920226	chr22:42920226:G:A	4.68262e-07	2.422	-1.28985
42920453	chr22:42920453:A:C	4.21296e-08	-1.10751e-10	-1.27614
42920540	chr22:42920540:C:T	4.23677e-08	-1.10751e-10	-1.2705
42920555	chr22:42920555:C:T	2.26338e-07	0.405142	-3.05541e-10
42920631	chr22:42920631:G:A	4.18554e-08	-1.10751e-10	-1.28267
42920661	chr22:42920661:A:G	7.24788e-05	7.15262	-0.978461
42920722	chr22:42920722:C:T	3.64723e-08	-1.42033	-3.05541e-10
42920923	chr22:42920923:C:T	6.30381e-08	-1.39592	0.522777
42921003	chr22:42921003:C:T	4.96978e-08	-1.10751e-10	-1.11093
42921123	chr22:42921123:G:A	5.89203e-07	2.58644	-1.22455
42921246	chr22:42921246:C:T	4.46411e-07	-1.10751e-10	1.08435
42921251	chr22:42921251:C:T	4.94584e-08	-1.10751e-10	-1.11575
42921562	chr22:42921562:A:C	8.4262e-07	2.39572	-0.676089
42921615	chr22:42921615:T:G	4.63973e-08	-1.10751e-10	-1.17965
42921893	chr22:42921893:C:T	1.14981e-06	2.59991	-0.569449
42921962	chr22:42921962:C:G	9.37135e-09	-1.49825	-1.28098
42922507	chr22:42922507:A:T	6.37696e-08	-1.10751e-10	-0.861609
42922566	chr22:42922566:C:T	4.23322e-08	-1.10751e-10	-1.27134
42922694	chr22:42922694:G:A	9.16789e-07	2.53428	-0.730285
42922759	chr22:42922759:G:T	9.81836e-05	6.98971	-0.512004
42923152	chr22:42923152:T:C	5.51644e-07	2.55688	-1.26086
42923365	chr22:42923365:C:T	3.78359e-08	-1.38363	-3.05541e-10
42923521	chr22:42923521:G:A	8.31782e-07	2.42866	-0.72198
42923694	chr22:42923694:T:C	4.19394e-08	-1.10751e-10	-1.28066
42923697	chr22:42923697:C:G	9.31343e-07	2.49794	-0.678195
42923815	chr22:42923815:C:A	5.21244e-07	-1.10751e-10	1.23933
42924210	chr22:42924210:C:G	0.000402023	7.78062	0.106757
42924236	chr22:42924236:A:G	9.1519e-08	-0.500339	-3.05541e-10
42924279	chr22:42924279:T:G	4.37729e-08	-1.10751e-10	-1.23787
42924295	chr22:42924295:A:G	0.000110152	7.05228	-0.459556
42924606	chr22:42924606:A:AC	5.58532e-08	-1.10751e-10	-0.994159
42924656	chr22:42924656:T:A	4.73403e-08	-1.10751e-10	-1.15952
42924802	chr22:42924802:G:A	4.41618e-08	-1.10751e-10	-1.22903
42924819	chr22:42924819:C:T	4.45899e-08	-1.10751e-10	-1.21938
42924858	chr22:42924858:G:A	4.15435e-08	-1.10751e-10	-1.29014
42925017	chr22:42925017:C:T	4.36506e-08	-1.10751e-10	-1.24067
42925290	chr22:42925290:G:A	4.36709e-08	-1.10751e-10	-1.2402
42925349	chr22:42925349:G:A	4.15435e-08	-1.10751e-10	-1.29014
42925453	chr22:42925453:C:T	4.25457e-08	-1.10751e-10	-1.26631
42925800	chr22:42925800:T:A	4.32988e-08	-1.10751e-10	-1.24876
42925810	chr22:42925810:G:A	6.02766e-08	-1.10751e-10	-0.917942
42926208	chr22:42926208:C:T	1.85297e-07	-1.52005	1.72513
42927178	chr22:42927178:G:C	4.58583e-08	-1.19133	-3.05541e-10
42927308	chr22:42927308:C:T	2.12808e-07	1.47726	-1.13375
42927323	chr22:42927323:G:A	4.27113e-08	-1.10751e-10	-1.26242
42927720	chr22:42927720:T:A	4.41158e-07	-1.49289	2.56541
42927729	chr22:42927729:A:C	9.98195e-08	-1.37258	0.959054
42928177	chr22:42928177:C:T	9.61223e-07	2.66503	-0.813715
42928442	chr22:42928442:T:C	5.9592e-08	-1.10751e-10	-0.929364
42928546	chr22:42928546:G:A	4.36104e-08	-1.10751e-10	-1.24159
42928559	chr22:42928559:G:A	1.41854e-06	2.93172	-0.691229
42928756	chr22:42928756:C:T	4.54882e-07	2.38813	-1.28498
42928762	chr22:42928762:A:G	4.50066e-08	-1.10751e-10	-1.21008
42929076	chr22:42929076:C:T	4.71181e-08	-1.10751e-10	-1.16423
42929306	chr22:42929306:G:C	4.19404e-08	-1.10751e-10	-1.28064
42929418	chr22:42929418:T:C	7.73122e-08	-1.10751e-10	-0.669034
42929435	chr22:42929435:A:G	4.1642e-08	-1.10751e-10	-1.28778
42929768	chr22:42929768:G:A	0.000365881	7.59711	0.196065
42929902	chr22:42929902:G:A	4.21155e-08	-1.10751e-10	-1.27647
42930104	chr22:42930104:C:T	0.000121387	6.54136	0.14849
42930408	chr22:42930408:C:A	4.22908e-08	-1.10751e-10	-1.27232
42930432	chr22:42930432:C:T	4.4796e-07	-1.10751e-10	1.08782
42931310	chr22:42931310:C:T	0.000405801	7.56028	0.336456
42931520	chr22:42931520:C:T	0.000359126	7.89255	-0.118003
42931573	chr22:42931573:G:C	0.000374317	7.54114	0.274828
42931581	chr22:42931581:G:A	0.000409305	7.5332	0.372131
42932413	chr22:42932413:G:A	0.000387256	7.50853	0.341427
42932711	chr22:42932711:G:C	1.71211e-07	0.12601	-3.05541e-10
42932868	chr22:42932868:C:T	1.80807e-07	0.180545	-3.05541e-10
42932952	chr22:42932952:C:T	4.18829e-08	-1.10751e-10	-1.28201
42933019	chr22:42933019:T:C	4.85486e-08	-1.10751e-10	-1.13432
42933535	chr22:42933535:T:C	4.61069e-08	-1.10751e-10	-1.18592
42933701	chr22:42933701:C:T	4.16101e-08	-1.10751e-10	-1.28854
42933757	chr22:42933757:C:T	4.38541e-08	-1.10751e-10	-1.23602
42933813	chr22:42933813:G:A	0.000494337	7.77761	0.316481
42933888	chr22:42933888:C:T	4.17036e-08	-1.10751e-10	-1.2863
42934544	chr22:42934544:G:A	9.48812e-08	-0.46426	-3.05541e-10
42934573	chr22:42934573:A:G	4.40035e-08	-1.10751e-10	-1.23262
42934665	chr22:42934665:G:A	1.00401e-07	-1.10751e-10	-0.407717
42934907	chr22:42934907:TCTTC:T	7.10097e-08	-1.10751e-10	-0.75407
42934943	chr22:42934943:T:C	1.2371e-08	-1.30403	-1.1975
42934984	chr22:42934984:C:T	7.39147e-08	-1.10751e-10	-0.713974
42935002	chr22:42935002:A:G	8.25658e-08	-1.10751e-10	-0.60329
42935009	chr22:42935009:A:G	8.26698e-08	-1.10751e-10	-0.602032
42935081	chr22:42935081:A:T	4.56804e-08	-1.10751e-10	-1.19522
42935285	chr22:42935285:T:A	2.02932e-07	-1.10751e-10	0.295986
42935368	chr22:42935368:G:A	3.1502e-07	-1.10751e-10	0.73575
42935431	chr22:42935431:T:G	5.80778e-08	-1.10751e-10	-0.955101
42935534	chr22:42935534:C:T	5.20059e-08	-1.06553	-3.05541e-10
42936041	chr22:42936041:G:A	1.29495e-07	-1.10751e-10	-0.15324
42936100	chr22:42936100:C:T	7.37495e-08	-1.10751e-10	-0.716211
42936172	chr22:42936172:C:T	4.15712e-08	-1.10751e-10	-1.28948
42936316	chr22:42936316:T:C	2.15273e-07	-1.10751e-10	0.355019
42936510	chr22:42936510:T:C	0.0145076	8.89173	2.58157
42936944	chr22:42936944:A:T	4.29014e-08	-1.10751e-10	-1.25798
42937150	chr22:42937150:G:A	3.0681e-07	1.99527	-1.28593
42937365	chr22:42937365:A:C	4.29463e-08	-1.10751e-10	-1.25693
42937421	chr22:42937421:C:T	0.000528686	9.02666	-0.865394
42938289	chr22:42938289:C:G	0.00648245	8.79635	1.87138
42938361	chr22:42938361:G:A	8.19235e-08	-1.10751e-10	-0.6111
42938507	chr22:42938507:G:A	7.43534e-08	-1.10751e-10	-0.708056
42938762	chr22:42938762:T:C	3.78861e-08	-1.3823	-3.05541e-10
42938867	chr22:42938867:GCTGT:G	4.1586e-08	-1.10751e-10	-1.28912
42939639	chr22:42939639:G:T	7.18691e-08	-1.10751e-10	-0.742039
42939644	chr22:42939644:G:C	1.37088e-07	-1.10751e-10	-0.0962595
42940225	chr22:42940225:A:T	1.12559e-05	5.5618	-1.25004
42940382	chr22:42940382:G:C	1.6042e-07	0.060911	-3.05541e-10
42940631	chr22:42940631:T:G	2.93106e-06	4.24426	-1.27802
42940679	chr22:42940679:C:T	2.77534e-06	4.19371	-1.28206
42941363	chr22:42941363:A:G	1.69222e-07	-1.10751e-10	0.114325
42941954	chr22:42941954:T:C	1.84488e-07	0.200698	-3.05541e-10
42942663	chr22:42942663:T:C	1.28498e-07	-1.10751e-10	-0.160969
42942833	chr22:42942833:G:A	0.0101505	8.54154	2.57461
42942858	chr22:42942858:TTC:T	4.15831e-08	-1.10751e-10	-1.28919
42943028	chr22:42943028:T:C	7.33068e-08	-1.10751e-10	-0.722232
42943055	chr22:42943055:C:T	3.54658e-08	-1.44832	-3.05541e-10
42943062	chr22:42943062:A:C	3.28405e-08	-1.52522	-3.05541e-10
42943124	chr22:42943124:T:C	1.43901e-07	-1.10751e-10	-0.047763
42943325	chr22:42943325:C:T	6.4725e-08	-0.846738	-3.05541e-10
42943461	chr22:42943461:C:T	1.70605e-08	-1.21072	-0.969399
42943716	chr22:42943716:A:C	7.36825e-08	-1.10751e-10	-0.717121
42943870	chr22:42943870:A:G	2.61571e-07	-1.10751e-10	0.549819
42943872	chr22:42943872:A:G	0.0102664	8.73849	2.389
42943954	chr22:42943954:T:A	3.0652e-07	-1.10751e-10	0.708398
42944008	chr22:42944008:G:A	1.28072e-07	-1.10751e-10	-0.164293
42944273	chr22:42944273:G:T	0.00996478	8.58345	2.51423
42944274	chr22:42944274:C:T	0.00993242	8.57619	2.51824
42944762	chr22:42944762:A:T	1.0791e-07	-1.10751e-10	-0.335588
42945181	chr22:42945181:C:T	4.38787e-08	-1.10751e-10	-1.23546
42945225	chr22:42945225:CA:C	1.07972e-07	0.942548	-1.27756
42945712	chr22:42945712:C:T	3.63719e-08	-1.42309	-3.05541e-10
42945918	chr22:42945918:G:A	4.18368e-08	-1.10751e-10	-1.28311
42946504	chr22:42946504:C:T	1.46659e-07	-1.10751e-10	-0.0287731
42946755	chr22:42946755:G:A	7.9055e-08	-1.10751e-10	-0.646741
42947219	chr22:42947219:C:G	1.65929e-07	1.37879	-1.28412
42947281	chr22:42947281:T:C	7.00708e-08	-1.10751e-10	-0.76738
42947479	chr22:42947479:A:G	4.25424e-08	-1.10751e-10	-1.26638
42947483	chr22:42947483:G:A	4.35862e-08	-1.10751e-10	-1.24215
42947602	chr22:42947602:C:T	2.90571e-05	5.91534	-0.655204
42947834	chr22:42947834:G:A	1.44114e-07	-1.10751e-10	-0.0462819
42947869	chr22:42947869:A:G	5.51781e-07	-1.10751e-10	1.29626
42948229	chr22:42948229:C:T	5.88123e-07	-1.10751e-10	1.36005
42948400	chr22:42948400:C:G	4.67665e-08	-1.10751e-10	-1.17172
42948675	chr22:42948675:T:C	2.11234e-07	-1.10751e-10	0.336081
42948850	chr22:42948850:TGAC:T	5.21437e-08	-1.10751e-10	-1.06288
42948924	chr22:42948924:C:T	5.48157e-07	-1.10751e-10	1.28968
42949057	chr22:42949057:T:C	8.96317e-08	-0.921816	0.400639
42949459	chr22:42949459:C:T	1.09471e-07	-1.10751e-10	-0.321228
42949463	chr22:42949463:C:T	5.6851e-07	-1.10751e-10	1.32613
42950191	chr22:42950191:C:T	4.22873e-08	-1.10751e-10	-1.2724
42950520	chr22:42950520:C:T	4.33364e-08	-1.10751e-10	-1.24789
42950644	chr22:42950644:G:A	7.28564e-08	-1.10751e-10	-0.728396
42950664	chr22:42950664:G:A	5.68079e-07	-1.10751e-10	1.32537
42950872	chr22:42950872:T:C	4.55098e-08	-1.19896	-3.05541e-10
42950970	chr22:42950970:G:A	6.92836e-08	-1.10751e-10	-0.778678
42951113	chr22:42951113:C:T	5.47559e-07	-1.10751e-10	1.28858
42951304	chr22:42951304:G:A	1.26556e-07	-1.10751e-10	-0.176202
42951483	chr22:42951483:G:A	6.73034e-08	-1.10751e-10	-0.807675
42951693	chr22:42951693:G:A	3.42438e-08	-1.48338	-3.05541e-10
42951773	chr22:42951773:C:A	4.16633e-08	-1.10751e-10	-1.28726
42951807	chr22:42951807:C:G	7.37251e-08	-1.10751e-10	-0.716542
42952172	chr22:42952172:C:T	3.02841e-06	4.28627	-1.28736
42952192	chr22:42952192:G:A	9.22571e-08	-1.10751e-10	-0.492306
42952295	chr22:42952295:C:G	4.64117e-08	-1.10751e-10	-1.17933
42952313	chr22:42952313:T:G	5.38657e-08	-1.10751e-10	-1.03039
42952320	chr22:42952320:T:C	4.21449e-08	-1.10751e-10	-1.27577
42952460	chr22:42952460:G:A	6.86839e-08	-1.10751e-10	-0.787371
42952632	chr22:42952632:T:C	5.77055e-07	-1.10751e-10	1.34105
42952668	chr22:42952668:T:TA	9.20041e-07	-1.10751e-10	1.80753
42952671	chr22:42952671:T:A	1.28537e-08	-1.45695	-1.0063
42952675	chr22:42952675:T:A	1.06525e-07	-1.10751e-10	-0.34851
42952693	chr22:42952693:C:T	0.00826119	8.3875	2.52269
42953067	chr22:42953067:A:T	7.45572e-08	-1.10751e-10	-0.70532
42953083	chr22:42953083:G:A	5.54212e-07	-1.10751e-10	1.30066
42953245	chr22:42953245:T:C	2.3979e-07	-1.10751e-10	0.462878
42953332	chr22:42953332:A:C	7.44142e-08	-1.10751e-10	-0.707239
42953371	chr22:42953371:A:G	3.41314e-07	-1.10751e-10	0.815918
42953504	chr22:42953504:G:A	4.22716e-08	-1.10751e-10	-1.27277
42953543	chr22:42953543:T:C	4.30615e-08	-1.10751e-10	-1.25426
42953626	chr22:42953626:T:C	2.25912e-05	6.22691	-1.21848
42953855	chr22:42953855:G:A	6.59753e-07	-1.10751e-10	1.47498
42954241	chr22:42954241:C:T	1.40984e-07	-1.10751e-10	-0.0682367
42954615	chr22:42954615:A:G	3.42458e-08	-1.48332	-3.05541e-10
42955008	chr22:42955008:C:T	7.81698e-08	-1.10751e-10	-0.658002
42955632	chr22:42955632:G:A	1.10725e-07	-1.10751e-10	-0.30984
42955679	chr22:42955679:C:A	1.09903e-08	-1.32989	-1.28999
42955769	chr22:42955769:G:A	4.9087e-07	-1.10751e-10	1.17929
42955776	chr22:42955776:T:C	4.51547e-08	-1.10751e-10	-1.20679
42955819	chr22:42955819:T:C	1.02762e-06	-1.10751e-10	1.91811
42956303	chr22:42956303:T:C	7.38609e-08	-1.10751e-10	-0.714702
42956314	chr22:42956314:T:C	1.21817e-07	-1.10751e-10	-0.214363
42956504	chr22:42956504:A:C	4.76706e-08	-1.10751e-10	-1.15257
42957008	chr22:42957008:G:C	4.94155e-08	-1.10751e-10	-1.11662
42957103	chr22:42957103:T:TAGGCCCC	3.82836e-07	-1.10751e-10	0.930722
42957344	chr22:42957344:T:C	1.02927e-07	-1.10751e-10	-0.382862
42957388	chr22:42957388:C:T	4.22532e-08	-1.10751e-10	-1.27321
42958095	chr22:42958095:A:G	1.21272e-07	-1.10751e-10	-0.218849
42958328	chr22:42958328:T:C	1.91946e-07	-1.10751e-10	0.240327
42958364	chr22:42958364:A:G	7.43812e-08	-1.10751e-10	-0.707682
42958810	chr22:42958810:G:T	8.09056e-08	-1.10751e-10	-0.623603
42958844	chr22:42958844:T:C	9.78224e-09	-1.51572	-1.2206
42959008	chr22:42959008:A:G	5.72204e-08	-1.10751e-10	-0.969975
42959161	chr22:42959161:G:A	0.00586	8.67666	1.89011
42959250	chr22:42959250:C:T	0.006736	8.7882	1.91789
42959460	chr22:42959460:A:G	4.496e-08	-1.10751e-10	-1.21111
42959537	chr22:42959537:C:G	4.44529e-08	-1.10751e-10	-1.22246
42960009	chr22:42960009:G:A	8.10681e-08	-1.10751e-10	-0.621596
42960305	chr22:42960305:C:T	0.00714093	8.83541	1.92906
42960493	chr22:42960493:C:T	0.00553129	8.59878	1.91026
42960603	chr22:42960603:A:C	1.80606e-06	2.48202	-3.05541e-10
42960693	chr22:42960693:G:A	0.000145424	7.51505	-0.644532
42961066	chr22:42961066:G:A	3.03678e-06	4.29042	-1.28875
42961373	chr22:42961373:T:C	0.00703254	8.82536	1.92381
42962005	chr22:42962005:C:A	1.30582e-07	-1.10751e-10	-0.144882
42962082	chr22:42962082:A:G	0.00327168	8.70019	1.28374
42962468	chr22:42962468:A:G	1.25516e-07	-1.10751e-10	-0.184449
42962486	chr22:42962486:G:A	0.00671541	8.87164	1.83139
42962494	chr22:42962494:T:C	1.11482e-07	-1.10751e-10	-0.303024
42963124	chr22:42963124:T:C	0.00449245	8.8712	1.42982
42963255	chr22:42963255:A:G	0.00298786	8.82271	1.07047
42963442	chr22:42963442:G:A	0.00729505	8.86805	1.91777
42963535	chr22:42963535:G:A	4.2233e-08	-1.10751e-10	-1.27368
42963649	chr22:42963649:G:A	3.51393e-08	-1.45756	-3.05541e-10
42964070	chr22:42964070:T:C	4.19451e-08	-1.10751e-10	-1.28052
42964297	chr22:42964297:A:T	5.99817e-08	-1.10751e-10	-0.922847
42964675	chr22:42964675:T:C	4.57936e-06	4.69611	-1.28368
42965073	chr22:42965073:G:A	0.00514234	8.29672	2.13941
42965137	chr22:42965137:C:G	0.0073945	8.36079	2.43857
42965842	chr22:42965842:T:C	1.17674e-08	-1.26185	-1.28971
42965855	chr22:42965855:C:T	2.61296e-07	-1.10751e-10	0.548766
42965940	chr22:42965940:AATAATC:A	0.00594343	8.49942	2.08149
42966066	chr22:42966066:C:T	9.62137e-08	-1.10751e-10	-0.450314
42966097	chr22:42966097:C:T	1.22722e-07	-1.10751e-10	-0.206966
42966236	chr22:42966236:G:C	7.29789e-08	-1.10751e-10	-0.726716
42966342	chr22:42966342:C:T	4.7546e-08	-1.10751e-10	-1.15519
42966703	chr22:42966703:A:C	9.69083e-08	-1.10751e-10	-0.443121
42966970	chr22:42966970:T:C	0.000165321	7.60361	-0.604847
42967116	chr22:42967116:A:C	0.0061759	8.60958	2.0097
42967742	chr22:42967742:G:A	4.81665e-08	-1.10751e-10	-1.14222
42967761	chr22:42967761:G:A	5.33154e-08	-1.10751e-10	-1.04066
42967802	chr22:42967802:G:C	7.825e-08	-1.10751e-10	-0.656977
42967845	chr22:42967845:G:A	7.13947e-08	-1.10751e-10	-0.748662
42967883	chr22:42967883:A:G	0.00579415	8.54846	2.00701
42967913	chr22:42967913:G:C	1.39093e-08	-1.12138	-1.26295
42967917	chr22:42967917:G:A	0.00641669	8.62874	2.02878
42968122	chr22:42968122:G:C	3.68453e-08	-1.41016	-3.05541e-10
42968123	chr22:42968123:C:T	3.68967e-08	-1.40876	-3.05541e-10
42968628	chr22:42968628:G:C	0.00595132	8.59731	1.98493
42968649	chr22:42968649:G:A	0.00342799	8.55184	1.47876
42968742	chr22:42968742:T:C	4.98688e-08	-1.10751e-10	-1.10749
42969315	chr22:42969315:A:G	6.71819e-08	-1.10751e-10	-0.809482
42969647	chr22:42969647:G:C	4.45223e-08	-1.10751e-10	-1.2209
42969736	chr22:42969736:C:T	7.78582e-08	-1.10751e-10	-0.661997
42969846	chr22:42969846:T:A	5.00625e-08	-1.10751e-10	-1.10361
42969900	chr22:42969900:C:A	7.49287e-08	-0.700349	-3.05541e-10
42970290	chr22:42970290:G:A	0.00563579	8.54249	1.98528
42970776	chr22:42970776:G:A	4.31486e-08	-1.10751e-10	-1.25224
42970824	chr22:42970824:T:C	9.03572e-07	-1.10751e-10	1.78947
42970890	chr22:42970890:C:T	0.00650686	8.5658	2.10568
42970941	chr22:42970941:C:T	4.1601e-08	-1.10751e-10	-1.28876
42971214	chr22:42971214:C:T	0.00577812	8.51577	2.03693
42971310	chr22:42971310:C:G	0.00641892	8.60325	2.05462
42971547	chr22:42971547:T:C	1.1328e-06	-1.10751e-10	2.01556
42971605	chr22:42971605:T:A	4.6633e-08	-1.10751e-10	-1.17458
42971740	chr22:42971740:G:A	1.15441e-07	-1.10751e-10	-0.268128
42971907	chr22:42971907:C:T	0.0125084	9.64064	1.68438
42971956	chr22:42971956:C:T	1.50201e-07	-1.54779	1.54288
42972007	chr22:42972007:T:A	7.31163e-08	-1.10751e-10	-0.724834
42972115	chr22:42972115:G:A	9.17316e-09	-1.52965	-1.27096
42972264	chr22:42972264:G:T	0.0117192	8.79356	2.46629
42972390	chr22:42972390:C:T	7.37251e-08	-1.10751e-10	-0.716542
42973073	chr22:42973073:C:G	4.52178e-08	-1.10751e-10	-1.2054
42973201	chr22:42973201:G:C	1.2207e-07	-1.10751e-10	-0.212294
42973343	chr22:42973343:A:T	0.0294484	9.83485	2.34641
42973478	chr22:42973478:A:C	4.17176e-08	-1.10751e-10	-1.28596
42973760	chr22:42973760:T:C	0.0135579	8.93375	2.47184
42973786	chr22:42973786:T:C	7.56598e-08	-1.10751e-10	-0.690638
42974123	chr22:42974123:T:G	4.20934e-08	-1.10751e-10	-1.27699
42974269	chr22:42974269:G:A	4.22488e-08	-1.10751e-10	-1.27331
42974352	chr22:42974352:T:C	4.4778e-08	-1.10751e-10	-1.21517
42974458	chr22:42974458:G:A	4.22621e-08	-1.10751e-10	-1.273
42974783	chr22:42974783:AG:A	4.32756e-08	-1.10751e-10	-1.2493
42975170	chr22:42975170:T:C	0.0180677	9.23928	2.45347
42975622	chr22:42975622:C:T	0.00768278	8.54902	2.28859
42975781	chr22:42975781:C:T	8.75439e-08	-0.544746	-3.05541e-10
42976127	chr22:42976127:A:G	4.33672e-08	-1.10751e-10	-1.24718
42976774	chr22:42976774:T:C	1.60135e-07	-1.55804	1.61717
42976793	chr22:42976793:T:C	0.0126468	9.13848	2.19755
42977351	chr22:42977351:C:T	4.87611e-08	-1.10751e-10	-1.12995
42977417	chr22:42977417:T:C	7.75676e-08	-1.10751e-10	-0.665736
42977564	chr22:42977564:C:A	0.00417056	9.81624	0.410437
42977611	chr22:42977611:G:C	5.27357e-07	-1.10751e-10	1.25099
42978015	chr22:42978015:C:T	1.61308e-07	-1.56462	1.63106
42978185	chr22:42978185:A:G	4.64536e-07	-1.10751e-10	1.12415
42978212	chr22:42978212:T:C	6.10404e-08	-1.10751e-10	-0.90535
42978307	chr22:42978307:A:C	1.20498e-07	-1.10751e-10	-0.22525
42978635	chr22:42978635:C:T	1.18323e-07	-1.10751e-10	-0.24347
42978639	chr22:42978639:C:T	4.20605e-08	-1.10751e-10	-1.27778
42978801	chr22:42978801:G:C	0.00905707	9.1748	1.82737
42978855	chr22:42978855:G:A	4.19946e-08	-1.10751e-10	-1.27934
42979472	chr22:42979472:C:T	9.14675e-08	-1.10751e-10	-0.500902
42979944	chr22:42979944:C:T	0.00197025	9.0662	0.410583
42980018	chr22:42980018:CATT:C	4.21837e-08	-1.10751e-10	-1.27485
42980133	chr22:42980133:A:G	7.44142e-08	-1.10751e-10	-0.707239
42980154	chr22:42980154:T:C	3.64386e-08	-1.42126	-3.05541e-10
42980914	chr22:42980914:G:C	1.33406e-07	-1.56379	1.4403
42981196	chr22:42981196:AGCGTCTCTGCCCGGCC:A	4.33587e-08	-1.10751e-10	-1.24738
42983842	chr22:42983842:C:G	1.23267e-07	-1.10751e-10	-0.202533
42984208	chr22:42984208:G:C	4.96773e-07	-1.10751e-10	1.19125
42984315	chr22:42984315:G:T	1.49051e-07	-0.0125995	-3.05541e-10
42984316	chr22:42984316:A:G	1.4947e-07	-0.00979005	-3.05541e-10
42984977	chr22:42984977:T:C	4.42424e-07	-1.10751e-10	1.07538
42985193	chr22:42985193:C:T	1.43907e-07	-1.10751e-10	-0.0477186
42985453	chr22:42985453:G:A	7.88886e-07	2.70044	-1.0467
42985502	chr22:42985502:T:C	8.08563e-08	-1.10751e-10	-0.624212
42985574	chr22:42985574:A:G	1.20665e-07	-1.10751e-10	-0.22387
42985644	chr22:42985644:C:T	6.94712e-07	2.80396	-1.27735
42985664	chr22:42985664:A:G	4.37367e-08	-1.10751e-10	-1.2387
42986156	chr22:42986156:A:G	7.42352e-08	-0.709647	-3.05541e-10
42986307	chr22:42986307:G:A	7.71037e-08	-1.10751e-10	-0.671734
42986408	chr22:42986408:T:C	4.28662e-08	-1.10751e-10	-1.2588
42986599	chr22:42986599:G:A	1.16481e-07	-1.10751e-10	-0.259158
42986914	chr22:42986914:T:C	4.49829e-08	-1.10751e-10	-1.2106
42987021	chr22:42987021:CCTAA:C	1.25408e-08	-1.54607	-0.941829
42987123	chr22:42987123:G:A	1.16041e-07	-1.10751e-10	-0.262943
42987164	chr22:42987164:C:T	4.74384e-07	-1.10751e-10	1.14513
42987271	chr22:42987271:G:C	4.26759e-08	-1.10751e-10	-1.26325
42987688	chr22:42987688:C:T	7.48958e-08	-1.10751e-10	-0.700788
42987693	chr22:42987693:G:A	1.59143e-07	-1.10751e-10	0.0529177
42987758	chr22:42987758:T:C	1.24805e-07	-1.55998	1.36985
42988231	chr22:42988231:AAGG:A	4.29895e-08	-1.10751e-10	-1.25593
42988925	chr22:42988925:A:G	1.6741e-07	-1.10751e-10	0.103557
42989685	chr22:42989685:C:A	1.26027e-07	-1.10751e-10	-0.18039
42989756	chr22:42989756:G:A	4.96197e-08	-1.1125	-3.05541e-10
42989763	chr22:42989763:C:T	3.31682e-08	-1.51529	-3.05541e-10
42989873	chr22:42989873:T:A	4.2176e-08	-1.10751e-10	-1.27503
42989901	chr22:42989901:T:C	4.30439e-08	-1.10751e-10	-1.25467
42989990	chr22:42989990:A:T	0.047108	9.39906	3.25201
42989997	chr22:42989997:T:A	0.02787	9.80497	2.3212
42990240	chr22:42990240:C:T	9.23157e-09	-1.54497	-1.24928
42990543	chr22:42990543:A:AG	1.2136e-07	-1.10751e-10	-0.218124
42990678	chr22:42990678:G:C	7.43934e-08	-1.10751e-10	-0.707519
42990816	chr22:42990816:C:T	8.13372e-08	0.570986	-1.18927
42990831	chr22:42990831:T:G	1.90882e-07	-1.10751e-10	0.234769
42991026	chr22:42991026:C:A	6.61808e-08	-1.10751e-10	-0.824496
42991163	chr22:42991163:G:A	7.44142e-08	-1.10751e-10	-0.707239
42991412	chr22:42991412:C:T	7.44142e-08	-1.10751e-10	-0.707239
42991467	chr22:42991467:A:C	1.16127e-08	-1.53135	-1.03344
42991597	chr22:42991597:A:G	9.67149e-08	-1.10751e-10	-0.445119
42991689	chr22:42991689:G:T	0.0438397	9.66052	2.91864
42991705	chr22:42991705:T:C	0.0164619	9.43706	2.16261
42991817	chr22:42991817:A:C	1.16187e-07	-0.261684	-3.05541e-10
42991854	chr22:42991854:C:T	3.60167e-07	-1.10751e-10	0.869682
42991919	chr22:42991919:C:T	7.77587e-08	-1.10751e-10	-0.663275
42992147	chr22:42992147:A:G	3.42731e-07	-1.10751e-10	0.82006
42993022	chr22:42993022:C:T	0.0354944	9.0557	3.3123
42993059	chr22:42993059:G:A	8.27503e-08	-1.10751e-10	-0.601058
42993078	chr22:42993078:G:A	1.23081e-07	-1.10751e-10	-0.204041
42993084	chr22:42993084:G:C	0.0304323	8.93343	3.2807
42993111	chr22:42993111:T:C	9.33099e-09	-1.52491	-1.25864
42993486	chr22:42993486:A:G	4.31801e-08	-1.10751e-10	-1.25151
42993564	chr22:42993564:C:T	0.0383918	9.09964	3.34683
42993715	chr22:42993715:T:C	7.44071e-08	-1.10751e-10	-0.707334
42993864	chr22:42993864:CAAG:C	4.27918e-08	-1.10751e-10	-1.26054
42993999	chr22:42993999:C:T	5.39157e-08	-1.10751e-10	-1.02946
42994313	chr22:42994313:G:A	2.80362e-07	-1.10751e-10	0.619197
42994434	chr22:42994434:C:T	4.21085e-08	-1.10751e-10	-1.27664
42994575	chr22:42994575:G:A	5.3907e-08	-1.10751e-10	-1.02963
42994652	chr22:42994652:T:C	4.3207e-08	-1.10751e-10	-1.25088
42995810	chr22:42995810:T:A	2.00401e-07	-1.10751e-10	0.283436
42995913	chr22:42995913:A:G	6.10813e-08	-1.10751e-10	-0.90468
42995947	chr22:42995947:G:A	0.0216676	8.80073	3.07371
42996174	chr22:42996174:T:C	0.0347519	9.06531	3.28155
42996246	chr22:42996246:G:A	1.19033e-08	-1.26656	-1.27351
42996258	chr22:42996258:A:G	0.0312755	8.68937	3.55209
42996261	chr22:42996261:C:T	2.58782e-07	0.539101	-3.05541e-10
42996723	chr22:42996723:C:T	1.74435e-07	-1.10751e-10	0.144664
42997177	chr22:42997177:A:T	4.3275e-07	-1.10751e-10	1.05327
42997302	chr22:42997302:T:C	7.33725e-08	-0.721337	-3.05541e-10
42997431	chr22:42997431:G:A	2.03606e-07	-1.10751e-10	0.299301
42997537	chr22:42997537:G:A	4.69103e-08	-1.10751e-10	-1.16865
42997550	chr22:42997550:C:T	4.74404e-08	-1.10751e-10	-1.15741
42997824	chr22:42997824:T:C	4.03446e-07	-1.10751e-10	0.983157
42997917	chr22:42997917:T:C	4.3176e-08	-1.10751e-10	-1.2516
42997934	chr22:42997934:C:T	0.0570592	9.69755	3.14516
42997979	chr22:42997979:A:T	0.0509044	9.68289	3.04569
42998054	chr22:42998054:T:G	1.64126e-07	-1.10751e-10	0.0837479
42998234	chr22:42998234:C:T	7.43205e-08	-1.10751e-10	-0.708499
42998483	chr22:42998483:T:C	1.97468e-05	5.04141	-0.167554
42998638	chr22:42998638:C:T	4.54357e-08	-1.10751e-10	-1.20059
42998754	chr22:42998754:C:T	1.57533e-07	-1.56411	1.60686
42998894	chr22:42998894:T:C	6.44914e-08	-1.10751e-10	-0.850353
42999002	chr22:42999002:A:G	4.23253e-08	-1.10751e-10	-1.2715
42999087	chr22:42999087:A:G	1.84453e-08	-1.49223	-0.609849
42999338	chr22:42999338:AATGTGTGTGTGT:A	7.3436e-08	-1.10751e-10	-0.720472
42999675	chr22:42999675:A:C	4.19497e-08	-1.10751e-10	-1.28041
43000088	chr22:43000088:A:G	1.73347e-05	5.24393	-0.500345
43000103	chr22:43000103:C:T	1.18889e-05	4.6001	-0.233625
43000114	chr22:43000114:T:C	7.28219e-08	-1.10751e-10	-0.728868
43001030	chr22:43001030:C:T	7.90428e-07	2.92686	-1.27117
43001855	chr22:43001855:A:G	5.18023e-05	6.49263	-0.654324
43001960	chr22:43001960:A:G	0.00189009	8.78824	0.647006
43002043	chr22:43002043:C:A	0.0115347	8.9902	2.25379
43002365	chr22:43002365:C:T	9.17941e-08	-1.10751e-10	-0.497338
43002956	chr22:43002956:C:T	0.0248931	8.99576	3.01745
43003335	chr22:43003335:G:A	4.24897e-08	-1.10751e-10	-1.26762
43003394	chr22:43003394:G:A	7.50525e-08	-1.10751e-10	-0.698698
43003901	chr22:43003901:G:A	4.68086e-08	-1.10751e-10	-1.17082
43004000	chr22:43004000:G:C	0.00018919	7.89066	-0.757041
43004758	chr22:43004758:A:C	0.0209158	8.78362	3.05551
43004931	chr22:43004931:T:C	6.75873e-06	4.95312	-1.15141
43004995	chr22:43004995:C:T	8.13584e-08	-1.10751e-10	-0.618022
43005073	chr22:43005073:G:A	0.0100137	8.99934	2.10323
43005143	chr22:43005143:T:C	9.98175e-08	-1.10751e-10	-0.413542
43005161	chr22:43005161:T:C	8.15577e-08	-1.10751e-10	-0.615575
43005403	chr22:43005403:C:A	9.25653e-09	-1.52875	-1.26281
43005484	chr22:43005484:G:A	4.28227e-08	-1.10751e-10	-1.25982
43005496	chr22:43005496:C:T	6.53466e-08	-1.10751e-10	-0.837181
43005589	chr22:43005589:G:A	3.33666e-08	-1.50933	-3.05541e-10
43005598	chr22:43005598:A:C	9.41659e-09	-1.5464	-1.22801
43005766	chr22:43005766:A:G	0.0180336	8.89545	2.79541
43006099	chr22:43006099:G:A	9.24285e-08	-1.10751e-10	-0.49045
43006172	chr22:43006172:G:A	1.55199e-07	-1.55646	1.58428
43007018	chr22:43007018:T:C	7.03761e-06	5.01681	-1.17467
43007031	chr22:43007031:A:C	8.94291e-08	-1.10751e-10	-0.52344
43007052	chr22:43007052:T:A	3.81394e-08	-1.37564	-3.05541e-10
43007284	chr22:43007284:C:T	0.0253812	9.15888	2.87375
43007373	chr22:43007373:G:A	0.024809	9.03297	2.97686
43007837	chr22:43007837:G:A	1.39055e-08	-1.1139	-1.2707
43008101	chr22:43008101:T:C	0.0246465	9.23765	2.76561
43008356	chr22:43008356:T:C	4.15481e-08	-1.10751e-10	-1.29003
43008423	chr22:43008423:A:G	0.00798528	8.85144	2.02479
43008577	chr22:43008577:G:C	4.41575e-08	-1.10751e-10	-1.22912
43008902	chr22:43008902:T:C	4.29373e-08	-1.10751e-10	-1.25715
43009010	chr22:43009010:GA:G	0.026222	9.12314	2.94208
43009058	chr22:43009058:G:A	4.85984e-08	-1.10751e-10	-1.1333
43009062	chr22:43009062:G:A	1.55913e-05	4.68858	-0.0510008
43009366	chr22:43009366:T:C	1.09293e-07	-1.10751e-10	-0.322856
43009730	chr22:43009730:T:A	6.87283e-08	-0.786725	-3.05541e-10
43009861	chr22:43009861:TTC:T	7.5725e-08	-1.10751e-10	-0.689778
43010018	chr22:43010018:C:T	4.27298e-08	-1.10751e-10	-1.26199
43010579	chr22:43010579:G:A	2.6888e-08	-1.54022	-0.184982
43010788	chr22:43010788:T:C	9.09514e-08	-1.10751e-10	-0.506561
43010924	chr22:43010924:C:A	4.25072e-08	-1.10751e-10	-1.26721
43011458	chr22:43011458:C:T	0.0217948	8.90709	2.97321
43011606	chr22:43011606:T:C	6.84914e-08	-1.10751e-10	-0.790178
43012577	chr22:43012577:T:G	4.37948e-08	-1.10751e-10	-1.23737
43012713	chr22:43012713:C:A	4.27303e-08	-1.10751e-10	-1.26198
43012740	chr22:43012740:C:T	9.21427e-09	-1.54449	-1.25164
43012760	chr22:43012760:C:A	8.12363e-08	-1.10751e-10	-0.619523
43012884	chr22:43012884:C:T	3.54055e-06	-1.10751e-10	3.15515
43012937	chr22:43012937:G:T	1.05428e-07	-1.10751e-10	-0.358857
43013052	chr22:43013052:C:A	0.0175916	8.70439	2.96166
43013378	chr22:43013378:T:C	1.09423e-07	-1.10751e-10	-0.321669
43013420	chr22:43013420:C:G	7.67775e-08	-0.675974	-3.05541e-10
43014441	chr22:43014441:C:T	0.00271287	7.54044	2.25619
43014739	chr22:43014739:C:T	2.35553e-05	5.35689	-0.306666
43014992	chr22:43014992:G:A	9.93947e-09	-1.56373	-1.15664
43015383	chr22:43015383:T:C	3.92097e-05	5.03886	0.520934
43015879	chr22:43015879:G:A	8.50462e-08	-1.10751e-10	-0.573691
43016370	chr22:43016370:T:C	1.04499e-07	0.90181	-1.26952
43016420	chr22:43016420:G:A	1.04772e-07	-1.10751e-10	-0.365095
43016521	chr22:43016521:A:G	1.39117e-07	1.04152	-1.12309
43016688	chr22:43016688:A:G	1.46838e-08	-1.399	-0.931142
43017563	chr22:43017563:C:G	5.38624e-08	-1.10751e-10	-1.03045
43017667	chr22:43017667:A:T	1.94491e-07	-1.10751e-10	0.253502
43018722	chr22:43018722:C:T	6.35507e-08	-0.865047	-3.05541e-10
43019097	chr22:43019097:T:A	4.64154e-08	-1.10751e-10	-1.17925
43019142	chr22:43019142:C:T	3.84333e-08	-0.0782807	-1.28968
43019290	chr22:43019290:G:T	4.69024e-08	-1.10751e-10	-1.16882
43019483	chr22:43019483:C:T	4.15748e-08	-1.10751e-10	-1.28939
43019575	chr22:43019575:C:T	1.35597e-08	-1.40049	-1.00929
43019705	chr22:43019705:G:A	9.96122e-09	-1.53804	-1.18015
43020697	chr22:43020697:G:A	4.80008e-08	-1.10751e-10	-1.14567
43020766	chr22:43020766:G:A	3.32681e-07	-1.10751e-10	0.790297
43021001	chr22:43021001:C:T	1.16922e-08	-1.28122	-1.27675
43021266	chr22:43021266:CTATT:C	4.73622e-08	-1.10751e-10	-1.15906
43021271	chr22:43021271:TA:T	8.0946e-08	-1.10751e-10	-0.623104
43021793	chr22:43021793:T:C	6.08601e-08	0.294392	-1.2027
43021824	chr22:43021824:A:G	1.95712e-07	-1.10751e-10	0.259759
43021905	chr22:43021905:C:T	2.28305e-07	-1.10751e-10	0.413798
43022597	chr22:43022597:G:A	6.32913e-08	-0.869139	-3.05541e-10
43022740	chr22:43022740:G:A	4.21198e-08	-1.27637	-3.05541e-10
43023348	chr22:43023348:G:C	4.18333e-08	-1.10751e-10	-1.28319
43023497	chr22:43023497:C:A	4.28572e-08	-1.10751e-10	-1.25901
43024157	chr22:43024157:A:G	4.41909e-08	-1.10751e-10	-1.22837
43024320	chr22:43024320:G:A	2.14113e-08	-0.943303	-1.00967
43024679	chr22:43024679:A:T	4.41009e-08	-1.10751e-10	-1.23041
43024766	chr22:43024766:A:G	6.9165e-07	-1.10751e-10	1.52219
43025412	chr22:43025412:T:C	4.21794e-08	-1.10751e-10	-1.27495
43025959	chr22:43025959:C:T	1.07632e-07	-1.10751e-10	-0.338165
43026068	chr22:43026068:G:A	5.57372e-08	-1.10751e-10	-0.996238
43026313	chr22:43026313:T:C	1.50442e-08	-1.31172	-0.994168
43026404	chr22:43026404:C:T	6.8112e-08	-1.10751e-10	-0.795733
43026495	chr22:43026495:T:C	4.17816e-08	-1.10751e-10	-1.28443
43026531	chr22:43026531:T:C	4.9583e-08	-1.10751e-10	-1.11324
43026550	chr22:43026550:G:A	5.46082e-08	-1.10751e-10	-1.0167
43026602	chr22:43026602:C:T	1.2093e-08	-1.26352	-1.26074
43026718	chr22:43026718:G:A	8.23494e-08	-1.10751e-10	-0.605914
43026802	chr22:43026802:G:A	4.20047e-08	-1.10751e-10	-1.2791
43026844	chr22:43026844:TGA:T	4.15639e-08	-1.10751e-10	-1.28965
43026938	chr22:43026938:A:G	1.72846e-08	-1.22861	-0.938453
43026966	chr22:43026966:A:G	1.80862e-08	-1.20953	-0.91221
43026970	chr22:43026970:A:G	1.28351e-08	-1.22359	-1.24111
43026994	chr22:43026994:T:C	4.88738e-08	-1.10751e-10	-1.12764
43027112	chr22:43027112:C:T	5.00588e-08	-1.10751e-10	-1.10369
43027117	chr22:43027117:G:A	1.39391e-08	-1.14978	-1.2324
43027297	chr22:43027297:C:T	5.69977e-08	-1.10751e-10	-0.973875
43027331	chr22:43027331:A:G	1.92128e-08	-1.29119	-0.770118
43027622	chr22:43027622:G:C	1.14544e-08	-1.43375	-1.14477
43027759	chr22:43027759:G:A	5.51624e-08	-1.10751e-10	-1.00661
43028031	chr22:43028031:T:G	1.40309e-08	-1.14419	-1.23143
43028175	chr22:43028175:T:C	1.60482e-08	-1.5258	-0.715484
43028277	chr22:43028277:G:A	4.20724e-08	-1.10751e-10	-1.27749
43028471	chr22:43028471:C:A	1.49002e-08	-1.06002	-1.25549
43028671	chr22:43028671:G:A	1.58844e-07	-1.10751e-10	0.0510399
43028797	chr22:43028797:G:A	4.38295e-08	-1.10751e-10	-1.23658
43029114	chr22:43029114:T:C	5.25619e-08	-1.10751e-10	-1.05489
43029152	chr22:43029152:C:T	1.39485e-08	-1.20204	-1.17948
43029170	chr22:43029170:A:T	1.45961e-08	-1.08737	-1.24876
43029256	chr22:43029256:G:A	5.2811e-08	-1.10751e-10	-1.05017
43029726	chr22:43029726:C:T	6.62267e-08	-1.10751e-10	-0.823802
43029818	chr22:43029818:G:A	3.99234e-08	-0.162316	-1.16761
43029839	chr22:43029839:C:T	4.47879e-08	-1.10751e-10	-1.21495
43029942	chr22:43029942:C:T	5.53836e-08	-1.10751e-10	-1.0026
43030195	chr22:43030195:C:T	4.77138e-08	-1.10751e-10	-1.15167
43030203	chr22:43030203:G:A	5.31825e-08	-1.10751e-10	-1.04316
43030471	chr22:43030471:G:A	1.50672e-07	-1.10751e-10	-0.00178023
43030536	chr22:43030536:A:C	5.45695e-08	-1.10751e-10	-1.01741
43030627	chr22:43030627:T:C	4.18923e-08	-1.10751e-10	-1.28178
43030923	chr22:43030923:C:T	9.61736e-08	-1.10751e-10	-0.450731
43030987	chr22:43030987:A:C	4.17781e-08	-1.10751e-10	-1.28451
43031000	chr22:43031000:T:A	1.3891e-08	-1.09634	-1.28931
43031112	chr22:43031112:C:T	4.97726e-08	-1.10942	-3.05541e-10
43031143	chr22:43031143:C:T	4.49048e-08	-1.10751e-10	-1.21234
43031190	chr22:43031190:C:T	1.65317e-07	-1.10751e-10	0.0909782
43031263	chr22:43031263:G:A	6.04443e-08	-0.915164	-3.05541e-10
43031398	chr22:43031398:C:T	1.27883e-07	-1.10751e-10	-0.165771
43032070	chr22:43032070:A:T	1.47115e-07	-1.10751e-10	-0.0256731
43032251	chr22:43032251:C:T	4.16583e-08	-1.10751e-10	-1.28738
43032347	chr22:43032347:G:T	1.43964e-08	-1.09264	-1.25727
43032367	chr22:43032367:A:G	8.83774e-08	0.742145	-1.27741
43032390	chr22:43032390:C:T	4.87254e-07	-1.10751e-10	1.1719
43032461	chr22:43032461:C:A	9.00213e-07	-1.10751e-10	1.78575
43032488	chr22:43032488:G:A	9.07248e-08	-0.509055	-3.05541e-10
43032638	chr22:43032638:CTACAAAAAA:C	6.22699e-07	-1.10751e-10	1.41718
43032991	chr22:43032991:A:C	4.43414e-08	-1.10751e-10	-1.22497
43033027	chr22:43033027:C:T	2.09458e-07	-1.10751e-10	0.327636
43033144	chr22:43033144:A:G	4.00258e-08	-0.185138	-1.14222
43033345	chr22:43033345:A:G	5.12604e-08	-1.10751e-10	-1.07997
43033500	chr22:43033500:G:A	4.74033e-08	-1.10751e-10	-1.15819
43033719	chr22:43033719:A:G	1.01573e-07	0.830133	-1.22624
43033770	chr22:43033770:C:G	1.46652e-07	-1.10751e-10	-0.0288258
43033820	chr22:43033820:C:T	4.96753e-08	-1.10751e-10	-1.11138
43034113	chr22:43034113:G:A	9.22907e-07	-1.10751e-10	1.81064
43034184	chr22:43034184:C:T	4.36961e-08	-1.10751e-10	-1.23963
43034393	chr22:43034393:A:G	3.19861e-07	-1.10751e-10	0.751001
43035091	chr22:43035091:A:G	1.94398e-08	-1.33182	-0.71774
43035576	chr22:43035576:C:T	4.84769e-08	-1.1358	-3.05541e-10
43035831	chr22:43035831:G:A	6.29144e-08	-1.48578	0.610667
43035930	chr22:43035930:G:A	1.25451e-08	-1.33857	-1.14899
43035964	chr22:43035964:C:T	9.75757e-09	-1.4533	-1.28554
43036025	chr22:43036025:G:T	1.684e-08	-1.07861	-1.11453
43036199	chr22:43036199:A:G	9.47041e-09	-1.56025	-1.20847
43036695	chr22:43036695:G:A	7.98696e-07	-1.10751e-10	1.66609
43036920	chr22:43036920:T:C	4.38072e-08	-1.10751e-10	-1.23709
43037070	chr22:43037070:C:T	5.07018e-08	-1.10751e-10	-1.09092
43037071	chr22:43037071:G:A	4.15962e-08	-1.10751e-10	-1.28888
43037094	chr22:43037094:C:T	2.16568e-08	-0.7977	-1.14386
43037431	chr22:43037431:T:C	6.37879e-07	-1.10751e-10	1.44126
43037703	chr22:43037703:AT:A	9.32312e-08	-1.10751e-10	-0.481804
43037867	chr22:43037867:TACCC:T	1.86939e-08	-1.37938	-0.709312
43037998	chr22:43037998:A:G	4.0405e-08	-1.31793	-3.05541e-10
43038022	chr22:43038022:A:G	7.38037e-08	0.479431	-1.19491
43038031	chr22:43038031:C:T	1.18659e-07	0.972149	-1.21278
43038110	chr22:43038110:A:G	4.64118e-08	-1.10751e-10	-1.17933
43038324	chr22:43038324:C:T	9.20079e-08	0.756867	-1.25188
43038503	chr22:43038503:C:T	5.14386e-08	-1.10751e-10	-1.0765
43038617	chr22:43038617:G:T	2.76894e-08	-1.51441	-0.18143
43038684	chr22:43038684:C:T	1.28412e-07	-1.10751e-10	-0.161641
43038814	chr22:43038814:A:T	1.66149e-07	-1.10751e-10	0.0959979
43038835	chr22:43038835:G:A	6.876e-08	-1.10751e-10	-0.786264
43039411	chr22:43039411:G:A	4.25247e-08	-1.10751e-10	-1.2668
43039418	chr22:43039418:G:T	1.04614e-07	-1.10751e-10	-0.366605
43039421	chr22:43039421:G:A	4.34889e-08	-1.10751e-10	-1.24438
43039429	chr22:43039429:A:G	3.44891e-08	-1.47624	-3.05541e-10
43039680	chr22:43039680:G:A	4.56366e-08	-1.10751e-10	-1.19618
43039806	chr22:43039806:C:T	4.1701e-08	-1.10751e-10	-1.28636
43040049	chr22:43040049:G:A	2.85501e-08	-0.497317	-1.16791
43040163	chr22:43040163:G:A	4.79386e-07	-1.10751e-10	1.15562
43040191	chr22:43040191:A:AT	2.44373e-07	-1.10751e-10	0.48181
43040328	chr22:43040328:C:T	6.71455e-08	-1.10751e-10	-0.810025
43040588	chr22:43040588:G:A	1.6515e-08	-0.926175	-1.28644
43040610	chr22:43040610:A:G	4.30696e-08	-1.10751e-10	-1.25407
43040665	chr22:43040665:C:T	1.38408e-08	-1.13431	-1.25495
43040786	chr22:43040786:C:A	6.1542e-07	1.40542	-3.05541e-10
43041061	chr22:43041061:G:A	3.5044e-08	-1.51445	0.0541725
43041690	chr22:43041690:A:AT	8.53458e-07	-1.10751e-10	1.73241
43041728	chr22:43041728:C:T	4.34414e-08	-1.10751e-10	-1.24547
43042147	chr22:43042147:C:T	4.227e-08	-1.10751e-10	-1.27281
43042248	chr22:43042248:G:A	4.252e-08	-1.10751e-10	-1.26691
43042579	chr22:43042579:G:A	2.86978e-07	-1.10751e-10	0.64252
43043068	chr22:43043068:G:A	1.14174e-07	-1.17728	0.898116
43043192	chr22:43043192:T:C	6.30617e-07	-1.10751e-10	1.42981
43043256	chr22:43043256:G:A	1.62722e-08	-1.53811	-0.689318
43043290	chr22:43043290:A:G	7.50793e-08	0.549188	-1.24753
43043309	chr22:43043309:G:A	4.56214e-08	-1.10751e-10	-1.19651
43043499	chr22:43043499:C:T	3.57569e-07	-1.10751e-10	0.862443
43043538	chr22:43043538:T:C	1.98817e-08	-1.50861	-0.518473
43043579	chr22:43043579:C:T	2.13699e-06	2.65027	-3.05541e-10
43044263	chr22:43044263:C:T	4.72868e-08	-1.10751e-10	-1.16066
43044358	chr22:43044358:C:T	4.29811e-08	-1.10751e-10	-1.25613
43044394	chr22:43044394:C:T	4.52241e-08	-1.10751e-10	-1.20526
43044755	chr22:43044755:CAG:C	3.55787e-08	-0.332751	-1.11239
43044791	chr22:43044791:G:A	1.01654e-06	-1.10751e-10	1.90727
43044966	chr22:43044966:G:A	1.72214e-08	-1.10755	-1.06318
43045260	chr22:43045260:T:A	1.6918e-08	-1.37205	-0.816451
43045503	chr22:43045503:G:A	1.05319e-07	-0.359891	-3.05541e-10
43045622	chr22:43045622:T:C	1.0348e-07	-1.12596	0.748445
43046066	chr22:43046066:C:T	5.64848e-08	-1.10751e-10	-0.982914
43046370	chr22:43046370:A:G	5.64401e-08	-1.10751e-10	-0.983707
43046593	chr22:43046593:T:C	1.86252e-08	-0.819922	-1.27245
43046896	chr22:43046896:C:G	1.6826e-07	0.108623	-3.05541e-10
43046948	chr22:43046948:G:A	4.8947e-08	-1.10751e-10	-1.12615
43047353	chr22:43047353:C:T	4.76309e-08	-1.10751e-10	-1.1534
43047716	chr22:43047716:G:A	1.8583e-08	-1.47556	-0.619075
43048300	chr22:43048300:G:A	4.72557e-08	-1.10751e-10	-1.16131
43048557	chr22:43048557:T:C	4.15452e-08	-1.10751e-10	-1.2901
43048580	chr22:43048580:G:A	1.53538e-08	-0.998332	-1.28719
43048836	chr22:43048836:C:T	4.42655e-08	-1.10751e-10	-1.22668
43048885	chr22:43048885:C:T	7.15914e-07	-1.10751e-10	1.55667
43049242	chr22:43049242:T:C	4.31872e-08	-1.10751e-10	-1.25134
43049479	chr22:43049479:C:T	9.39828e-07	-1.10751e-10	1.82881
43049566	chr22:43049566:C:T	7.1447e-08	-1.28549	0.537557
43049820	chr22:43049820:A:C	2.40316e-08	-1.26075	-0.576772
43050210	chr22:43050210:G:A	4.15641e-08	-1.10751e-10	-1.28965
43050639	chr22:43050639:C:T	2.33832e-07	-1.10751e-10	0.437715
43050882	chr22:43050882:C:T	1.47279e-08	-1.04752	-1.27962
43051232	chr22:43051232:C:T	1.99657e-07	0.279713	-3.05541e-10
43051573	chr22:43051573:G:A	1.55603e-07	-1.10751e-10	0.0304233
43051598	chr22:43051598:G:A	1.16141e-06	-1.10751e-10	2.0405
43051821	chr22:43051821:G:A	1.62021e-07	-1.10751e-10	0.0708377
43051977	chr22:43051977:G:A	1.62625e-08	-0.979767	-1.24826
43052158	chr22:43052158:C:T	4.33803e-08	-1.10751e-10	-1.24688
43052477	chr22:43052477:T:C	1.48986e-07	-0.0130314	-3.05541e-10
43052643	chr22:43052643:G:C	5.22161e-08	-1.24466	0.183163
43052849	chr22:43052849:G:A	4.40556e-08	-1.10751e-10	-1.23143
43053199	chr22:43053199:G:C	2.95136e-07	0.670552	-3.05541e-10
43053211	chr22:43053211:G:C	5.15799e-08	-1.10751e-10	-1.07375
43053502	chr22:43053502:T:C	2.0447e-08	-0.749011	-1.25004
43053553	chr22:43053553:T:TC	8.60118e-07	-1.10751e-10	1.74018
43053592	chr22:43053592:G:A	4.80874e-08	-1.10751e-10	-1.14387
43053613	chr22:43053613:G:A	4.29186e-08	-1.10751e-10	-1.25758
43053736	chr22:43053736:C:T	5.7415e-08	-1.10751e-10	-0.96658
43054231	chr22:43054231:G:C	4.29229e-08	-1.10751e-10	-1.25748
43054945	chr22:43054945:T:C	5.72257e-08	-1.10751e-10	-0.969882
43054951	chr22:43054951:T:C	5.837e-08	-1.10751e-10	-0.950084
43055180	chr22:43055180:C:T	4.47953e-08	-1.10751e-10	-1.21478
43055646	chr22:43055646:T:A	1.94788e-07	-1.10751e-10	0.255027
43055885	chr22:43055885:C:T	5.25969e-07	-1.10751e-10	1.24836
43056024	chr22:43056024:C:T	1.38978e-08	-1.10042	-1.28474
43056071	chr22:43056071:T:C	4.98595e-08	-1.10751e-10	-1.10768
43056308	chr22:43056308:G:A	6.84745e-08	-1.10751e-10	-0.790425
43056469	chr22:43056469:T:TA	1.45985e-07	-1.10751e-10	-0.0333853
43056954	chr22:43056954:G:A	1.70798e-08	-0.946327	-1.23266
43056997	chr22:43056997:C:T	1.87692e-08	-0.851684	-1.23298
43057131	chr22:43057131:A:G	4.81381e-08	-1.10751e-10	-1.14281
43057406	chr22:43057406:G:A	1.97046e-08	-0.767096	-1.26894
43057951	chr22:43057951:TA:T	3.17786e-08	-1.55809	-3.05541e-10
43057955	chr22:43057955:T:A	1.28466e-07	-1.10751e-10	-0.161224
43058449	chr22:43058449:A:G	8.20887e-08	-1.16801	0.558927
43058701	chr22:43058701:T:G	5.57771e-08	0.22573	-1.22125
43058716	chr22:43058716:CAG:C	2.48232e-08	-0.558288	-1.24682
43058757	chr22:43058757:C:T	4.81714e-08	-1.10751e-10	-1.14212
43059060	chr22:43059060:G:A	4.19959e-08	-1.10751e-10	-1.27931
43059240	chr22:43059240:C:T	1.10659e-08	-1.32622	-1.2868
43059426	chr22:43059426:G:A	4.21843e-08	-1.10751e-10	-1.27484
43059525	chr22:43059525:C:T	2.21111e-08	-0.707633	-1.21317
43059586	chr22:43059586:G:A	4.35381e-08	-0.0447142	-1.19853
43059659	chr22:43059659:A:G	1.89429e-07	1.49119	-1.26406
43059698	chr22:43059698:G:A	4.4363e-08	-1.10751e-10	-1.22448
43059861	chr22:43059861:T:TA	4.33315e-08	-1.10751e-10	-1.24801
43059939	chr22:43059939:C:T	3.16344e-08	-1.56264	-3.05541e-10
43059986	chr22:43059986:G:A	4.46731e-08	-1.10751e-10	-1.21751
43060176	chr22:43060176:A:G	4.81594e-08	-1.10751e-10	-1.14237
43060444	chr22:43060444:C:T	5.25156e-08	-1.05578	-3.05541e-10
43060506	chr22:43060506:T:TG	2.30409e-08	-0.637305	-1.24231
43060598	chr22:43060598:C:T	4.40636e-08	-1.10751e-10	-1.23125
43060677	chr22:43060677:C:G	2.05553e-08	-0.743729	-1.25004
43061146	chr22:43061146:T:C	4.85518e-08	-1.10751e-10	-1.13425
43061239	chr22:43061239:C:CTGAT	1.19363e-07	-1.21486	0.980138
43062012	chr22:43062012:T:G	1.12955e-08	-1.37136	-1.22112
43062193	chr22:43062193:TAAGTTG:T	1.54344e-08	-1.08722	-1.19306
43062442	chr22:43062442:G:C	9.02438e-08	-1.27698	0.762611
43062549	chr22:43062549:G:A	5.19886e-08	-1.10751e-10	-1.06586
43062556	chr22:43062556:G:A	3.90722e-08	-1.35343	0.0019532
43062800	chr22:43062800:C:T	1.93704e-08	-0.868521	-1.18462
43062846	chr22:43062846:G:A	4.22421e-08	-1.10751e-10	-1.27347
43062967	chr22:43062967:G:A	5.07143e-08	-1.10751e-10	-1.09068
43063020	chr22:43063020:C:T	2.20582e-08	-0.658269	-1.26493
43063117	chr22:43063117:A:G	2.16552e-08	-0.743397	-1.19824
43063534	chr22:43063534:C:T	1.05101e-07	-1.27422	0.912251
43063645	chr22:43063645:T:C	4.34031e-08	-1.10751e-10	-1.24635
43063840	chr22:43063840:G:A	1.9776e-08	-0.804704	-1.22771
43063849	chr22:43063849:G:A	1.75626e-07	0.151472	-3.05541e-10
43063858	chr22:43063858:G:A	1.4014e-08	-1.24942	-1.12741
43063994	chr22:43063994:AAGAGCTGCTTTTGTGTGT:A	3.19897e-08	-1.55147	-3.05541e-10
43064318	chr22:43064318:C:T	5.72043e-07	-1.10751e-10	1.33233
43064373	chr22:43064373:C:T	4.58738e-08	-1.10751e-10	-1.19099
43064966	chr22:43064966:T:G	3.76079e-07	-1.10751e-10	0.912913
43065110	chr22:43065110:A:T	6.14796e-07	-1.10751e-10	1.4044
43065132	chr22:43065132:A:G	1.42753e-08	-1.29255	-1.0658
43065269	chr22:43065269:T:C	1.99534e-08	-0.826384	-1.1971
43065302	chr22:43065302:A:T	4.15637e-08	-1.10751e-10	-1.28966
43065350	chr22:43065350:C:T	1.38246e-08	-1.32887	-1.06156
43065536	chr22:43065536:T:C	1.40463e-08	-1.26649	-1.10803
43065688	chr22:43065688:C:T	5.0281e-08	0.134558	-1.23382
43065942	chr22:43065942:C:T	7.73913e-08	-1.10751e-10	-0.668011
43065962	chr22:43065962:C:T	1.4755e-08	-1.28756	-1.03774
43065965	chr22:43065965:C:T	1.51081e-08	-1.27885	-1.0228
43066027	chr22:43066027:C:T	1.60451e-08	-1.19064	-1.05084
43066035	chr22:43066035:T:C	1.41577e-08	-1.33776	-1.02886
43066124	chr22:43066124:A:G	5.11554e-08	-1.10751e-10	-1.08202
43066245	chr22:43066245:C:A	4.18223e-08	-1.10751e-10	-1.28345
43066314	chr22:43066314:G:A	1.41564e-08	-1.29917	-1.06755
43066382	chr22:43066382:G:A	1.23858e-08	-1.3962	-1.10413
43066445	chr22:43066445:C:T	3.49592e-07	-1.18249	2.02238
43066533	chr22:43066533:G:A	1.48747e-08	-1.30522	-1.012
43066620	chr22:43066620:G:A	5.79016e-08	-1.10751e-10	-0.95814
43067180	chr22:43067180:G:A	1.4183e-08	-1.28133	-1.08351
43067239	chr22:43067239:C:T	4.7914e-08	-1.10751e-10	-1.14748
43067327	chr22:43067327:T:C	1.45138e-08	-1.29087	-1.05092
43067635	chr22:43067635:C:T	5.03989e-08	-1.10751e-10	-1.09692
43067664	chr22:43067664:GC:G	6.33486e-07	-1.10751e-10	1.43435
43067668	chr22:43067668:A:G	1.43655e-08	-1.29004	-1.06202
43067906	chr22:43067906:C:T	4.20488e-08	-1.10751e-10	-1.27805
43068232	chr22:43068232:G:A	7.54809e-08	-1.10751e-10	-0.693006
43068349	chr22:43068349:G:A	1.31617e-08	-1.32069	-1.11889
43068430	chr22:43068430:G:C	4.82438e-07	-1.10751e-10	1.16197
43068615	chr22:43068615:T:G	7.00721e-08	-1.10751e-10	-0.767361
43068761	chr22:43068761:A:G	4.86999e-08	-1.10751e-10	-1.13121
43068901	chr22:43068901:G:C	1.08881e-06	-1.10751e-10	1.97595
43069057	chr22:43069057:C:T	3.29268e-08	-1.5226	-3.05541e-10
43069248	chr22:43069248:C:T	5.72761e-08	-1.10751e-10	-0.969003
43070211	chr22:43070211:A:G	2.10807e-07	-1.2422	1.57625
43070435	chr22:43070435:G:A	5.43206e-08	-1.10751e-10	-1.02198
43070588	chr22:43070588:T:C	6.33657e-08	-1.10751e-10	-0.867962
43070910	chr22:43070910:T:C	2.3657e-08	-0.711581	-1.14164
43070925	chr22:43070925:A:G	3.36819e-08	-0.588699	-0.911227
43070961	chr22:43070961:G:A	5.27458e-08	-1.10751e-10	-1.0514
43071093	chr22:43071093:T:G	5.05558e-08	-1.10751e-10	-1.09381
43071164	chr22:43071164:G:A	4.21373e-08	-1.10751e-10	-1.27595
43071225	chr22:43071225:A:G	5.9694e-08	-1.10751e-10	-0.927654
43071360	chr22:43071360:C:T	4.26098e-08	-1.10751e-10	-1.2648
43071428	chr22:43071428:G:C	4.46215e-08	-0.742261	-0.476408
43071523	chr22:43071523:C:A	7.05907e-08	-1.10751e-10	-0.759988
43071804	chr22:43071804:G:T	6.93329e-07	-1.10751e-10	1.52462
43071934	chr22:43071934:G:A	7.85351e-08	-1.10751e-10	-0.65334
43071991	chr22:43071991:CAT:C	1.21083e-06	-1.3984	3.48058
43072175	chr22:43072175:A:G	1.00619e-07	-0.405546	-3.05541e-10
43072370	chr22:43072370:A:G	2.82764e-08	-0.428169	-1.24669
43072659	chr22:43072659:G:T	2.76258e-08	-0.597594	-1.10054
43072969	chr22:43072969:T:C	5.12661e-08	-1.10751e-10	-1.07986
43072989	chr22:43072989:C:T	1.1612e-08	-1.28388	-1.28096
43073274	chr22:43073274:C:T	4.16126e-08	-1.10751e-10	-1.28848
43073317	chr22:43073317:C:T	4.16387e-08	-1.10751e-10	-1.28786
43073504	chr22:43073504:G:A	5.21558e-08	-1.10751e-10	-1.06265
43073882	chr22:43073882:C:T	4.15494e-08	-1.10751e-10	-1.29
43073925	chr22:43073925:G:A	1.34652e-07	-0.576146	0.461957
43073951	chr22:43073951:T:A	9.5844e-08	-1.05458	0.600412
43073952	chr22:43073952:C:G	4.4501e-07	-1.10751e-10	1.08121
43074133	chr22:43074133:A:G	4.48162e-07	-1.10751e-10	1.08827
43074169	chr22:43074169:G:A	7.86377e-08	-1.10751e-10	-0.652034
43074351	chr22:43074351:C:T	1.88888e-08	-1.53257	-0.545751
43074520	chr22:43074520:T:C	1.02752e-08	-1.54099	-1.14616
43074576	chr22:43074576:C:T	1.30148e-07	-1.10751e-10	-0.148217
43074765	chr22:43074765:C:T	1.46219e-07	-1.10751e-10	-0.0317836
43074894	chr22:43074894:T:C	4.19592e-07	-1.10751e-10	1.0224
43074914	chr22:43074914:A:C	8.06825e-08	-1.10751e-10	-0.626365
43074995	chr22:43074995:C:T	6.40526e-08	-1.10751e-10	-0.857181
43075380	chr22:43075380:G:C	1.13674e-07	-0.852587	0.569035
43075431	chr22:43075431:G:A	8.60965e-06	-1.10751e-10	4.04375
43075863	chr22:43075863:C:A	4.49691e-08	-1.10751e-10	-1.21091
43075929	chr22:43075929:T:C	4.55034e-07	-1.10751e-10	1.10349
43075942	chr22:43075942:C:T	3.89126e-08	-0.956917	-0.398649
43076056	chr22:43076056:C:T	3.55274e-08	-1.44658	-3.05541e-10
43076080	chr22:43076080:T:C	5.01529e-08	-1.10751e-10	-1.10181
43076100	chr22:43076100:C:T	4.55034e-07	-1.10751e-10	1.10349
43076189	chr22:43076189:C:T	4.15535e-08	-1.10751e-10	-1.2899
43076262	chr22:43076262:C:T	1.31123e-07	-0.673865	0.533116
43076305	chr22:43076305:A:C	3.15807e-08	-1.56434	-3.05541e-10
43076440	chr22:43076440:A:G	1.2122e-06	-1.39095	3.47425
43076490	chr22:43076490:G:A	2.7554e-08	-0.616639	-1.0841
43076508	chr22:43076508:T:C	2.39756e-08	-0.73571	-1.10414
43076593	chr22:43076593:T:C	3.40493e-08	-1.48908	-3.05541e-10
43076656	chr22:43076656:T:C	4.2784e-08	-1.10751e-10	-1.26072
43076688	chr22:43076688:T:C	4.65916e-08	-1.10751e-10	-1.17546
43077273	chr22:43077273:C:G	9.79554e-08	-1.10751e-10	-0.432374
43077286	chr22:43077286:G:C	2.13723e-07	-1.10751e-10	0.347793
43077399	chr22:43077399:G:A	8.85671e-09	-1.56403	-1.27168
43077428	chr22:43077428:T:C	9.6484e-09	-1.46017	-1.28992
43077468	chr22:43077468:T:C	3.26433e-08	-1.53125	-3.05541e-10
43077603	chr22:43077603:G:A	5.34644e-08	-1.10751e-10	-1.03787
43077656	chr22:43077656:C:T	2.06822e-08	-1.19132	-0.796295
43077845	chr22:43077845:G:A	5.77099e-08	-1.10751e-10	-0.961456
43078124	chr22:43078124:A:G	1.61427e-06	-1.10751e-10	2.36975
43078340	chr22:43078340:A:G	4.36388e-08	-0.837868	-0.403071
43078510	chr22:43078510:G:GA	6.57659e-08	-1.10751e-10	-0.830785
43078672	chr22:43078672:C:T	3.42802e-08	-1.48232	-3.05541e-10
43079295	chr22:43079295:C:T	6.47124e-08	-1.10751e-10	-0.846932
43079502	chr22:43079502:G:A	2.02185e-08	-1.4823	-0.527986
43079557	chr22:43079557:G:A	1.26322e-08	-1.20763	-1.27301
43079932	chr22:43079932:G:A	4.31861e-08	-1.10751e-10	-1.25137
43080297	chr22:43080297:T:G	5.01471e-08	-1.10751e-10	-1.10192
43080346	chr22:43080346:C:T	6.7396e-07	1.49628	-3.05541e-10
43080426	chr22:43080426:G:T	1.76359e-08	-1.09484	-1.05211
43081071	chr22:43081071:A:G	4.1435e-08	-0.982658	-0.310102
43081194	chr22:43081194:G:A	4.52502e-08	-1.10751e-10	-1.20468
43081198	chr22:43081198:G:T	9.32852e-09	-1.56237	-1.22144
43081405	chr22:43081405:G:A	6.61028e-08	-1.10751e-10	-0.825675
43081588	chr22:43081588:C:T	9.17831e-09	-1.55715	-1.24289
43081654	chr22:43081654:T:C	4.15845e-08	-1.10751e-10	-1.28916
43083203	chr22:43083203:A:T	4.21968e-08	-1.10751e-10	-1.27454
43083374	chr22:43083374:AACAG:A	6.28626e-08	-1.10751e-10	-0.875934
43083378	chr22:43083378:G:A	5.63227e-08	-1.10751e-10	-0.985788
43083416	chr22:43083416:T:G	8.83272e-08	-1.50219	0.966347
43083512	chr22:43083512:C:G	2.5308e-08	-1.52727	-0.258501
43083601	chr22:43083601:G:C	5.37178e-08	-1.10751e-10	-1.03314
43083973	chr22:43083973:T:A	4.16047e-08	-1.10751e-10	-1.28867
43084236	chr22:43084236:C:T	1.22955e-07	-1.10751e-10	-0.205067
43084526	chr22:43084526:G:C	6.40735e-08	-1.10751e-10	-0.856856
43084632	chr22:43084632:G:A	2.45178e-07	0.485101	-3.05541e-10
43084748	chr22:43084748:G:A	4.33029e-08	-1.10751e-10	-1.24867
43084781	chr22:43084781:A:G	7.06929e-08	-1.54148	0.782943
43084855	chr22:43084855:T:C	2.80367e-07	-1.10751e-10	0.619214
43084883	chr22:43084883:T:C	4.87908e-06	-1.10751e-10	3.47583
43084900	chr22:43084900:C:T	4.19006e-08	-1.10751e-10	-1.28159
43084920	chr22:43084920:G:A	3.51157e-08	-1.47173	0.0134974
43085030	chr22:43085030:C:T	6.97089e-08	-1.10751e-10	-0.772558
43085079	chr22:43085079:C:T	9.00557e-08	-1.10751e-10	-0.516457
43085088	chr22:43085088:T:C	4.17712e-08	-1.10751e-10	-1.28468
43085228	chr22:43085228:G:A	4.1742e-08	-1.10751e-10	-1.28538
43085360	chr22:43085360:G:A	3.79311e-08	-1.38111	-3.05541e-10
43085490	chr22:43085490:G:A	4.21919e-08	-1.10751e-10	-1.27466
43085500	chr22:43085500:C:T	4.5166e-08	-1.10751e-10	-1.20654
43085546	chr22:43085546:G:A	5.00438e-08	-1.10751e-10	-1.10399
43085642	chr22:43085642:C:T	1.27658e-08	-1.34456	-1.12555
43085863	chr22:43085863:C:A	4.21752e-08	-1.10751e-10	-1.27505
43085942	chr22:43085942:C:T	3.35572e-07	0.798951	-3.05541e-10
43086129	chr22:43086129:T:TA	9.27504e-09	-1.55841	-1.23115
43086219	chr22:43086219:G:A	1.04589e-07	-1.10751e-10	-0.366851
43086308	chr22:43086308:G:C	1.28314e-07	-1.10751e-10	-0.162402
43086429	chr22:43086429:G:A	6.02191e-08	-1.10751e-10	-0.918895
43086886	chr22:43086886:G:A	2.72998e-07	-1.10751e-10	0.592579
43087100	chr22:43087100:A:T	4.1747e-08	-1.10751e-10	-1.28526
43087236	chr22:43087236:C:T	9.75001e-09	-1.56331	-1.17631
43087292	chr22:43087292:A:T	6.61836e-08	-1.10751e-10	-0.824453
43087315	chr22:43087315:G:A	5.86374e-08	-1.50866	0.563151
43087454	chr22:43087454:G:A	4.5909e-08	-1.10751e-10	-1.19023
43087487	chr22:43087487:G:A	1.33826e-08	-1.15945	-1.26348
43087539	chr22:43087539:A:AAG	4.21911e-08	-1.10751e-10	-1.27468
43087576	chr22:43087576:G:A	4.21421e-08	-1.10751e-10	-1.27584
43087607	chr22:43087607:G:A	1.31649e-07	-1.10751e-10	-0.13675
43087618	chr22:43087618:A:G	3.16133e-08	-1.56331	-3.05541e-10
43087934	chr22:43087934:G:T	6.22356e-08	-1.10751e-10	-0.885958
43088303	chr22:43088303:TGAGGGCA:T	6.4213e-08	-1.10751e-10	-0.854681
43088598	chr22:43088598:C:T	4.40064e-08	-1.10751e-10	-1.23255
43088734	chr22:43088734:A:AG	4.35739e-08	-1.10751e-10	-1.24243
43088904	chr22:43088904:T:A	4.56201e-08	-1.10751e-10	-1.19654
43089073	chr22:43089073:T:C	5.56721e-08	-1.10751e-10	-0.997407
43089107	chr22:43089107:T:C	4.37631e-08	-1.10751e-10	-1.23809
43089344	chr22:43089344:C:A	4.43986e-08	-1.10751e-10	-1.22368
43089379	chr22:43089379:T:G	1.45528e-07	-1.48745	1.45094
43089446	chr22:43089446:C:T	9.43254e-07	-1.10751e-10	1.83245
43089612	chr22:43089612:AG:A	6.16769e-08	-1.10751e-10	-0.894977
43089691	chr22:43089691:C:A	6.36839e-08	-1.10751e-10	-0.862955
43089892	chr22:43089892:TC:T	9.92537e-09	-1.56439	-1.1574
43090099	chr22:43090099:G:C	2.26919e-07	-1.53575	1.94346
43090598	chr22:43090598:T:C	4.18099e-08	-1.10751e-10	-1.28375
43090739	chr22:43090739:T:C	4.00696e-08	-1.32627	-3.05541e-10
43090811	chr22:43090811:C:T	6.30397e-08	-1.10751e-10	-0.873122
43090878	chr22:43090878:AC:A	5.0064e-08	-1.10358	-3.05541e-10
43091041	chr22:43091041:G:A	1.29839e-07	-1.56404	1.41344
43091090	chr22:43091090:A:G	1.20921e-06	-1.10751e-10	2.08084
43091139	chr22:43091139:G:A	2.92368e-07	-1.10751e-10	0.661129
43091141	chr22:43091141:A:G	4.15701e-08	-1.10751e-10	-1.2895
43091185	chr22:43091185:A:G	1.25114e-08	-1.56464	-0.925607
43091234	chr22:43091234:C:T	4.30085e-08	-1.10751e-10	-1.25549
43091254	chr22:43091254:G:A	1.0037e-08	-1.56025	-1.15036
43091549	chr22:43091549:A:G	5.10301e-08	-1.10751e-10	-1.08447
43091602	chr22:43091602:T:C	4.51985e-08	-1.10751e-10	-1.20582
43092732	chr22:43092732:C:T	4.44199e-08	-1.10751e-10	-1.2232
43093033	chr22:43093033:G:A	7.40127e-08	-1.10751e-10	-0.712649
43093087	chr22:43093087:T:A	6.18631e-08	-1.10751e-10	-0.891962
43093142	chr22:43093142:G:A	4.74891e-08	-1.10751e-10	-1.15638
43093461	chr22:43093461:G:A	5.80441e-08	-1.10751e-10	-0.955682
43093491	chr22:43093491:A:G	1.13219e-08	-1.37396	-1.21619
43093623	chr22:43093623:A:G	2.36116e-08	-1.1179	-0.737245
43093713	chr22:43093713:C:G	6.8659e-07	1.51485	-3.05541e-10
43094579	chr22:43094579:G:A	4.71764e-08	-1.10751e-10	-1.16299
43094680	chr22:43094680:G:A	6.56797e-08	-1.10751e-10	-0.832096
43094797	chr22:43094797:G:T	4.16392e-08	-1.10751e-10	-1.28784
43094869	chr22:43094869:G:A	1.28433e-08	-1.39283	-1.07124
43095077	chr22:43095077:A:G	9.02425e-08	-1.10751e-10	-0.514386
43095094	chr22:43095094:G:T	5.80571e-07	-1.10751e-10	1.34713
43095418	chr22:43095418:C:T	6.12532e-08	-1.10751e-10	-0.901869
43095537	chr22:43095537:T:C	4.94887e-08	-1.10751e-10	-1.11514
43095659	chr22:43095659:TGA:T	6.19355e-08	-1.10751e-10	-0.890793
43095772	chr22:43095772:TGTGA:T	5.59825e-08	-1.10751e-10	-0.991847
43096226	chr22:43096226:G:C	4.15995e-08	-1.10751e-10	-1.2888
43096366	chr22:43096366:G:A	5.05143e-08	-1.10751e-10	-1.09463
43096388	chr22:43096388:G:T	5.70378e-08	-1.10751e-10	-0.973172
43096611	chr22:43096611:G:A	4.15539e-08	-1.10751e-10	-1.28989
43096923	chr22:43096923:G:A	3.19708e-08	-1.55206	-3.05541e-10
43096956	chr22:43096956:C:T	3.50565e-08	-0.332327	-1.1276
43097098	chr22:43097098:G:A	5.70023e-08	-1.10751e-10	-0.973795
43097191	chr22:43097191:C:T	4.34272e-08	-1.10751e-10	-1.2458
43097344	chr22:43097344:A:G	4.43278e-08	-0.220077	-1.0052
43097424	chr22:43097424:T:C	4.32372e-08	-0.271935	-0.97825
43097643	chr22:43097643:G:A	1.5902e-08	-1.07963	-1.1708
43097723	chr22:43097723:G:A	3.39823e-08	-0.501116	-0.989929
43097951	chr22:43097951:T:C	5.28704e-08	-1.10751e-10	-1.04904
43098022	chr22:43098022:A:G	6.26994e-08	-1.10751e-10	-0.878533
43098066	chr22:43098066:C:T	4.31665e-08	-0.413458	-0.838364
43098103	chr22:43098103:G:A	4.18048e-08	-1.10751e-10	-1.28387
43098124	chr22:43098124:C:T	6.91775e-08	-1.10751e-10	-0.78021
43098283	chr22:43098283:T:C	2.36051e-07	-1.10751e-10	0.447162
43098309	chr22:43098309:G:C	4.37863e-08	-1.10751e-10	-1.23756
43098418	chr22:43098418:G:GT	4.31745e-08	-1.10751e-10	-1.25164
43098741	chr22:43098741:G:C	3.7113e-08	-1.40292	-3.05541e-10
43098797	chr22:43098797:T:G	7.96587e-08	-1.10751e-10	-0.639135
43098947	chr22:43098947:C:T	1.7526e-08	-1.55352	-0.599678
43099017	chr22:43099017:T:C	2.70673e-07	0.584024	-3.05541e-10
43099672	chr22:43099672:G:T	5.99012e-08	-0.924189	-3.05541e-10
43099802	chr22:43099802:T:C	7.63438e-08	-1.10751e-10	-0.681638
43099928	chr22:43099928:A:G	2.58817e-08	-0.604108	-1.15924
43099983	chr22:43099983:C:T	5.69449e-08	-0.891013	-0.083788
43100031	chr22:43100031:A:T	6.89768e-08	-1.10751e-10	-0.783115
43100489	chr22:43100489:G:A	1.66162e-08	-0.955373	-1.25114
43100558	chr22:43100558:T:C	4.25695e-08	-1.10751e-10	-1.26575
43100811	chr22:43100811:C:T	4.16215e-08	-1.10751e-10	-1.28827
43100917	chr22:43100917:G:A	2.5424e-07	1.30058	-0.779181
43101071	chr22:43101071:A:G	1.28018e-06	-1.10751e-10	2.13787
43101137	chr22:43101137:ACT:A	6.74539e-08	-1.10751e-10	-0.805441
43101249	chr22:43101249:G:C	1.19778e-06	-1.10751e-10	2.07134
43101439	chr22:43101439:T:C	1.19359e-06	-1.10751e-10	2.06783
43101921	chr22:43101921:G:A	4.19324e-08	-1.10751e-10	-1.28083
43101964	chr22:43101964:A:C	7.05209e-08	-0.760976	-3.05541e-10
43102104	chr22:43102104:T:A	1.65573e-07	-1.10751e-10	0.0925252
43102108	chr22:43102108:G:A	8.08148e-08	-1.10751e-10	-0.624726
43102155	chr22:43102155:T:C	4.62427e-08	-0.00735808	-1.17562
43102216	chr22:43102216:G:A	4.15445e-08	-1.10751e-10	-1.29012
43102276	chr22:43102276:C:T	1.08199e-07	0.276823	-0.609734
43102315	chr22:43102315:C:T	1.06016e-07	-1.10751e-10	-0.353298
43102406	chr22:43102406:C:T	2.21971e-08	-0.937475	-0.979447
43102434	chr22:43102434:G:A	1.01485e-08	-1.55099	-1.14857
43102543	chr22:43102543:C:T	2.70859e-07	-1.10751e-10	0.584712
43102553	chr22:43102553:C:T	4.40989e-08	-1.10751e-10	-1.23045
43103138	chr22:43103138:G:A	8.27955e-08	0.656567	-1.25708
43103257	chr22:43103257:T:A	1.85939e-08	-0.83503	-1.25902
43103468	chr22:43103468:C:A	4.7425e-08	-1.10751e-10	-1.15774
43103529	chr22:43103529:C:T	4.24768e-08	-1.10751e-10	-1.26793
43103536	chr22:43103536:C:T	4.32321e-08	-1.10751e-10	-1.2503
43103735	chr22:43103735:G:A	2.07201e-08	-0.704169	-1.28161
43103811	chr22:43103811:G:A	3.70163e-08	-1.40553	-3.05541e-10
43103893	chr22:43103893:C:T	1.97153e-08	-0.782654	-1.25284
43104192	chr22:43104192:C:A	2.33624e-07	-1.10751e-10	0.436827
43104274	chr22:43104274:A:T	6.49503e-08	-0.843264	-3.05541e-10
43104349	chr22:43104349:G:A	2.49489e-08	-0.596882	-1.20317
43104414	chr22:43104414:C:T	4.91669e-08	-1.12167	-3.05541e-10
43104429	chr22:43104429:A:G	5.98338e-08	-1.10751e-10	-0.925315
43104474	chr22:43104474:G:C	4.26708e-08	-1.10751e-10	-1.26337
43104904	chr22:43104904:T:A	1.5555e-06	-1.10751e-10	2.33267
43105134	chr22:43105134:A:C	3.88278e-07	-1.10751e-10	0.944835
43105614	chr22:43105614:T:C	1.75177e-08	-0.996714	-1.15696
43105648	chr22:43105648:G:A	6.58938e-06	-1.10751e-10	3.77633
43105803	chr22:43105803:C:T	4.31994e-08	-1.10751e-10	-1.25106
43105861	chr22:43105861:G:A	4.58081e-08	-1.10751e-10	-1.19242
43106010	chr22:43106010:C:T	6.60679e-08	-1.10751e-10	-0.826202
43106146	chr22:43106146:T:C	1.00566e-07	0.454295	-0.860371
43106349	chr22:43106349:T:C	4.42096e-08	-1.10751e-10	-1.22794
43106701	chr22:43106701:T:C	1.07975e-08	-1.39597	-1.2416
43107143	chr22:43107143:TCTC:T	4.31898e-08	-1.10751e-10	-1.25128
43107206	chr22:43107206:A:C	2.98839e-08	-0.788444	-0.831121
43107351	chr22:43107351:C:T	3.71223e-08	-0.440826	-0.961842
43107503	chr22:43107503:A:G	4.23106e-08	-1.10751e-10	-1.27185
43107967	chr22:43107967:G:A	8.88472e-09	-1.56297	-1.26958
43108321	chr22:43108321:A:C	1.20683e-08	-1.56317	-0.96313
43108550	chr22:43108550:C:T	2.50828e-08	-0.858449	-0.936254
43108582	chr22:43108582:T:C	8.97479e-09	-1.55606	-1.26641
43108643	chr22:43108643:C:T	4.23516e-08	-1.10751e-10	-1.27088
43108711	chr22:43108711:G:A	4.55204e-08	-1.10751e-10	-1.19872
43109065	chr22:43109065:C:T	1.22893e-08	-1.33016	-1.17799
43109066	chr22:43109066:G:A	1.20147e-07	-1.10751e-10	-0.228166
43109151	chr22:43109151:G:A	9.13135e-09	-1.56319	-1.24198
43109825	chr22:43109825:A:G	4.25182e-08	-1.10751e-10	-1.26695
43110114	chr22:43110114:G:C	4.19354e-08	-1.10751e-10	-1.28076
43110259	chr22:43110259:T:A	1.32585e-08	-1.3151	-1.11715
43110629	chr22:43110629:C:T	3.04862e-08	-1.01902	-0.580585
43111072	chr22:43111072:T:TGGTC	4.15743e-08	-1.10751e-10	-1.2894
43111785	chr22:43111785:C:A	4.374e-08	-1.10751e-10	-1.23862
43111939	chr22:43111939:C:T	4.26055e-08	-1.10751e-10	-1.2649
43112308	chr22:43112308:C:T	3.41969e-08	-1.48475	-3.05541e-10
43113381	chr22:43113381:C:T	3.23274e-08	-1.54097	-3.05541e-10
43113662	chr22:43113662:A:G	2.27105e-08	-1.55438	-0.339678
43114213	chr22:43114213:A:G	1.00813e-08	-1.56456	-1.14165
43114519	chr22:43114519:T:G	4.6875e-08	-1.10751e-10	-1.1694
43114520	chr22:43114520:C:T	4.68773e-08	-1.10751e-10	-1.16935
43114955	chr22:43114955:C:A	4.4468e-08	-1.10751e-10	-1.22211
43115635	chr22:43115635:G:A	2.34884e-08	-1.56434	-0.296039
43115811	chr22:43115811:C:T	2.36166e-08	-1.56421	-0.29073
43115819	chr22:43115819:C:T	1.61068e-08	-1.1599	-1.07775
43115862	chr22:43115862:T:G	2.85044e-08	-1.54233	-0.124501
43115947	chr22:43115947:C:G	5.14735e-08	-1.10751e-10	-1.07582
43116321	chr22:43116321:G:T	3.66757e-08	-1.41477	-3.05541e-10
43116711	chr22:43116711:C:A	1.97853e-08	-1.56423	-0.467722
43117150	chr22:43117150:T:C	3.15304e-08	-1.17912	-0.386814
43117892	chr22:43117892:C:T	4.47403e-08	-1.10751e-10	-1.21601
43117965	chr22:43117965:G:A	4.58138e-08	-1.10751e-10	-1.1923
43118068	chr22:43118068:G:A	4.51753e-08	-1.10751e-10	-1.20633
43118107	chr22:43118107:G:A	5.01527e-08	-1.10751e-10	-1.10181
43118368	chr22:43118368:G:A	4.91354e-08	-1.10751e-10	-1.12231
43118855	chr22:43118855:C:G	1.24237e-08	-1.24866	-1.24862
43118880	chr22:43118880:C:T	2.6395e-08	-1.55985	-0.183858
43119102	chr22:43119102:T:C	2.8545e-08	-1.56068	-0.104725
43119696	chr22:43119696:C:T	6.35392e-08	-1.10751e-10	-0.865229
43119697	chr22:43119697:C:T	2.65103e-08	-1.5528	-0.186554
43119748	chr22:43119748:G:A	1.32156e-08	-1.53589	-0.899591
43119883	chr22:43119883:T:C	2.90644e-08	-1.55812	-0.0892491
43119916	chr22:43119916:G:GC	5.43627e-08	-1.10751e-10	-1.02121
43119953	chr22:43119953:G:A	5.35886e-08	-1.10751e-10	-1.03555
43119992	chr22:43119992:A:G	4.63604e-08	-1.10751e-10	-1.18044
43120008	chr22:43120008:C:T	5.24899e-08	-1.10751e-10	-1.05626
43120016	chr22:43120016:C:T	2.90756e-08	-1.54457	-0.102415
43120042	chr22:43120042:GCTGGTGAGCT:G	3.02692e-08	-1.55112	-0.05563
43120128	chr22:43120128:G:A	4.56629e-08	-1.10751e-10	-1.1956
43120244	chr22:43120244:A:G	1.96964e-08	-1.54761	-0.488838
43120720	chr22:43120720:G:A	2.4626e-08	-1.56188	-0.2512
43120739	chr22:43120739:T:C	4.20626e-08	-1.27773	-3.05541e-10
43120887	chr22:43120887:A:G	4.32371e-08	-1.10751e-10	-1.25019
43121025	chr22:43121025:A:G	4.70695e-08	-1.52438	0.359124
43121698	chr22:43121698:C:T	4.22205e-08	-1.10751e-10	-1.27398
43121899	chr22:43121899:T:G	3.23259e-08	-0.778208	-0.762811
43121940	chr22:43121940:A:G	4.19862e-08	-1.10751e-10	-1.27954
43122102	chr22:43122102:G:C	1.01633e-08	-1.53253	-1.16557
43122269	chr22:43122269:A:G	1.54478e-08	-1.22857	-1.05084
43122658	chr22:43122658:T:A	8.53599e-08	-0.570009	-3.05541e-10
43122801	chr22:43122801:G:A	4.18726e-08	-1.10751e-10	-1.28225
43122816	chr22:43122816:A:G	1.3792e-08	-1.13934	-1.25346
43123076	chr22:43123076:A:G	5.6743e-08	-1.28992	0.311565
43123078	chr22:43123078:C:T	4.16608e-08	-1.10751e-10	-1.28732
43123523	chr22:43123523:G:A	4.16191e-08	-1.10751e-10	-1.28833
43123766	chr22:43123766:G:A	3.45085e-07	-1.10751e-10	0.826905
43123903	chr22:43123903:C:T	5.06642e-08	-1.10751e-10	-1.09167
43123963	chr22:43123963:C:T	4.17707e-08	-1.10751e-10	-1.28469
43124252	chr22:43124252:A:C	1.71076e-08	-0.944362	-1.233
43124257	chr22:43124257:A:G	5.96855e-08	-0.0865119	-0.841285
43124421	chr22:43124421:T:C	1.16141e-08	-1.28315	-1.28152
43124536	chr22:43124536:ACT:A	6.12974e-08	-1.10751e-10	-0.901148
43124797	chr22:43124797:C:CA	3.29434e-08	-1.5221	-3.05541e-10
43125419	chr22:43125419:A:C	4.16878e-08	-1.10751e-10	-1.28668
43125693	chr22:43125693:G:A	4.18147e-08	-1.10751e-10	-1.28364
43125944	chr22:43125944:A:G	6.11785e-08	-0.675834	-0.227256
43127182	chr22:43127182:T:C	2.20689e-08	-1.30096	-0.621751
43127195	chr22:43127195:T:C	5.83204e-08	-1.10751e-10	-0.950933
43127398	chr22:43127398:T:C	6.15821e-08	-1.10751e-10	-0.896515
43127760	chr22:43127760:G:A	4.35767e-08	-1.10751e-10	-1.24236
43127949	chr22:43127949:G:A	1.6655e-08	-1.20264	-1.00153
43127985	chr22:43127985:C:A	3.15844e-08	-0.32198	-1.24224
43127994	chr22:43127994:A:T	3.0985e-08	-0.344532	-1.23885
43128108	chr22:43128108:C:T	9.82823e-08	-1.10751e-10	-0.429042
43128946	chr22:43128946:C:T	2.09754e-07	-1.10751e-10	0.329051
43129170	chr22:43129170:C:T	3.05676e-08	-0.345621	-1.25132
43129573	chr22:43129573:ACTCCTG:A	4.15436e-08	-1.10751e-10	-1.29014
43129646	chr22:43129646:C:T	3.59883e-08	-1.43369	-3.05541e-10
43129827	chr22:43129827:C:T	3.16338e-08	-1.56266	-3.05541e-10
43130045	chr22:43130045:G:A	4.33566e-07	-1.10751e-10	1.05516
43130129	chr22:43130129:C:T	5.84291e-08	-1.10751e-10	-0.949071
43130490	chr22:43130490:C:T	5.16426e-08	-1.07254	-3.05541e-10
43130698	chr22:43130698:C:T	3.4147e-08	-0.241929	-1.24428
43130973	chr22:43130973:G:A	5.61557e-08	-1.10751e-10	-0.988757
43131176	chr22:43131176:A:G	4.27106e-08	-1.10751e-10	-1.26244
43131424	chr22:43131424:C:T	5.41893e-08	-1.10751e-10	-1.0244
43131675	chr22:43131675:C:T	1.51214e-08	-1.09499	-1.20578
43131725	chr22:43131725:G:A	4.17726e-08	-1.10751e-10	-1.28464
43131792	chr22:43131792:C:A	8.11714e-08	-1.10751e-10	-0.620323
43131965	chr22:43131965:G:A	4.52605e-08	-1.10751e-10	-1.20445
43132184	chr22:43132184:T:A	5.78016e-08	-1.10751e-10	-0.959869
43132207	chr22:43132207:G:A	5.52521e-08	-1.10751e-10	-1.00498
43132787	chr22:43132787:T:C	2.70062e-08	-0.436253	-1.28457
43132852	chr22:43132852:G:A	3.78469e-07	0.919248	-3.05541e-10
43132975	chr22:43132975:C:T	4.90503e-08	-1.10751e-10	-1.12404
43133018	chr22:43133018:G:T	4.15441e-08	-1.10751e-10	-1.29013
43133023	chr22:43133023:C:T	2.99632e-08	-0.335896	-1.28102
43133055	chr22:43133055:C:A	5.21523e-08	-1.10751e-10	-1.06272
43133088	chr22:43133088:C:G	5.16653e-08	-1.10751e-10	-1.0721
43133511	chr22:43133511:C:T	3.27938e-08	-0.24341	-1.28324
43133659	chr22:43133659:C:A	4.93178e-08	-1.10751e-10	-1.1186
43133733	chr22:43133733:C:T	4.42896e-08	-1.10751e-10	-1.22614
43133737	chr22:43133737:AC:A	5.11794e-08	-1.10751e-10	-1.08155
43133892	chr22:43133892:G:A	4.15467e-08	-1.10751e-10	-1.29007
43133967	chr22:43133967:G:A	6.2024e-08	-1.10751e-10	-0.889365
43134187	chr22:43134187:T:C	5.178e-08	-1.10751e-10	-1.06988
43134694	chr22:43134694:G:C	3.70472e-08	-1.27488	-0.129816
43134976	chr22:43134976:A:G	2.58814e-08	-1.15323	-0.610127
43135063	chr22:43135063:G:A	3.11125e-07	-1.10751e-10	0.723309
43135542	chr22:43135542:A:AATT	4.36154e-08	-1.10751e-10	-1.24147
43135544	chr22:43135544:C:T	4.35222e-08	-1.10751e-10	-1.24361
43135612	chr22:43135612:G:A	4.30794e-08	-1.10751e-10	-1.25384
43135772	chr22:43135772:C:T	4.80365e-08	-1.10751e-10	-1.14492
43135839	chr22:43135839:G:A	6.9037e-08	-1.10751e-10	-0.782243
43136015	chr22:43136015:G:C	6.07172e-08	-1.10751e-10	-0.910659
43136098	chr22:43136098:G:C	3.80155e-08	-1.35989	-0.0190037
43136150	chr22:43136150:A:G	2.37687e-08	-1.09679	-0.751725
43136610	chr22:43136610:G:A	4.64541e-08	-1.10751e-10	-1.17842
43137421	chr22:43137421:C:G	6.03376e-08	-0.847304	-0.069626
43137509	chr22:43137509:A:C	6.85606e-08	0.418339	-1.20751
43138019	chr22:43138019:C:T	4.22346e-08	-1.10751e-10	-1.27365
43138143	chr22:43138143:C:G	1.85526e-07	0.20631	-3.05541e-10
43138200	chr22:43138200:A:G	5.3495e-08	-1.10751e-10	-1.0373
43138273	chr22:43138273:A:G	5.51954e-08	-1.10751e-10	-1.00601
43138597	chr22:43138597:C:T	5.24359e-08	-1.10751e-10	-1.0573
43138602	chr22:43138602:C:T	4.31121e-08	-1.10751e-10	-1.25308
43138635	chr22:43138635:G:T	4.30021e-08	-1.10751e-10	-1.25564
43138667	chr22:43138667:G:A	4.15929e-08	-1.10751e-10	-1.28896
43138712	chr22:43138712:G:A	4.15473e-08	-1.10751e-10	-1.29005
43138740	chr22:43138740:A:G	5.67795e-08	-1.10751e-10	-0.977711
43138788	chr22:43138788:T:C	5.31737e-08	0.117539	-1.16086
43138792	chr22:43138792:A:G	5.77201e-08	-1.10751e-10	-0.96128
43139077	chr22:43139077:A:T	5.76204e-08	-1.10751e-10	-0.96301
43139422	chr22:43139422:A:G	4.34325e-08	-1.10751e-10	-1.24568
43140876	chr22:43140876:A:G	4.27836e-08	-1.10751e-10	-1.26073
43140945	chr22:43140945:A:G	4.15494e-08	-1.10751e-10	-1.29
43141086	chr22:43141086:T:C	4.17869e-08	-1.10751e-10	-1.2843
43142025	chr22:43142025:A:T	4.86359e-08	-1.10751e-10	-1.13252
43142127	chr22:43142127:T:C	3.34315e-08	-1.50739	-3.05541e-10
43142165	chr22:43142165:G:A	3.95831e-07	-1.10751e-10	0.964102
43142252	chr22:43142252:A:G	4.21273e-08	-1.10751e-10	-1.27619
43143273	chr22:43143273:G:A	4.39837e-08	-1.10751e-10	-1.23307
43143512	chr22:43143512:C:T	4.1583e-08	-1.10751e-10	-1.2892
43143645	chr22:43143645:G:A	1.20544e-08	-1.31115	-1.21631
43144033	chr22:43144033:A:T	6.9996e-08	-1.10751e-10	-0.768448
43144119	chr22:43144119:TATA:T	2.18855e-08	-0.994675	-0.936387
43144168	chr22:43144168:C:T	1.19627e-08	-1.49963	-1.03546
43144507	chr22:43144507:T:C	4.17099e-08	-1.10751e-10	-1.28615
43144689	chr22:43144689:C:G	4.1735e-08	-1.10751e-10	-1.28554
43145349	chr22:43145349:T:A	5.17276e-08	-1.10751e-10	-1.07089
43145684	chr22:43145684:G:A	5.44845e-08	-1.10751e-10	-1.01897
43145948	chr22:43145948:G:C	1.44343e-07	-1.10751e-10	-0.0446952
43145987	chr22:43145987:A:G	7.02421e-08	-1.10751e-10	-0.764938
43146161	chr22:43146161:G:A	4.18167e-08	-1.10751e-10	-1.28359
43146294	chr22:43146294:T:C	3.42072e-08	-0.285978	-1.19847
43146361	chr22:43146361:A:T	8.72085e-09	-1.56121	-1.28996
43146383	chr22:43146383:C:T	3.48914e-08	-1.46465	-3.05541e-10
43146408	chr22:43146408:TA:T	1.3913e-08	-1.18122	-1.20285
43146786	chr22:43146786:G:A	4.15431e-08	-1.10751e-10	-1.29015
43147175	chr22:43147175:A:G	3.42014e-08	-1.48462	-3.05541e-10
43147531	chr22:43147531:A:G	6.42612e-08	-1.10751e-10	-0.853929
43147668	chr22:43147668:T:C	4.19984e-08	-1.10751e-10	-1.27926
43148018	chr22:43148018:T:C	4.96975e-08	-1.10751e-10	-1.11093
43148276	chr22:43148276:T:C	9.64433e-09	-1.54039	-1.21012
43148341	chr22:43148341:T:G	4.16594e-08	-1.10751e-10	-1.28736
43148517	chr22:43148517:C:T	4.2441e-08	-1.10751e-10	-1.26877
43148546	chr22:43148546:T:G	5.27544e-08	-1.10751e-10	-1.05124
43148817	chr22:43148817:C:T	4.00407e-07	1.21826	-0.242665
43148821	chr22:43148821:C:T	6.17809e-08	-1.10751e-10	-0.893291
43148851	chr22:43148851:C:T	4.15564e-08	-1.10751e-10	-1.28983
43149071	chr22:43149071:G:A	1.17002e-08	-1.34185	-1.21543
43149314	chr22:43149314:C:T	6.08403e-08	-1.10751e-10	-0.908634
43149378	chr22:43149378:C:T	5.76347e-08	-1.10751e-10	-0.962762
43150219	chr22:43150219:C:T	3.43861e-08	-1.47923	-3.05541e-10
43150727	chr22:43150727:A:C	1.3591e-08	-1.30242	-1.10506
43151318	chr22:43151318:C:T	4.42369e-08	-1.10751e-10	-1.22733
43151550	chr22:43151550:G:A	5.89509e-08	-1.10751e-10	-0.940182
43151926	chr22:43151926:A:G	4.50041e-08	-1.10751e-10	-1.21013
43151995	chr22:43151995:T:C	4.15627e-08	-1.10751e-10	-1.28968
43152516	chr22:43152516:C:T	7.23134e-08	-1.10751e-10	-0.735876
43152613	chr22:43152613:G:C	6.23553e-07	1.39026	0.0282898
43152821	chr22:43152821:T:C	2.28779e-08	-0.850649	-1.03607
43152836	chr22:43152836:T:C	4.28939e-08	-1.10751e-10	-1.25816
43152892	chr22:43152892:G:C	1.40899e-08	-1.34285	-1.02858
43153254	chr22:43153254:G:A	3.50318e-07	0.917147	-0.0751915
43153640	chr22:43153640:C:T	4.87282e-08	-1.10751e-10	-1.13063
43153642	chr22:43153642:C:T	4.91948e-08	-1.10751e-10	-1.1211
43153646	chr22:43153646:C:T	5.56473e-08	-1.10751e-10	-0.997853
43153733	chr22:43153733:T:A	2.70675e-07	1.76358	-1.17955
43154049	chr22:43154049:T:C	1.13881e-08	-1.52623	-1.05809
43154143	chr22:43154143:T:C	2.03163e-07	0.394544	-0.0974212
43154246	chr22:43154246:A:G	4.1609e-08	-1.10751e-10	-1.28857
43154251	chr22:43154251:C:G	4.15998e-08	-1.10751e-10	-1.28879
43154906	chr22:43154906:C:T	4.15858e-08	-1.10751e-10	-1.28913
43155001	chr22:43155001:C:T	4.93959e-07	0.910828	0.274739
43155120	chr22:43155120:G:T	4.56173e-08	-1.10751e-10	-1.1966
43155211	chr22:43155211:G:A	4.2121e-08	-1.10751e-10	-1.27634
43155402	chr22:43155402:G:A	2.97115e-08	-0.497298	-1.12805
43155507	chr22:43155507:A:G	1.95068e-07	0.44244	-0.185979
43155585	chr22:43155585:C:T	3.19747e-08	-1.55194	-3.05541e-10
43155765	chr22:43155765:G:A	2.2214e-08	-0.653823	-1.26234
43155830	chr22:43155830:T:C	1.99083e-07	0.450541	-0.173704
43156182	chr22:43156182:A:G	6.22682e-08	-1.10751e-10	-0.885436
43156772	chr22:43156772:C:T	2.20544e-08	-0.845308	-1.07806
43156996	chr22:43156996:T:G	2.13227e-08	-0.914697	-1.04242
43157025	chr22:43157025:G:A	4.59439e-08	-1.10751e-10	-1.18946
43157411	chr22:43157411:T:G	1.1846e-08	-1.55344	-0.99145
43157454	chr22:43157454:G:C	3.36561e-08	-1.33979	-0.160902
43157761	chr22:43157761:T:C	4.22964e-08	-1.10751e-10	-1.27218
43157815	chr22:43157815:C:A	6.29436e-08	-1.10751e-10	-0.874647
43158128	chr22:43158128:C:G	4.66136e-08	-1.10751e-10	-1.17499
43158413	chr22:43158413:C:T	4.2319e-08	-1.10751e-10	-1.27165
43158437	chr22:43158437:T:C	6.01869e-08	-0.919431	-3.05541e-10
43158592	chr22:43158592:G:A	7.0836e-08	-1.10751e-10	-0.756518
43158892	chr22:43158892:G:A	1.20539e-07	-1.10751e-10	-0.224913
43159584	chr22:43159584:A:C	3.36735e-07	1.16934	-0.366933
43159720	chr22:43159720:G:A	4.21022e-08	-1.10751e-10	-1.27679
43159745	chr22:43159745:G:C	4.15777e-08	-1.10751e-10	-1.28932
43159885	chr22:43159885:T:G	4.92127e-08	-1.10751e-10	-1.12073
43159915	chr22:43159915:G:A	7.87913e-08	0.421259	-1.07134
43159974	chr22:43159974:C:T	5.14194e-08	-1.10751e-10	-1.07687
43160310	chr22:43160310:G:A	1.08303e-08	-1.56439	-1.07014
43160335	chr22:43160335:C:T	1.07999e-07	-1.10751e-10	-0.334765
43160916	chr22:43160916:C:G	7.18777e-08	0.265829	-1.00775
43161357	chr22:43161357:G:C	6.46217e-08	-1.10751e-10	-0.848336
43161379	chr22:43161379:A:G	4.30257e-08	-1.10751e-10	-1.25509
43161384	chr22:43161384:A:G	4.16673e-08	-1.10751e-10	-1.28717
43161422	chr22:43161422:T:G	4.16617e-08	-0.535056	-0.752247
43161742	chr22:43161742:T:G	1.00755e-07	0.491597	-0.895794
43161853	chr22:43161853:G:A	1.77467e-07	1.03704	-0.875141
43161876	chr22:43161876:T:C	4.96838e-08	-1.10751e-10	-1.11121
43161943	chr22:43161943:A:G	4.80344e-08	-1.10751e-10	-1.14497
43162231	chr22:43162231:C:T	4.19992e-08	-1.10751e-10	-1.27924
43162401	chr22:43162401:C:T	1.45188e-07	-1.10751e-10	-0.0388559
43162693	chr22:43162693:TGA:T	3.79771e-07	-1.10751e-10	0.922682
43162920	chr22:43162920:A:G	1.07719e-08	-1.5362	-1.10374
43162966	chr22:43162966:G:A	3.88681e-08	-0.800833	-0.55588
43162993	chr22:43162993:T:G	4.21883e-08	-1.10751e-10	-1.27474
43163131	chr22:43163131:G:T	2.28463e-08	-1.12992	-0.758172
43163280	chr22:43163280:G:A	4.85153e-08	-1.10751e-10	-1.13501
43163296	chr22:43163296:G:A	4.23933e-08	-1.10751e-10	-1.2699
43163445	chr22:43163445:G:A	1.42829e-07	0.89015	-0.945386
43163706	chr22:43163706:C:T	3.29028e-08	-0.817173	-0.706155
43163716	chr22:43163716:C:T	6.44559e-08	-1.10751e-10	-0.850905
43163731	chr22:43163731:G:A	1.0701e-07	0.624272	-0.968239
43163844	chr22:43163844:T:C	5.10754e-08	-1.10751e-10	-1.08358
43163889	chr22:43163889:G:A	4.57913e-08	-1.10751e-10	-1.19279
43163895	chr22:43163895:T:C	4.82256e-08	-1.10751e-10	-1.141
43164151	chr22:43164151:C:T	7.18865e-08	-1.10751e-10	-0.741798
43164424	chr22:43164424:C:A	1.03841e-08	-1.55232	-1.12429
43164676	chr22:43164676:A:G	7.73581e-08	-1.10751e-10	-0.668441
43164757	chr22:43164757:C:T	9.12248e-07	1.09631	0.70272
43164956	chr22:43164956:C:T	3.57187e-07	1.45289	-0.591512
43164960	chr22:43164960:T:C	9.89492e-09	-1.55478	-1.17008
43165149	chr22:43165149:A:G	4.45523e-08	-1.10751e-10	-1.22022
43165331	chr22:43165331:T:C	1.27861e-07	-1.10751e-10	-0.165939
43165669	chr22:43165669:T:G	4.61105e-08	-0.492656	-0.69319
43165753	chr22:43165753:T:C	3.66357e-08	-1.41586	-3.05541e-10
43165797	chr22:43165797:A:G	4.97101e-08	-0.371796	-0.738882
43165996	chr22:43165996:G:A	4.20491e-08	-1.10751e-10	-1.27805
43166037	chr22:43166037:C:T	7.85835e-08	-1.10751e-10	-0.652724
43166189	chr22:43166189:G:A	7.01285e-08	-0.152174	-0.614383
43166218	chr22:43166218:A:G	4.21888e-08	-1.10751e-10	-1.27473
43166241	chr22:43166241:T:C	1.65725e-07	0.0934453	-3.05541e-10
43166300	chr22:43166300:A:G	5.60646e-08	-0.329208	-0.661173
43166345	chr22:43166345:C:T	5.55545e-08	-1.10751e-10	-0.999522
43166401	chr22:43166401:T:C	5.49143e-08	-0.281544	-0.729568
43166428	chr22:43166428:G:A	3.99521e-08	-1.34249	0.0132867
43166430	chr22:43166430:C:A	9.4655e-08	-1.10751e-10	-0.466647
43166433	chr22:43166433:G:A	5.5698e-08	-0.36186	-0.635082
43166699	chr22:43166699:G:A	5.99711e-08	-0.231467	-0.691556
43166802	chr22:43166802:AGAG:A	4.18814e-08	-1.10751e-10	-1.28204
43166872	chr22:43166872:ACCGCTACACCTAGC:A	5.54267e-08	-1.10751e-10	-1.00182
43166961	chr22:43166961:G:A	4.16836e-08	-1.10751e-10	-1.28678
43166976	chr22:43166976:G:A	5.77401e-08	-1.10751e-10	-0.960934
43167466	chr22:43167466:CCT:C	1.40958e-07	-1.10751e-10	-0.0684214
43167592	chr22:43167592:C:T	6.6719e-08	-1.10751e-10	-0.816396
43167657	chr22:43167657:A:AC	7.71109e-08	-1.10751e-10	-0.671641
43167666	chr22:43167666:A:G	4.46698e-08	-1.10751e-10	-1.21759
43167705	chr22:43167705:A:G	2.46422e-08	-0.976872	-0.835555
43167992	chr22:43167992:T:C	4.19808e-08	-1.10751e-10	-1.27967
43168263	chr22:43168263:C:T	6.34087e-08	-1.10751e-10	-0.867285
43168349	chr22:43168349:G:T	6.44058e-08	-1.10751e-10	-0.851683
43168644	chr22:43168644:C:A	4.64786e-08	-1.10751e-10	-1.17789
43168997	chr22:43168997:C:G	5.74946e-08	-0.965195	-3.05541e-10
43169023	chr22:43169023:C:T	7.27152e-08	-1.10751e-10	-0.730335
43169437	chr22:43169437:C:T	1.12357e-07	0.308694	-0.603898
43169454	chr22:43169454:G:A	6.23597e-08	-1.10751e-10	-0.883966
43169467	chr22:43169467:C:T	4.72987e-08	-1.10751e-10	-1.1604
43169644	chr22:43169644:G:C	4.16641e-08	-1.10751e-10	-1.28724
43169849	chr22:43169849:C:T	7.58278e-08	-0.0112488	-0.677171
43169875	chr22:43169875:A:G	3.7971e-06	-1.10751e-10	3.22511
43169951	chr22:43169951:G:A	2.23111e-05	4.99595	-3.05541e-10
43170010	chr22:43170010:A:C	4.86885e-08	-1.10751e-10	-1.13144
43170553	chr22:43170553:C:T	6.26325e-08	-1.10751e-10	-0.879602
43170781	chr22:43170781:C:T	1.4741e-07	-1.10751e-10	-0.0236688
43171039	chr22:43171039:G:A	4.15896e-08	-1.10751e-10	-1.28904
43171152	chr22:43171152:CAG:C	9.78691e-09	-1.47485	-1.26099
43171453	chr22:43171453:C:T	7.12093e-08	7.81648e-05	-0.75134
43171473	chr22:43171473:C:T	1.23345e-07	-1.10751e-10	-0.201899
43171477	chr22:43171477:C:G	4.71981e-08	-1.10751e-10	-1.16253
43171539	chr22:43171539:T:A	9.84643e-09	-1.47568	-1.25409
43171745	chr22:43171745:C:T	4.32788e-08	-1.10751e-10	-1.24922
43171783	chr22:43171783:T:C	7.76408e-08	-1.10751e-10	-0.664793
43171807	chr22:43171807:C:T	4.27049e-08	-1.10751e-10	-1.26257
43171855	chr22:43171855:C:T	4.1968e-08	-1.10751e-10	-1.27998
43171870	chr22:43171870:G:A	8.69102e-08	-1.10751e-10	-0.552011
43171930	chr22:43171930:G:A	6.29222e-08	-0.874986	-3.05541e-10
43171931	chr22:43171931:T:A	5.65598e-08	-1.10751e-10	-0.981588
43171952	chr22:43171952:G:A	8.64777e-08	-1.10751e-10	-0.556999
43172054	chr22:43172054:C:G	4.26273e-08	-0.266859	-0.997533
43172090	chr22:43172090:A:C	3.53307e-08	-1.45213	-3.05541e-10
43172126	chr22:43172126:T:C	4.18691e-08	-1.10751e-10	-1.28234
43172202	chr22:43172202:A:G	5.6545e-08	-1.10751e-10	-0.98185
43173008	chr22:43173008:T:C	5.67107e-08	-1.10751e-10	-0.978923
43173136	chr22:43173136:C:T	5.76815e-08	-1.10751e-10	-0.961949
43173301	chr22:43173301:A:G	1.049e-07	0.630498	-0.994372
43173534	chr22:43173534:T:C	4.16538e-08	-1.10751e-10	-1.28749
43173598	chr22:43173598:C:T	9.29287e-08	-1.10751e-10	-0.485053
43173601	chr22:43173601:C:T	4.67049e-08	-1.10751e-10	-1.17304
43173602	chr22:43173602:C:A	8.77645e-08	0.031585	-0.573814
43173888	chr22:43173888:C:T	4.72142e-08	-1.10751e-10	-1.16219
43174448	chr22:43174448:G:A	4.75395e-08	-1.10751e-10	-1.15532
43174525	chr22:43174525:G:A	4.75395e-08	-1.10751e-10	-1.15532
43174577	chr22:43174577:G:A	3.05653e-06	-1.10751e-10	3.00815
43174788	chr22:43174788:A:G	9.05413e-09	-1.56117	-1.2525
43174865	chr22:43174865:A:G	6.99933e-08	-1.10751e-10	-0.768486
43175291	chr22:43175291:T:C	6.27093e-08	-1.10751e-10	-0.878377
43175638	chr22:43175638:T:C	6.05818e-08	-1.10751e-10	-0.912892
43175690	chr22:43175690:A:G	4.23548e-08	-1.10751e-10	-1.2708
43176343	chr22:43176343:C:A	7.01808e-08	-1.10751e-10	-0.765811
43176414	chr22:43176414:G:A	1.11133e-08	-1.36411	-1.24463
43176511	chr22:43176511:C:T	1.44572e-07	0.473427	-0.516534
43176534	chr22:43176534:A:G	9.15916e-09	-1.55928	-1.24286
43176644	chr22:43176644:C:T	5.98432e-08	-0.925158	-3.05541e-10
43176894	chr22:43176894:C:T	5.86074e-08	-1.10751e-10	-0.946025
43176958	chr22:43176958:T:C	4.28392e-08	-1.10751e-10	-1.25943
43177096	chr22:43177096:T:C	5.86944e-08	-1.10751e-10	-0.944542
43177376	chr22:43177376:AT:A	3.76252e-08	-1.52258	0.13337
43177380	chr22:43177380:A:T	1.00485e-08	-1.52317	-1.18629
43177381	chr22:43177381:A:T	3.99373e-08	-1.50777	0.178199
43177383	chr22:43177383:A:T	9.79989e-09	-1.49632	-1.2382
43177700	chr22:43177700:A:G	1.55275e-08	-1.54986	-0.724415
43177828	chr22:43177828:A:C	1.62487e-08	-1.2314	-0.997476
43177849	chr22:43177849:C:A	4.91918e-08	-1.10751e-10	-1.12116
43178084	chr22:43178084:C:T	1.92007e-08	-1.52904	-0.532906
43178466	chr22:43178466:T:C	4.15455e-08	-1.10751e-10	-1.2901
43178512	chr22:43178512:G:A	4.21477e-08	-1.10751e-10	-1.27571
43178782	chr22:43178782:C:T	6.43107e-08	-0.685172	-0.167987
43178818	chr22:43178818:C:T	1.42907e-08	-1.5479	-0.809375
43178897	chr22:43178897:A:G	6.7919e-08	-1.10751e-10	-0.798571
43178926	chr22:43178926:A:G	4.01348e-08	-1.43062	0.105975
43179028	chr22:43179028:G:A	4.59945e-08	-1.10751e-10	-1.18836
43179069	chr22:43179069:G:A	1.10825e-08	-1.45421	-1.15731
43179090	chr22:43179090:C:T	1.42525e-08	-1.5533	-0.806649
43179107	chr22:43179107:G:A	4.82629e-08	-1.10751e-10	-1.14022
43179123	chr22:43179123:C:T	7.44069e-08	-0.707337	-3.05541e-10
43179288	chr22:43179288:C:T	4.73956e-08	-1.10751e-10	-1.15836
43179289	chr22:43179289:G:A	5.15047e-08	-1.10751e-10	-1.07521
43179319	chr22:43179319:C:T	1.98168e-08	-1.37397	-0.656385
43179610	chr22:43179610:G:A	9.97098e-09	-1.45788	-1.25933
43179769	chr22:43179769:G:A	4.36374e-08	-1.10751e-10	-1.24097
43179929	chr22:43179929:C:T	1.1814e-08	-1.56361	-0.983989
43179935	chr22:43179935:C:T	2.03073e-07	-1.10751e-10	0.29668
43180061	chr22:43180061:C:T	3.47114e-08	-1.46982	-3.05541e-10
43180219	chr22:43180219:C:T	4.24979e-08	-1.10751e-10	-1.26743
43180365	chr22:43180365:T:G	4.15458e-08	-1.10751e-10	-1.29009
43180392	chr22:43180392:A:G	1.98452e-08	-1.35044	-0.678485
43180461	chr22:43180461:T:C	1.54861e-08	-1.36994	-0.907001
43180468	chr22:43180468:G:A	8.88316e-09	-1.56421	-1.26852
43180664	chr22:43180664:C:T	1.65014e-08	-1.36333	-0.850105
43181208	chr22:43181208:C:T	8.9354e-09	-1.56242	-1.26445
43181251	chr22:43181251:C:T	3.77614e-08	-1.39289	0.00729333
43181442	chr22:43181442:A:G	1.63315e-08	-1.36247	-0.861321
43181467	chr22:43181467:C:T	5.88457e-08	-0.681151	-0.260816
43181532	chr22:43181532:G:C	7.1155e-08	-1.10751e-10	-0.752026
43181618	chr22:43181618:C:T	7.84958e-08	-0.588081	-0.0657604
43181646	chr22:43181646:C:T	1.63814e-08	-1.35943	-0.861306
43181651	chr22:43181651:G:A	1.66187e-08	-1.34505	-0.861306
43181828	chr22:43181828:G:C	1.64326e-08	-1.36822	-0.8494
43181829	chr22:43181829:G:A	1.64261e-08	-1.36862	-0.8494
43181943	chr22:43181943:G:A	3.79243e-08	-1.38859	0.00729333
43181997	chr22:43181997:ATGAAGGCC:A	3.42873e-08	-1.48211	-3.05541e-10
43182093	chr22:43182093:C:T	4.54409e-08	-1.10751e-10	-1.20047
43182528	chr22:43182528:T:C	4.10699e-08	-1.3089	0.00729333
43182780	chr22:43182780:G:A	4.21993e-08	-0.867248	-0.407235
43183000	chr22:43183000:G:A	3.21021e-08	-1.54796	-3.05541e-10
43183002	chr22:43183002:G:C	4.55923e-08	-1.10751e-10	-1.19715
43183006	chr22:43183006:G:A	4.66101e-08	-1.10751e-10	-1.17507
43183043	chr22:43183043:T:C	1.75736e-08	-1.2819	-0.868586
43183075	chr22:43183075:C:T	4.1703e-08	-1.10751e-10	-1.28631
43183077	chr22:43183077:G:A	1.44253e-08	-1.07613	-1.27177
43183538	chr22:43183538:G:A	4.76154e-08	-1.10751e-10	-1.15373
43183600	chr22:43183600:C:T	1.72416e-08	-1.28797	-0.881588
43183666	chr22:43183666:G:A	2.72326e-08	-0.88131	-0.831161
43183702	chr22:43183702:T:C	1.1606e-08	-1.27591	-1.28945
43183827	chr22:43183827:G:A	1.10711e-08	-1.54489	-1.06766
43183881	chr22:43183881:T:G	6.78407e-08	-1.10751e-10	-0.799724
43184020	chr22:43184020:T:C	4.25509e-08	-1.10751e-10	-1.26619
43184214	chr22:43184214:T:C	2.12475e-08	-1.50727	-0.453381
43184362	chr22:43184362:G:A	4.79272e-08	-1.10751e-10	-1.1472
43184376	chr22:43184376:A:C	6.79739e-08	-1.10751e-10	-0.797762
43184777	chr22:43184777:C:G	6.00123e-08	-1.10751e-10	-0.922337
43184954	chr22:43184954:C:G	1.18232e-08	-1.36407	-1.18275
43185096	chr22:43185096:C:T	4.17031e-08	-1.10751e-10	-1.28631
43185356	chr22:43185356:A:G	3.44134e-08	-1.47844	-3.05541e-10
43185630	chr22:43185630:A:G	4.18476e-08	-1.10751e-10	-1.28285
43185643	chr22:43185643:C:T	4.23398e-08	-1.10751e-10	-1.27116
43185830	chr22:43185830:C:G	4.16009e-08	-1.10751e-10	-1.28876
43185928	chr22:43185928:C:G	4.21791e-08	-1.10751e-10	-1.27496
43186316	chr22:43186316:A:C	2.53895e-08	-0.503509	-1.27904
43186411	chr22:43186411:C:G	4.2222e-08	-1.10751e-10	-1.27394
43186533	chr22:43186533:G:A	1.70128e-08	-1.40345	-0.779472
43186667	chr22:43186667:C:G	4.49328e-08	-1.10751e-10	-1.21172
43187500	chr22:43187500:C:T	4.16963e-08	-1.10751e-10	-1.28647
43187598	chr22:43187598:A:G	1.10526e-08	-1.3241	-1.29012
43187647	chr22:43187647:T:G	2.13922e-07	-1.10751e-10	0.348724
43187670	chr22:43187670:G:A	4.73116e-08	-1.10751e-10	-1.16013
43187788	chr22:43187788:C:A	4.72552e-08	-1.10751e-10	-1.16132
43187819	chr22:43187819:A:C	2.76021e-08	-1.42371	-0.27529
43187892	chr22:43187892:G:C	1.00658e-07	-0.363678	-0.0414755
43188149	chr22:43188149:A:C	4.17728e-08	-1.10751e-10	-1.28464
43188223	chr22:43188223:T:G	2.73761e-08	-1.36617	-0.341044
43188275	chr22:43188275:T:G	2.82711e-08	-1.36133	-0.313713
43188625	chr22:43188625:A:G	2.98036e-08	-1.3449	-0.277354
43188705	chr22:43188705:C:T	1.93981e-08	-1.48413	-0.567579
43188969	chr22:43188969:C:T	3.29786e-08	-1.52103	-3.05541e-10
43189299	chr22:43189299:T:C	3.16973e-08	-1.52391	-0.0367479
43189517	chr22:43189517:C:T	3.15914e-08	-1.564	-3.05541e-10
43189595	chr22:43189595:T:C	1.21053e-08	-1.48523	-1.03802
43189842	chr22:43189842:C:T	3.58393e-08	-0.70291	-0.73493
43189876	chr22:43189876:T:A	4.22407e-08	-1.10751e-10	-1.2735
43189918	chr22:43189918:T:C	1.94509e-08	-1.53964	-0.509353
43190321	chr22:43190321:G:A	4.21038e-08	-1.27675	-3.05541e-10
43190492	chr22:43190492:C:T	4.25679e-08	-1.10751e-10	-1.26579
43190502	chr22:43190502:C:G	4.56792e-08	-1.10751e-10	-1.19524
43190775	chr22:43190775:G:T	4.28986e-08	-1.10751e-10	-1.25805
43190902	chr22:43190902:C:T	4.29534e-08	-1.04822	-0.208555
43190936	chr22:43190936:A:G	5.3147e-08	-1.10751e-10	-1.04383
43190992	chr22:43190992:G:A	1.37255e-08	-1.54454	-0.853095
43191130	chr22:43191130:G:A	3.44349e-07	-1.10751e-10	0.824769
43191301	chr22:43191301:A:T	1.74263e-08	-0.876272	-1.28263
43191644	chr22:43191644:A:G	9.0624e-09	-1.53614	-1.27662
43191737	chr22:43191737:A:T	9.07381e-09	-1.53047	-1.28103
43191803	chr22:43191803:AT:A	9.13861e-09	-1.53473	-1.26965
43191950	chr22:43191950:T:C	1.45031e-08	-1.51357	-0.828954
43191965	chr22:43191965:C:T	9.13525e-09	-1.5328	-1.27195
43192298	chr22:43192298:A:C	9.30067e-09	-1.51401	-1.27279
43192398	chr22:43192398:T:A	3.60668e-08	-0.161864	-1.26965
43192743	chr22:43192743:A:G	4.15538e-08	-1.10751e-10	-1.2899
43192872	chr22:43192872:T:C	4.43301e-08	-1.10751e-10	-1.22522
43193164	chr22:43193164:G:GT	8.98233e-09	-1.54025	-1.28137
43193223	chr22:43193223:A:G	8.92585e-09	-1.54417	-1.28377
43193240	chr22:43193240:T:C	1.63869e-08	-1.56442	-0.655984
43193413	chr22:43193413:T:C	4.33725e-08	-1.10751e-10	-1.24706
43193574	chr22:43193574:A:AT	4.21086e-08	-1.10751e-10	-1.27663
43193747	chr22:43193747:G:A	4.47958e-08	-1.10751e-10	-1.21477
43193874	chr22:43193874:C:T	8.94941e-09	-1.54429	-1.281
43193920	chr22:43193920:G:A	9.171e-09	-1.54139	-1.25945
43193971	chr22:43193971:C:T	6.49967e-08	-1.10751e-10	-0.84255
43194029	chr22:43194029:TTTTTTTTTTCTTTTC:T	8.94274e-09	-1.54275	-1.28329
43194049	chr22:43194049:T:C	8.99877e-09	-1.55341	-1.26639
43194111	chr22:43194111:G:A	4.77449e-08	-1.10751e-10	-1.15101
43194203	chr22:43194203:G:A	9.0987e-09	-1.52935	-1.27941
43194583	chr22:43194583:C:T	8.97177e-09	-1.5403	-1.28251
43194587	chr22:43194587:G:C	8.97974e-09	-1.5398	-1.28211
43194700	chr22:43194700:C:A	8.96256e-09	-1.53625	-1.28758
43194810	chr22:43194810:G:A	8.92148e-09	-1.54106	-1.28737
43194841	chr22:43194841:T:C	8.98154e-09	-1.53751	-1.2842
43194923	chr22:43194923:T:TC	8.91735e-09	-1.54166	-1.28723
43195021	chr22:43195021:G:A	8.92299e-09	-1.53912	-1.28914
43195090	chr22:43195090:A:G	5.79341e-08	-1.10751e-10	-0.95758
43195095	chr22:43195095:C:T	9.02935e-09	-1.52772	-1.28869
43195202	chr22:43195202:GCCTGGATGTTGATGGGGATT:G	8.88158e-09	-1.54463	-1.28828
43195282	chr22:43195282:T:C	9.11187e-09	-1.54855	-1.25876
43195352	chr22:43195352:G:T	4.82878e-08	-1.10751e-10	-1.13971
43195374	chr22:43195374:C:T	1.29515e-08	-1.53391	-0.921763
43195430	chr22:43195430:C:T	4.69074e-08	-1.10751e-10	-1.16871
43196008	chr22:43196008:T:G	1.00295e-08	-1.53128	-1.18007
43196041	chr22:43196041:A:G	4.31415e-08	-1.10751e-10	-1.2524
43196368	chr22:43196368:G:C	2.77947e-08	-1.25894	-0.433103
43196615	chr22:43196615:G:A	4.13415e-08	-1.29502	-3.05541e-10
43196705	chr22:43196705:A:G	9.14494e-09	-1.51422	-1.28946
43196708	chr22:43196708:C:T	9.86623e-09	-1.53622	-1.19155
43196799	chr22:43196799:G:A	3.82845e-08	-0.121652	-1.25019
43196802	chr22:43196802:A:AC	1.02753e-08	-1.52421	-1.16293
43196804	chr22:43196804:T:C	1.43193e-08	-1.37471	-0.980573
43196863	chr22:43196863:C:T	9.02777e-09	-1.53379	-1.28279
43197023	chr22:43197023:C:T	1.2825e-07	-1.10751e-10	-0.162906
43197126	chr22:43197126:C:G	1.1472e-08	-1.44735	-1.12963
43197154	chr22:43197154:T:G	4.17108e-08	-1.10751e-10	-1.28613
43197756	chr22:43197756:C:T	9.41401e-09	-1.48724	-1.28745
43197955	chr22:43197955:A:G	9.16013e-09	-1.5174	-1.28463
43198221	chr22:43198221:A:G	1.04081e-08	-1.38898	-1.28533
43198827	chr22:43198827:G:A	9.15877e-09	-1.51486	-1.28731
43198910	chr22:43198910:T:C	4.19677e-08	-1.10751e-10	-1.27998
43198955	chr22:43198955:G:A	3.37385e-08	-1.49825	-3.05541e-10
43199433	chr22:43199433:T:G	4.15502e-08	-1.10751e-10	-1.28998
43199454	chr22:43199454:C:T	6.70194e-08	-1.10751e-10	-0.811904
43199493	chr22:43199493:G:A	5.5064e-08	-1.10751e-10	-1.00839
43199624	chr22:43199624:G:A	1.10581e-08	-1.54386	-1.06986
43199672	chr22:43199672:G:A	4.17399e-08	-1.10751e-10	-1.28543
43199697	chr22:43199697:G:A	4.95886e-08	-1.11312	-3.05541e-10
43199920	chr22:43199920:A:C	1.19602e-08	-1.4934	-1.04191
43199928	chr22:43199928:G:A	1.18152e-06	-1.10751e-10	2.05767
43200009	chr22:43200009:G:A	5.14141e-08	0.207314	-1.28429
43200081	chr22:43200081:G:A	6.59943e-08	-1.10751e-10	-0.827317
43200119	chr22:43200119:T:G	1.12887e-08	-1.35503	-1.23806
43200386	chr22:43200386:T:C	9.28821e-09	-1.515	-1.27314
43200388	chr22:43200388:T:C	3.70329e-08	-1.40508	-3.05541e-10
43200807	chr22:43200807:T:G	9.45044e-09	-1.50428	-1.26655
43200821	chr22:43200821:C:T	4.17423e-08	-1.10751e-10	-1.28537
43200867	chr22:43200867:G:A	4.20077e-08	-1.10751e-10	-1.27903
43200872	chr22:43200872:G:A	4.62188e-08	-1.10751e-10	-1.1835
43201060	chr22:43201060:T:C	9.21564e-09	-1.55235	-1.24363
43201425	chr22:43201425:G:A	6.20125e-08	-1.10751e-10	-0.88955
43201548	chr22:43201548:G:A	2.09511e-08	-1.2096	-0.765092
43201568	chr22:43201568:C:T	4.31242e-08	-1.10751e-10	-1.2528
43201809	chr22:43201809:G:A	3.79638e-08	-0.112026	-1.26823
43202007	chr22:43202007:G:A	1.02358e-08	-1.40082	-1.29017
43202493	chr22:43202493:G:C	6.40227e-08	-1.10751e-10	-0.857648
43202588	chr22:43202588:CTCTT:C	4.17172e-08	-1.10751e-10	-1.28597
43202742	chr22:43202742:G:A	6.5292e-08	0.223032	-1.06105
43202886	chr22:43202886:G:T	1.40529e-08	-1.46439	-0.909668
43203186	chr22:43203186:GCTGCCGGC:G	5.79455e-08	-1.10751e-10	-0.957383
43203223	chr22:43203223:T:C	7.44957e-08	-1.10751e-10	-0.706145
43203505	chr22:43203505:G:A	4.6531e-08	-1.10751e-10	-1.17677
43203832	chr22:43203832:G:A	4.15501e-08	-1.10751e-10	-1.28999
43203871	chr22:43203871:G:A	4.1612e-08	-1.10751e-10	-1.2885
43203911	chr22:43203911:T:C	9.99633e-09	-1.42597	-1.2887
43203985	chr22:43203985:C:T	1.37183e-08	-1.12195	-1.27621
43204331	chr22:43204331:T:G	1.04065e-08	-1.53193	-1.14253
43204448	chr22:43204448:A:G	4.26813e-08	-1.26313	-3.05541e-10
43204460	chr22:43204460:G:A	2.09351e-08	-1.08252	-0.892939
43204490	chr22:43204490:A:G	1.53818e-08	-1.46274	-0.820961
43205302	chr22:43205302:T:C	2.30093e-08	-1.44371	-0.437279
43205450	chr22:43205450:T:C	2.2945e-08	-1.44922	-0.434563
43205462	chr22:43205462:C:T	5.38922e-08	-1.10751e-10	-1.0299
43205537	chr22:43205537:C:G	2.23981e-08	-1.46647	-0.44144
43205562	chr22:43205562:T:C	2.17389e-08	-1.46353	-0.474257
43205665	chr22:43205665:C:T	4.61626e-08	-1.10751e-10	-1.18472
43206410	chr22:43206410:C:T	2.22258e-08	-1.43437	-0.481267
43206679	chr22:43206679:T:C	1.82614e-08	-1.37633	-0.735765
43206754	chr22:43206754:T:C	1.08105e-08	-1.47989	-1.15648
43206802	chr22:43206802:A:G	2.14475e-08	-1.44615	-0.505129
43206845	chr22:43206845:T:C	1.97018e-08	-1.46225	-0.573927
43206900	chr22:43206900:CTA:C	5.75862e-08	-1.10751e-10	-0.963604
43207004	chr22:43207004:C:T	4.63187e-08	-1.10751e-10	-1.18134
43207010	chr22:43207010:T:C	5.96369e-08	-1.10751e-10	-0.928612
43207282	chr22:43207282:C:T	5.63537e-08	-0.985238	-3.05541e-10
43207417	chr22:43207417:A:G	2.09782e-08	-1.43869	-0.534712
43207460	chr22:43207460:G:T	1.99194e-08	-1.43862	-0.586572
43207504	chr22:43207504:C:T	2.68223e-08	-1.28265	-0.445008
43207659	chr22:43207659:G:A	2.09907e-08	-1.43439	-0.538411
43207776	chr22:43207776:G:C	2.0727e-08	-1.44704	-0.538411
43207885	chr22:43207885:C:T	4.27818e-08	-1.10751e-10	-1.26077
43208028	chr22:43208028:C:T	1.93338e-08	-1.44888	-0.606155
43208229	chr22:43208229:G:A	6.23498e-08	-1.10751e-10	-0.884125
43208383	chr22:43208383:A:G	6.64278e-08	-1.10751e-10	-0.820771
43208687	chr22:43208687:T:C	3.05641e-07	-1.10751e-10	0.705525
43208796	chr22:43208796:G:T	4.23094e-08	-1.10751e-10	-1.27188
43208828	chr22:43208828:T:C	1.94372e-08	-1.40313	-0.646561
43208917	chr22:43208917:G:C	1.01669e-08	-1.44709	-1.25067
43209018	chr22:43209018:A:G	1.05063e-08	-1.56208	-1.10283
43209103	chr22:43209103:G:A	4.16422e-08	-1.10751e-10	-1.28777
43209121	chr22:43209121:C:T	1.86402e-08	-1.45402	-0.637541
43209175	chr22:43209175:A:T	2.84893e-08	-1.47676	-0.190594
43209335	chr22:43209335:G:A	2.34532e-08	-1.45845	-0.403431
43209364	chr22:43209364:G:C	1.98332e-08	-1.45779	-0.571737
43209517	chr22:43209517:A:G	2.02418e-08	-1.48703	-0.52211
43209600	chr22:43209600:T:G	2.06514e-08	-1.46201	-0.527087
43209665	chr22:43209665:A:G	1.15786e-08	-1.51369	-1.05404
43209702	chr22:43209702:G:A	3.17795e-08	-1.55807	-3.05541e-10
43209734	chr22:43209734:G:T	4.16425e-08	-1.10751e-10	-1.28777
43209763	chr22:43209763:C:T	1.39099e-08	-1.2059	-1.17839
43209770	chr22:43209770:G:A	4.28892e-08	-1.10751e-10	-1.25827
43210034	chr22:43210034:C:T	6.4773e-08	-1.10751e-10	-0.845997
43210137	chr22:43210137:C:T	1.31753e-08	-1.35968	-1.07886
43210209	chr22:43210209:G:A	5.19275e-08	-1.10751e-10	-1.06704
43210579	chr22:43210579:A:C	1.0364e-08	-1.46175	-1.2168
43210598	chr22:43210598:G:A	1.04014e-08	-1.4479	-1.22705
43210662	chr22:43210662:T:C	1.06254e-08	-1.37156	-1.28207
43211025	chr22:43211025:G:A	4.54732e-08	-1.10751e-10	-1.19976
43211034	chr22:43211034:G:A	1.1716e-07	0.748099	-1.00144
43211298	chr22:43211298:T:C	1.0445e-08	-1.43458	-1.23619
43211444	chr22:43211444:C:T	9.92878e-09	-1.47186	-1.24959
43211585	chr22:43211585:C:T	1.04112e-08	-1.42261	-1.2514
43211727	chr22:43211727:C:T	1.02663e-08	-1.45726	-1.23076
43211750	chr22:43211750:C:T	1.02397e-08	-1.46144	-1.22916
43211785	chr22:43211785:A:G	1.02502e-08	-1.45508	-1.23451
43211807	chr22:43211807:T:A	1.0194e-08	-1.45065	-1.24444
43211815	chr22:43211815:C:T	4.38145e-08	-1.10751e-10	-1.23692
43211862	chr22:43211862:T:G	3.58971e-08	-1.43623	-3.05541e-10
43211927	chr22:43211927:A:G	1.06995e-08	-1.46528	-1.18141
43212107	chr22:43212107:C:T	4.19583e-08	-1.10751e-10	-1.28021
43212148	chr22:43212148:A:G	1.33692e-08	-1.52339	-0.900545
43212525	chr22:43212525:C:T	1.70916e-08	-1.40297	-0.77533
43212620	chr22:43212620:G:A	4.17264e-08	-1.10751e-10	-1.28575
43212667	chr22:43212667:C:T	3.69488e-08	-0.557877	-0.849476
43212710	chr22:43212710:C:T	4.16981e-08	-1.10751e-10	-1.28643
43212854	chr22:43212854:G:A	1.71391e-08	-1.39565	-0.779876
43212969	chr22:43212969:A:G	1.73948e-08	-1.43203	-0.728686
43212999	chr22:43212999:C:T	5.23484e-08	-1.10751e-10	-1.05896
43213191	chr22:43213191:A:G	1.53405e-08	-1.43539	-0.851
43213250	chr22:43213250:G:A	1.05341e-08	-1.50593	-1.15634
43213742	chr22:43213742:A:G	1.4695e-08	-1.5466	-0.782775
43213904	chr22:43213904:C:T	2.69637e-08	-1.42534	-0.297052
43214201	chr22:43214201:A:G	1.02072e-08	-1.46328	-1.23051
43214449	chr22:43214449:G:A	4.58246e-08	-1.10751e-10	-1.19207
43214515	chr22:43214515:G:A	4.71335e-08	-1.10751e-10	-1.1639
43214593	chr22:43214593:C:A	4.61172e-08	-1.10751e-10	-1.1857
43214638	chr22:43214638:G:A	4.64695e-08	-1.10751e-10	-1.17809
43214660	chr22:43214660:G:A	7.57255e-08	-1.10751e-10	-0.689771
43214747	chr22:43214747:C:T	1.13271e-08	-1.33973	-1.24996
43214802	chr22:43214802:C:T	2.8197e-07	1.61038	-0.985464
43214861	chr22:43214861:C:A	2.05485e-07	0.308488	-3.05541e-10
43214892	chr22:43214892:C:CAA	4.75012e-08	-1.10751e-10	-1.15613
43214898	chr22:43214898:C:T	4.22713e-08	-1.10751e-10	-1.27278
43214924	chr22:43214924:A:G	2.65165e-08	-0.627002	-1.11212
43214957	chr22:43214957:T:C	4.69297e-08	-1.10751e-10	-1.16824
43215283	chr22:43215283:C:T	5.22164e-08	-1.10751e-10	-1.06149
43215297	chr22:43215297:A:G	4.15562e-08	-1.10751e-10	-1.28984
43215315	chr22:43215315:C:A	1.60933e-08	-1.06165	-1.17683
43215369	chr22:43215369:C:T	1.50399e-08	-1.12096	-1.18522
43215417	chr22:43215417:G:A	1.54799e-08	-1.0912	-1.18614
43215535	chr22:43215535:C:T	1.80204e-08	-0.995624	-1.12975
43215604	chr22:43215604:C:T	5.24796e-08	-1.10751e-10	-1.05646
43216345	chr22:43216345:C:T	6.99411e-08	-1.10751e-10	-0.769233
43216420	chr22:43216420:C:T	3.24945e-08	-1.53581	-3.05541e-10
43216481	chr22:43216481:T:C	1.33541e-08	-1.26945	-1.15562
43216510	chr22:43216510:G:A	1.46979e-08	-1.51817	-0.811009
43216548	chr22:43216548:G:A	1.63638e-08	-1.03761	-1.1842
43217246	chr22:43217246:G:A	1.18004e-08	-1.48357	-1.06518
43217536	chr22:43217536:A:C	4.30509e-08	-1.10751e-10	-1.2545
43217544	chr22:43217544:C:T	1.64849e-08	-1.52168	-0.692755
43217582	chr22:43217582:C:T	1.74563e-08	-1.42097	-0.736212
43217706	chr22:43217706:G:C	4.18584e-08	-1.10751e-10	-1.28259
43218093	chr22:43218093:T:C	1.4395e-08	-1.50555	-0.844455
43218483	chr22:43218483:A:G	7.22091e-08	-1.10751e-10	-0.73732
43218582	chr22:43218582:A:G	1.96395e-08	-1.13179	-0.907555
43218595	chr22:43218595:C:T	4.8677e-08	-0.7734	-0.35828
43218637	chr22:43218637:C:T	4.77576e-08	-0.837015	-0.313732
43218652	chr22:43218652:G:T	4.82869e-08	-0.793333	-0.346392
43218762	chr22:43218762:CAA:C	1.04009e-08	-1.55829	-1.1167
43218772	chr22:43218772:T:C	3.98322e-08	-0.0508831	-1.28133
43218999	chr22:43218999:T:C	2.4087e-08	-1.3377	-0.497512
43219077	chr22:43219077:T:C	4.76439e-07	-1.10751e-10	1.14945
43219224	chr22:43219224:A:G	4.21498e-08	-1.10751e-10	-1.27566
43219787	chr22:43219787:T:A	5.28911e-08	-1.10751e-10	-1.04865
43219862	chr22:43219862:C:T	6.12438e-08	0.259899	-1.16192
43219876	chr22:43219876:G:A	4.15609e-08	-1.10751e-10	-1.28973
43219893	chr22:43219893:C:T	2.1033e-08	-0.893006	-1.07779
43220084	chr22:43220084:T:C	4.94945e-08	-1.10751e-10	-1.11503
43220090	chr22:43220090:A:T	4.86075e-08	-1.10751e-10	-1.13311
43220230	chr22:43220230:G:C	3.97917e-08	-1.33323	-3.05541e-10
43220234	chr22:43220234:T:C	4.75247e-08	-1.10751e-10	-1.15564
43220321	chr22:43220321:G:A	4.1723e-08	-1.10751e-10	-1.28583
43220559	chr22:43220559:G:C	1.33766e-07	-1.10751e-10	-0.120791
43221033	chr22:43221033:A:C	1.56981e-08	-0.979804	-1.28354
43222186	chr22:43222186:G:A	1.03631e-08	-1.42798	-1.25066
43222965	chr22:43222965:G:A	4.1614e-08	-1.10751e-10	-1.28845
43223056	chr22:43223056:C:G	3.55474e-08	-0.155864	-1.29016
43223194	chr22:43223194:G:A	2.65194e-08	-0.898261	-0.840747
43223625	chr22:43223625:A:G	3.65435e-07	1.67594	-0.791743
43223639	chr22:43223639:T:C	1.11412e-08	-1.31819	-1.28805
43223725	chr22:43223725:C:T	5.09866e-08	-1.10751e-10	-1.08532
43223890	chr22:43223890:G:T	4.35104e-08	-1.10751e-10	-1.24389
43224021	chr22:43224021:CCT:C	1.80021e-07	-1.10751e-10	0.176187
43224172	chr22:43224172:T:C	1.12273e-07	-1.10751e-10	-0.295948
43224613	chr22:43224613:G:A	8.66959e-08	0.251797	-0.806276
43224651	chr22:43224651:G:A	9.57349e-09	-1.54577	-1.21212
43225527	chr22:43225527:G:A	4.53458e-08	-1.10751e-10	-1.20257
43226302	chr22:43226302:C:A	1.05605e-07	-1.10751e-10	-0.357183
43226336	chr22:43226336:G:T	3.52386e-08	-1.45474	-3.05541e-10
43226480	chr22:43226480:G:T	4.16308e-08	-1.10751e-10	-1.28805
43226498	chr22:43226498:T:C	1.18645e-07	-0.24075	-3.05541e-10
43226613	chr22:43226613:G:A	1.42032e-08	-1.0968	-1.26662
43226949	chr22:43226949:C:T	5.63311e-08	-1.10751e-10	-0.98564
43227347	chr22:43227347:G:A	2.43789e-08	-1.4109	-0.412272
43227423	chr22:43227423:G:A	4.18999e-08	-1.10751e-10	-1.2816
43227606	chr22:43227606:G:A	2.9806e-08	-1.5344	-0.0877778
43227945	chr22:43227945:T:C	6.82896e-08	-1.10751e-10	-0.793128
43227966	chr22:43227966:A:G	1.14604e-08	-1.44132	-1.13667
43228016	chr22:43228016:T:C	3.48366e-08	-1.34743	-0.118783
43228104	chr22:43228104:C:A	3.14998e-07	-1.10751e-10	0.735681
43228299	chr22:43228299:T:C	1.25376e-08	-1.3686	-1.11955
43228759	chr22:43228759:T:C	1.52817e-08	-1.28828	-1.00196
43228784	chr22:43228784:C:T	5.70741e-08	-1.10751e-10	-0.972536
43229219	chr22:43229219:G:T	1.23436e-08	-1.51553	-0.988217
43229249	chr22:43229249:G:A	3.8312e-07	0.931462	-3.05541e-10
43229752	chr22:43229752:A:G	1.7063e-08	-1.55804	-0.62194
43229904	chr22:43229904:TG:T	6.97597e-07	1.07482	0.455933
43230029	chr22:43230029:A:G	9.69869e-09	-1.48326	-1.26164
43230624	chr22:43230624:C:A	4.44968e-08	-1.10751e-10	-1.22147
43230905	chr22:43230905:C:T	2.91945e-07	1.70373	-1.04405
43231015	chr22:43231015:C:G	1.03329e-08	-1.4104	-1.27115
43231149	chr22:43231149:G:A	5.01352e-07	0.786128	0.414296
43231347	chr22:43231347:T:G	1.68869e-08	-0.987985	-1.20236
43231640	chr22:43231640:G:A	1.24703e-08	-1.52812	-0.965418
43231706	chr22:43231706:C:T	1.53535e-08	-1.48755	-0.797995
43231722	chr22:43231722:G:A	9.31659e-09	-1.50375	-1.28133
43231943	chr22:43231943:C:T	1.09204e-08	-1.3436	-1.28266
43231969	chr22:43231969:C:G	4.63021e-08	-1.10751e-10	-1.1817
43232077	chr22:43232077:A:G	3.16915e-08	-0.474917	-1.08592
43232659	chr22:43232659:C:T	5.90589e-08	-1.10751e-10	-0.93835
43232771	chr22:43232771:C:T	3.94777e-08	-0.42069	-0.920461
43233047	chr22:43233047:T:C	1.67818e-08	-1.42741	-0.769176
43233377	chr22:43233377:A:G	2.15227e-08	-1.44242	-0.50536
43233512	chr22:43233512:C:A	1.91781e-08	-1.41616	-0.646959
43233514	chr22:43233514:G:A	1.91401e-08	-1.41814	-0.646959
43233899	chr22:43233899:G:A	4.15884e-08	-1.10751e-10	-1.28906
43234106	chr22:43234106:G:A	4.15928e-08	-1.10751e-10	-1.28896
43234395	chr22:43234395:C:T	6.20666e-08	-1.10751e-10	-0.888678
43234689	chr22:43234689:G:A	3.15741e-08	-1.56455	-3.05541e-10
43234696	chr22:43234696:ACC:A	4.55839e-08	-1.10751e-10	-1.19733
43234701	chr22:43234701:A:AGG	4.54695e-08	-1.10751e-10	-1.19984
43234847	chr22:43234847:G:A	4.23852e-08	-1.10751e-10	-1.27009
43235064	chr22:43235064:T:C	4.44295e-08	-1.10751e-10	-1.22298
43235073	chr22:43235073:A:G	1.66163e-08	-1.07091	-1.13559
43235346	chr22:43235346:T:C	1.39618e-08	-1.40464	-0.975924
43235660	chr22:43235660:A:G	1.77274e-08	-0.945075	-1.1967
43235730	chr22:43235730:C:T	3.16236e-08	-1.56298	-3.05541e-10
43235800	chr22:43235800:C:T	1.44373e-08	-1.38157	-0.965499
43235809	chr22:43235809:C:T	4.71003e-08	-1.10751e-10	-1.16461
43236094	chr22:43236094:G:A	1.82407e-08	-1.49796	-0.615267
43236402	chr22:43236402:T:C	4.42286e-08	-1.10751e-10	-1.22751
43236519	chr22:43236519:G:C	2.021e-08	-1.3994	-0.611307
43236585	chr22:43236585:T:C	2.25179e-08	-1.55404	-0.348529
43236858	chr22:43236858:G:A	2.24271e-08	-1.56466	-0.341961
43237119	chr22:43237119:G:A	4.33503e-08	-1.10751e-10	-1.24757
43237200	chr22:43237200:T:C	3.17546e-08	-1.55885	-3.05541e-10
43237272	chr22:43237272:C:T	7.0603e-07	1.54277	-3.05541e-10
43237455	chr22:43237455:A:G	1.49209e-08	-1.03494	-1.27918
43237506	chr22:43237506:G:A	1.34712e-08	-1.52034	-0.895992
43237815	chr22:43237815:G:A	4.51034e-08	-1.10751e-10	-1.20793
43237990	chr22:43237990:G:T	5.27062e-08	-1.10751e-10	-1.05215
43238020	chr22:43238020:G:T	4.8126e-08	-1.10751e-10	-1.14306
43238317	chr22:43238317:C:G	4.55583e-08	-1.10751e-10	-1.19789
43238744	chr22:43238744:T:C	1.36877e-08	-1.54966	-0.850724
43238803	chr22:43238803:C:T	4.40224e-08	-1.10751e-10	-1.23219
43239201	chr22:43239201:C:T	1.17968e-08	-1.46263	-1.08643
43239217	chr22:43239217:C:T	4.23057e-08	-1.10751e-10	-1.27196
43239312	chr22:43239312:A:G	1.0385e-08	-1.55304	-1.12348
43239320	chr22:43239320:G:A	4.37981e-08	-1.10751e-10	-1.2373
43239543	chr22:43239543:G:A	1.26259e-08	-1.56423	-0.916905
43239567	chr22:43239567:T:C	1.77244e-08	-0.942219	-1.19972
43239584	chr22:43239584:G:C	2.07959e-08	-0.866837	-1.11529
43239589	chr22:43239589:G:A	4.69093e-08	-1.16867	-3.05541e-10
43239624	chr22:43239624:G:A	4.21003e-08	-1.10751e-10	-1.27683
43240006	chr22:43240006:G:A	4.76021e-08	-1.10751e-10	-1.15401
43240525	chr22:43240525:C:G	1.01187e-07	-1.10751e-10	-0.399918
43240671	chr22:43240671:G:A	4.7311e-08	-1.10751e-10	-1.16014
43241014	chr22:43241014:G:A	1.75851e-08	-1.53507	-0.61477
43241072	chr22:43241072:C:T	7.98481e-08	-0.231347	-0.405412
43241348	chr22:43241348:C:T	4.22749e-08	-1.10751e-10	-1.27269
43241373	chr22:43241373:C:T	4.15475e-08	-1.10751e-10	-1.29005
43241674	chr22:43241674:C:G	4.41093e-08	-1.10751e-10	-1.23021
43241758	chr22:43241758:C:T	4.30827e-08	-1.10751e-10	-1.25377
43241863	chr22:43241863:C:T	3.45089e-08	-0.234263	-1.2414
43242246	chr22:43242246:C:T	8.4157e-08	-0.104448	-0.479754
43242399	chr22:43242399:A:G	1.18837e-07	-1.10751e-10	-0.239137
43242600	chr22:43242600:C:G	5.30422e-08	-1.10751e-10	-1.0458
43242710	chr22:43242710:T:C	3.65037e-08	-1.41947	-3.05541e-10
43242729	chr22:43242729:G:A	5.64002e-08	-0.0587471	-0.925666
43243468	chr22:43243468:C:A	4.19023e-08	-1.10751e-10	-1.28155
43243712	chr22:43243712:G:A	1.23987e-07	-1.10751e-10	-0.196708
43243913	chr22:43243913:A:G	1.07661e-08	-1.45678	-1.1837
43243968	chr22:43243968:G:A	7.33126e-08	-1.10751e-10	-0.722154
43243983	chr22:43243983:A:C	1.67809e-08	-1.21278	-0.983861
43244084	chr22:43244084:G:A	5.68498e-08	-0.976473	-3.05541e-10
43244108	chr22:43244108:C:T	4.288e-08	-1.10751e-10	-1.25848
43244161	chr22:43244161:T:C	4.19458e-08	-1.10751e-10	-1.28051
43244209	chr22:43244209:C:T	2.2281e-08	-1.44408	-0.469076
43244596	chr22:43244596:G:A	4.58053e-08	-1.10751e-10	-1.19249
43244722	chr22:43244722:A:G	3.8936e-08	-0.123579	-1.23139
43244918	chr22:43244918:G:A	4.3906e-08	-1.10751e-10	-1.23484
43244976	chr22:43244976:G:A	6.65187e-08	-1.10751e-10	-0.819403
43244984	chr22:43244984:C:T	9.10499e-08	-1.10751e-10	-0.505479
43244988	chr22:43244988:A:AG	4.50333e-08	-1.10751e-10	-1.20948
43245077	chr22:43245077:C:G	1.85549e-08	-1.5508	-0.545349
43245102	chr22:43245102:A:G	3.08756e-08	-0.947006	-0.639913
43245281	chr22:43245281:G:C	5.54354e-08	-0.45116	-0.550507
43245327	chr22:43245327:G:A	4.18892e-08	-0.00924636	-1.27261
43245419	chr22:43245419:C:T	3.10804e-08	-0.426453	-1.15385
43245550	chr22:43245550:C:A	2.14769e-08	-1.52415	-0.425754
43245803	chr22:43245803:T:C	4.46017e-08	-1.10751e-10	-1.21911
43246084	chr22:43246084:G:A	1.17356e-07	1.02886	-1.28054
43246147	chr22:43246147:T:C	1.46034e-08	-1.48682	-0.848813
43246292	chr22:43246292:C:A	4.60781e-08	-1.10751e-10	-1.18655
43246419	chr22:43246419:C:T	3.93445e-08	-0.26279	-1.08174
43246422	chr22:43246422:A:C	1.40345e-08	-1.10226	-1.27311
43246510	chr22:43246510:C:T	4.15563e-08	-1.10751e-10	-1.28984
43246752	chr22:43246752:T:A	4.16571e-08	-1.10751e-10	-1.28741
43246881	chr22:43246881:G:A	6.05433e-08	-1.10751e-10	-0.913527
43247124	chr22:43247124:C:T	5.11778e-08	-1.10751e-10	-1.08158
43247210	chr22:43247210:C:T	1.0673e-07	-1.10751e-10	-0.346583
43247248	chr22:43247248:C:T	2.85815e-08	-1.11196	-0.552163
43247281	chr22:43247281:C:A	1.88118e-08	-0.808681	-1.27372
43247772	chr22:43247772:G:A	4.11803e-08	-0.41392	-0.885006
43248119	chr22:43248119:T:C	9.99182e-09	-1.56394	-1.15118
43248416	chr22:43248416:C:T	4.30679e-08	-1.10751e-10	-1.25411
43248551	chr22:43248551:G:C	1.26352e-08	-1.55979	-0.920611
43248769	chr22:43248769:G:C	4.25563e-08	-1.10751e-10	-1.26606
43248776	chr22:43248776:C:T	4.26023e-08	-1.10751e-10	-1.26498
43249088	chr22:43249088:T:C	3.06617e-08	-0.314054	-1.27982
43249127	chr22:43249127:A:G	9.07854e-09	-1.52143	-1.28954
43249301	chr22:43249301:G:A	5.06765e-08	-1.10751e-10	-1.09142
43249871	chr22:43249871:A:G	5.09848e-08	-1.10751e-10	-1.08536
43249897	chr22:43249897:C:T	3.4079e-07	0.814381	-3.05541e-10
43250235	chr22:43250235:C:T	2.62521e-08	-1.53115	-0.21799
43250535	chr22:43250535:G:C	5.0076e-08	-1.10751e-10	-1.10334
43250607	chr22:43250607:G:A	3.95587e-08	-0.412264	-0.926837
43250637	chr22:43250637:T:C	1.39813e-07	-1.10751e-10	-0.0765782
43250641	chr22:43250641:G:A	3.90566e-08	-1.35187	-3.05541e-10
43250703	chr22:43250703:A:C	1.39868e-08	-1.12547	-1.2533
43250888	chr22:43250888:A:G	6.51737e-08	-1.10751e-10	-0.83983
43250895	chr22:43250895:C:T	2.08866e-08	-1.56116	-0.416617
43251224	chr22:43251224:G:A	4.15919e-08	-1.10751e-10	-1.28898
43251410	chr22:43251410:A:G	1.35348e-08	-1.1218	-1.28982
43251902	chr22:43251902:G:A	9.77291e-08	-1.10751e-10	-0.434686
43252158	chr22:43252158:C:T	4.54273e-08	-1.10751e-10	-1.20077
43252202	chr22:43252202:G:C	6.72375e-08	0.0837156	-0.892371
43252642	chr22:43252642:A:T	5.29091e-08	-1.10751e-10	-1.04831
43252658	chr22:43252658:C:T	1.13337e-08	-1.31069	-1.27841
43253527	chr22:43253527:G:A	4.83659e-08	-1.10751e-10	-1.13809
43253709	chr22:43253709:C:T	4.0742e-08	-1.30963	-3.05541e-10
43253729	chr22:43253729:C:G	4.57334e-08	-1.10751e-10	-1.19406
43253852	chr22:43253852:T:C	6.35167e-07	-1.10751e-10	1.437
43253956	chr22:43253956:A:G	5.21545e-08	-1.35115	0.288471
43253957	chr22:43253957:C:T	1.59673e-07	-1.10751e-10	0.0562448
43254184	chr22:43254184:G:A	1.36807e-08	-1.46394	-0.936956
43254275	chr22:43254275:AG:A	4.18668e-08	-1.10751e-10	-1.28239
43254352	chr22:43254352:A:G	5.02449e-08	-1.10751e-10	-1.09998
43254359	chr22:43254359:C:A	4.2675e-08	-1.10751e-10	-1.26327
43254398	chr22:43254398:G:A	1.38606e-08	-1.48815	-0.899684
43254447	chr22:43254447:G:A	1.60842e-07	-1.08222	1.14575
43254609	chr22:43254609:C:A	4.99173e-08	-1.10751e-10	-1.10652
43254982	chr22:43254982:T:C	3.25762e-08	-1.5333	-3.05541e-10
43255152	chr22:43255152:G:A	5.05047e-08	-1.10751e-10	-1.09482
43255307	chr22:43255307:G:A	1.27605e-07	-1.10751e-10	-0.167945
43255415	chr22:43255415:G:A	1.15884e-08	-1.29479	-1.27209
43255683	chr22:43255683:C:T	1.51416e-07	-1.10751e-10	0.00314564
43255841	chr22:43255841:A:T	1.46931e-07	-1.10751e-10	-0.0269204
43256481	chr22:43256481:A:C	3.69056e-08	-1.38494	-0.0235838
43256512	chr22:43256512:G:C	1.8467e-07	-1.10751e-10	0.201686
43257361	chr22:43257361:A:G	3.67543e-08	-1.41263	-3.05541e-10
43257619	chr22:43257619:A:G	1.62795e-08	-0.937545	-1.28943
43257933	chr22:43257933:C:T	4.27427e-08	-1.10751e-10	-1.26169
43257974	chr22:43257974:G:A	4.29253e-08	-1.10751e-10	-1.25743
43258117	chr22:43258117:C:T	2.21051e-07	-1.10751e-10	0.381509
43258247	chr22:43258247:G:A	2.76433e-07	-1.10751e-10	0.605081
43258272	chr22:43258272:G:A	8.68587e-08	-1.10751e-10	-0.552603
43258471	chr22:43258471:C:T	9.31271e-09	-1.50033	-1.28518
43258512	chr22:43258512:C:T	7.44232e-08	-1.10751e-10	-0.707118
43258567	chr22:43258567:G:A	1.23794e-08	-1.31514	-1.18571
43258640	chr22:43258640:G:T	2.47723e-07	-1.10751e-10	0.495427
43258945	chr22:43258945:T:C	1.26006e-08	-1.55806	-0.925083
43259084	chr22:43259084:T:C	1.08168e-07	-0.333196	-3.05541e-10
43259173	chr22:43259173:A:G	4.19371e-08	-1.10751e-10	-1.28071
43259421	chr22:43259421:A:G	9.50793e-09	-1.53602	-1.22874
43259841	chr22:43259841:T:C	7.27445e-08	-1.10751e-10	-0.729932
43259862	chr22:43259862:C:T	7.02454e-08	-1.10751e-10	-0.764891
43260215	chr22:43260215:C:T	4.63134e-08	-1.10751e-10	-1.18145
43260290	chr22:43260290:C:T	5.69904e-08	-1.10751e-10	-0.974002
43260696	chr22:43260696:A:G	4.91556e-08	-1.53098	0.409082
43260873	chr22:43260873:C:T	4.77784e-08	-1.10751e-10	-1.15031
43260889	chr22:43260889:G:A	1.31574e-07	-1.10751e-10	-0.137316
43260941	chr22:43260941:G:C	7.95536e-08	-1.10751e-10	-0.640455
43261034	chr22:43261034:G:A	2.85707e-08	-1.48404	-0.180467
43261249	chr22:43261249:C:T	4.21394e-08	-1.10751e-10	-1.2759
43261250	chr22:43261250:G:A	1.58462e-07	-1.10751e-10	0.0486295
43261626	chr22:43261626:C:T	4.67362e-08	-1.10751e-10	-1.17237
43261697	chr22:43261697:T:C	3.95711e-07	-1.52109	2.48489
43261832	chr22:43261832:G:A	9.59767e-08	-1.10751e-10	-0.452781
43261846	chr22:43261846:G:A	4.48687e-08	-1.10751e-10	-1.21315
43261907	chr22:43261907:C:A	4.194e-08	-1.10751e-10	-1.28064
43261911	chr22:43261911:T:C	4.3815e-08	-1.10751e-10	-1.23691
43261976	chr22:43261976:T:C	5.49277e-08	-1.10751e-10	-1.01087
43262299	chr22:43262299:G:A	7.14832e-08	-1.10751e-10	-0.747424
43262329	chr22:43262329:A:G	4.91662e-08	-1.10751e-10	-1.12168
43262455	chr22:43262455:A:G	1.02617e-08	-1.56364	-1.12482
43263185	chr22:43263185:T:A	9.87932e-09	-1.53485	-1.19159
43263343	chr22:43263343:G:A	4.43351e-08	-1.10751e-10	-1.22511
43263427	chr22:43263427:G:A	1.17998e-07	-1.10751e-10	-0.24622
43264004	chr22:43264004:C:T	3.22796e-08	-1.54245	-3.05541e-10
43264005	chr22:43264005:G:A	1.01467e-07	-1.10751e-10	-0.39715
43264095	chr22:43264095:C:T	6.44717e-08	-1.10751e-10	-0.850659
43264469	chr22:43264469:G:C	4.16538e-08	-1.10751e-10	-1.28749
43264493	chr22:43264493:G:A	3.83089e-08	-1.3712	-3.05541e-10
43264600	chr22:43264600:CT:C	3.06486e-07	-1.10751e-10	0.708285
43264601	chr22:43264601:T:C	1.04524e-08	-1.3816	-1.28845
43264605	chr22:43264605:T:C	3.06008e-07	-1.10751e-10	0.706725
43264629	chr22:43264629:G:A	9.81771e-09	-1.54369	-1.18901
43265074	chr22:43265074:C:T	1.00734e-08	-1.54448	-1.16251
43265139	chr22:43265139:G:A	5.33577e-08	-1.10751e-10	-1.03987
43265562	chr22:43265562:C:T	6.95858e-08	-1.10751e-10	-0.774325
43265698	chr22:43265698:A:G	4.15665e-08	-1.10751e-10	-1.28959
43265759	chr22:43265759:A:T	1.56081e-07	-1.10751e-10	0.0334863
43265837	chr22:43265837:C:T	1.11375e-08	-1.56462	-1.04195
43265958	chr22:43265958:AG:A	1.63659e-07	-1.36579	1.44669
43266095	chr22:43266095:C:T	1.93059e-08	-1.5581	-0.498377
43266331	chr22:43266331:A:G	1.32943e-07	-1.10751e-10	-0.126968
43266411	chr22:43266411:T:A	1.87783e-08	-1.26377	-0.820414
43266412	chr22:43266412:C:A	1.87821e-08	-1.2578	-0.826183
43266462	chr22:43266462:T:C	1.51497e-08	-1.46588	-0.83302
43266590	chr22:43266590:T:C	4.59537e-08	-1.10751e-10	-1.18925
43266651	chr22:43266651:C:G	2.882e-07	-1.10751e-10	0.64677
43266700	chr22:43266700:T:C	1.5674e-07	-1.10751e-10	0.0377043
43266875	chr22:43266875:A:G	3.05549e-07	-1.10751e-10	0.705226
43267141	chr22:43267141:A:G	1.06091e-07	-1.10751e-10	-0.352589
43267161	chr22:43267161:T:C	5.27483e-08	-1.10751e-10	-1.05135
43267361	chr22:43267361:G:T	4.36683e-08	-1.10751e-10	-1.24026
43267481	chr22:43267481:G:A	3.91385e-07	-1.10751e-10	0.952806
43267680	chr22:43267680:C:T	4.72384e-08	-1.10751e-10	-1.16168
43268115	chr22:43268115:A:G	5.14964e-08	-1.07537	-3.05541e-10
43268151	chr22:43268151:C:T	5.07894e-08	-1.10751e-10	-1.0892
43268338	chr22:43268338:C:T	8.77553e-08	-1.55145	1.00912
43268373	chr22:43268373:G:A	1.01182e-08	-1.52587	-1.17669
43268478	chr22:43268478:C:A	3.48712e-07	-1.10751e-10	0.837361
43268583	chr22:43268583:C:T	4.78527e-08	-1.10751e-10	-1.14876
43268850	chr22:43268850:G:A	4.18542e-08	-1.10751e-10	-1.28269
43268931	chr22:43268931:A:G	9.34872e-09	-1.55474	-1.22691
43269175	chr22:43269175:C:T	3.85156e-07	0.936763	-3.05541e-10
43269228	chr22:43269228:T:C	4.61704e-08	-1.10751e-10	-1.18455
43269262	chr22:43269262:C:T	4.52066e-08	-1.10751e-10	-1.20564
43269288	chr22:43269288:C:T	3.26239e-07	-1.10751e-10	0.770745
43270010	chr22:43270010:G:A	8.72325e-08	-1.10751e-10	-0.548309
43270083	chr22:43270083:CT:C	7.36702e-08	-1.10751e-10	-0.717288
43270467	chr22:43270467:C:G	8.50547e-08	-0.573592	-3.05541e-10
43270742	chr22:43270742:T:C	1.07625e-08	-1.38839	-1.25243
43270955	chr22:43270955:AC:A	6.17156e-08	-1.10751e-10	-0.894349
43271202	chr22:43271202:G:C	7.23005e-08	-1.10751e-10	-0.736055
43271417	chr22:43271417:G:A	4.44612e-08	-1.10751e-10	-1.22227
43271547	chr22:43271547:T:C	2.32468e-08	-1.27443	-0.596292
43271637	chr22:43271637:C:T	4.22045e-08	-1.10751e-10	-1.27436
43271687	chr22:43271687:A:C	9.09168e-09	-1.54974	-1.25978
43271929	chr22:43271929:C:T	2.07799e-08	-1.53646	-0.446438
43271933	chr22:43271933:G:A	4.26542e-08	-1.10751e-10	-1.26376
43272163	chr22:43272163:A:G	1.07843e-08	-1.56429	-1.07451
43272202	chr22:43272202:C:T	7.57174e-08	-1.10751e-10	-0.689878
43272345	chr22:43272345:T:C	2.43436e-08	-1.44366	-0.380953
43272563	chr22:43272563:G:A	4.27616e-08	-1.10751e-10	-1.26125
43272594	chr22:43272594:A:G	1.57954e-08	-1.47466	-0.782509
43272641	chr22:43272641:G:T	7.91757e-08	-1.10751e-10	-0.645216
43272985	chr22:43272985:T:C	3.19949e-08	-1.55131	-3.05541e-10
43273006	chr22:43273006:A:G	9.22207e-09	-1.56233	-1.23296
43273328	chr22:43273328:C:T	1.44527e-08	-1.14746	-1.19855
43273779	chr22:43273779:T:C	1.49633e-08	-1.56158	-0.749709
43273792	chr22:43273792:C:T	5.77045e-08	-1.10751e-10	-0.96155
43273793	chr22:43273793:G:A	2.56449e-08	-1.52512	-0.247421
43274088	chr22:43274088:G:A	2.81076e-08	-1.56409	-0.116759
43274380	chr22:43274380:G:A	1.51455e-08	-1.11003	-1.18915
43274452	chr22:43274452:G:C	6.7757e-07	-1.10751e-10	1.50163
43275108	chr22:43275108:G:A	4.28087e-08	-1.10751e-10	-1.26014
43275364	chr22:43275364:G:A	5.04762e-08	-1.10751e-10	-1.09538
43275451	chr22:43275451:T:C	4.7506e-07	-1.10751e-10	1.14656
43275757	chr22:43275757:G:A	1.34386e-08	-1.129	-1.28976
43275849	chr22:43275849:A:G	4.75326e-08	-1.10751e-10	-1.15547
43275995	chr22:43275995:CT:C	6.64874e-08	-1.56456	0.744687
43276142	chr22:43276142:G:A	3.9451e-07	-1.10751e-10	0.960758
43276177	chr22:43276177:G:A	1.72284e-08	-1.56406	-0.606269
43276405	chr22:43276405:G:A	1.24253e-07	-1.10751e-10	-0.194564
43276583	chr22:43276583:AC:A	1.18191e-07	-1.10751e-10	-0.244584
43276623	chr22:43276623:C:T	4.72709e-08	-1.06224	-0.0987552
43276683	chr22:43276683:C:A	1.30407e-07	-1.00149	0.855265
43277041	chr22:43277041:T:C	5.31857e-08	-1.10751e-10	-1.0431
43277094	chr22:43277094:G:C	4.60993e-08	-1.10751e-10	-1.18609
43277113	chr22:43277113:G:T	4.50544e-08	-1.10751e-10	-1.20901
43277220	chr22:43277220:G:A	4.15574e-08	-1.10751e-10	-1.28981
43277251	chr22:43277251:A:G	5.83941e-08	-1.10751e-10	-0.94967
43277503	chr22:43277503:A:G	4.20736e-08	-1.10751e-10	-1.27746
43277794	chr22:43277794:T:C	2.65047e-08	-1.26335	-0.476208
43277836	chr22:43277836:G:A	9.03577e-09	-1.54634	-1.26936
43278067	chr22:43278067:G:A	1.05001e-08	-1.37565	-1.28985
43278243	chr22:43278243:T:C	2.00584e-08	-1.1488	-0.869432
43278340	chr22:43278340:G:A	4.98463e-08	-1.10751e-10	-1.10794
43278353	chr22:43278353:A:T	5.10174e-07	-1.10751e-10	1.21787
43278563	chr22:43278563:T:C	6.26859e-08	-1.10751e-10	-0.878749
43278895	chr22:43278895:G:A	2.29957e-08	-1.56371	-0.317864
43278939	chr22:43278939:C:T	1.61462e-08	-1.13194	-1.10326
43279057	chr22:43279057:G:A	4.22795e-08	-1.10751e-10	-1.27258
43279958	chr22:43279958:G:C	1.14758e-08	-1.38363	-1.19302
43280080	chr22:43280080:C:T	4.66364e-08	-1.10751e-10	-1.17451
43280227	chr22:43280227:C:T	1.14598e-08	-1.45817	-1.11987
43280240	chr22:43280240:A:G	5.53952e-07	-1.10751e-10	1.30019
43280267	chr22:43280267:C:T	4.17893e-08	-1.10751e-10	-1.28425
43281888	chr22:43281888:G:A	5.40355e-08	-1.10751e-10	-1.02724
43281990	chr22:43281990:ATCT:A	9.86913e-08	-1.10751e-10	-0.424889
43282059	chr22:43282059:C:T	4.15534e-08	-1.10751e-10	-1.28991
43282114	chr22:43282114:G:A	4.19523e-08	-1.10751e-10	-1.28035
43282129	chr22:43282129:C:T	1.25742e-08	-1.33503	-1.15022
43282262	chr22:43282262:C:T	5.47075e-08	-1.10751e-10	-1.01489
43282454	chr22:43282454:C:G	1.38586e-08	-1.31341	-1.07457
43282570	chr22:43282570:C:T	4.25318e-08	-1.10751e-10	-1.26663
43282660	chr22:43282660:C:A	3.32821e-07	-1.10751e-10	0.79072
43282692	chr22:43282692:TTTTTTTTTTTC:T	3.76541e-08	-1.38844	-3.05541e-10
43282779	chr22:43282779:T:G	1.41004e-08	-1.32373	-1.04696
43282788	chr22:43282788:C:T	1.32539e-08	-1.39261	-1.03998
43282889	chr22:43282889:T:A	4.20927e-08	-1.10751e-10	-1.27701
43282950	chr22:43282950:T:C	1.39575e-08	-1.30957	-1.07131
43282982	chr22:43282982:C:T	1.46576e-08	-1.41204	-0.919891
43282984	chr22:43282984:C:T	4.47916e-08	-1.10751e-10	-1.21486
43283321	chr22:43283321:T:C	9.16279e-09	-1.55621	-1.24552
43283582	chr22:43283582:G:A	4.18682e-08	-1.10751e-10	-1.28236
43283676	chr22:43283676:C:T	5.16685e-08	-1.10751e-10	-1.07204
43283740	chr22:43283740:A:G	6.96109e-08	-1.10751e-10	-0.773964
43283947	chr22:43283947:A:T	1.4614e-07	-1.30195	1.26963
43284233	chr22:43284233:T:C	1.96149e-08	-1.05613	-0.984465
43284745	chr22:43284745:T:C	4.15785e-08	-1.10751e-10	-1.2893
43284957	chr22:43284957:C:T	7.77684e-08	-1.10751e-10	-0.66315
43284981	chr22:43284981:C:T	2.19253e-08	-0.753582	-1.17566
43285262	chr22:43285262:G:A	6.83419e-08	-1.10751e-10	-0.792363
43285296	chr22:43285296:T:C	2.35699e-07	-1.10751e-10	0.445671
43285359	chr22:43285359:C:T	4.29171e-08	-1.10751e-10	-1.25762
43285517	chr22:43285517:G:A	4.95009e-08	-1.10751e-10	-1.1149
43285531	chr22:43285531:G:T	3.25796e-08	-1.5332	-3.05541e-10
43285770	chr22:43285770:G:A	1.0331e-07	-1.10751e-10	-0.379156
43285836	chr22:43285836:G:C	1.83669e-07	-1.10751e-10	0.196249
43285903	chr22:43285903:A:G	3.16444e-08	-1.56232	-3.05541e-10
43286159	chr22:43286159:G:A	4.31444e-08	-1.10751e-10	-1.25233
43286249	chr22:43286249:G:T	4.5783e-08	-1.10751e-10	-1.19297
43286264	chr22:43286264:C:G	1.69948e-07	-1.55852	1.67712
43286278	chr22:43286278:G:A	5.30531e-08	-1.10751e-10	-1.04559
43286479	chr22:43286479:G:A	4.15845e-08	-1.10751e-10	-1.28916
43286584	chr22:43286584:G:A	4.70187e-08	-1.10751e-10	-1.16634
43286588	chr22:43286588:C:T	3.42411e-07	-1.10751e-10	0.819127
43286600	chr22:43286600:C:T	4.27198e-08	-1.10751e-10	-1.26222
43286693	chr22:43286693:T:C	4.26744e-08	-1.07377	-0.189521
43286696	chr22:43286696:G:C	4.41162e-08	-1.10751e-10	-1.23006
43286908	chr22:43286908:G:A	7.77247e-08	-1.10751e-10	-0.663713
43287082	chr22:43287082:G:A	6.00398e-08	-1.12017	0.198296
43287236	chr22:43287236:G:A	1.58564e-07	-1.10751e-10	0.0492723
43287790	chr22:43287790:G:C	6.90033e-08	-1.56237	0.779642
43287866	chr22:43287866:T:C	5.35418e-08	-1.10751e-10	-1.03642
43287996	chr22:43287996:A:G	1.65603e-08	-1.098	-1.11188
43288053	chr22:43288053:A:G	1.66066e-07	-1.10751e-10	0.0955021
43288251	chr22:43288251:G:T	1.49114e-08	-1.55724	-0.757516
43288289	chr22:43288289:C:T	7.56549e-08	-1.10751e-10	-0.690703
43288471	chr22:43288471:C:T	4.43775e-08	-1.10751e-10	-1.22415
43288619	chr22:43288619:T:C	1.16064e-08	-1.55425	-1.01108
43288662	chr22:43288662:T:A	5.02547e-08	-1.09978	-3.05541e-10
43288679	chr22:43288679:G:A	4.43028e-08	-1.10751e-10	-1.22584
43288792	chr22:43288792:C:T	8.88617e-08	-1.10751e-10	-0.529805
43288796	chr22:43288796:G:A	4.69463e-08	-1.10751e-10	-1.16788
43288804	chr22:43288804:G:A	7.88268e-08	-1.10751e-10	-0.649633
43288827	chr22:43288827:T:C	1.76398e-08	-1.35551	-0.791216
43288951	chr22:43288951:ACCT:A	1.5129e-07	-1.10751e-10	0.00231581
43289061	chr22:43289061:C:T	3.91048e-08	-1.26406	-0.0865752
43289101	chr22:43289101:A:G	1.13375e-07	-1.10751e-10	-0.286182
43289326	chr22:43289326:C:A	1.50823e-07	-1.10751e-10	-0.000776789
43289531	chr22:43289531:G:C	4.66104e-08	-1.10751e-10	-1.17506
43289579	chr22:43289579:T:C	5.15182e-08	-1.10751e-10	-1.07495
43289651	chr22:43289651:G:A	3.01072e-08	-1.21895	-0.393168
43289668	chr22:43289668:G:A	4.51706e-08	-1.10751e-10	-1.20644
43289690	chr22:43289690:T:C	1.93038e-08	-1.09622	-0.960368
43289810	chr22:43289810:G:A	4.21481e-08	-1.10751e-10	-1.2757
43289894	chr22:43289894:TG:T	4.80981e-08	-1.10751e-10	-1.14364
43290063	chr22:43290063:G:A	4.78801e-08	-1.10751e-10	-1.14819
43290440	chr22:43290440:T:C	4.45103e-08	-1.10751e-10	-1.22117
43290550	chr22:43290550:G:A	8.19769e-08	-1.10751e-10	-0.610449
43290590	chr22:43290590:C:CA	4.44869e-08	-1.10751e-10	-1.22169
43290624	chr22:43290624:A:C	4.22162e-08	-1.10751e-10	-1.27408
43291299	chr22:43291299:C:A	4.51823e-08	-1.10751e-10	-1.20618
43291300	chr22:43291300:C:G	4.56706e-08	-1.10751e-10	-1.19543
43291572	chr22:43291572:C:T	1.05301e-07	-1.10751e-10	-0.360064
43291613	chr22:43291613:C:T	4.64125e-08	-1.10751e-10	-1.17932
43291627	chr22:43291627:G:A	4.22894e-08	-1.10751e-10	-1.27235
43291672	chr22:43291672:A:G	9.77691e-09	-1.45042	-1.28645
43291899	chr22:43291899:T:G	4.2217e-08	-1.10751e-10	-1.27406
43292036	chr22:43292036:A:G	1.10923e-07	-1.10751e-10	-0.308048
43292280	chr22:43292280:G:C	6.49093e-08	-1.10751e-10	-0.843895
43292334	chr22:43292334:C:T	6.15545e-08	-1.10751e-10	-0.896964
43292660	chr22:43292660:A:G	2.16768e-07	-1.56023	1.92217
43292736	chr22:43292736:A:G	4.30926e-08	-1.10751e-10	-1.25353
43292789	chr22:43292789:A:G	9.90985e-08	-1.10751e-10	-0.420771
43292953	chr22:43292953:C:T	4.91281e-08	-1.10751e-10	-1.12245
43293130	chr22:43293130:C:T	7.92834e-08	-1.10751e-10	-0.643856
43293159	chr22:43293159:C:T	8.59669e-08	-1.10751e-10	-0.562923
43293536	chr22:43293536:G:A	6.06899e-08	-0.66576	-0.245348
43293577	chr22:43293577:G:A	4.15428e-08	-1.10751e-10	-1.29016
43293607	chr22:43293607:C:T	2.32411e-08	-0.742622	-1.12834
43293675	chr22:43293675:T:C	1.18624e-06	-1.10751e-10	2.06166
43293978	chr22:43293978:C:T	1.06889e-08	-1.40169	-1.24598
43294119	chr22:43294119:T:C	9.29977e-08	-1.10751e-10	-0.484311
43294240	chr22:43294240:T:C	4.53854e-08	-1.10751e-10	-1.20169
43294395	chr22:43294395:C:T	9.51767e-08	-1.10751e-10	-0.461151
43294577	chr22:43294577:C:T	4.3805e-08	-1.10751e-10	-1.23714
43294598	chr22:43294598:C:T	5.26065e-08	-1.10751e-10	-1.05405
43294933	chr22:43294933:TAATA:T	5.2614e-08	-1.10751e-10	-1.0539
43295097	chr22:43295097:C:T	3.93325e-08	-1.34483	-3.05541e-10
43295976	chr22:43295976:A:G	2.32092e-08	-0.587171	-1.28517
43296134	chr22:43296134:G:A	1.28046e-07	-1.10751e-10	-0.164498
43296154	chr22:43296154:C:T	4.17366e-08	-1.10751e-10	-1.28551
43296666	chr22:43296666:G:C	2.49526e-08	-0.522352	-1.27756
43296744	chr22:43296744:G:A	1.0081e-08	-1.4425	-1.26373
43297275	chr22:43297275:A:G	4.86813e-08	-0.0694378	-1.06215
43297290	chr22:43297290:C:T	4.25936e-08	-1.10751e-10	-1.26518
43297328	chr22:43297328:T:C	1.17187e-07	-1.10751e-10	-0.253113
43297480	chr22:43297480:A:G	1.5877e-07	0.0505726	-3.05541e-10
43297727	chr22:43297727:T:C	1.01779e-07	0.363387	-0.757473
43297982	chr22:43297982:T:C	4.02089e-08	-1.41831	0.0955117
43298721	chr22:43298721:G:A	1.76017e-07	-1.10751e-10	0.153694
43298767	chr22:43298767:A:G	6.74004e-08	-1.10751e-10	-0.806235
43298926	chr22:43298926:CCTGTAGTCCCAG:C	4.55438e-08	-1.10751e-10	-1.19821
43298943	chr22:43298943:T:C	5.00598e-08	0.144113	-1.24778
43299358	chr22:43299358:C:T	4.45154e-08	-1.10751e-10	-1.22105
43299675	chr22:43299675:C:T	8.52777e-08	-1.10751e-10	-0.570973
43299714	chr22:43299714:C:T	4.89503e-08	-1.10751e-10	-1.12608
43299803	chr22:43299803:G:A	9.89901e-08	0.26668	-0.688547
43299879	chr22:43299879:A:G	4.15429e-08	-1.10751e-10	-1.29016
43300012	chr22:43300012:T:C	4.16006e-08	-1.10751e-10	-1.28877
43300023	chr22:43300023:G:A	2.20373e-07	0.524872	-0.146436
43300098	chr22:43300098:T:A	4.48411e-08	-1.10751e-10	-1.21376
43300285	chr22:43300285:TC:T	8.72229e-08	-0.350125	-0.198294
43300455	chr22:43300455:C:T	1.66959e-07	1.23039	-1.12953
43300496	chr22:43300496:CAG:C	7.57888e-07	-1.10751e-10	1.61365
43300960	chr22:43300960:T:C	4.19965e-08	-1.10751e-10	-1.2793
43301203	chr22:43301203:C:T	5.64634e-08	-1.10751e-10	-0.983293
43301214	chr22:43301214:G:C	3.17579e-08	-1.55874	-3.05541e-10
43301298	chr22:43301298:C:T	1.11917e-07	-1.10751e-10	-0.299128
43301340	chr22:43301340:A:G	4.83386e-08	-1.10751e-10	-1.13866
43301525	chr22:43301525:C:T	4.19928e-07	-1.10751e-10	1.0232
43301527	chr22:43301527:C:T	4.1589e-08	-1.10751e-10	-1.28905
43301710	chr22:43301710:G:A	4.73749e-08	-1.10751e-10	-1.15879
43302055	chr22:43302055:T:C	1.16487e-08	-1.36539	-1.1963
43302127	chr22:43302127:G:A	3.43479e-08	-1.48035	-3.05541e-10
43302178	chr22:43302178:A:G	5.58548e-08	-1.10751e-10	-0.99413
43302441	chr22:43302441:C:T	7.30734e-08	-1.10751e-10	-0.725421
43302507	chr22:43302507:C:T	9.51709e-09	-1.56416	-1.19963
43302656	chr22:43302656:G:C	5.13472e-08	-1.07828	-3.05541e-10
43303014	chr22:43303014:G:A	2.44867e-07	-1.10751e-10	0.483831
43303299	chr22:43303299:T:G	5.72458e-08	-0.969532	-3.05541e-10
43303620	chr22:43303620:C:T	6.09076e-08	-1.10751e-10	-0.907528
43303695	chr22:43303695:C:A	1.8538e-07	-1.10751e-10	0.205523
43303785	chr22:43303785:G:A	4.67542e-08	-1.10751e-10	-1.17198
43303972	chr22:43303972:G:A	4.7243e-08	-0.888795	-0.272786
43304000	chr22:43304000:T:C	2.46687e-08	-0.773825	-1.03753
43304031	chr22:43304031:G:A	4.15838e-08	-1.10751e-10	-1.28918
43304402	chr22:43304402:G:C	3.19228e-08	-1.55356	-3.05541e-10
43304762	chr22:43304762:C:T	1.27612e-08	-1.56099	-0.909493
43305212	chr22:43305212:G:A	1.44569e-08	-1.14549	-1.20022
43305345	chr22:43305345:T:C	7.34199e-08	-1.10751e-10	-0.720691
43305468	chr22:43305468:C:A	9.23226e-09	-1.50564	-1.28854
43305554	chr22:43305554:A:T	3.35324e-08	-1.53644	0.032069
43305643	chr22:43305643:AG:A	1.92262e-07	0.241974	-3.05541e-10
43305856	chr22:43305856:C:T	1.20439e-08	-1.54504	-0.983285
43305912	chr22:43305912:G:A	8.23783e-08	-1.10751e-10	-0.605564
43306049	chr22:43306049:A:T	4.25516e-08	-1.10751e-10	-1.26617
43306053	chr22:43306053:G:T	4.32662e-08	-1.10751e-10	-1.24951
43306231	chr22:43306231:G:A	5.71959e-08	-1.10751e-10	-0.970404
43306357	chr22:43306357:A:G	4.63003e-08	-1.10751e-10	-1.18174
43306500	chr22:43306500:C:G	7.01342e-08	-1.10751e-10	-0.766475
43306634	chr22:43306634:C:T	6.9723e-08	-1.10751e-10	-0.772356
43307155	chr22:43307155:A:G	7.56964e-08	-1.10751e-10	-0.690155
43307267	chr22:43307267:G:A	2.46727e-07	0.491395	-3.05541e-10
43307392	chr22:43307392:G:A	4.50855e-08	-1.56013	0.351807
43307704	chr22:43307704:C:T	5.34687e-08	-1.10751e-10	-1.03779
43307723	chr22:43307723:G:A	6.05304e-08	-1.52572	0.61198
43307958	chr22:43307958:GA:G	1.40967e-08	-1.54815	-0.822793
43307985	chr22:43307985:A:G	3.11824e-08	-1.28556	-0.29147
43308046	chr22:43308046:A:C	2.47365e-07	-1.21135	1.70533
43308056	chr22:43308056:G:A	3.70981e-07	-1.10751e-10	0.899264
43308075	chr22:43308075:AC:A	2.20428e-08	-1.54931	-0.374584
43308131	chr22:43308131:G:A	4.96383e-08	-1.10751e-10	-1.11212
43308186	chr22:43308186:T:C	9.29065e-09	-1.50213	-1.28575
43308279	chr22:43308279:C:G	1.519e-08	-1.55232	-0.743933
43308530	chr22:43308530:C:G	5.82986e-07	-1.10751e-10	1.35128
43308668	chr22:43308668:C:T	5.2411e-08	-1.10751e-10	-1.05777
43308669	chr22:43308669:G:A	4.52152e-08	-1.10751e-10	-1.20545
43308819	chr22:43308819:A:G	4.72691e-08	-1.10751e-10	-1.16103
43308899	chr22:43308899:T:C	1.04839e-07	-1.10751e-10	-0.364456
43308900	chr22:43308900:G:A	1.13404e-06	-1.10751e-10	2.01666
43308958	chr22:43308958:A:G	5.11996e-08	-1.10751e-10	-1.08115
43308968	chr22:43308968:A:C	4.97504e-08	-1.10751e-10	-1.10987
43309152	chr22:43309152:T:A	3.32912e-08	-1.51159	-3.05541e-10
43309179	chr22:43309179:C:T	1.69817e-08	-1.3677	-0.817054
43309229	chr22:43309229:C:T	3.29429e-08	-1.52211	-3.05541e-10
43309299	chr22:43309299:A:G	4.24474e-08	-1.10751e-10	-1.26862
43309319	chr22:43309319:C:A	4.20794e-08	-1.10751e-10	-1.27733
43309442	chr22:43309442:G:A	7.21989e-07	-1.10751e-10	1.56512
43309669	chr22:43309669:GACGA:G	4.15771e-08	-1.10751e-10	-1.28934
43309778	chr22:43309778:G:A	4.6926e-08	-1.10751e-10	-1.16831
43310052	chr22:43310052:G:A	6.52001e-08	-1.10751e-10	-0.839425
43310145	chr22:43310145:C:T	5.2629e-08	-1.10751e-10	-1.05362
43310217	chr22:43310217:C:T	3.53617e-06	-1.10751e-10	3.15391
```
