## Supplementary material for "Characterization of shared and ancestry-specific signals driving complex traits using multi-ancestry fine-mapping": susiex_nc1.cs80.cs

```
CS_ID	SNP	BP	REF_ALLELE	ALT_ALLELE	REF_FRQ	BETA	SE	-LOG10P	CS_PIP	OVRL_PIP
1	chr22:43928850:C:T	43928850	T,T	C,C	1,1	inf,inf	inf,inf	26.0969,1.7682	0.711042	0.711042
1	chr22:43928975:G:A	43928975	A,A	G,G	1,1	inf,inf	inf,inf	25.99,1.40962	0.288935	0.288935
```
