## Supplementary material for "Characterization of shared and ancestry-specific signals driving complex traits using multi-ancestry fine-mapping": susiex_nc1.cs80.snp

```
BP	SNP	PIP(CS1)	LogBF(CS1,Pop1)	LogBF(CS1,Pop2)
43429411	chr22:43429411:C:T	1.60944e-26	-2.21144	-0.813918
43429433	chr22:43429433:A:G	2.05955e-26	-1.73845	-1.0403
43429612	chr22:43429612:G:C	6.76816e-26	-2.19063	0.601619
43429778	chr22:43429778:G:A	9.4288e-26	-5.82626e-10	-1.25747
43429973	chr22:43429973:C:T	8.32247e-26	-2.1891	0.806819
43430187	chr22:43430187:G:A	3.84261e-25	-5.82626e-10	0.147495
43430261	chr22:43430261:G:A	9.90965e-27	-2.26633	-1.24399
43430317	chr22:43430317:C:T	8.72946e-27	-2.36524	-1.27188
43430650	chr22:43430650:T:C	1.7104e-25	-5.82626e-10	-0.661928
43430744	chr22:43430744:G:T	1.074e-26	-2.37667	-1.05318
43430748	chr22:43430748:G:A	3.10351e-26	-2.36871	-2.96855e-10
43430771	chr22:43430771:A:G	7.97083e-26	-2.14845	0.722999
43430774	chr22:43430774:C:T	9.86663e-26	-5.82626e-10	-1.21208
43430777	chr22:43430777:C:T	9.3356e-26	-5.82626e-10	-1.26741
43430812	chr22:43430812:C:A	8.38973e-26	-2.14806	0.773825
43430923	chr22:43430923:C:T	2.21207e-25	-5.82626e-10	-0.404727
43431167	chr22:43431167:T:C	1.14513e-26	-2.26126	-1.10447
43431271	chr22:43431271:G:A	1.74954e-26	-2.15497	-0.786921
43431278	chr22:43431278:A:G	1.08639e-25	-5.82626e-10	-1.1158
43431610	chr22:43431610:G:C	1.67356e-25	-5.82626e-10	-0.683702
43431857	chr22:43431857:C:T	7.92139e-25	-5.82626e-10	0.870909
43432041	chr22:43432041:C:T	3.02271e-25	-5.82626e-10	-0.0925042
43432045	chr22:43432045:G:C	1.67048e-25	-5.82626e-10	-0.685547
43433016	chr22:43433016:G:A	1.50347e-25	-5.82626e-10	-0.790881
43433976	chr22:43433976:C:T	2.2305e-26	-1.42991	-1.2691
43434195	chr22:43434195:G:C	2.00259e-25	-5.82626e-10	-0.504217
43434333	chr22:43434333:T:A	1.15311e-26	-2.20403	-1.15475
43434433	chr22:43434433:T:C	2.13242e-26	-2.34818	-0.395803
43434570	chr22:43434570:G:A	9.32991e-26	-5.82626e-10	-1.26802
43434900	chr22:43434900:G:A	9.31983e-26	-5.82626e-10	-1.2691
43434917	chr22:43434917:G:A	9.29669e-26	-5.82626e-10	-1.27158
43434925	chr22:43434925:G:C	7.74453e-26	-2.37723	0.922969
43434928	chr22:43434928:C:T	3.16704e-26	-1.53412	-0.814328
43434990	chr22:43434990:C:T	4.96842e-26	-2.37448	0.476338
43435076	chr22:43435076:C:T	3.32675e-26	-1.49712	-0.802129
43435298	chr22:43435298:T:C	2.18674e-25	-5.82626e-10	-0.416244
43435308	chr22:43435308:C:T	9.30376e-26	-5.82626e-10	-1.27082
43435549	chr22:43435549:G:A	9.30583e-26	-5.82626e-10	-1.2706
43436158	chr22:43436158:G:A	9.85401e-26	-5.82626e-10	-1.21336
43436163	chr22:43436163:C:T	3.19155e-26	-2.34074	-2.96855e-10
43436478	chr22:43436478:G:T	1.07252e-25	-5.82626e-10	-1.12865
43436566	chr22:43436566:A:G	9.32705e-26	-5.82626e-10	-1.26832
43436617	chr22:43436617:C:G	1.24445e-26	-2.24801	-1.03454
43436643	chr22:43436643:G:T	2.00119e-25	-5.82626e-10	-0.504918
43436926	chr22:43436926:T:C	1.19772e-26	-2.35444	-0.966382
43437173	chr22:43437173:C:T	1.41368e-25	-5.82626e-10	-0.852464
43437779	chr22:43437779:A:G	3.20903e-26	-2.33927	0.00399508
43437839	chr22:43437839:G:A	3.76985e-25	-5.82626e-10	0.128379
43437841	chr22:43437841:G:A	1.00194e-25	-5.82626e-10	-1.19672
43437863	chr22:43437863:T:C	3.2685e-26	-2.31691	-2.96855e-10
43437869	chr22:43437869:C:T	9.40676e-26	-5.82626e-10	-1.25981
43438018	chr22:43438018:A:G	7.64881e-25	-5.82626e-10	0.835892
43438107	chr22:43438107:A:G	3.77474e-26	-1.46275	-0.710163
43438222	chr22:43438222:T:C	1.00065e-25	-5.82626e-10	-1.198
43438306	chr22:43438306:G:A	3.35358e-26	-2.29121	-2.96855e-10
43438375	chr22:43438375:TG:T	1.03583e-25	-5.82626e-10	-1.16346
43438420	chr22:43438420:G:A	4.30932e-26	-2.04046	-2.96855e-10
43438901	chr22:43438901:A:C	1.17617e-26	-2.08785	-1.25113
43439310	chr22:43439310:G:A	1.2082e-26	-2.14765	-1.16446
43439390	chr22:43439390:C:A	1.01169e-25	-5.82626e-10	-1.18703
43439813	chr22:43439813:C:T	1.11504e-25	-5.82626e-10	-1.08976
43439849	chr22:43439849:C:T	1.92264e-26	-1.57326	-1.27429
43439852	chr22:43439852:C:T	1.164e-25	-5.82626e-10	-1.0468
43439989	chr22:43439989:C:T	1.14937e-25	-5.82626e-10	-1.05944
43440012	chr22:43440012:C:G	9.43804e-26	-5.82626e-10	-1.25649
43440023	chr22:43440023:T:C	1.98618e-26	-1.54383	-1.2712
43440215	chr22:43440215:A:G	1.94393e-26	-1.57262	-1.26391
43440705	chr22:43440705:T:C	1.04272e-25	-5.82626e-10	-1.15683
43440730	chr22:43440730:C:G	2.8295e-25	-5.82626e-10	-0.158557
43440836	chr22:43440836:C:T	8.20817e-26	-1.39611	-2.96855e-10
43440909	chr22:43440909:C:T	1.10468e-25	-5.82626e-10	-1.09911
43441288	chr22:43441288:C:T	1.00934e-25	-5.82626e-10	-1.18936
43441384	chr22:43441384:G:T	1.23751e-25	-5.82626e-10	-0.985553
43441855	chr22:43441855:A:G	9.34873e-26	-5.82626e-10	-1.266
43441926	chr22:43441926:C:T	2.57241e-26	-1.28637	-1.27003
43442164	chr22:43442164:A:T	2.22869e-26	-1.64549	-1.05433
43442179	chr22:43442179:A:G	8.323e-25	-1.3685	2.28887
43442288	chr22:43442288:T:G	9.48347e-26	-5.82626e-10	-1.25169
43442487	chr22:43442487:A:G	7.47952e-26	-1.69484	0.205763
43442527	chr22:43442527:T:C	3.33987e-26	-2.29531	-2.96855e-10
43443709	chr22:43443709:C:T	1.1614e-26	-2.21023	-1.14138
43443917	chr22:43443917:G:A	9.92954e-26	-5.82626e-10	-1.20573
43444163	chr22:43444163:G:A	1.68766e-25	-5.82626e-10	-0.675316
43444348	chr22:43444348:TTTTC:T	3.12379e-26	-2.3622	-2.96855e-10
43444476	chr22:43444476:C:A	1.37571e-25	-5.82626e-10	-0.87969
43444506	chr22:43444506:A:G	9.833e-26	-5.82626e-10	-1.2155
43444593	chr22:43444593:A:C	2.69152e-26	-1.41307	-1.09807
43444887	chr22:43444887:T:C	1.65888e-25	-5.82626e-10	-0.692516
43445526	chr22:43445526:A:G	8.82546e-27	-2.36437	-1.26182
43445560	chr22:43445560:T:G	2.34987e-26	-1.37177	-1.27511
43445668	chr22:43445668:C:T	3.05726e-26	-1.29335	-1.09038
43446216	chr22:43446216:A:G	9.44409e-26	-5.82626e-10	-1.25585
43446399	chr22:43446399:G:A	1.07188e-25	-5.82626e-10	-1.12924
43446575	chr22:43446575:G:A	4.72389e-26	-2.33929	0.390681
43446825	chr22:43446825:C:G	2.18388e-25	-5.82626e-10	-0.417556
43447158	chr22:43447158:C:T	1.44209e-26	-1.87567	-1.25947
43447675	chr22:43447675:T:C	9.92727e-26	-5.82626e-10	-1.20596
43447697	chr22:43447697:G:T	1.02848e-25	-5.82626e-10	-1.17057
43447942	chr22:43447942:G:A	1.49076e-26	-1.90507	-1.19688
43448517	chr22:43448517:C:T	2.67682e-25	-5.82626e-10	-0.214027
43448549	chr22:43448549:A:G	1.12581e-26	-2.15199	-1.23074
43448730	chr22:43448730:G:C	1.10772e-26	-2.16476	-1.23418
43448787	chr22:43448787:G:C	1.84566e-25	-5.82626e-10	-0.585822
43448928	chr22:43448928:C:A	1.38548e-26	-1.99184	-1.18335
43449355	chr22:43449355:G:A	1.02375e-26	-2.2176	-1.26017
43449700	chr22:43449700:T:C	4.79212e-26	-2.22318	0.288912
43449809	chr22:43449809:G:A	8.13297e-26	-1.99196	0.586646
43449840	chr22:43449840:C:T	2.16857e-25	-5.82626e-10	-0.42459
43450001	chr22:43450001:T:A	1.05785e-25	-5.82626e-10	-1.14242
43450305	chr22:43450305:T:C	1.73574e-25	-5.82626e-10	-0.647225
43450342	chr22:43450342:C:G	9.48104e-26	-5.82626e-10	-1.25195
43450370	chr22:43450370:C:T	1.05926e-25	-5.82626e-10	-1.14108
43450616	chr22:43450616:A:G	2.07192e-26	-1.94651	-0.826258
43450629	chr22:43450629:A:G	1.98039e-25	-5.82626e-10	-0.515364
43450871	chr22:43450871:C:G	3.41358e-26	-2.27348	-2.96855e-10
43451121	chr22:43451121:G:C	2.8554e-26	-2.20778	-0.244255
43451151	chr22:43451151:C:T	9.30123e-26	-5.82626e-10	-1.2711
43451194	chr22:43451194:AC:A	9.24911e-26	-5.82626e-10	-1.27671
43451689	chr22:43451689:C:T	2.99639e-26	-1.59702	-0.806809
43451879	chr22:43451879:G:A	2.98177e-26	-1.21035	-1.19837
43451998	chr22:43451998:C:G	9.50655e-26	-5.82626e-10	-1.24926
43452046	chr22:43452046:C:T	4.72202e-26	-1.94901	-2.96855e-10
43452062	chr22:43452062:G:C	8.89576e-27	-2.36764	-1.25061
43452136	chr22:43452136:G:C	2.92141e-26	-1.4345	-0.994676
43452407	chr22:43452407:A:G	2.32015e-26	-1.85982	-0.799796
43452418	chr22:43452418:T:C	2.87224e-26	-1.24522	-1.20093
43452743	chr22:43452743:G:A	1.01928e-25	-5.82626e-10	-1.17956
43453004	chr22:43453004:C:T	5.50586e-26	-1.79543	-2.96855e-10
43453072	chr22:43453072:C:T	1.15399e-25	-5.82626e-10	-1.05543
43453278	chr22:43453278:C:A	9.4905e-26	-5.82626e-10	-1.25095
43453331	chr22:43453331:CT:C	2.6491e-26	-1.73552	-0.791505
43453519	chr22:43453519:T:C	1.56457e-26	-2.3122	-0.741429
43453593	chr22:43453593:T:G	1.00894e-25	-5.82626e-10	-1.18976
43453621	chr22:43453621:G:A	2.30151e-25	-5.82626e-10	-0.365092
43453819	chr22:43453819:T:C	1.66266e-26	-2.19649	-0.796326
43453820	chr22:43453820:C:T	3.06294e-26	-1.66988	-0.711989
43453855	chr22:43453855:A:G	1.3526e-25	-5.82626e-10	-0.896627
43454036	chr22:43454036:T:G	2.88527e-26	-2.37257	-0.0690483
43454229	chr22:43454229:G:A	9.58471e-26	-5.82626e-10	-1.24107
43454308	chr22:43454308:C:A	6.92708e-26	-1.70699	0.141185
43454787	chr22:43454787:G:A	9.68398e-26	-5.82626e-10	-1.23077
43454893	chr22:43454893:T:C	9.34655e-26	-5.82626e-10	-1.26623
43455585	chr22:43455585:A:G	1.70298e-26	-2.22213	-0.746728
43455773	chr22:43455773:G:A	3.91522e-26	-1.86039	-0.27598
43456042	chr22:43456042:C:T	3.39234e-26	-2.35992	0.0801952
43456592	chr22:43456592:T:A	3.43055e-26	-2.26852	-2.96855e-10
43456882	chr22:43456882:C:T	1.83962e-25	-5.82626e-10	-0.589098
43457628	chr22:43457628:T:C	1.13247e-26	-2.17122	-1.20562
43457680	chr22:43457680:A:G	9.8342e-26	-5.82626e-10	-1.21538
43457797	chr22:43457797:T:C	5.75819e-26	-2.17996	0.429336
43458168	chr22:43458168:T:C	1.1547e-25	-5.82626e-10	-1.05482
43458181	chr22:43458181:G:A	3.40412e-26	-2.27626	-2.96855e-10
43458354	chr22:43458354:C:T	9.28333e-26	-5.82626e-10	-1.27302
43458441	chr22:43458441:A:G	3.57689e-26	-2.22675	-2.96855e-10
43458506	chr22:43458506:T:C	1.55848e-26	-2.11299	-0.944541
43458520	chr22:43458520:G:A	1.38123e-25	-5.82626e-10	-0.87568
43459041	chr22:43459041:G:A	3.3274e-26	-2.29905	-2.96855e-10
43459442	chr22:43459442:G:T	1.30591e-25	-5.82626e-10	-0.931761
43459632	chr22:43459632:T:C	1.69799e-25	-5.82626e-10	-0.669209
43460138	chr22:43460138:C:T	1.88759e-25	-5.82626e-10	-0.563359
43460589	chr22:43460589:T:C	9.85727e-26	-5.82626e-10	-1.21303
43460646	chr22:43460646:G:T	9.51115e-26	-5.82626e-10	-1.24878
43460759	chr22:43460759:T:C	4.60451e-26	-1.97421	-2.96855e-10
43460852	chr22:43460852:C:T	9.26906e-26	-5.82626e-10	-1.27456
43461187	chr22:43461187:A:G	3.73427e-26	-2.01427	-0.16942
43461237	chr22:43461237:A:G	2.16042e-25	-5.82626e-10	-0.428354
43461434	chr22:43461434:C:T	8.60861e-26	-1.76306	0.414582
43461645	chr22:43461645:C:T	2.17172e-25	-5.82626e-10	-0.423137
43461904	chr22:43461904:A:G	1.15137e-25	-5.82626e-10	-1.05771
43462636	chr22:43462636:A:G	2.42309e-26	-1.97357	-0.642631
43463277	chr22:43463277:C:T	2.24023e-25	-5.82626e-10	-0.392079
43463341	chr22:43463341:T:C	2.09439e-25	-5.82626e-10	-0.459393
43463583	chr22:43463583:C:T	6.78162e-26	-0.826458	-0.760568
43464388	chr22:43464388:C:T	1.16547e-25	-5.82626e-10	-1.04554
43464545	chr22:43464545:T:C	9.92916e-26	-5.82626e-10	-1.20577
43465006	chr22:43465006:C:A	2.5985e-26	-1.89755	-0.648762
43465843	chr22:43465843:G:A	1.00511e-25	-5.82626e-10	-1.19356
43466394	chr22:43466394:G:C	2.49244e-26	-1.37792	-1.21006
43467417	chr22:43467417:C:T	2.28676e-26	-1.62039	-1.05372
43467830	chr22:43467830:TG:T	1.03829e-25	-5.82626e-10	-1.16108
43468724	chr22:43468724:G:A	1.89847e-26	-2.08893	-0.771267
43469133	chr22:43469133:C:T	1.74674e-25	-5.82626e-10	-0.640904
43469591	chr22:43469591:C:CAT	1.03733e-25	-5.82626e-10	-1.162
43469599	chr22:43469599:G:A	1.15221e-26	-2.22184	-1.13772
43469799	chr22:43469799:G:C	1.15739e-25	-5.82626e-10	-1.05249
43469900	chr22:43469900:A:G	4.90931e-26	-1.91011	-2.96855e-10
43470055	chr22:43470055:T:C	9.69482e-26	-5.82626e-10	-1.22965
43470344	chr22:43470344:T:A	3.45654e-25	-5.82626e-10	0.0416095
43470362	chr22:43470362:T:C	2.50798e-26	-1.48667	-1.09509
43470797	chr22:43470797:G:T	1.37458e-26	-2.19723	-0.98587
43470876	chr22:43470876:G:A	4.83965e-26	-0.693842	-1.23056
43471021	chr22:43471021:A:G	1.44306e-26	-2.10284	-1.03164
43471051	chr22:43471051:C:T	1.73484e-26	-2.32631	-0.624019
43471420	chr22:43471420:G:A	1.6389e-26	-2.34997	-0.657244
43471762	chr22:43471762:C:T	1.36503e-25	-5.82626e-10	-0.887484
43471801	chr22:43471801:G:A	1.13605e-26	-2.13977	-1.23391
43471880	chr22:43471880:T:A	9.38112e-27	-2.37593	-1.1892
43471947	chr22:43471947:AC:A	1.12565e-25	-5.82626e-10	-1.08029
43472057	chr22:43472057:C:T	1.08724e-25	-5.82626e-10	-1.11502
43472185	chr22:43472185:T:C	3.17572e-26	-2.3478	0.00209448
43472435	chr22:43472435:A:G	1.0234e-26	-2.20298	-1.27513
43472589	chr22:43472589:G:A	2.28017e-25	-5.82626e-10	-0.374408
43472626	chr22:43472626:G:A	1.1837e-26	-2.11225	-1.22034
43472691	chr22:43472691:A:C	9.74078e-27	-2.25096	-1.27654
43472704	chr22:43472704:C:T	1.29191e-25	-5.82626e-10	-0.942535
43472953	chr22:43472953:TAAGGG:T	1.90827e-26	-1.8202	-1.03484
43473199	chr22:43473199:G:T	3.60953e-25	-5.82626e-10	0.0849217
43473200	chr22:43473200:A:G	3.72696e-25	-5.82626e-10	0.116936
43473204	chr22:43473204:ACC:A	4.42452e-25	-5.82626e-10	0.288504
43473207	chr22:43473207:ACGGTGCCCGTGCTGC:A	4.29763e-25	-5.82626e-10	0.259408
43473212	chr22:43473212:G:A	1.33804e-25	-5.82626e-10	-0.90745
43473369	chr22:43473369:G:A	1.8341e-26	-2.30862	-0.586067
43473405	chr22:43473405:T:C	1.05898e-26	-2.20981	-1.23413
43473483	chr22:43473483:T:C	8.92205e-27	-2.37593	-1.23937
43473542	chr22:43473542:G:C	3.10567e-26	-2.36801	-2.96855e-10
43473727	chr22:43473727:G:A	1.32073e-26	-1.9545	-1.26856
43473752	chr22:43473752:T:C	9.32734e-26	-5.82626e-10	-1.26829
43474156	chr22:43474156:G:C	9.14148e-27	-2.31885	-1.27215
43474183	chr22:43474183:A:G	9.21761e-27	-2.37273	-1.20998
43474259	chr22:43474259:G:A	1.31168e-25	-5.82626e-10	-0.927345
43474510	chr22:43474510:T:G	8.89094e-27	-2.36729	-1.2515
43474602	chr22:43474602:C:T	1.78787e-26	-1.71144	-1.20878
43474863	chr22:43474863:G:A	3.08757e-26	-2.37386	-2.96855e-10
43474881	chr22:43474881:G:A	9.91634e-26	-5.82626e-10	-1.20706
43474920	chr22:43474920:G:A	9.11397e-27	-2.33477	-1.25925
43475018	chr22:43475018:C:T	9.42588e-26	-5.82626e-10	-1.25778
43475238	chr22:43475238:C:T	9.25621e-26	-5.82626e-10	-1.27595
43476096	chr22:43476096:T:C	1.82005e-25	-5.82626e-10	-0.599794
43476363	chr22:43476363:C:T	1.56895e-26	-2.19424	-0.856595
43476906	chr22:43476906:C:T	1.67533e-26	-2.19954	-0.785689
43477169	chr22:43477169:C:T	2.0179e-25	-5.82626e-10	-0.496598
43477605	chr22:43477605:C:T	8.16837e-26	-1.40097	-2.96855e-10
43477772	chr22:43477772:T:C	1.25683e-26	-2.2957	-0.976944
43477791	chr22:43477791:C:G	1.2435e-26	-2.30825	-0.975062
43477940	chr22:43477940:CAAAG:C	1.50187e-26	-2.24991	-0.844619
43477983	chr22:43477983:T:C	9.16836e-27	-2.31148	-1.27659
43478233	chr22:43478233:G:C	1.47914e-25	-5.82626e-10	-0.807198
43478399	chr22:43478399:C:T	1.23149e-26	-2.31422	-0.978805
43478673	chr22:43478673:G:A	6.16986e-26	-1.68157	-2.96855e-10
43478722	chr22:43478722:C:T	1.16085e-26	-2.33821	-1.01388
43478855	chr22:43478855:T:G	1.15836e-26	-2.27566	-1.07858
43478857	chr22:43478857:A:G	1.35287e-26	-2.138	-1.06102
43478921	chr22:43478921:A:G	1.2414e-26	-2.0083	-1.2767
43478932	chr22:43478932:C:T	2.17765e-25	-0.420412	-2.96855e-10
43479178	chr22:43479178:G:A	1.04271e-25	-5.82626e-10	-1.15683
43479794	chr22:43479794:T:C	9.51207e-27	-2.33276	-1.21851
43480170	chr22:43480170:G:A	1.24955e-26	-2.29021	-0.98825
43480273	chr22:43480273:C:T	9.26084e-27	-2.32176	-1.25627
43480307	chr22:43480307:T:C	1.3491e-25	-5.82626e-10	-0.899222
43480339	chr22:43480339:C:T	1.62052e-26	-2.27868	-0.73982
43480470	chr22:43480470:C:T	1.02797e-26	-2.33303	-1.14062
43480527	chr22:43480527:G:T	1.05315e-25	-5.82626e-10	-1.14687
43480531	chr22:43480531:A:G	1.04714e-26	-2.27323	-1.18195
43480650	chr22:43480650:C:T	1.09159e-25	-5.82626e-10	-1.11102
43480991	chr22:43480991:T:C	3.84859e-26	-1.78909	-0.364444
43481216	chr22:43481216:T:C	2.1628e-26	-1.46663	-1.26321
43481316	chr22:43481316:G:A	1.51181e-25	-5.82626e-10	-0.78535
43481389	chr22:43481389:G:A	8.81999e-27	-2.36612	-1.26068
43482466	chr22:43482466:C:G	9.27363e-27	-2.30239	-1.27426
43482817	chr22:43482817:T:C	8.60019e-27	-2.37723	-1.27482
43482896	chr22:43482896:C:G	1.54338e-25	-5.82626e-10	-0.764682
43483569	chr22:43483569:G:T	3.23843e-26	-1.7766	-0.549557
43483594	chr22:43483594:AC:A	3.28848e-26	-1.77907	-0.531751
43483784	chr22:43483784:A:G	8.95862e-27	-2.34029	-1.27093
43483934	chr22:43483934:C:T	3.48017e-26	-2.25416	-2.96855e-10
43484343	chr22:43484343:G:C	3.87383e-26	-1.76784	-0.379163
43484497	chr22:43484497:CT:C	2.12466e-26	-2.07504	-0.672589
43484619	chr22:43484619:A:G	1.08241e-26	-2.37683	-1.04523
43484634	chr22:43484634:C:T	1.4779e-25	-5.82626e-10	-0.808035
43484650	chr22:43484650:G:A	3.49398e-26	-2.2502	-2.96855e-10
43484833	chr22:43484833:A:C	1.24936e-25	-5.82626e-10	-0.976023
43485011	chr22:43485011:G:A	1.58573e-25	-5.82626e-10	-0.737614
43485104	chr22:43485104:G:A	2.79306e-26	-2.31382	-0.160289
43485153	chr22:43485153:T:C	2.39209e-26	-1.70465	-0.924424
43485163	chr22:43485163:A:G	1.7135e-25	-5.82626e-10	-0.660119
43485184	chr22:43485184:G:A	4.07417e-26	-1.87757	-0.219009
43485285	chr22:43485285:T:C	8.50811e-26	-1.78423	0.424009
43485423	chr22:43485423:C:T	2.43739e-25	-5.82626e-10	-0.307729
43485494	chr22:43485494:A:G	1.36392e-25	-5.82626e-10	-0.888293
43485854	chr22:43485854:C:T	1.27442e-25	-5.82626e-10	-0.956162
43485891	chr22:43485891:G:A	1.14956e-26	-2.36589	-0.995979
43485936	chr22:43485936:G:A	1.96101e-26	-1.59245	-1.23533
43486279	chr22:43486279:C:T	3.36184e-25	-5.82626e-10	0.0138304
43486346	chr22:43486346:C:A	1.51372e-25	-5.82626e-10	-0.784087
43486359	chr22:43486359:G:A	1.05749e-25	-5.82626e-10	-1.14276
43486422	chr22:43486422:A:C	1.21006e-26	-2.135	-1.17557
43486714	chr22:43486714:C:T	9.41846e-27	-2.28522	-1.27594
43486747	chr22:43486747:GCC:G	1.40216e-25	-5.82626e-10	-0.860644
43486768	chr22:43486768:T:C	1.49914e-25	-5.82626e-10	-0.793763
43486861	chr22:43486861:G:A	9.5684e-27	-2.34919	-1.19617
43486903	chr22:43486903:C:A	9.09968e-27	-2.35925	-1.23634
43486993	chr22:43486993:A:G	9.6541e-27	-2.29868	-1.23777
43487392	chr22:43487392:G:A	9.11644e-27	-2.37517	-1.21858
43487953	chr22:43487953:C:T	1.68939e-26	-1.95188	-1.02499
43488099	chr22:43488099:G:T	1.6238e-26	-1.94788	-1.06859
43488193	chr22:43488193:G:A	3.50925e-25	0.0567461	-2.96855e-10
43488258	chr22:43488258:GC:G	1.34388e-26	-2.36131	-0.844372
43488661	chr22:43488661:TCTAATTTTCAA:T	1.92694e-25	-5.82626e-10	-0.542724
43488970	chr22:43488970:G:A	1.0678e-26	-2.22161	-1.21403
43489034	chr22:43489034:T:C	1.69539e-25	-5.82626e-10	-0.670745
43489216	chr22:43489216:C:T	9.30098e-26	-5.82626e-10	-1.27112
43489317	chr22:43489317:C:T	9.56352e-26	-5.82626e-10	-1.24329
43489342	chr22:43489342:C:A	1.56008e-25	-5.82626e-10	-0.753922
43489519	chr22:43489519:T:C	9.16353e-27	-2.31258	-1.27602
43489982	chr22:43489982:G:A	1.31112e-26	-2.35054	-0.879818
43490125	chr22:43490125:A:G	1.30371e-26	-2.35568	-0.880348
43490152	chr22:43490152:C:T	8.94358e-27	-2.37696	-1.23594
43490383	chr22:43490383:C:T	2.67498e-25	-0.214717	-2.96855e-10
43490411	chr22:43490411:C:T	1.04972e-25	-5.82626e-10	-1.15013
43490490	chr22:43490490:T:C	1.551e-26	-1.83574	-1.2266
43490671	chr22:43490671:T:G	9.31495e-26	-5.82626e-10	-1.26962
43490681	chr22:43490681:T:A	1.10985e-26	-2.3092	-1.08782
43490876	chr22:43490876:C:T	2.68726e-26	-2.36765	-0.145064
43490974	chr22:43490974:C:T	9.75927e-27	-2.37002	-1.15559
43490996	chr22:43490996:CTG:C	1.07818e-26	-2.35001	-1.07595
43491041	chr22:43491041:T:C	2.96866e-25	-0.110546	-2.96855e-10
43491281	chr22:43491281:G:C	1.04676e-25	-5.82626e-10	-1.15296
43491660	chr22:43491660:G:GGTA	6.26755e-25	-5.82626e-10	0.636729
43491666	chr22:43491666:G:GGTA	2.5892e-25	-5.82626e-10	-0.247309
43491765	chr22:43491765:G:A	5.09747e-26	-1.56906	-0.303436
43492184	chr22:43492184:C:T	1.23421e-25	-0.988227	-2.96855e-10
43492348	chr22:43492348:A:G	1.21707e-26	-2.21362	-1.09118
43492624	chr22:43492624:C:T	1.53076e-26	-1.81899	-1.25649
43492634	chr22:43492634:A:T	1.4274e-25	-5.82626e-10	-0.842805
43492653	chr22:43492653:G:A	1.86688e-26	-1.82325	-1.05373
43492784	chr22:43492784:A:G	1.03588e-26	-2.35247	-1.11351
43493236	chr22:43493236:C:T	9.27567e-27	-2.359	-1.21743
43494021	chr22:43494021:C:T	8.89018e-27	-2.34486	-1.27402
43494042	chr22:43494042:G:A	5.06495e-26	-1.8789	-2.96855e-10
43494176	chr22:43494176:C:G	1.01012e-26	-2.26027	-1.2309
43494664	chr22:43494664:T:C	9.33029e-27	-2.37557	-1.19499
43497154	chr22:43497154:T:C	2.49961e-26	-1.37041	-1.21469
43497219	chr22:43497219:G:A	9.55118e-27	-2.32959	-1.21757
43498059	chr22:43498059:C:T	1.40392e-25	-5.82626e-10	-0.859386
43498241	chr22:43498241:C:T	3.37813e-26	-1.01173	-1.27219
43498507	chr22:43498507:TA:T	1.23837e-26	-2.14002	-1.14743
43498581	chr22:43498581:C:T	3.80379e-26	-2.16524	-2.96855e-10
43498719	chr22:43498719:T:C	8.73823e-27	-2.36415	-1.27197
43498857	chr22:43498857:AC:A	9.60727e-27	-2.32959	-1.21171
43499036	chr22:43499036:G:A	9.08295e-27	-2.33937	-1.25806
43500500	chr22:43500500:C:T	1.41601e-26	-2.2165	-0.9369
43500802	chr22:43500802:T:A	8.93546e-27	-2.33835	-1.27546
43500805	chr22:43500805:G:A	1.49857e-26	-2.3687	-0.728031
43500911	chr22:43500911:C:G	1.0842e-26	-2.37636	-1.04404
43500955	chr22:43500955:G:C	1.59617e-26	-2.37687	-0.656762
43501162	chr22:43501162:A:G	1.14534e-25	-5.82626e-10	-1.06296
43501359	chr22:43501359:C:T	7.23023e-26	-1.52297	-2.96855e-10
43501553	chr22:43501553:C:T	1.58113e-26	-2.32463	-0.718472
43501688	chr22:43501688:G:A	1.08154e-26	-2.28293	-1.13993
43501720	chr22:43501720:A:C	4.93376e-25	-5.82626e-10	0.397444
43501978	chr22:43501978:C:T	9.3338e-26	-5.82626e-10	-1.2676
43502345	chr22:43502345:G:C	4.79551e-26	-2.22429	0.290731
43502609	chr22:43502609:C:T	1.58872e-25	-5.82626e-10	-0.735727
43502770	chr22:43502770:C:T	1.47508e-26	-2.37416	-0.738373
43503078	chr22:43503078:C:T	1.23489e-26	-2.1262	-1.16406
43503090	chr22:43503090:G:A	9.62046e-26	-5.82626e-10	-1.23735
43503449	chr22:43503449:G:A	3.33309e-26	-2.29734	-2.96855e-10
43503534	chr22:43503534:A:G	1.03283e-25	-5.82626e-10	-1.16636
43503535	chr22:43503535:T:C	1.17373e-26	-2.16862	-1.17243
43503538	chr22:43503538:T:C	1.16666e-26	-2.09507	-1.25202
43503932	chr22:43503932:C:T	1.41341e-25	-5.82626e-10	-0.852654
43504134	chr22:43504134:GTAA:G	9.86888e-27	-2.27598	-1.23846
43504260	chr22:43504260:A:G	1.6717e-25	-5.82626e-10	-0.684816
43504379	chr22:43504379:A:G	9.25441e-26	-1.4897	0.213563
43504519	chr22:43504519:T:G	9.33358e-26	-5.82626e-10	-1.26762
43504547	chr22:43504547:G:A	4.93366e-26	-1.90516	-2.96855e-10
43504599	chr22:43504599:G:A	1.16081e-25	-5.82626e-10	-1.04954
43504620	chr22:43504620:T:C	1.24343e-25	-5.82626e-10	-0.980787
43504650	chr22:43504650:C:T	7.94116e-26	-2.06492	0.635736
43504680	chr22:43504680:T:C	9.67847e-26	-5.82626e-10	-1.23134
43504760	chr22:43504760:G:A	8.79335e-26	-2.02329	0.696039
43504839	chr22:43504839:T:C	1.52453e-25	-5.82626e-10	-0.77697
43505162	chr22:43505162:T:G	3.09752e-26	-2.37064	-2.96855e-10
43505296	chr22:43505296:T:C	1.15246e-25	-5.82626e-10	-1.05676
43505383	chr22:43505383:G:A	1.1242e-25	-5.82626e-10	-1.08158
43506162	chr22:43506162:C:T	1.79303e-25	-5.82626e-10	-0.61475
43506300	chr22:43506300:C:T	2.72989e-25	-5.82626e-10	-0.194398
43506325	chr22:43506325:C:G	1.09583e-26	-2.13475	-1.27499
43506590	chr22:43506590:G:A	2.58377e-25	-5.82626e-10	-0.249407
43506675	chr22:43506675:C:T	2.26237e-25	-5.82626e-10	-0.382245
43506998	chr22:43506998:G:A	4.89282e-26	-1.55901	-0.354469
43507990	chr22:43507990:C:T	1.0917e-25	-5.82626e-10	-1.11092
43508178	chr22:43508178:A:G	1.10166e-25	-2.23501	1.13317
43508291	chr22:43508291:T:G	1.47897e-25	-5.82626e-10	-0.807313
43510059	chr22:43510059:C:T	2.9373e-25	-5.82626e-10	-0.121165
43510289	chr22:43510289:T:C	5.78724e-26	-0.763147	-0.982439
43510575	chr22:43510575:T:G	1.05901e-25	-5.82626e-10	-1.14132
43510652	chr22:43510652:A:T	9.84766e-27	-2.33339	-1.1832
43510741	chr22:43510741:G:A	9.14952e-27	-2.35301	-1.23712
43511098	chr22:43511098:G:A	1.78734e-25	-5.82626e-10	-0.617926
43511167	chr22:43511167:C:T	1.56861e-25	-5.82626e-10	-0.748466
43511440	chr22:43511440:C:T	7.75e-26	-1.45355	-2.96855e-10
43511652	chr22:43511652:G:A	1.05435e-25	-5.82626e-10	-1.14573
43511668	chr22:43511668:A:G	3.76149e-25	-5.82626e-10	0.126158
43511759	chr22:43511759:G:A	1.04598e-25	-5.82626e-10	-1.15371
43512220	chr22:43512220:C:T	2.12343e-25	-5.82626e-10	-0.445623
43512289	chr22:43512289:T:C	1.06058e-26	-2.25578	-1.18664
43512433	chr22:43512433:A:G	1.03297e-26	-2.34582	-1.12298
43512678	chr22:43512678:G:A	1.2283e-25	-5.82626e-10	-0.993024
43512753	chr22:43512753:C:A	1.8451e-26	-1.97904	-0.90967
43512800	chr22:43512800:A:G	2.93398e-25	-5.82626e-10	-0.122296
43513200	chr22:43513200:A:G	1.12729e-25	-5.82626e-10	-1.07884
43513431	chr22:43513431:G:T	9.04061e-27	-2.32534	-1.27676
43514400	chr22:43514400:G:A	1.30501e-25	-5.82626e-10	-0.932443
43514603	chr22:43514603:G:C	1.4047e-26	-2.31626	-0.845157
43514732	chr22:43514732:A:G	2.02876e-26	-2.06053	-0.733288
43514892	chr22:43514892:T:A	5.1849e-25	-5.82626e-10	0.447094
43514959	chr22:43514959:G:A	7.94687e-26	-0.43806	-0.990405
43515436	chr22:43515436:G:A	3.13121e-26	-2.35982	-2.96855e-10
43515492	chr22:43515492:C:T	9.53639e-27	-2.33464	-1.21407
43515554	chr22:43515554:C:G	9.43658e-27	-2.34217	-1.21707
43515569	chr22:43515569:A:T	1.53948e-25	-5.82626e-10	-0.767213
43516404	chr22:43516404:C:T	1.15453e-25	-5.82626e-10	-1.05497
43516439	chr22:43516439:C:T	1.36251e-26	-2.15814	-1.03378
43516925	chr22:43516925:G:T	2.03889e-25	-5.82626e-10	-0.486251
43517239	chr22:43517239:C:G	9.45036e-27	-2.35395	-1.20382
43517388	chr22:43517388:C:T	1.37305e-25	-5.82626e-10	-0.881625
43517429	chr22:43517429:G:A	3.27571e-26	-2.18502	-0.129686
43517986	chr22:43517986:C:T	9.86034e-27	-2.33554	-1.17977
43518025	chr22:43518025:T:C	1.73976e-26	-2.03209	-0.915404
43518516	chr22:43518516:G:A	1.28541e-26	-2.24392	-1.00625
43519549	chr22:43519549:A:G	1.00106e-25	-5.82626e-10	-1.1976
43519573	chr22:43519573:A:G	4.947e-26	-1.90246	-2.96855e-10
43519997	chr22:43519997:G:A	1.22483e-25	-5.82626e-10	-0.995856
43520520	chr22:43520520:G:A	1.5675e-25	-5.82626e-10	-0.749177
43520651	chr22:43520651:A:G	2.03604e-26	-1.87219	-0.918049
43520711	chr22:43520711:A:C	1.24188e-25	-5.82626e-10	-0.982031
43521561	chr22:43521561:G:A	2.02992e-25	-0.700878	0.210219
43523259	chr22:43523259:G:A	9.82127e-27	-2.36289	-1.15638
43523352	chr22:43523352:C:T	1.15403e-25	-5.82626e-10	-1.05539
43523356	chr22:43523356:C:T	9.80434e-27	-2.36779	-1.15321
43523897	chr22:43523897:CCTTT:C	1.25944e-25	-5.82626e-10	-0.967988
43524276	chr22:43524276:AAATCC:A	1.07797e-25	-5.82626e-10	-1.12358
43524693	chr22:43524693:G:A	1.02639e-25	-5.82626e-10	-1.17261
43524897	chr22:43524897:G:A	1.45334e-26	-2.14839	-0.978991
43525428	chr22:43525428:G:C	1.63436e-25	-5.82626e-10	-0.707405
43526093	chr22:43526093:G:A	3.58073e-26	-1.54112	-0.684559
43526200	chr22:43526200:C:G	1.10974e-25	-5.82626e-10	-1.09453
43526253	chr22:43526253:C:G	1.25549e-25	-5.82626e-10	-0.971129
43526350	chr22:43526350:G:A	2.43052e-25	-5.82626e-10	-0.310552
43526444	chr22:43526444:C:T	9.68976e-26	-5.82626e-10	-1.23017
43526619	chr22:43526619:G:A	1.67317e-24	2.32008	-0.701427
43526657	chr22:43526657:A:G	1.9682e-25	0.357965	-0.879503
43526954	chr22:43526954:T:G	3.46615e-26	-2.2582	-2.96855e-10
43526961	chr22:43526961:T:C	3.08999e-26	-2.37307	-2.96855e-10
43526965	chr22:43526965:G:A	3.11565e-26	-2.36481	-2.96855e-10
43526982	chr22:43526982:G:A	9.76587e-26	-2.35524	1.1329
43526996	chr22:43526996:C:T	1.62091e-25	-2.30412	1.58845
43527002	chr22:43527002:C:A	7.19571e-26	-2.28986	0.7621
43527006	chr22:43527006:G:T	4.97532e-26	-2.23774	0.340986
43527017	chr22:43527017:G:A	2.3425e-25	-5.82626e-10	-0.347439
43527161	chr22:43527161:C:T	1.0139e-25	-5.82626e-10	-1.18485
43528050	chr22:43528050:G:A	2.5459e-26	-1.89639	-0.670371
43528237	chr22:43528237:G:A	3.10748e-26	-2.36743	-2.96855e-10
43528285	chr22:43528285:G:A	1.57149e-24	2.02592	-0.469969
43528670	chr22:43528670:G:A	9.50926e-27	-2.35541	-1.19615
43529210	chr22:43529210:G:A	3.35731e-26	-1.60118	-0.688925
43529780	chr22:43529780:A:G	1.24011e-25	-5.82626e-10	-0.983459
43529859	chr22:43529859:C:T	1.40258e-25	-5.82626e-10	-0.860345
43530130	chr22:43530130:G:C	9.00169e-25	2.04342	-1.04467
43530484	chr22:43530484:G:A	1.78133e-26	-2.22318	-0.700701
43530845	chr22:43530845:T:C	2.06454e-25	-5.82626e-10	-0.473749
43531154	chr22:43531154:A:G	1.03093e-25	-5.82626e-10	-1.1682
43531440	chr22:43531440:G:A	9.38982e-27	-2.34898	-1.21522
43531466	chr22:43531466:T:A	1.98333e-26	-2.22701	-0.589455
43532005	chr22:43532005:T:G	1.13551e-25	-5.82626e-10	-1.07158
43532380	chr22:43532380:T:A	1.38451e-26	-2.19826	-0.97764
43533018	chr22:43533018:G:A	1.40812e-26	-2.18775	-0.971233
43533217	chr22:43533217:G:A	1.46082e-26	-2.18502	-0.937217
43533931	chr22:43533931:A:G	1.01164e-25	-5.82626e-10	-1.18708
43533942	chr22:43533942:C:T	1.06523e-25	-5.82626e-10	-1.13547
43534009	chr22:43534009:T:C	3.0956e-26	-2.37126	-2.96855e-10
43534501	chr22:43534501:CTG:C	1.15532e-25	-5.82626e-10	-1.05428
43534945	chr22:43534945:C:T	2.15636e-26	-2.08158	-0.651243
43535094	chr22:43535094:C:T	9.55108e-26	-5.82626e-10	-1.24459
43535495	chr22:43535495:C:T	9.325e-26	-5.82626e-10	-1.26854
43535583	chr22:43535583:C:T	3.94392e-25	0.173517	-2.96855e-10
43535784	chr22:43535784:C:T	2.30898e-26	-2.04107	-0.623372
43535828	chr22:43535828:T:C	2.27505e-26	-2.03814	-0.641104
43536541	chr22:43536541:A:C	9.56051e-27	-2.30943	-1.23675
43537926	chr22:43537926:C:T	2.26241e-26	-1.92344	-0.761369
43537974	chr22:43537974:T:G	1.09138e-26	-2.36028	-1.05352
43539155	chr22:43539155:AAGCCAG:A	1.5954e-26	-2.33697	-0.697147
43539853	chr22:43539853:G:A	9.65927e-27	-2.3602	-1.17571
43539917	chr22:43539917:C:T	1.10844e-25	-5.82626e-10	-1.09571
43540861	chr22:43540861:C:T	2.33897e-26	-2.06058	-0.590946
43540977	chr22:43540977:AAATG:A	1.6494e-26	-1.72419	-1.27664
43541184	chr22:43541184:G:A	9.40723e-26	-5.82626e-10	-1.25976
43541201	chr22:43541201:T:A	2.96422e-24	3.0073	-0.816756
43541521	chr22:43541521:A:G	1.15694e-24	2.41505	-1.16535
43541558	chr22:43541558:T:C	2.33367e-26	-2.02772	-0.626082
43541609	chr22:43541609:G:C	3.72894e-24	3.03992	-0.619866
43541636	chr22:43541636:A:G	1.53773e-26	-2.35514	-0.715802
43541784	chr22:43541784:C:T	1.07089e-25	-5.82626e-10	-1.13017
43542066	chr22:43542066:G:A	1.80167e-26	-2.31203	-0.600501
43542118	chr22:43542118:C:G	1.21484e-25	-5.82626e-10	-1.00405
43542174	chr22:43542174:A:G	1.59661e-26	-1.7572	-1.27616
43542230	chr22:43542230:C:T	1.32562e-25	-5.82626e-10	-0.91678
43542765	chr22:43542765:G:A	1.20665e-24	-5.82626e-10	1.29178
43543002	chr22:43543002:C:T	9.02212e-27	-2.37159	-1.23256
43543003	chr22:43543003:C:G	1.11042e-26	-2.17033	-1.22617
43543537	chr22:43543537:T:C	6.32496e-26	-1.65674	-2.96855e-10
43543853	chr22:43543853:C:T	3.17966e-26	-2.34447	-2.96855e-10
43543975	chr22:43543975:G:A	1.1801e-25	-5.82626e-10	-1.03306
43544072	chr22:43544072:C:T	5.00342e-26	-1.89112	-2.96855e-10
43545101	chr22:43545101:C:T	9.35841e-27	-2.37722	-1.19033
43545571	chr22:43545571:T:C	1.22159e-26	-2.37585	-0.925242
43545794	chr22:43545794:G:A	1.61079e-24	2.59929	-1.01864
43545970	chr22:43545970:TA:T	1.06878e-25	-5.82626e-10	-1.13214
43546433	chr22:43546433:A:G	8.58885e-27	-2.37691	-1.27645
43547095	chr22:43547095:G:A	1.48109e-25	-5.82626e-10	-0.805878
43547951	chr22:43547951:C:G	1.04859e-26	-2.2375	-1.2163
43547965	chr22:43547965:G:A	9.20209e-27	-2.37121	-1.21318
43548125	chr22:43548125:A:G	9.22464e-27	-2.37463	-1.20732
43548128	chr22:43548128:G:C	9.45792e-26	-5.82626e-10	-1.25439
43548267	chr22:43548267:G:A	9.03734e-27	-2.3754	-1.22707
43548509	chr22:43548509:C:T	1.3098e-25	-5.82626e-10	-0.928781
43548773	chr22:43548773:T:C	1.04925e-25	-5.82626e-10	-1.15058
43548844	chr22:43548844:A:G	3.11275e-26	-2.36574	-2.96855e-10
43550596	chr22:43550596:C:T	1.79697e-26	-2.28018	-0.634958
43550760	chr22:43550760:G:A	1.26037e-26	-2.22708	-1.04276
43550772	chr22:43550772:T:C	3.07809e-26	-2.37693	-2.96855e-10
43550843	chr22:43550843:T:C	2.21327e-26	-1.51906	-1.18771
43550868	chr22:43550868:G:A	9.19279e-27	-2.37495	-1.21046
43551194	chr22:43551194:C:T	1.95948e-26	-1.7413	-1.08726
43551223	chr22:43551223:G:A	2.12665e-26	-1.53632	-1.21038
43551409	chr22:43551409:G:A	1.39265e-26	-2.19863	-0.971405
43552022	chr22:43552022:G:A	1.14844e-25	-5.82626e-10	-1.06025
43552779	chr22:43552779:G:A	9.24358e-27	-2.37715	-1.20274
43553129	chr22:43553129:G:A	3.11162e-26	-2.3661	-2.96855e-10
43553497	chr22:43553497:C:T	9.3889e-26	-5.82626e-10	-1.26171
43553672	chr22:43553672:G:A	3.04182e-24	3.21588	-0.999493
43554403	chr22:43554403:T:C	1.27691e-26	-2.24192	-1.01488
43554462	chr22:43554462:C:T	3.83169e-26	-2.15794	-2.96855e-10
43554526	chr22:43554526:G:A	7.48714e-26	-0.213283	-1.27477
43555699	chr22:43555699:G:A	9.35579e-27	-2.37662	-1.19121
43555961	chr22:43555961:G:A	2.21826e-25	-5.82626e-10	-0.401936
43556374	chr22:43556374:G:A	1.36326e-26	-2.16976	-1.0216
43557123	chr22:43557123:T:C	1.06582e-25	-5.82626e-10	-1.13491
43557824	chr22:43557824:C:T	8.91583e-25	-5.82626e-10	0.989171
43557881	chr22:43557881:A:T	1.30987e-26	-2.20708	-1.02424
43557888	chr22:43557888:G:A	1.3595e-26	-2.19268	-1.00144
43558337	chr22:43558337:G:A	1.26791e-26	-2.16352	-1.10036
43558382	chr22:43558382:GA:G	2.18526e-25	-5.82626e-10	-0.416923
43558890	chr22:43558890:C:T	9.95169e-26	-0.169729	-1.03377
43559404	chr22:43559404:AC:A	9.88048e-26	-5.82626e-10	-1.21068
43559436	chr22:43559436:C:T	1.29996e-26	-1.98789	-1.25102
43559879	chr22:43559879:G:A	9.63886e-26	-5.82626e-10	-1.23544
43560160	chr22:43560160:T:C	5.52052e-26	-1.79277	-2.96855e-10
43560267	chr22:43560267:T:C	1.64441e-25	-5.82626e-10	-0.701277
43560334	chr22:43560334:G:A	9.72763e-26	-5.82626e-10	-1.22627
43560932	chr22:43560932:G:A	1.09702e-25	-5.82626e-10	-1.10606
43560949	chr22:43560949:C:T	8.96692e-27	-2.37463	-1.23566
43561041	chr22:43561041:T:C	9.97549e-26	-5.82626e-10	-1.20111
43561125	chr22:43561125:A:G	1.06773e-26	-2.2502	-1.18551
43561628	chr22:43561628:G:A	3.11684e-26	-2.36442	-2.96855e-10
43561944	chr22:43561944:C:T	5.52107e-24	3.62886	-0.816362
43562293	chr22:43562293:G:A	1.0466e-26	-2.25675	-1.19895
43562390	chr22:43562390:T:C	9.84862e-26	-5.82626e-10	-1.21391
43562536	chr22:43562536:G:A	3.09516e-26	-2.3714	-2.96855e-10
43562973	chr22:43562973:G:A	1.18622e-26	-2.34905	-0.981419
43563109	chr22:43563109:C:T	1.98901e-25	-5.82626e-10	-0.511018
43563179	chr22:43563179:G:A	9.31486e-26	-5.82626e-10	-1.26963
43563302	chr22:43563302:A:G	1.21436e-26	-2.13594	-1.17108
43563760	chr22:43563760:T:C	3.30263e-25	-0.452614	0.448675
43563978	chr22:43563978:G:A	2.17803e-25	-5.82626e-10	-0.420235
43563989	chr22:43563989:A:G	1.00236e-26	-2.24491	-1.25398
43564048	chr22:43564048:G:A	8.92436e-27	-2.34124	-1.2738
43564110	chr22:43564110:G:A	1.38261e-25	-0.240605	-0.634081
43564130	chr22:43564130:C:T	9.27299e-26	-5.82626e-10	-1.27414
43564152	chr22:43564152:A:G	2.48727e-25	-5.82626e-10	-0.287473
43564300	chr22:43564300:CA:C	1.18983e-26	-2.36324	-0.964193
43564483	chr22:43564483:T:A	1.20002e-26	-2.34463	-0.974267
43564906	chr22:43564906:C:T	1.5266e-25	-5.82626e-10	-0.775613
43564938	chr22:43564938:G:A	4.0626e-26	-2.09942	-2.96855e-10
43565155	chr22:43565155:G:A	3.28304e-26	-2.31247	-2.96855e-10
43565652	chr22:43565652:T:C	1.19243e-26	-2.35648	-0.968766
43565748	chr22:43565748:C:A	9.72361e-27	-2.34611	-1.18316
43565839	chr22:43565839:A:G	1.04553e-25	-5.82626e-10	-1.15413
43565850	chr22:43565850:CT:C	9.44135e-26	-5.82626e-10	-1.25614
43566234	chr22:43566234:G:A	9.76611e-26	-5.82626e-10	-1.22232
43566441	chr22:43566441:A:G	4.93666e-26	-0.655376	-1.24918
43566669	chr22:43566669:C:T	1.326e-26	-1.97051	-1.24856
43566816	chr22:43566816:C:T	1.3923e-26	-2.37408	-0.79621
43566850	chr22:43566850:A:ACC	6.06036e-24	1.96999	0.935703
43568620	chr22:43568620:G:A	1.17419e-26	-2.26089	-1.07977
43569559	chr22:43569559:A:G	1.01779e-26	-2.28674	-1.19687
43569657	chr22:43569657:C:T	9.97202e-26	-5.82626e-10	-1.20146
43569666	chr22:43569666:C:T	2.50279e-24	3.07461	-1.05328
43569965	chr22:43569965:T:C	1.77313e-26	-2.16775	-0.760743
43570271	chr22:43570271:G:T	9.19776e-27	-2.35868	-1.22618
43570580	chr22:43570580:A:G	2.34192e-25	-0.0144797	-0.333208
43570607	chr22:43570607:G:C	1.02759e-26	-2.28893	-1.1851
43570925	chr22:43570925:C:T	9.52206e-26	-5.82626e-10	-1.24763
43571045	chr22:43571045:G:T	1.01347e-25	-5.82626e-10	-1.18528
43571060	chr22:43571060:C:T	1.27452e-26	-2.37308	-0.885595
43571458	chr22:43571458:G:A	1.10941e-26	-2.1345	-1.26292
43573836	chr22:43573836:A:G	1.86398e-25	-5.82626e-10	-0.575942
43573876	chr22:43573876:G:A	1.07547e-25	-5.82626e-10	-1.1259
43573950	chr22:43573950:T:C	1.09988e-26	-2.15337	-1.25267
43574014	chr22:43574014:C:T	3.35755e-26	-2.29003	-2.96855e-10
43574120	chr22:43574120:C:A	9.98712e-26	0.0613386	-1.26128
43574358	chr22:43574358:C:T	3.08092e-26	-2.37601	-2.96855e-10
43574723	chr22:43574723:G:A	9.70261e-26	-5.82626e-10	-1.22885
43574737	chr22:43574737:C:T	1.03947e-25	-5.82626e-10	-1.15994
43574750	chr22:43574750:C:T	1.05945e-26	-2.17993	-1.26356
43574853	chr22:43574853:A:G	1.09563e-26	-2.15087	-1.25905
43574993	chr22:43574993:A:G	1.05738e-26	-2.2998	-1.14565
43575177	chr22:43575177:G:T	1.74586e-25	-5.82626e-10	-0.641412
43575468	chr22:43575468:A:G	1.8549e-25	-5.82626e-10	-0.580826
43575844	chr22:43575844:T:C	3.12515e-26	-2.36176	-2.96855e-10
43575939	chr22:43575939:T:C	1.14096e-25	-5.82626e-10	-1.06679
43576888	chr22:43576888:T:A	9.33721e-26	-0.00240176	-1.26483
43576944	chr22:43576944:T:C	1.00183e-25	-5.82626e-10	-1.19683
43577420	chr22:43577420:A:G	9.25048e-26	-5.82626e-10	-1.27657
43577684	chr22:43577684:A:G	1.2438e-25	-5.82626e-10	-0.98049
43577690	chr22:43577690:AAC:A	9.74742e-26	-5.82626e-10	-1.22424
43577826	chr22:43577826:G:A	1.26004e-26	-2.37618	-0.893918
43577995	chr22:43577995:T:A	1.22947e-26	-2.27549	-1.01917
43578289	chr22:43578289:G:T	9.4802e-26	-5.82626e-10	-1.25204
43579086	chr22:43579086:G:A	8.93638e-27	-2.33777	-1.27593
43579092	chr22:43579092:A:G	9.33384e-26	-5.82626e-10	-1.2676
43579136	chr22:43579136:T:C	1.1999e-26	-2.37652	-0.94249
43579539	chr22:43579539:C:T	2.0128e-25	-5.82626e-10	-0.49913
43579838	chr22:43579838:C:T	6.90534e-25	-5.82626e-10	0.733637
43579899	chr22:43579899:C:T	1.23976e-26	-2.37406	-0.912269
43580087	chr22:43580087:C:G	3.98206e-25	-5.82626e-10	0.183141
43580516	chr22:43580516:G:A	1.06194e-26	-2.23463	-1.20651
43580534	chr22:43580534:G:A	1.09423e-25	-5.82626e-10	-1.1086
43580795	chr22:43580795:G:A	1.32348e-26	-2.2215	-0.99948
43580896	chr22:43580896:G:A	8.7346e-27	-2.36129	-1.27525
43581805	chr22:43581805:C:T	9.28736e-26	-5.82626e-10	-1.27259
43581864	chr22:43581864:C:T	9.33922e-26	-5.82626e-10	-1.26702
43583083	chr22:43583083:ACT:A	1.14474e-26	-2.36985	-0.996212
43583308	chr22:43583308:C:G	1.00392e-25	-5.82626e-10	-1.19474
43584381	chr22:43584381:T:C	1.77554e-25	-5.82626e-10	-0.624552
43585666	chr22:43585666:C:G	1.23909e-26	-2.35007	-0.936793
43585873	chr22:43585873:C:A	1.12374e-26	-2.14534	-1.23923
43586538	chr22:43586538:T:C	1.48385e-26	-2.11477	-0.991832
43586666	chr22:43586666:T:C	1.40425e-26	-2.26348	-0.89826
43586737	chr22:43586737:G:T	2.03455e-24	2.93076	-1.11656
43586926	chr22:43586926:G:A	1.04412e-25	-5.82626e-10	-1.15548
43586958	chr22:43586958:T:C	3.07904e-26	-2.37663	-2.96855e-10
43587324	chr22:43587324:A:T	4.08053e-25	-5.82626e-10	0.207569
43587394	chr22:43587394:A:T	9.75841e-26	-5.82626e-10	-1.22311
43587592	chr22:43587592:G:A	1.89104e-25	-5.82626e-10	-0.561528
43587617	chr22:43587617:CTT:C	9.61784e-26	-5.82626e-10	-1.23762
43587756	chr22:43587756:A:C	9.04736e-27	-2.35191	-1.24944
43587882	chr22:43587882:G:A	1.3896e-26	-2.13521	-1.03702
43587941	chr22:43587941:C:T	3.09288e-26	-2.37214	-2.96855e-10
43588697	chr22:43588697:C:T	1.87131e-25	-5.82626e-10	-0.572018
43589138	chr22:43589138:C:T	1.2083e-26	-2.36936	-0.942672
43589474	chr22:43589474:G:A	2.38871e-26	-2.37435	-0.256136
43589696	chr22:43589696:G:A	1.83693e-24	2.95157	-1.23955
43589984	chr22:43589984:G:A	9.05381e-27	-2.36675	-1.23389
43590049	chr22:43590049:CAT:C	1.38506e-26	-2.3689	-0.806599
43590254	chr22:43590254:T:C	9.28835e-27	-2.30019	-1.27488
43590261	chr22:43590261:A:G	9.25636e-27	-2.36676	-1.21175
43590329	chr22:43590329:G:T	2.00232e-25	-5.82626e-10	-0.504353
43590635	chr22:43590635:G:A	1.24662e-26	-2.05352	-1.22729
43590698	chr22:43590698:C:T	1.68821e-25	-5.82626e-10	-0.674988
43590778	chr22:43590778:T:G	5.49045e-25	0.0429582	0.461394
43590794	chr22:43590794:C:T	9.74237e-26	-5.82626e-10	-1.22476
43591325	chr22:43591325:T:C	2.13854e-25	-5.82626e-10	-0.438532
43591589	chr22:43591589:G:T	1.00843e-25	-5.82626e-10	-1.19026
43591693	chr22:43591693:C:T	3.0106e-25	-5.82626e-10	-0.096519
43591835	chr22:43591835:T:C	1.95654e-25	-5.82626e-10	-0.527481
43592362	chr22:43592362:T:C	9.59663e-26	-5.82626e-10	-1.23983
43592975	chr22:43592975:A:T	9.09201e-27	-2.35875	-1.23768
43593209	chr22:43593209:G:A	9.86077e-26	-5.82626e-10	-1.21268
43593285	chr22:43593285:G:C	1.1898e-26	-2.35779	-0.969667
43593564	chr22:43593564:T:C	9.09299e-27	-2.32968	-1.26664
43593565	chr22:43593565:C:T	9.45518e-26	-5.82626e-10	-1.25468
43594093	chr22:43594093:G:T	1.36117e-26	-1.9581	-1.23479
43594390	chr22:43594390:T:A	8.6909e-27	-2.36507	-1.27648
43594426	chr22:43594426:T:C	4.85106e-26	-1.92205	-2.96855e-10
43594647	chr22:43594647:A:G	1.7715e-25	-5.82626e-10	-0.626832
43594953	chr22:43594953:T:C	7.6811e-26	-0.230346	-1.23213
43595283	chr22:43595283:A:G	8.9121e-27	-2.34926	-1.26716
43595441	chr22:43595441:G:A	1.35617e-26	-2.04258	-1.154
43595946	chr22:43595946:C:T	1.09671e-26	-2.13755	-1.27137
43596172	chr22:43596172:A:G	1.76509e-25	-5.82626e-10	-0.630457
43596360	chr22:43596360:C:T	9.87435e-26	-5.82626e-10	-1.2113
43597383	chr22:43597383:C:CT	1.58221e-25	-5.82626e-10	-0.739837
43597546	chr22:43597546:T:C	1.27045e-23	3.64588	-2.96855e-10
43597991	chr22:43597991:C:T	1.07176e-26	-2.2527	-1.17925
43597992	chr22:43597992:G:A	1.45864e-26	-2.33919	-0.784549
43598037	chr22:43598037:C:T	6.59613e-25	-5.82626e-10	0.687826
43598189	chr22:43598189:C:T	1.60914e-24	2.39073	-0.811098
43598353	chr22:43598353:A:G	2.90598e-25	-5.82626e-10	-0.131888
43598491	chr22:43598491:A:G	1.21602e-24	2.57373	-1.27421
43598758	chr22:43598758:T:A	1.12064e-26	-2.3545	-1.03284
43598886	chr22:43598886:T:C	3.13306e-25	-5.82626e-10	-0.0566467
43598926	chr22:43598926:C:T	1.22126e-25	-0.280016	-0.718758
43598995	chr22:43598995:A:T	1.12335e-26	-2.3538	-1.03112
43599373	chr22:43599373:G:T	1.37362e-25	-5.82626e-10	-0.881205
43599439	chr22:43599439:G:A	1.23207e-26	-2.36446	-0.928087
43599644	chr22:43599644:A:G	9.37937e-26	-5.82626e-10	-1.26273
43599666	chr22:43599666:C:T	1.05649e-25	-0.37632	-0.767387
43599709	chr22:43599709:G:A	1.28141e-24	2.48774	-1.13585
43600720	chr22:43600720:G:A	9.60891e-26	-5.82626e-10	-1.23855
43600905	chr22:43600905:C:T	3.08475e-25	-5.82626e-10	-0.0721878
43600908	chr22:43600908:C:T	8.8596e-27	-2.37509	-1.24723
43601072	chr22:43601072:A:T	4.55834e-25	-5.82626e-10	0.318301
43601595	chr22:43601595:T:A	9.62996e-25	2.31473	-1.2485
43601600	chr22:43601600:G:A	1.15523e-26	-2.35278	-1.00416
43601742	chr22:43601742:G:A	1.00866e-25	-5.82626e-10	-1.19003
43601948	chr22:43601948:C:T	8.59986e-27	-2.37659	-1.27549
43602101	chr22:43602101:C:G	1.11862e-26	-2.23855	-1.15059
43602366	chr22:43602366:T:C	2.06826e-24	2.68896	-0.858323
43602442	chr22:43602442:A:G	1.07259e-26	-2.18187	-1.2493
43602618	chr22:43602618:G:C	1.12815e-26	-2.34076	-1.0399
43602700	chr22:43602700:C:A	6.07293e-26	-1.6974	-2.96855e-10
43603172	chr22:43603172:G:C	4.13066e-25	-5.82626e-10	0.219781
43603542	chr22:43603542:G:T	9.0874e-27	-2.36274	-1.2342
43603681	chr22:43603681:G:A	1.39387e-25	-0.125959	-0.740617
43603845	chr22:43603845:A:G	9.62755e-26	-5.82626e-10	-1.23661
43603986	chr22:43603986:G:C	3.22635e-25	-0.125835	0.098529
43604071	chr22:43604071:C:A	1.11171e-26	-2.36995	-1.0254
43604132	chr22:43604132:C:T	1.40212e-25	-0.132593	-0.728081
43604203	chr22:43604203:T:C	1.72061e-26	-2.12318	-0.835386
43604831	chr22:43604831:T:C	2.34057e-25	-0.26572	-0.0825417
43605003	chr22:43605003:C:T	6.63717e-26	-1.60856	-2.96855e-10
43605012	chr22:43605012:G:A	3.24949e-26	-2.32274	-2.96855e-10
43605199	chr22:43605199:A:C	8.95963e-27	-2.37418	-1.23691
43605905	chr22:43605905:C:T	9.5066e-26	-5.82626e-10	-1.24926
43605950	chr22:43605950:A:G	3.18782e-25	-5.82626e-10	-0.0393202
43606446	chr22:43606446:AAATGT:A	9.26037e-26	-5.82626e-10	-1.2755
43606574	chr22:43606574:T:G	2.59628e-25	-5.82626e-10	-0.244579
43606850	chr22:43606850:C:G	1.58756e-25	-5.82626e-10	-0.736456
43607198	chr22:43607198:C:T	1.98528e-24	2.73048	-0.940798
43607572	chr22:43607572:G:C	1.06086e-25	-5.82626e-10	-1.13958
43608098	chr22:43608098:C:T	3.07731e-26	-2.37719	-2.96855e-10
43608117	chr22:43608117:C:T	3.0909e-26	-2.37278	-2.96855e-10
43608199	chr22:43608199:G:A	1.19748e-26	-2.37576	-0.945257
43609050	chr22:43609050:C:G	9.85282e-26	-5.82626e-10	-1.21348
43609322	chr22:43609322:C:T	8.62483e-27	-2.37714	-1.27204
43609656	chr22:43609656:C:G	9.73643e-26	-5.82626e-10	-1.22537
43610481	chr22:43610481:T:C	1.64103e-25	-5.82626e-10	-0.703332
43610714	chr22:43610714:T:A	1.1661e-26	-2.08335	-1.26423
43611478	chr22:43611478:C:T	6.80968e-26	-2.08563	0.502729
43611497	chr22:43611497:G:A	1.44333e-26	-1.99243	-1.14186
43612282	chr22:43612282:C:T	9.74806e-26	-5.82626e-10	-1.22417
43612420	chr22:43612420:C:A	1.76406e-26	-2.17052	-0.763107
43612598	chr22:43612598:C:T	9.22222e-27	-2.30588	-1.27633
43612931	chr22:43612931:T:TG	1.04373e-26	-2.23642	-1.22202
43613071	chr22:43613071:G:T	9.76152e-26	-5.82626e-10	-1.22279
43613706	chr22:43613706:G:A	2.01553e-25	-5.82626e-10	-0.497776
43614637	chr22:43614637:G:C	1.12355e-24	2.49337	-1.27295
43615022	chr22:43615022:G:A	9.5007e-26	-5.82626e-10	-1.24988
43615347	chr22:43615347:T:C	2.75163e-25	-5.82626e-10	-0.186464
43616362	chr22:43616362:T:A	4.57583e-26	-1.98045	-2.96855e-10
43617060	chr22:43617060:T:C	7.15986e-26	-0.443044	-1.08971
43617071	chr22:43617071:T:C	4.46373e-25	0.297328	-2.96855e-10
43617436	chr22:43617436:T:C	9.22869e-27	-2.31376	-1.26775
43617742	chr22:43617742:T:C	2.84226e-26	-2.36568	-0.0909653
43617818	chr22:43617818:A:T	1.26752e-25	-5.82626e-10	-0.961596
43617821	chr22:43617821:C:T	3.13484e-25	-5.82626e-10	-0.0560804
43618319	chr22:43618319:TC:T	8.26518e-26	-0.281347	-1.10784
43618413	chr22:43618413:G:A	8.58207e-26	-0.258252	-1.09332
43618979	chr22:43618979:C:T	2.25474e-26	-2.0434	-0.644813
43619058	chr22:43619058:T:C	1.40934e-25	-0.0835337	-0.771999
43619411	chr22:43619411:A:G	1.22285e-26	-2.05441	-1.24565
43619611	chr22:43619611:C:T	3.98805e-25	-5.82626e-10	0.184644
43619708	chr22:43619708:A:C	1.10391e-25	-5.82626e-10	-1.09979
43619854	chr22:43619854:A:C	1.22482e-26	-2.37449	-0.923958
43619875	chr22:43619875:TTA:T	1.46833e-26	-2.20741	-0.909702
43620017	chr22:43620017:T:C	7.61361e-25	-5.82626e-10	0.83128
43620047	chr22:43620047:A:G	1.19215e-26	-2.24139	-1.0841
43620364	chr22:43620364:G:A	6.31396e-26	-0.390252	-1.26823
43620467	chr22:43620467:G:GA	1.09665e-26	-2.2081	-1.20088
43621427	chr22:43621427:T:C	8.62005e-27	-2.37715	-1.27259
43621438	chr22:43621438:A:T	1.25596e-24	2.17812	-0.846291
43621583	chr22:43621583:C:T	1.06875e-26	-2.28802	-1.14673
43622222	chr22:43622222:T:G	9.25851e-26	-5.82626e-10	-1.2757
43622391	chr22:43622391:C:T	3.54392e-25	-5.82626e-10	0.0665756
43622701	chr22:43622701:C:T	1.70904e-26	-2.09255	-0.872761
43622860	chr22:43622860:G:C	4.17669e-26	-2.07172	-2.96855e-10
43623131	chr22:43623131:A:G	8.60228e-27	-2.37655	-1.27525
43623174	chr22:43623174:T:C	9.59886e-27	-2.33932	-1.20286
43623211	chr22:43623211:A:G	1.12404e-26	-2.24012	-1.14419
43623821	chr22:43623821:A:G	1.22648e-25	-0.345977	-0.648532
43623866	chr22:43623866:G:A	2.64625e-26	-2.20661	-0.321491
43623868	chr22:43623868:CACT:C	1.75722e-25	-5.82626e-10	-0.634925
43623954	chr22:43623954:G:A	8.54188e-26	-2.21209	0.855832
43624296	chr22:43624296:C:T	8.91678e-27	-2.3771	-1.23879
43624302	chr22:43624302:TTG:T	1.00513e-25	-5.82626e-10	-1.19354
43624927	chr22:43624927:C:T	8.87637e-27	-2.37476	-1.24568
43625107	chr22:43625107:CAAAAT:C	1.5439e-25	0.0888464	-0.853193
43625154	chr22:43625154:A:T	1.01725e-25	-5.82626e-10	-1.18156
43625258	chr22:43625258:G:A	1.05182e-25	-5.82626e-10	-1.14814
43625344	chr22:43625344:T:A	1.11616e-25	0.0676275	-1.15639
43626251	chr22:43626251:G:A	9.88888e-26	-5.82626e-10	-1.20983
43626291	chr22:43626291:G:A	2.19845e-25	0.814186	-1.22509
43626327	chr22:43626327:A:G	9.67665e-27	-2.29761	-1.23651
43626514	chr22:43626514:G:A	9.54165e-26	-5.82626e-10	-1.24558
43627293	chr22:43627293:G:A	1.82356e-25	0.166363	-0.764229
43627815	chr22:43627815:T:G	9.17742e-27	-2.31128	-1.2758
43628028	chr22:43628028:G:A	3.3627e-26	-2.2885	-2.96855e-10
43628086	chr22:43628086:C:G	9.25541e-26	-5.82626e-10	-1.27603
43628356	chr22:43628356:AC:A	8.8135e-26	-1.32496	-2.96855e-10
43628357	chr22:43628357:C:T	3.11468e-26	-2.36512	-2.96855e-10
43628501	chr22:43628501:G:A	1.01456e-26	-2.29828	-1.18851
43629112	chr22:43629112:T:C	9.8488e-26	-5.82626e-10	-1.21389
43629408	chr22:43629408:T:C	1.02543e-25	-5.82626e-10	-1.17355
43630114	chr22:43630114:C:T	3.81047e-26	-2.16349	-2.96855e-10
43630148	chr22:43630148:A:G	9.66628e-26	-5.82626e-10	-1.2326
43630231	chr22:43630231:G:A	9.03814e-27	-2.35132	-1.25105
43630245	chr22:43630245:C:T	1.82092e-25	-2.12969	1.53037
43630474	chr22:43630474:C:T	9.57344e-26	-5.82626e-10	-1.24225
43630684	chr22:43630684:G:A	2.15279e-25	-2.15809	1.72619
43630780	chr22:43630780:C:T	2.00136e-25	-2.13511	1.63028
43630831	chr22:43630831:G:A	9.53247e-26	-5.82626e-10	-1.24654
43631134	chr22:43631134:C:T	1.18843e-25	-5.82626e-10	-1.02602
43631214	chr22:43631214:T:C	9.31578e-27	-2.33779	-1.23432
43631336	chr22:43631336:T:C	8.98993e-27	-2.35779	-1.24993
43631669	chr22:43631669:T:C	2.02429e-25	-5.82626e-10	-0.493436
43632440	chr22:43632440:T:C	8.62169e-27	-2.375	-1.27455
43632542	chr22:43632542:C:T	9.38891e-26	-5.82626e-10	-1.26171
43632984	chr22:43632984:G:T	1.35229e-25	-5.82626e-10	-0.896856
43633097	chr22:43633097:G:T	9.9762e-26	-5.82626e-10	-1.20104
43633282	chr22:43633282:G:A	9.4817e-27	-2.36822	-1.18624
43633480	chr22:43633480:T:C	1.84878e-26	-2.29629	-0.590426
43633615	chr22:43633615:A:T	1.13739e-26	-2.33148	-1.04103
43634089	chr22:43634089:A:T	2.57326e-25	-5.82626e-10	-0.253484
43634478	chr22:43634478:A:G	2.28497e-26	-2.37153	-0.303365
43634932	chr22:43634932:T:C	1.197e-25	-5.82626e-10	-1.01884
43635055	chr22:43635055:G:A	3.69077e-26	-2.04403	-0.151381
43635147	chr22:43635147:C:T	1.11095e-25	-5.82626e-10	-1.09344
43635162	chr22:43635162:T:C	4.84244e-26	-1.92382	-2.96855e-10
43635975	chr22:43635975:C:T	6.81779e-26	-2.35693	0.775225
43635998	chr22:43635998:A:G	9.25145e-26	-5.82626e-10	-1.27646
43636008	chr22:43636008:T:A	1.64041e-25	-5.82626e-10	-0.70371
43636193	chr22:43636193:T:G	9.25006e-26	-5.82626e-10	-1.27661
43637057	chr22:43637057:C:A	6.58017e-26	-2.35638	0.739199
43637294	chr22:43637294:G:A	1.03838e-25	-5.82626e-10	-1.161
43637298	chr22:43637298:T:C	1.06295e-25	-0.651166	-0.486439
43637581	chr22:43637581:A:G	6.5884e-26	-2.35513	0.739199
43637600	chr22:43637600:G:A	1.64221e-26	-2.29073	-0.714475
43637610	chr22:43637610:A:G	1.02343e-25	-0.700936	-0.474557
43638054	chr22:43638054:C:T	3.09611e-25	0.364013	-0.432524
43638221	chr22:43638221:T:G	9.89207e-25	-5.82626e-10	1.09308
43638361	chr22:43638361:A:T	5.24978e-25	0.111062	0.348466
43638646	chr22:43638646:T:C	1.11131e-25	-5.82626e-10	-1.09312
43638996	chr22:43638996:G:A	2.44913e-25	-5.82626e-10	-0.302923
43639423	chr22:43639423:G:A	4.80434e-25	-0.0274401	0.398303
43639486	chr22:43639486:C:T	9.36086e-26	-5.82626e-10	-1.2647
43639775	chr22:43639775:A:G	2.14195e-25	-5.82626e-10	-0.436938
43639926	chr22:43639926:G:C	9.0613e-27	-2.36706	-1.23275
43640121	chr22:43640121:G:C	9.38318e-26	-5.82626e-10	-1.26232
43640215	chr22:43640215:T:C	9.10395e-27	-2.3648	-1.23032
43640528	chr22:43640528:A:T	1.86213e-25	0.00300923	-0.579946
43641669	chr22:43641669:G:GA	6.90309e-26	-2.33856	0.769287
43641702	chr22:43641702:A:G	1.08039e-25	-0.622496	-0.498836
43642075	chr22:43642075:G:A	9.92962e-26	-5.82626e-10	-1.20572
43642142	chr22:43642142:T:C	1.0867e-25	-5.82626e-10	-1.11551
43642164	chr22:43642164:C:A	1.11039e-25	-5.82626e-10	-1.09395
43642193	chr22:43642193:G:A	9.43477e-26	-5.82626e-10	-1.25684
43642638	chr22:43642638:G:A	1.04423e-25	-0.691091	-0.464289
43642778	chr22:43642778:T:A	9.78526e-26	-5.82626e-10	-1.22036
43643320	chr22:43643320:C:T	1.11942e-25	-5.82626e-10	-1.08585
43643405	chr22:43643405:C:T	2.34069e-25	0.229913	-0.578124
43643518	chr22:43643518:C:T	3.23619e-26	-2.27152	-0.0553271
43643751	chr22:43643751:A:T	1.03756e-25	-5.82626e-10	-1.16178
43643854	chr22:43643854:C:T	9.33639e-26	-5.82626e-10	-1.26732
43644638	chr22:43644638:A:G	1.09392e-25	-5.82626e-10	-1.10889
43644832	chr22:43644832:C:G	9.2868e-27	-2.29847	-1.27676
43645080	chr22:43645080:G:C	9.74363e-26	-5.82626e-10	-1.22463
43645124	chr22:43645124:T:C	9.71808e-25	0.398461	0.67687
43645337	chr22:43645337:A:G	3.37525e-25	-5.82626e-10	0.0178118
43646102	chr22:43646102:T:C	9.82363e-27	-2.24679	-1.27225
43646503	chr22:43646503:A:C	9.62136e-26	-1.23726	-2.96855e-10
43646672	chr22:43646672:T:C	3.87712e-25	-5.82626e-10	0.156437
43646896	chr22:43646896:G:A	6.43853e-26	-1.63894	-2.96855e-10
43646982	chr22:43646982:A:G	3.56944e-25	-5.82626e-10	0.0737526
43647112	chr22:43647112:T:C	9.6002e-26	-5.82626e-10	-1.23946
43647507	chr22:43647507:C:T	1.58739e-25	-5.82626e-10	-0.736566
43647664	chr22:43647664:G:C	1.09356e-25	-1.10922	-2.96855e-10
43647751	chr22:43647751:C:T	1.52062e-25	-5.82626e-10	-0.779537
43648253	chr22:43648253:G:A	3.59549e-25	-5.82626e-10	0.0810237
43648373	chr22:43648373:T:A	3.4678e-26	-1.01904	-1.23868
43648458	chr22:43648458:C:G	9.37254e-26	-5.82626e-10	-1.26346
43648601	chr22:43648601:G:A	3.41149e-26	-2.06242	-0.21167
43648720	chr22:43648720:T:C	3.97401e-25	-5.82626e-10	0.181119
43648893	chr22:43648893:T:C	4.36668e-26	-2.36597	0.338729
43649395	chr22:43649395:A:G	2.80565e-26	-2.31096	-0.158653
43649667	chr22:43649667:G:T	9.33078e-26	-5.82626e-10	-1.26792
43649751	chr22:43649751:T:C	9.69561e-26	-5.82626e-10	-1.22957
43649841	chr22:43649841:G:A	1.30218e-25	-5.82626e-10	-0.934617
43649848	chr22:43649848:G:C	1.39415e-26	-1.8929	-1.27605
43649991	chr22:43649991:C:A	5.17309e-26	-2.35247	0.494695
43650262	chr22:43650262:T:C	1.01799e-26	-2.3372	-1.14622
43650357	chr22:43650357:C:T	1.13239e-25	-5.82626e-10	-1.07433
43650384	chr22:43650384:G:A	8.14029e-26	-0.805796	-0.598621
43650393	chr22:43650393:G:T	9.55062e-26	-5.82626e-10	-1.24464
43650747	chr22:43650747:C:T	9.24866e-26	-5.82626e-10	-1.27676
43650783	chr22:43650783:T:A	3.87991e-25	-5.82626e-10	0.157156
43650835	chr22:43650835:A:G	2.74896e-26	-1.24096	-1.24906
43651252	chr22:43651252:G:A	4.13976e-25	-5.82626e-10	0.22198
43651401	chr22:43651401:G:C	2.98136e-25	-5.82626e-10	-0.106276
43651618	chr22:43651618:C:T	3.63288e-25	-5.82626e-10	0.0913698
43652280	chr22:43652280:G:A	1.44963e-26	-2.29173	-0.838203
43652413	chr22:43652413:CTCTT:C	1.05155e-26	-2.32792	-1.12305
43652505	chr22:43652505:G:A	9.25014e-26	-5.82626e-10	-1.2766
43653044	chr22:43653044:G:C	9.25823e-26	-5.82626e-10	-1.27573
43653052	chr22:43653052:G:A	5.83882e-25	-5.82626e-10	0.565871
43653244	chr22:43653244:T:C	9.28445e-26	-5.82626e-10	-1.2729
43653404	chr22:43653404:C:T	3.75824e-25	-5.82626e-10	0.125293
43653464	chr22:43653464:A:C	4.75379e-25	-5.82626e-10	0.360285
43654008	chr22:43654008:T:C	3.12972e-26	-2.3603	-2.96855e-10
43654090	chr22:43654090:T:C	3.34137e-26	-2.29486	-2.96855e-10
43654281	chr22:43654281:TC:T	9.81521e-26	-5.82626e-10	-1.21731
43654483	chr22:43654483:G:A	1.44599e-26	-2.26659	-0.865861
43654484	chr22:43654484:A:T	1.45232e-26	-2.26694	-0.861138
43654718	chr22:43654718:C:T	8.11192e-26	-0.407656	-1.00025
43654953	chr22:43654953:T:TC	1.77968e-26	-2.28713	-0.63768
43655263	chr22:43655263:A:G	9.3378e-26	-5.82626e-10	-1.26717
43655295	chr22:43655295:A:G	1.50554e-25	-5.82626e-10	-0.789504
43655416	chr22:43655416:TCA:T	3.71918e-25	-5.82626e-10	0.114845
43655677	chr22:43655677:G:A	9.36865e-26	-5.82626e-10	-1.26387
43655853	chr22:43655853:A:C	1.07254e-25	-5.82626e-10	-1.12863
43656054	chr22:43656054:C:G	2.35762e-25	0.731782	-1.07279
43656163	chr22:43656163:G:A	1.12076e-25	-5.82626e-10	-1.08465
43656196	chr22:43656196:C:G	8.31925e-26	-1.13092	-0.251747
43656309	chr22:43656309:A:G	6.67522e-26	-0.402798	-1.20004
43656344	chr22:43656344:T:C	1.01848e-25	-5.82626e-10	-1.18035
43656544	chr22:43656544:A:G	9.68338e-26	-5.82626e-10	-1.23083
43656793	chr22:43656793:C:T	9.91914e-26	-5.82626e-10	-1.20678
43656883	chr22:43656883:G:A	7.13447e-26	-0.262557	-1.27375
43656898	chr22:43656898:A:C	5.13004e-25	-5.82626e-10	0.436457
43656966	chr22:43656966:A:G	8.3892e-26	-2.20576	0.831463
43657135	chr22:43657135:C:A	1.47448e-25	-1.05882	0.248471
43657186	chr22:43657186:T:C	1.41394e-26	-1.88568	-1.26918
43658066	chr22:43658066:T:TA	9.48669e-26	-5.82626e-10	-1.25135
43658101	chr22:43658101:G:C	9.0133e-26	-0.875486	-0.427056
43658183	chr22:43658183:G:T	1.16558e-25	-0.583277	-0.46216
43658546	chr22:43658546:C:T	1.39981e-25	-5.82626e-10	-0.862318
43658585	chr22:43658585:A:G	1.01091e-26	-2.31286	-1.17753
43658698	chr22:43658698:C:T	9.83224e-27	-2.30542	-1.21274
43658937	chr22:43658937:C:T	1.50236e-26	-2.32994	-0.764267
43659425	chr22:43659425:G:A	1.22004e-25	-0.466049	-0.533721
43659458	chr22:43659458:T:G	3.01885e-25	-5.82626e-10	-0.0937804
43660037	chr22:43660037:G:A	1.11934e-25	-5.82626e-10	-1.08592
43660092	chr22:43660092:A:G	1.04013e-25	-0.512126	-0.64719
43660195	chr22:43660195:T:C	1.06061e-25	-5.82626e-10	-1.13981
43660236	chr22:43660236:G:A	1.47378e-25	-5.82626e-10	-0.810825
43660361	chr22:43660361:G:A	2.1519e-25	-0.727213	0.294909
43660398	chr22:43660398:A:G	9.37799e-26	-1.0474	-0.215476
43660490	chr22:43660490:T:C	8.15174e-26	-1.1269	-0.276111
43660511	chr22:43660511:T:C	1.00268e-25	-5.82626e-10	-1.19598
43660823	chr22:43660823:A:G	1.7356e-25	-0.70127	0.0539675
43661103	chr22:43661103:G:A	8.89403e-26	-2.2341	0.918233
43661434	chr22:43661434:A:G	1.11077e-25	-5.82626e-10	-1.09361
43661501	chr22:43661501:G:A	7.99908e-26	-2.22613	0.80421
43662477	chr22:43662477:T:C	1.89952e-25	-5.82626e-10	-0.557056
43662531	chr22:43662531:C:T	1.01687e-25	-5.82626e-10	-1.18193
43662768	chr22:43662768:C:G	1.4276e-26	-2.33468	-0.810565
43662797	chr22:43662797:T:C	1.55228e-25	-0.109767	-0.649167
43662833	chr22:43662833:C:T	1.09405e-25	-5.82626e-10	-1.10877
43663179	chr22:43663179:T:C	1.50936e-25	-0.409604	-0.377366
43663224	chr22:43663224:C:T	3.76081e-26	-2.17661	-2.96855e-10
43663500	chr22:43663500:A:C	9.59778e-26	-5.82626e-10	-1.23971
43663884	chr22:43663884:G:A	9.34962e-26	-5.82626e-10	-1.26591
43663938	chr22:43663938:T:A	1.43816e-25	-5.82626e-10	-0.835293
43664516	chr22:43664516:A:G	8.24407e-26	-1.07712	-0.314628
43664619	chr22:43664619:G:C	1.29713e-25	-5.82626e-10	-0.9385
43664841	chr22:43664841:T:C	8.81439e-26	-1.01106	-0.313796
43665129	chr22:43665129:G:T	1.17857e-25	-0.362898	-0.671455
43665156	chr22:43665156:C:T	1.84278e-25	-5.82626e-10	-0.587381
43665789	chr22:43665789:CTTCT:C	2.40579e-25	-5.82626e-10	-0.320781
43666021	chr22:43666021:C:T	1.01571e-25	-5.82626e-10	-1.18307
43666149	chr22:43666149:C:A	9.25781e-26	-5.82626e-10	-1.27578
43666459	chr22:43666459:A:G	1.39617e-26	-1.89167	-1.27584
43666959	chr22:43666959:A:G	3.26093e-26	-2.31923	-2.96855e-10
43667043	chr22:43667043:T:C	1.02486e-25	-5.82626e-10	-1.1741
43667058	chr22:43667058:G:A	2.96052e-26	-2.29212	-0.123763
43667525	chr22:43667525:G:T	9.92917e-26	-5.82626e-10	-1.20577
43667735	chr22:43667735:C:T	4.36641e-26	-2.35274	0.32544
43668303	chr22:43668303:T:C	2.68658e-25	-5.82626e-10	-0.210387
43668784	chr22:43668784:A:G	9.30981e-26	-5.82626e-10	-1.27017
43669146	chr22:43669146:T:A	3.08704e-26	-2.37403	-2.96855e-10
43669237	chr22:43669237:A:C	3.86389e-26	-2.14957	-2.96855e-10
43669271	chr22:43669271:A:G	9.33407e-26	-5.82626e-10	-1.26757
43669460	chr22:43669460:C:T	9.35719e-26	-5.82626e-10	-1.2651
43669646	chr22:43669646:T:C	1.49117e-26	-1.82504	-1.27664
43669861	chr22:43669861:G:A	4.77052e-26	-1.25878	-0.680003
43669890	chr22:43669890:C:T	1.2029e-26	-2.33208	-0.98443
43669984	chr22:43669984:G:A	2.77832e-25	-5.82626e-10	-0.17681
43670231	chr22:43670231:G:A	1.10484e-25	-5.82626e-10	-1.09896
43670643	chr22:43670643:C:T	9.88207e-26	-5.82626e-10	-1.21052
43670667	chr22:43670667:C:T	5.08522e-26	-0.820213	-1.05469
43670680	chr22:43670680:G:A	1.36265e-25	-5.82626e-10	-0.889229
43670920	chr22:43670920:T:C	1.06477e-25	-5.82626e-10	-1.1359
43671085	chr22:43671085:G:T	1.72681e-25	-5.82626e-10	-0.652379
43671370	chr22:43671370:T:C	9.4252e-26	-5.82626e-10	-1.25786
43671581	chr22:43671581:A:G	9.43354e-26	-5.82626e-10	-1.25697
43671991	chr22:43671991:G:A	1.45288e-25	-5.82626e-10	-0.825107
43672313	chr22:43672313:G:A	3.16663e-26	-2.34858	-2.96855e-10
43672637	chr22:43672637:G:C	1.31001e-25	-5.82626e-10	-0.928622
43673175	chr22:43673175:C:T	1.10906e-25	-0.0100779	-1.08507
43673412	chr22:43673412:C:T	9.45829e-27	-2.28019	-1.27675
43673453	chr22:43673453:A:C	1.51122e-25	-5.82626e-10	-0.785738
43673673	chr22:43673673:G:A	1.32363e-25	-5.82626e-10	-0.918281
43673729	chr22:43673729:G:A	8.98559e-27	-2.36726	-1.24095
43673924	chr22:43673924:G:A	3.12885e-26	-2.36058	-2.96855e-10
43674094	chr22:43674094:C:T	1.39374e-25	-5.82626e-10	-0.866668
43674101	chr22:43674101:A:G	1.06396e-26	-2.37699	-1.06225
43674411	chr22:43674411:A:G	1.62497e-26	-2.11421	-0.901546
43674713	chr22:43674713:T:C	1.25624e-25	-5.82626e-10	-0.970533
43674758	chr22:43674758:G:A	9.51626e-26	-5.82626e-10	-1.24824
43674888	chr22:43674888:T:C	4.69721e-26	-0.806895	-1.14738
43675282	chr22:43675282:AATT:A	1.01618e-25	-5.82626e-10	-1.1826
43675465	chr22:43675465:TATATA:T	1.05876e-25	-5.82626e-10	-1.14156
43675514	chr22:43675514:AG:A	1.52954e-26	-2.24181	-0.83447
43675538	chr22:43675538:T:G	1.04257e-26	-2.21229	-1.24726
43675762	chr22:43675762:A:C	1.20742e-25	-5.82626e-10	-1.01017
43675805	chr22:43675805:C:A	9.30278e-26	-5.82626e-10	-1.27093
43676174	chr22:43676174:T:C	1.26439e-25	-5.82626e-10	-0.96407
43676273	chr22:43676273:C:T	2.30635e-25	-0.631209	0.268217
43676294	chr22:43676294:A:G	3.07249e-26	-1.25409	-1.12466
43676437	chr22:43676437:AG:A	1.19632e-25	-5.82626e-10	-1.01941
43676735	chr22:43676735:G:A	1.18598e-26	-2.0886	-1.24207
43676913	chr22:43676913:T:C	1.18445e-25	-5.82626e-10	-1.02938
43677063	chr22:43677063:C:A	3.39686e-26	-1.157	-1.12139
43677141	chr22:43677141:A:C	9.26712e-26	-5.82626e-10	-1.27477
43677205	chr22:43677205:T:C	1.15687e-25	-5.82626e-10	-1.05294
43677374	chr22:43677374:G:A	3.17297e-26	-2.34657	-2.96855e-10
43677483	chr22:43677483:T:C	3.27945e-26	-2.35115	0.0375816
43678386	chr22:43678386:T:C	2.13656e-25	-5.82626e-10	-0.439458
43678819	chr22:43678819:T:C	4.11446e-26	-1.06329	-1.02344
43678830	chr22:43678830:C:T	3.50903e-26	-2.36632	0.120417
43679054	chr22:43679054:A:C	9.82293e-26	-5.82626e-10	-1.21652
43680254	chr22:43680254:T:G	6.31192e-26	-0.385554	-1.27325
43680535	chr22:43680535:G:A	2.21245e-26	-2.34881	-0.358328
43681256	chr22:43681256:A:T	9.34806e-26	-5.82626e-10	-1.26607
43682129	chr22:43682129:C:T	1.28023e-25	-5.82626e-10	-0.95162
43682627	chr22:43682627:A:C	1.46314e-26	-2.29565	-0.825007
43682752	chr22:43682752:A:T	1.14677e-25	-5.82626e-10	-1.06171
43682992	chr22:43682992:C:T	9.70127e-27	-2.3258	-1.20577
43683188	chr22:43683188:C:T	1.37001e-26	-1.9345	-1.25193
43683278	chr22:43683278:T:A	1.07097e-25	-5.82626e-10	-1.13009
43683558	chr22:43683558:A:T	1.42614e-26	-2.15507	-0.991204
43683677	chr22:43683677:G:A	2.16654e-26	-2.04825	-0.679867
43683765	chr22:43683765:T:C	1.30745e-26	-2.23322	-0.999944
43683800	chr22:43683800:G:A	1.29625e-26	-2.3634	-0.878361
43683848	chr22:43683848:A:C	2.14475e-25	-5.82626e-10	-0.435633
43685052	chr22:43685052:C:T	1.15756e-26	-2.21926	-1.13567
43685550	chr22:43685550:A:G	4.6521e-26	-0.995826	-0.968099
43686449	chr22:43686449:T:C	3.96847e-26	-2.12286	-2.96855e-10
43686567	chr22:43686567:A:G	9.41777e-26	-5.82626e-10	-1.25864
43686574	chr22:43686574:A:C	1.73499e-25	0.55154	-1.19919
43686776	chr22:43686776:G:A	6.60588e-25	-5.82626e-10	0.689303
43686928	chr22:43686928:T:A	6.00046e-26	-0.672571	-1.03683
43687122	chr22:43687122:T:C	3.57281e-26	-2.22789	-2.96855e-10
43687363	chr22:43687363:T:G	9.27229e-26	-5.82626e-10	-1.27421
43687562	chr22:43687562:T:C	7.62763e-26	-0.850768	-0.618698
43687791	chr22:43687791:C:T	1.17415e-26	-2.20174	-1.13895
43688364	chr22:43688364:C:T	3.27589e-26	-2.34058	0.0259275
43688701	chr22:43688701:G:T	2.46534e-25	-5.82626e-10	-0.296328
43689699	chr22:43689699:C:T	1.38104e-25	-0.16459	-0.711227
43690040	chr22:43690040:A:C	9.41789e-26	-5.82626e-10	-1.25863
43690647	chr22:43690647:G:T	1.01795e-25	-5.82626e-10	-1.18087
43690667	chr22:43690667:C:G	6.84191e-25	-5.82626e-10	0.72441
43690869	chr22:43690869:T:C	1.39466e-25	0.387397	-1.2534
43691022	chr22:43691022:A:G	2.74811e-25	-5.82626e-10	-0.187742
43691389	chr22:43691389:G:A	9.62938e-26	-5.82626e-10	-1.23642
43691394	chr22:43691394:G:A	9.79969e-27	-2.24488	-1.2766
43691895	chr22:43691895:C:G	4.13103e-26	-2.08271	-2.96855e-10
43692046	chr22:43692046:G:C	1.21484e-25	-5.82626e-10	-1.00404
43692110	chr22:43692110:CAAA:C	3.2914e-26	-2.3642	0.0542677
43693387	chr22:43693387:T:C	5.73186e-26	-0.760587	-0.994616
43693460	chr22:43693460:G:A	3.3529e-26	-2.29142	-2.96855e-10
43693777	chr22:43693777:G:A	3.68753e-25	-5.82626e-10	0.106298
43694043	chr22:43694043:G:C	9.4898e-26	-5.82626e-10	-1.25102
43695035	chr22:43695035:G:A	9.47253e-26	-5.82626e-10	-1.25285
43695852	chr22:43695852:T:A	9.28556e-26	-5.82626e-10	-1.27278
43696018	chr22:43696018:A:G	4.25941e-26	-2.34677	0.294661
43696229	chr22:43696229:A:T	9.70831e-27	-2.25668	-1.27417
43696289	chr22:43696289:A:AC	1.13286e-25	0.112403	-1.18631
43696316	chr22:43696316:G:A	4.56837e-26	-0.88165	-1.10044
43696516	chr22:43696516:G:A	9.99268e-26	0.00358881	-1.20298
43696803	chr22:43696803:G:A	4.42327e-26	-2.01436	-2.96855e-10
43696920	chr22:43696920:A:G	3.45955e-26	-2.2601	-2.96855e-10
43697040	chr22:43697040:A:C	9.41944e-26	-5.82626e-10	-1.25847
43697598	chr22:43697598:G:T	9.6028e-26	-5.82626e-10	-1.23919
43698208	chr22:43698208:G:A	4.16236e-26	-2.0143	-0.0608593
43698681	chr22:43698681:C:T	3.07779e-26	-2.37703	-2.96855e-10
43699089	chr22:43699089:G:A	1.48635e-25	0.370411	-1.17275
43699257	chr22:43699257:G:T	3.31787e-26	-2.36928	0.0673577
43699323	chr22:43699323:T:C	9.46917e-26	-5.82626e-10	-1.2532
43699782	chr22:43699782:A:T	7.23662e-26	-0.703575	-0.818514
43700204	chr22:43700204:T:G	1.57503e-25	-5.82626e-10	-0.744385
43700312	chr22:43700312:ATC:A	3.17771e-26	-2.37633	0.0312511
43700802	chr22:43700802:T:C	1.5643e-25	-0.103526	-0.647693
43701461	chr22:43701461:G:A	1.48342e-26	-2.22357	-0.883319
43701672	chr22:43701672:T:C	1.2055e-25	-5.82626e-10	-1.01176
43702340	chr22:43702340:A:G	3.33166e-25	-5.82626e-10	0.0048147
43703103	chr22:43703103:C:G	2.9445e-26	-2.01481	-0.406493
43703495	chr22:43703495:A:G	1.1477e-26	-2.26638	-1.0971
43703511	chr22:43703511:A:G	9.49061e-26	-5.82626e-10	-1.25094
43703579	chr22:43703579:GAATA:G	1.63138e-26	-2.3111	-0.700721
43703608	chr22:43703608:T:A	1.05835e-25	-5.82626e-10	-1.14195
43703809	chr22:43703809:C:G	3.08426e-25	-5.82626e-10	-0.0723463
43704311	chr22:43704311:C:T	1.17638e-26	-2.27901	-1.05979
43705261	chr22:43705261:T:C	1.77909e-25	0.600811	-1.22337
43705470	chr22:43705470:T:C	1.5252e-25	-5.82626e-10	-0.776529
43705531	chr22:43705531:T:C	1.58043e-26	-2.28179	-0.761755
43705731	chr22:43705731:T:G	1.39779e-25	-5.82626e-10	-0.863762
43705913	chr22:43705913:C:T	1.39743e-25	-5.82626e-10	-0.864021
43705938	chr22:43705938:A:G	4.07515e-26	-2.09634	-2.96855e-10
43706136	chr22:43706136:A:G	1.64847e-26	-2.28466	-0.716731
43706520	chr22:43706520:T:A	3.12162e-26	-2.36468	0.00178517
43706756	chr22:43706756:C:T	1.39942e-25	-0.104287	-0.758314
43706779	chr22:43706779:C:T	1.63877e-26	-2.29478	-0.712519
43706794	chr22:43706794:A:G	1.1017e-25	-5.82626e-10	-1.1018
43707995	chr22:43707995:C:T	4.95723e-26	-1.9004	-2.96855e-10
43708287	chr22:43708287:A:T	7.59716e-26	-0.419725	-1.05374
43708320	chr22:43708320:C:T	1.4393e-25	-5.82626e-10	-0.834501
43708776	chr22:43708776:AG:A	2.98643e-26	-2.35611	-0.051054
43709297	chr22:43709297:G:A	5.41195e-26	-1.81263	-2.96855e-10
43709896	chr22:43709896:T:G	2.10304e-26	-2.27866	-0.479197
43709914	chr22:43709914:T:C	1.32385e-25	-5.82626e-10	-0.91811
43710042	chr22:43710042:A:G	7.5259e-25	-5.82626e-10	0.819693
43710219	chr22:43710219:G:T	1.27364e-25	-5.82626e-10	-0.956776
43710581	chr22:43710581:C:T	7.33745e-26	-0.526077	-0.982173
43710817	chr22:43710817:A:T	3.11645e-26	-2.36455	-2.96855e-10
43711126	chr22:43711126:TAACTC:T	2.96713e-26	-2.37456	-0.0390878
43711591	chr22:43711591:G:A	1.83976e-25	-5.82626e-10	-0.589024
43711779	chr22:43711779:T:C	9.90814e-26	-5.82626e-10	-1.20789
43711789	chr22:43711789:C:T	1.38387e-26	-2.00616	-1.17019
43711861	chr22:43711861:A:T	1.39877e-26	-2.02313	-1.14252
43712117	chr22:43712117:C:T	2.26744e-26	-2.23235	-0.450245
43712161	chr22:43712161:C:T	1.86033e-25	-5.82626e-10	-0.577903
43712197	chr22:43712197:A:G	1.61128e-26	-2.27445	-0.74977
43712338	chr22:43712338:A:AT	1.69962e-26	-2.23852	-0.73232
43712501	chr22:43712501:T:C	3.23428e-26	-1.96081	-0.366626
43712715	chr22:43712715:T:G	1.41837e-26	-2.31648	-0.835256
43712818	chr22:43712818:G:A	2.74037e-25	-5.82626e-10	-0.190566
43712896	chr22:43712896:A:G	1.01478e-25	-5.82626e-10	-1.18399
43713192	chr22:43713192:C:T	1.62396e-26	-2.24454	-0.771835
43713327	chr22:43713327:T:C	9.3158e-26	-5.82626e-10	-1.26953
43714352	chr22:43714352:G:T	3.26187e-25	-5.82626e-10	-0.0163577
43714395	chr22:43714395:T:C	2.50514e-25	-5.82626e-10	-0.280313
43714561	chr22:43714561:A:G	4.23313e-25	-5.82626e-10	0.244283
43714599	chr22:43714599:C:T	1.52417e-26	-2.27325	-0.806547
43714636	chr22:43714636:A:G	3.01201e-26	-2.27848	-0.120149
43715143	chr22:43715143:A:T	8.90778e-26	-1.31432	-2.96855e-10
43715231	chr22:43715231:A:G	3.04289e-26	-2.29626	-0.0921717
43715305	chr22:43715305:C:T	2.11854e-25	-5.82626e-10	-0.447931
43715360	chr22:43715360:A:T	4.96054e-26	-0.946066	-0.953661
43715553	chr22:43715553:G:C	1.29819e-26	-2.11509	-1.12518
43716510	chr22:43716510:A:C	1.06774e-24	1.16948	-2.96855e-10
43716520	chr22:43716520:T:A	1.13216e-26	-2.35039	-1.02673
43716965	chr22:43716965:C:T	2.79954e-26	-1.9657	-0.506088
43717057	chr22:43717057:T:C	1.8612e-25	-5.82626e-10	-0.577437
43717200	chr22:43717200:T:G	1.38425e-25	-5.82626e-10	-0.873499
43717371	chr22:43717371:G:C	3.58599e-26	-2.22421	-2.96855e-10
43717933	chr22:43717933:G:A	1.35368e-26	-2.37275	-0.825669
43718462	chr22:43718462:T:C	1.71792e-26	-2.14507	-0.815064
43718476	chr22:43718476:A:C	1.24163e-25	-5.82626e-10	-0.982234
43718504	chr22:43718504:C:T	7.90933e-26	-0.935564	-0.497634
43718736	chr22:43718736:A:G	8.37063e-26	-0.931684	-0.444829
43718786	chr22:43718786:C:T	2.835e-25	-5.82626e-10	-0.156614
43718809	chr22:43718809:A:G	3.78344e-26	-2.17061	-2.96855e-10
43718981	chr22:43718981:A:G	3.2158e-25	1.24582	-1.2764
43719228	chr22:43719228:C:T	1.51615e-26	-1.93367	-1.1514
43719623	chr22:43719623:T:C	1.11492e-25	-5.82626e-10	-1.08988
43719953	chr22:43719953:G:A	9.61654e-26	-5.82626e-10	-1.23776
43720135	chr22:43720135:A:G	9.6235e-26	-5.82626e-10	-1.23703
43720214	chr22:43720214:G:T	1.65227e-25	-5.82626e-10	-0.69651
43720284	chr22:43720284:G:A	6.26086e-26	-0.390158	-1.27677
43720640	chr22:43720640:G:A	6.37212e-26	-0.652339	-0.996971
43720916	chr22:43720916:C:T	1.49755e-26	-1.82964	-1.26777
43720930	chr22:43720930:C:G	1.72481e-26	-2.13129	-0.824836
43721254	chr22:43721254:T:C	1.7701e-26	-2.10093	-0.829281
43721301	chr22:43721301:C:T	3.51355e-26	-2.37692	0.1323
43721712	chr22:43721712:C:T	1.52677e-25	-5.82626e-10	-0.775506
43721804	chr22:43721804:G:A	3.43452e-25	1.30937	-1.27415
43721921	chr22:43721921:T:C	9.3086e-26	-5.82626e-10	-1.2703
43722198	chr22:43722198:T:C	2.22002e-26	-1.92962	-0.774105
43722401	chr22:43722401:T:A	9.53377e-26	-0.891815	-0.354587
43722686	chr22:43722686:G:A	1.1916e-25	-5.82626e-10	-1.02336
43722763	chr22:43722763:T:C	9.99686e-26	-5.82626e-10	-1.19897
43722769	chr22:43722769:CACTATTCACCATAGCAAAG:C	2.02439e-26	-2.34157	-0.454404
43722892	chr22:43722892:A:T	1.77677e-26	-2.11831	-0.808134
43722907	chr22:43722907:C:A	1.76004e-26	-2.1084	-0.82751
43723391	chr22:43723391:G:A	9.70854e-26	-5.82626e-10	-1.22824
43723861	chr22:43723861:T:C	9.73251e-26	-5.82626e-10	-1.22577
43723905	chr22:43723905:T:TA	2.24511e-26	-2.33041	-0.362081
43724100	chr22:43724100:C:T	3.91871e-26	-1.90059	-0.234887
43724118	chr22:43724118:A:G	1.68913e-26	-2.12518	-0.851849
43724241	chr22:43724241:T:C	2.45846e-26	-1.91543	-0.686277
43724869	chr22:43724869:C:T	4.58481e-26	-1.72383	-0.254665
43725325	chr22:43725325:G:C	9.61702e-26	-5.82626e-10	-1.23771
43725447	chr22:43725447:A:G	1.65495e-26	-2.11802	-0.87945
43725519	chr22:43725519:G:A	1.64744e-26	-2.14079	-0.861231
43725985	chr22:43725985:A:C	1.66559e-25	-5.82626e-10	-0.688478
43726049	chr22:43726049:T:A	1.66639e-25	-5.82626e-10	-0.687998
43726770	chr22:43726770:G:A	1.15506e-25	0.0226761	-1.07718
43727296	chr22:43727296:G:A	3.94041e-25	1.37561	-1.20299
43727394	chr22:43727394:T:C	1.68123e-26	-2.14137	-0.840348
43727468	chr22:43727468:A:C	9.96123e-26	-0.0534986	-1.14904
43727622	chr22:43727622:G:A	1.24244e-25	0.174872	-1.15645
43727637	chr22:43727637:C:T	2.77288e-26	-2.29498	-0.186379
43727990	chr22:43727990:C:T	1.06481e-25	-0.00555085	-1.13031
43728754	chr22:43728754:G:A	3.56332e-26	-1.96165	-0.268901
43728923	chr22:43728923:T:C	9.36399e-26	-5.82626e-10	-1.26437
43729050	chr22:43729050:T:C	1.44772e-25	0.330182	-1.15885
43729113	chr22:43729113:C:A	1.00353e-25	-5.82626e-10	-1.19514
43729157	chr22:43729157:C:T	2.7394e-26	-2.28689	-0.206618
43729553	chr22:43729553:C:T	1.40861e-25	-0.192151	-0.663906
43729680	chr22:43729680:C:T	4.01708e-25	-5.82626e-10	0.191898
43729793	chr22:43729793:G:T	3.14674e-26	-2.35487	-2.96855e-10
43729935	chr22:43729935:G:C	3.62829e-26	-1.8769	-0.335583
43729950	chr22:43729950:A:C	2.97522e-26	-2.2798	-0.131125
43730426	chr22:43730426:C:T	1.08788e-25	-0.016058	-1.09837
43730629	chr22:43730629:A:T	9.76586e-26	-5.82626e-10	-1.22235
43730637	chr22:43730637:C:T	1.18647e-26	-2.36099	-0.96927
43731882	chr22:43731882:T:C	9.51466e-27	-2.33446	-1.21654
43732082	chr22:43732082:C:A	3.27211e-25	-5.82626e-10	-0.0132223
43732955	chr22:43732955:C:G	1.91274e-25	0.053711	-0.603829
43733095	chr22:43733095:T:C	1.74129e-25	-0.0280819	-0.615948
43733230	chr22:43733230:A:G	2.82559e-26	-2.28825	-0.174276
43733499	chr22:43733499:T:C	1.48451e-25	-5.82626e-10	-0.803572
43733567	chr22:43733567:A:T	1.44297e-25	-0.153277	-0.678679
43733909	chr22:43733909:A:G	1.45874e-26	-2.26576	-0.857911
43733978	chr22:43733978:A:G	1.42042e-25	-0.3162	-0.531508
43734149	chr22:43734149:G:A	1.53308e-25	-5.82626e-10	-0.771377
43734752	chr22:43734752:C:G	9.31463e-26	-5.82626e-10	-1.26966
43735049	chr22:43735049:C:T	1.0772e-25	-5.82626e-10	-1.12429
43735149	chr22:43735149:G:A	3.3792e-26	-2.2836	-2.96855e-10
43735438	chr22:43735438:C:G	3.27472e-26	-2.31501	-2.96855e-10
43735906	chr22:43735906:T:C	9.5926e-27	-2.37342	-1.16941
43736581	chr22:43736581:G:A	2.61872e-26	-2.32317	-0.215387
43736662	chr22:43736662:G:C	3.14182e-25	-5.82626e-10	-0.0538547
43737174	chr22:43737174:A:G	3.13459e-26	-2.27736	-0.0813862
43737833	chr22:43737833:TCA:T	5.67649e-26	-1.76491	-2.96855e-10
43737852	chr22:43737852:CACAT:C	3.10664e-26	-2.3677	-2.96855e-10
43738075	chr22:43738075:C:T	1.29492e-25	0.336482	-1.27669
43738512	chr22:43738512:CCAT:C	2.62815e-25	-1.83289	1.60051
43738908	chr22:43738908:C:T	3.11776e-26	-2.36413	-2.96855e-10
43739141	chr22:43739141:C:T	9.27321e-26	-5.82626e-10	-1.27411
43739142	chr22:43739142:G:A	3.12068e-26	-2.36319	-2.96855e-10
43739221	chr22:43739221:C:A	1.442e-26	-2.28225	-0.852961
43739317	chr22:43739317:CT:C	1.01404e-25	-5.82626e-10	-1.18471
43739338	chr22:43739338:C:T	1.02496e-25	-5.82626e-10	-1.17401
43740177	chr22:43740177:G:A	1.41136e-25	0.366861	-1.22096
43740282	chr22:43740282:C:T	6.25406e-25	-5.82626e-10	0.634573
43741058	chr22:43741058:G:A	2.21311e-25	-5.82626e-10	-0.404257
43741339	chr22:43741339:T:C	7.35718e-26	-1.23082	-0.274748
43741476	chr22:43741476:G:A	1.23512e-26	-2.12016	-1.16991
43741477	chr22:43741477:C:T	3.13081e-26	-2.35995	-2.96855e-10
43741571	chr22:43741571:G:C	3.70515e-26	-2.37687	0.185354
43742452	chr22:43742452:C:T	3.42504e-26	-2.27013	-2.96855e-10
43742469	chr22:43742469:G:C	2.08124e-25	-5.82626e-10	-0.465695
43742684	chr22:43742684:G:A	9.67306e-26	-5.82626e-10	-1.2319
43742962	chr22:43742962:G:A	3.16121e-26	-2.35029	-2.96855e-10
43743572	chr22:43743572:TGTGCAG:T	1.57176e-25	-5.82626e-10	-0.746459
43743705	chr22:43743705:C:T	4.07106e-26	-2.36329	0.265951
43744162	chr22:43744162:ATAGATGGG:A	9.69437e-26	-5.82626e-10	-1.2297
43744226	chr22:43744226:G:A	9.69344e-26	-1.22979	-2.96855e-10
43744894	chr22:43744894:T:G	2.7414e-26	-2.34066	-0.152112
43744920	chr22:43744920:A:G	1.02007e-25	-5.82626e-10	-1.17879
43745083	chr22:43745083:C:T	9.78457e-27	-2.25226	-1.27076
43745387	chr22:43745387:C:T	1.30923e-26	-1.96553	-1.26627
43745393	chr22:43745393:C:T	1.07343e-26	-2.18091	-1.24947
43745569	chr22:43745569:G:T	1.40942e-25	-5.82626e-10	-0.85548
43746315	chr22:43746315:C:T	1.74287e-25	-0.0108427	-0.632283
43746440	chr22:43746440:A:C	1.04661e-25	-5.82626e-10	-1.1531
43746766	chr22:43746766:AT:A	1.01e-25	-5.82626e-10	-1.18871
43747758	chr22:43747758:C:T	3.47092e-26	-2.25682	-2.96855e-10
43750399	chr22:43750399:G:C	1.37367e-23	3.724	-2.96855e-10
43750418	chr22:43750418:G:A	4.18259e-26	-2.35034	0.280027
43751038	chr22:43751038:T:C	1.06742e-26	-2.19156	-1.24444
43751132	chr22:43751132:T:C	1.02784e-26	-2.19929	-1.27449
43751157	chr22:43751157:A:G	1.56711e-25	-5.82626e-10	-0.749422
43751254	chr22:43751254:G:A	1.36246e-26	-1.92564	-1.26631
43751421	chr22:43751421:C:T	1.93635e-25	-5.82626e-10	-0.537853
43751441	chr22:43751441:G:T	9.27002e-26	-5.82626e-10	-1.27446
43751590	chr22:43751590:A:G	2.92678e-26	-2.31706	-0.110279
43751617	chr22:43751617:A:G	1.03323e-26	-2.2202	-1.24835
43751705	chr22:43751705:C:T	9.59638e-27	-2.37694	-1.1655
43751958	chr22:43751958:T:C	9.29428e-26	-5.82626e-10	-1.27184
43752053	chr22:43752053:A:G	1.08316e-26	-2.17576	-1.24561
43752411	chr22:43752411:C:T	9.71629e-26	-5.82626e-10	-1.22744
43752695	chr22:43752695:C:T	2.95503e-26	-2.329	-0.0887382
43753095	chr22:43753095:G:A	1.01418e-26	-2.33653	-1.15064
43753414	chr22:43753414:G:A	1.35482e-25	-5.82626e-10	-0.894986
43753517	chr22:43753517:G:A	3.10744e-26	-2.33604	-0.031401
43753610	chr22:43753610:G:A	3.14906e-26	-2.35414	-2.96855e-10
43755295	chr22:43755295:C:T	9.36084e-26	-5.82626e-10	-1.26471
43755392	chr22:43755392:T:C	9.53734e-26	-5.82626e-10	-1.24603
43755776	chr22:43755776:A:G	1.26409e-26	-2.21315	-1.05375
43756150	chr22:43756150:TCTC:T	3.94018e-25	-5.82626e-10	0.172569
43756994	chr22:43756994:A:T	4.58669e-26	-1.93058	-0.047501
43757930	chr22:43757930:T:C	1.00179e-25	-5.82626e-10	-1.19687
43757963	chr22:43757963:G:A	1.12659e-25	-5.82626e-10	-1.07947
43758266	chr22:43758266:AG:A	9.38136e-26	-5.82626e-10	-1.26252
43758349	chr22:43758349:T:C	3.36149e-26	-2.28886	-2.96855e-10
43758374	chr22:43758374:T:G	1.08078e-26	-2.15877	-1.26479
43758644	chr22:43758644:A:G	1.04241e-25	-5.82626e-10	-1.15712
43758661	chr22:43758661:GC:G	1.30731e-25	-5.82626e-10	-0.930686
43758961	chr22:43758961:G:A	9.54914e-26	-5.82626e-10	-1.24479
43759092	chr22:43759092:G:A	9.43908e-26	-5.82626e-10	-1.25638
43759453	chr22:43759453:A:T	1.28884e-26	-2.02419	-1.22331
43759855	chr22:43759855:T:C	1.00897e-26	-2.23967	-1.25264
43760048	chr22:43760048:T:C	1.56137e-25	-0.14339	-0.609701
43760556	chr22:43760556:G:A	1.26681e-26	-2.03699	-1.22776
43760809	chr22:43760809:C:T	2.13523e-26	-1.98375	-0.758918
43760908	chr22:43760908:C:A	9.48337e-26	-5.82626e-10	-1.2517
43761061	chr22:43761061:G:A	1.052e-26	-2.20826	-1.24229
43761108	chr22:43761108:A:G	1.16269e-25	0.227999	-1.27592
43761184	chr22:43761184:T:A	9.16166e-27	-2.33051	-1.25828
43761357	chr22:43761357:T:C	2.71666e-26	-2.33941	-0.162426
43761914	chr22:43761914:T:G	9.34295e-26	-5.82626e-10	-1.26662
43762099	chr22:43762099:G:A	9.35646e-26	-5.82626e-10	-1.26518
43762610	chr22:43762610:A:G	1.04469e-26	-2.20796	-1.24956
43763167	chr22:43763167:T:A	3.08147e-26	-2.37584	-2.96855e-10
43763725	chr22:43763725:T:C	1.78101e-26	-1.85111	-1.07295
43763938	chr22:43763938:T:A	1.42404e-25	-5.82626e-10	-0.845162
43764080	chr22:43764080:TAAG:T	1.73729e-26	-2.0211	-0.927814
43764117	chr22:43764117:C:T	1.28964e-26	-2.34821	-0.898668
43764201	chr22:43764201:C:T	1.01834e-25	-5.82626e-10	-1.18049
43764420	chr22:43764420:T:A	3.43443e-26	-2.26739	-2.96855e-10
43765045	chr22:43765045:T:C	6.29369e-25	-5.82626e-10	0.64089
43765595	chr22:43765595:T:C	3.35497e-26	-1.92668	-0.364119
43766096	chr22:43766096:C:T	1.00542e-26	-2.26505	-1.23078
43766243	chr22:43766243:G:A	3.31271e-26	-2.30348	-2.96855e-10
43766386	chr22:43766386:T:A	9.74386e-26	-5.82626e-10	-1.2246
43766607	chr22:43766607:C:T	2.10681e-25	-5.82626e-10	-0.453481
43767643	chr22:43767643:G:A	1.3287e-25	0.304926	-1.21938
43767649	chr22:43767649:G:A	9.5725e-26	-5.82626e-10	-1.24235
43767966	chr22:43767966:C:T	9.2564e-26	-5.82626e-10	-1.27593
43768197	chr22:43768197:C:T	3.44314e-25	-5.82626e-10	0.0377269
43768533	chr22:43768533:A:C	2.76853e-26	-2.33832	-0.144603
43768692	chr22:43768692:C:T	3.44467e-26	-2.26441	-2.96855e-10
43769471	chr22:43769471:G:A	1.23062e-26	-2.04649	-1.24724
43769553	chr22:43769553:C:A	2.8494e-25	-5.82626e-10	-0.151548
43769718	chr22:43769718:G:A	1.68593e-25	-0.208367	-0.467975
43769731	chr22:43769731:A:G	2.3006e-26	-2.34973	-0.318346
43770550	chr22:43770550:T:C	3.47233e-25	-5.82626e-10	0.0461698
43770607	chr22:43770607:A:G	9.24896e-26	-5.82626e-10	-1.27673
43770696	chr22:43770696:T:C	1.48324e-26	-2.34112	-0.765888
43771443	chr22:43771443:A:T	1.77236e-26	-2.03258	-0.896347
43771708	chr22:43771708:C:T	4.01273e-26	-2.37721	0.265439
43771804	chr22:43771804:G:A	1.59908e-25	-0.193634	-0.535592
43771963	chr22:43771963:G:A	3.3832e-25	-5.82626e-10	0.0201657
43772101	chr22:43772101:A:G	2.59557e-26	-2.35037	-0.19707
43772258	chr22:43772258:G:A	1.6213e-25	-5.82626e-10	-0.715426
43772694	chr22:43772694:C:A	1.12781e-25	-5.82626e-10	-1.07838
43773075	chr22:43773075:G:A	1.85946e-25	-5.82626e-10	-0.57837
43773232	chr22:43773232:G:A	3.08712e-26	-2.374	-2.96855e-10
43773353	chr22:43773353:G:A	1.08198e-25	-5.82626e-10	-1.11986
43773512	chr22:43773512:T:C	1.39647e-25	0.275425	-1.14013
43773546	chr22:43773546:A:G	1.13286e-25	0.136388	-1.2103
43773585	chr22:43773585:C:T	1.01739e-25	-5.82626e-10	-1.18142
43773815	chr22:43773815:C:A	1.16021e-26	-2.08853	-1.26412
43774343	chr22:43774343:C:T	9.6227e-26	-5.82626e-10	-1.23712
43774597	chr22:43774597:C:T	3.45461e-26	-2.37721	0.115682
43774643	chr22:43774643:G:A	1.68064e-26	-1.99464	-0.987429
43774985	chr22:43774985:A:G	3.34269e-26	-2.37703	0.0825684
43775007	chr22:43775007:C:A	9.28139e-26	-5.82626e-10	-1.27323
43775008	chr22:43775008:T:A	9.28505e-26	-5.82626e-10	-1.27284
43776186	chr22:43776186:A:C	1.77249e-26	-2.35213	-0.576724
43776201	chr22:43776201:C:A	6.94555e-26	-0.317053	-1.24609
43776677	chr22:43776677:G:A	3.95749e-26	-2.37638	0.250746
43776762	chr22:43776762:A:G	4.60488e-26	-1.97413	-2.96855e-10
43777442	chr22:43777442:G:A	1.09597e-26	-2.37609	-1.03351
43777650	chr22:43777650:A:G	1.15917e-25	0.224484	-1.27543
43778287	chr22:43778287:C:G	3.30323e-26	-2.30634	-2.96855e-10
43779133	chr22:43779133:A:C	1.29567e-26	-1.96935	-1.27287
43779689	chr22:43779689:A:G	4.57782e-26	-1.98002	-2.96855e-10
43779698	chr22:43779698:C:T	3.54323e-26	-2.2362	-2.96855e-10
43779735	chr22:43779735:G:A	2.66539e-25	-5.82626e-10	-0.218308
43780048	chr22:43780048:T:C	1.33829e-25	-5.82626e-10	-0.907263
43781227	chr22:43781227:G:A	1.41934e-25	-5.82626e-10	-0.848468
43781637	chr22:43781637:G:A	1.36557e-26	-1.91691	-1.27276
43781740	chr22:43781740:T:C	9.94706e-26	-5.82626e-10	-1.20397
43781759	chr22:43781759:G:A	3.14294e-26	-2.35608	-2.96855e-10
43781946	chr22:43781946:C:T	9.61621e-27	-2.34765	-1.19272
43782223	chr22:43782223:T:C	1.1328e-26	-2.09984	-1.27671
43782597	chr22:43782597:C:A	1.08163e-25	-5.82626e-10	-1.12019
43782830	chr22:43782830:G:C	1.11161e-26	-2.31689	-1.07854
43782840	chr22:43782840:A:C	1.14188e-26	-2.29826	-1.07031
43782841	chr22:43782841:T:C	1.55099e-26	-2.05854	-1.0038
43783225	chr22:43783225:T:C	9.64036e-27	-2.37472	-1.16315
43783254	chr22:43783254:A:G	7.64583e-26	-0.680984	-0.786098
43783994	chr22:43783994:G:A	3.06794e-25	-5.82626e-10	-0.0776517
43784285	chr22:43784285:C:T	1.0109e-26	-2.32921	-1.16119
43784311	chr22:43784311:T:A	3.07991e-26	-2.37634	-2.96855e-10
43784419	chr22:43784419:G:T	3.48722e-26	-2.25214	-2.96855e-10
43784733	chr22:43784733:C:T	1.79072e-26	-2.1634	-0.755223
43785032	chr22:43785032:G:A	1.46762e-25	-5.82626e-10	-0.815013
43785378	chr22:43785378:C:T	2.55478e-26	-2.32556	-0.237719
43785432	chr22:43785432:A:G	1.11358e-25	0.0749809	-1.16606
43785561	chr22:43785561:GA:G	7.32939e-26	-0.629306	-0.880043
43785602	chr22:43785602:AG:A	1.01201e-26	-2.32409	-1.16522
43786573	chr22:43786573:T:A	1.09833e-25	-5.82626e-10	-1.10487
43786602	chr22:43786602:G:A	1.01749e-26	-2.32453	-1.15938
43786693	chr22:43786693:G:A	1.31188e-25	-5.82626e-10	-0.927198
43787032	chr22:43787032:T:C	1.23681e-26	-2.36349	-0.925213
43787222	chr22:43787222:G:A	1.81539e-26	-2.08203	-0.822914
43787534	chr22:43787534:C:T	1.46003e-25	-5.82626e-10	-0.820203
43787841	chr22:43787841:G:A	1.28406e-26	-2.0558	-1.19542
43787906	chr22:43787906:T:A	1.0153e-25	-5.82626e-10	-1.18348
43788648	chr22:43788648:G:T	1.15981e-26	-2.26333	-1.08966
43790015	chr22:43790015:T:C	1.04884e-25	-5.82626e-10	-1.15098
43790097	chr22:43790097:T:A	9.34635e-26	-5.82626e-10	-1.26626
43790359	chr22:43790359:A:G	1.06219e-25	-5.82626e-10	-1.13832
43790495	chr22:43790495:C:T	6.32468e-25	0.245978	0.399824
43790569	chr22:43790569:A:G	1.50519e-25	0.481846	-1.27158
43791187	chr22:43791187:G:A	1.83224e-26	-2.36797	-0.527733
43791392	chr22:43791392:G:A	3.65629e-26	-2.20479	-2.96855e-10
43791672	chr22:43791672:G:A	1.64665e-25	-5.82626e-10	-0.699914
43791806	chr22:43791806:G:C	1.39943e-25	-5.82626e-10	-0.862593
43791807	chr22:43791807:A:C	3.95702e-25	1.35686	-1.18003
43791899	chr22:43791899:G:A	3.15304e-26	-2.35288	-2.96855e-10
43792440	chr22:43792440:A:C	8.63537e-27	-2.37701	-1.27095
43792841	chr22:43792841:C:T	1.32147e-26	-2.32415	-0.898344
43792916	chr22:43792916:G:A	8.79394e-27	-2.36151	-1.26825
43793068	chr22:43793068:C:T	8.75247e-27	-2.35862	-1.27587
43793493	chr22:43793493:C:T	2.50655e-26	-2.28448	-0.297861
43794035	chr22:43794035:A:T	8.67184e-27	-2.37677	-1.26697
43794228	chr22:43794228:G:A	1.13048e-26	-2.29741	-1.08119
43794301	chr22:43794301:A:T	9.1513e-27	-2.36861	-1.22132
43794410	chr22:43794410:A:G	1.44424e-25	-5.82626e-10	-0.831076
43794665	chr22:43794665:T:C	1.27652e-25	-5.82626e-10	-0.954521
43794698	chr22:43794698:G:T	2.49646e-26	-2.28344	-0.302935
43795041	chr22:43795041:A:G	1.36981e-26	-2.33862	-0.847955
43795433	chr22:43795433:A:G	9.33989e-26	-5.82626e-10	-1.26695
43795520	chr22:43795520:C:T	1.36854e-25	-5.82626e-10	-0.884913
43795643	chr22:43795643:G:A	1.02146e-25	0.0890072	-1.26643
43795775	chr22:43795775:A:G	1.76948e-26	-1.98334	-0.947217
43796138	chr22:43796138:G:A	3.1341e-26	-2.37722	0.0183187
43796221	chr22:43796221:C:T	1.39017e-25	-5.82626e-10	-0.869228
43796267	chr22:43796267:T:C	4.147e-26	-2.03699	-0.0418658
43796569	chr22:43796569:G:A	9.68831e-26	-5.82626e-10	-1.23032
43796716	chr22:43796716:G:T	2.30267e-26	-2.29591	-0.371263
43796809	chr22:43796809:C:A	1.09644e-25	-5.82626e-10	-1.10659
43796907	chr22:43796907:G:A	3.08699e-25	1.13783	-1.20929
43796934	chr22:43796934:T:C	1.44309e-25	-5.82626e-10	-0.831871
43797486	chr22:43797486:G:C	9.25142e-26	-5.82626e-10	-1.27647
43797937	chr22:43797937:G:A	1.74408e-25	0.423795	-1.06623
43798471	chr22:43798471:G:A	1.222e-25	-5.82626e-10	-0.998172
43799074	chr22:43799074:G:A	5.86566e-26	-1.90536	0.173236
43799240	chr22:43799240:G:C	1.79588e-25	-5.82626e-10	-0.613162
43799432	chr22:43799432:A:C	1.01357e-25	-5.82626e-10	-1.18518
43799483	chr22:43799483:T:C	1.25428e-25	0.304666	-1.27676
43800083	chr22:43800083:C:G	3.09226e-26	-2.37234	-2.96855e-10
43800087	chr22:43800087:C:A	2.53015e-26	-2.3013	-0.27166
43800303	chr22:43800303:C:T	3.60061e-26	-2.22014	-2.96855e-10
43800357	chr22:43800357:A:T	2.36309e-26	-2.31322	-0.328053
43800469	chr22:43800469:G:A	1.88978e-25	-5.82626e-10	-0.562197
43801172	chr22:43801172:A:C	3.98308e-26	-2.00971	-0.109477
43801676	chr22:43801676:AT:A	1.30154e-25	-5.82626e-10	-0.935107
43801696	chr22:43801696:G:A	1.78263e-25	-5.82626e-10	-0.620565
43802006	chr22:43802006:G:A	2.00946e-25	0.665512	-1.1663
43802135	chr22:43802135:C:T	2.64931e-25	0.897782	-1.12214
43802156	chr22:43802156:G:A	1.09855e-25	-5.82626e-10	-1.10467
43802266	chr22:43802266:A:G	2.94469e-26	-2.308	-0.113235
43802410	chr22:43802410:A:G	4.67968e-25	-5.82626e-10	0.344573
43802897	chr22:43802897:T:C	1.47291e-25	-5.82626e-10	-0.811416
43803833	chr22:43803833:A:G	1.16786e-24	-5.82626e-10	1.2591
43804166	chr22:43804166:A:G	1.30524e-25	0.245315	-1.17759
43804584	chr22:43804584:T:C	3.43949e-26	-1.92949	-0.33643
43804675	chr22:43804675:T:G	2.5273e-26	-2.32198	-0.252111
43804726	chr22:43804726:T:C	3.19054e-26	-2.34105	-2.96855e-10
43804755	chr22:43804755:C:T	3.07135e-26	-2.32253	-0.0565969
43804780	chr22:43804780:C:G	1.88515e-25	-5.82626e-10	-0.564648
43804889	chr22:43804889:A:G	1.05095e-25	-5.82626e-10	-1.14896
43804916	chr22:43804916:A:G	9.77983e-26	-5.82626e-10	-1.22092
43805110	chr22:43805110:C:T	1.04783e-25	-5.82626e-10	-1.15194
43806081	chr22:43806081:G:A	2.61916e-26	-2.00136	-0.537032
43806118	chr22:43806118:A:T	1.67076e-25	-5.82626e-10	-0.685379
43806256	chr22:43806256:GA:G	1.21114e-24	-5.82626e-10	1.29549
43806413	chr22:43806413:C:T	1.26761e-26	-2.29569	-0.968414
43806490	chr22:43806490:C:T	1.0473e-26	-2.37284	-1.08219
43806574	chr22:43806574:G:A	5.04953e-25	0.259308	0.161331
43806909	chr22:43806909:C:G	9.93543e-26	-5.82626e-10	-1.20513
43807865	chr22:43807865:C:T	1.36175e-26	-2.26433	-0.928139
43808269	chr22:43808269:T:C	7.2808e-26	-0.240937	-1.27507
43808439	chr22:43808439:C:T	1.38631e-26	-2.28967	-0.884924
43808526	chr22:43808526:G:A	1.02888e-25	-5.82626e-10	-1.17019
43808777	chr22:43808777:G:A	3.36296e-26	-2.28842	-2.96855e-10
43808839	chr22:43808839:T:C	1.49005e-25	-5.82626e-10	-0.799848
43809038	chr22:43809038:A:C	3.49528e-26	-2.24983	-2.96855e-10
43809455	chr22:43809455:G:A	1.2978e-26	-2.28454	-0.956037
43809760	chr22:43809760:A:T	1.23205e-26	-2.30334	-0.989221
43809985	chr22:43809985:A:G	3.26496e-25	1.14119	-1.1566
43810000	chr22:43810000:A:G	9.88144e-27	-2.26411	-1.24906
43810383	chr22:43810383:T:C	1.38338e-26	-1.90167	-1.27504
43810649	chr22:43810649:G:C	1.71819e-25	-5.82626e-10	-0.657387
43811151	chr22:43811151:G:A	1.04957e-25	-5.82626e-10	-1.15028
43811562	chr22:43811562:C:G	9.44934e-26	-5.82626e-10	-1.2553
43811758	chr22:43811758:C:G	3.34539e-25	-5.82626e-10	0.00892732
43812098	chr22:43812098:G:A	9.92367e-26	-5.82626e-10	-1.20632
43812282	chr22:43812282:G:T	3.54364e-26	-2.23609	-2.96855e-10
43812447	chr22:43812447:C:T	1.12406e-25	-5.82626e-10	-1.08171
43812540	chr22:43812540:T:C	1.45425e-25	-5.82626e-10	-0.824167
43813188	chr22:43813188:G:A	2.99415e-26	-1.85782	-0.546766
43813245	chr22:43813245:C:T	2.39854e-26	-2.31911	-0.307274
43813284	chr22:43813284:T:C	3.53655e-26	-2.03163	-0.206464
43813317	chr22:43813317:C:CTG	1.13774e-26	-2.14121	-1.23099
43813426	chr22:43813426:T:A	1.1885e-25	-5.82626e-10	-1.02596
43814143	chr22:43814143:C:T	3.09987e-26	-2.36988	-2.96855e-10
43814577	chr22:43814577:T:C	9.29881e-26	-5.82626e-10	-1.27136
43815018	chr22:43815018:T:C	8.77659e-27	-2.36885	-1.26289
43815055	chr22:43815055:C:T	1.01284e-25	-5.82626e-10	-1.1859
43815181	chr22:43815181:C:T	2.54267e-26	-1.82998	-0.738053
43815779	chr22:43815779:T:A	9.9842e-27	-2.35664	-1.14618
43816111	chr22:43816111:C:T	1.08463e-25	-5.82626e-10	-1.11742
43816156	chr22:43816156:T:C	1.09249e-25	-5.82626e-10	-1.1102
43816158	chr22:43816158:G:A	1.46713e-26	-2.325	-0.792933
43816266	chr22:43816266:T:C	3.83245e-25	-5.82626e-10	0.144847
43816304	chr22:43816304:C:A	1.16585e-25	-5.82626e-10	-1.04521
43816557	chr22:43816557:TTAG:T	1.91281e-26	-2.08687	-0.765798
43816574	chr22:43816574:T:G	8.75533e-27	-2.36734	-1.26682
43816638	chr22:43816638:G:A	9.97305e-26	-5.82626e-10	-1.20136
43816958	chr22:43816958:C:T	4.1868e-25	-0.819445	1.05272
43817729	chr22:43817729:C:T	3.10713e-25	-0.0649588	-2.96855e-10
43817883	chr22:43817883:T:G	1.10141e-25	-5.82626e-10	-1.10207
43818104	chr22:43818104:G:A	8.5928e-26	-0.840098	-0.51022
43818243	chr22:43818243:T:C	1.15351e-25	-5.82626e-10	-1.05585
43818267	chr22:43818267:G:T	9.97958e-26	-5.82626e-10	-1.2007
43818359	chr22:43818359:A:G	1.10347e-25	-5.82626e-10	-1.10019
43818443	chr22:43818443:A:G	1.46886e-25	-5.82626e-10	-0.81417
43818515	chr22:43818515:A:T	9.61909e-26	-5.82626e-10	-1.23749
43818689	chr22:43818689:TTCA:T	1.09873e-25	-5.82626e-10	-1.1045
43819173	chr22:43819173:G:A	2.45314e-26	-1.81437	-0.789505
43819393	chr22:43819393:C:T	7.63927e-26	-0.872263	-0.595677
43819557	chr22:43819557:G:A	1.05181e-25	-5.82626e-10	-1.14814
43819782	chr22:43819782:C:T	8.67921e-27	-2.36992	-1.27298
43819783	chr22:43819783:G:A	1.4059e-25	-5.82626e-10	-0.857977
43819934	chr22:43819934:A:G	9.94194e-25	-5.82626e-10	1.09811
43820498	chr22:43820498:G:A	1.45166e-25	-5.82626e-10	-0.825951
43820921	chr22:43820921:T:C	2.32543e-26	-1.83985	-0.817488
43821418	chr22:43821418:G:A	2.51544e-26	-1.80514	-0.773658
43821424	chr22:43821424:G:A	1.34073e-25	-5.82626e-10	-0.905439
43821456	chr22:43821456:G:A	9.93103e-26	-5.82626e-10	-1.20558
43821587	chr22:43821587:G:T	1.04485e-25	-5.82626e-10	-1.15479
43821813	chr22:43821813:C:T	2.31378e-26	-1.4567	-1.20567
43822192	chr22:43822192:G:C	1.16626e-25	-5.82626e-10	-1.04486
43822670	chr22:43822670:TGTGTGTGTGTGTGGCAATGCTATGTTGGTTG:T	1.2031e-26	-2.04615	-1.27019
43822672	chr22:43822672:TGTGTGTGTGTGGCAATGCTATGTTGGTTG:T	4.97522e-26	-1.89677	-2.96855e-10
43823165	chr22:43823165:G:A	1.58488e-25	-5.82626e-10	-0.738147
43823228	chr22:43823228:A:G	1.02518e-25	-0.0327331	-1.14105
43823328	chr22:43823328:C:T	9.32831e-26	-5.82626e-10	-1.26819
43823692	chr22:43823692:A:G	1.5638e-26	-1.87288	-1.18125
43823733	chr22:43823733:G:A	1.19007e-25	-5.82626e-10	-1.02465
43824064	chr22:43824064:A:C	1.23906e-26	-2.37684	-0.910048
43824137	chr22:43824137:G:A	1.34417e-25	-5.82626e-10	-0.902883
43824180	chr22:43824180:C:T	9.56506e-26	-5.82626e-10	-1.24313
43824263	chr22:43824263:T:C	6.42082e-26	-1.6469	0.0052079
43824411	chr22:43824411:T:C	9.46481e-27	-2.37022	-1.18603
43824497	chr22:43824497:G:A	3.00402e-25	-0.128079	0.0293715
43825066	chr22:43825066:G:C	1.14646e-25	-5.82626e-10	-1.06197
43825367	chr22:43825367:A:G	1.38211e-26	-1.95484	-1.22279
43825608	chr22:43825608:T:C	1.06853e-25	-5.82626e-10	-1.13238
43826244	chr22:43826244:G:T	2.02593e-25	-5.82626e-10	-0.492629
43826465	chr22:43826465:C:T	1.40066e-26	-1.89405	-1.27025
43826487	chr22:43826487:T:C	2.50332e-26	-1.31129	-1.27234
43826536	chr22:43826536:A:G	1.41665e-26	-1.95889	-1.19405
43826864	chr22:43826864:C:T	1.18935e-25	-1.02525	-2.96855e-10
43826927	chr22:43826927:A:C	9.05713e-27	-2.36669	-1.23358
43826960	chr22:43826960:G:A	1.31921e-26	-1.9947	-1.22951
43827185	chr22:43827185:T:C	9.78187e-26	-5.82626e-10	-1.22071
43827186	chr22:43827186:T:C	1.90334e-26	-1.58487	-1.27277
43827328	chr22:43827328:C:T	1.04262e-25	-5.82626e-10	-1.15692
43827359	chr22:43827359:T:C	8.07012e-26	-1.41307	-2.96855e-10
43828144	chr22:43828144:C:T	9.46498e-26	-5.82626e-10	-1.25364
43828519	chr22:43828519:C:T	1.12241e-25	-5.82626e-10	-1.08318
43828701	chr22:43828701:T:C	9.43035e-26	-5.82626e-10	-1.25731
43829037	chr22:43829037:G:A	1.10672e-25	-5.82626e-10	-1.09726
43829764	chr22:43829764:A:G	2.61675e-26	-1.88673	-0.652574
43829914	chr22:43829914:G:A	7.06929e-26	-0.509564	-1.03592
43829919	chr22:43829919:A:C	1.24109e-25	-5.82626e-10	-0.982667
43829966	chr22:43829966:T:A	1.41496e-26	-1.90186	-1.25227
43829978	chr22:43829978:G:A	1.96216e-26	-1.61841	-1.20878
43829993	chr22:43829993:C:A	1.9445e-25	0.548286	-1.08194
43830008	chr22:43830008:G:A	2.03846e-25	-0.615537	0.129076
43831107	chr22:43831107:C:A	1.37809e-26	-1.92299	-1.25755
43831145	chr22:43831145:C:T	7.72466e-26	-0.516233	-0.940592
43831181	chr22:43831181:AG:A	1.494e-26	-1.86629	-1.23349
43831468	chr22:43831468:T:C	1.40799e-26	-1.92062	-1.23846
43831493	chr22:43831493:C:T	4.29448e-26	-2.04391	-2.96855e-10
43831520	chr22:43831520:G:A	9.59594e-26	-5.82626e-10	-1.2399
43831590	chr22:43831590:G:A	9.49881e-26	-5.82626e-10	-1.25008
43832110	chr22:43832110:G:A	9.38679e-26	-5.82626e-10	-1.26194
43832389	chr22:43832389:C:T	1.14845e-25	-5.82626e-10	-1.06025
43832487	chr22:43832487:G:A	6.39252e-26	-1.5673	-0.0788115
43832567	chr22:43832567:C:T	1.00746e-25	-5.82626e-10	-1.19123
43832700	chr22:43832700:C:T	1.46005e-26	-1.93659	-1.18618
43833034	chr22:43833034:C:T	3.14351e-26	-2.3559	-2.96855e-10
43837007	chr22:43837007:G:C	3.47052e-25	0.877999	-0.832352
43838159	chr22:43838159:G:A	2.12231e-26	-1.89999	-0.848745
43838167	chr22:43838167:G:A	8.0522e-26	-0.3297	-1.0856
43838203	chr22:43838203:A:G	8.7603e-25	0.971573	-2.96855e-10
43839053	chr22:43839053:C:T	1.37526e-26	-1.97792	-1.20468
43839321	chr22:43839321:C:T	1.34054e-25	-5.82626e-10	-0.905582
43840125	chr22:43840125:G:A	1.56317e-26	-1.93505	-1.11948
43840159	chr22:43840159:G:A	1.46487e-26	-1.90869	-1.21078
43840261	chr22:43840261:G:A	9.80589e-26	-5.82626e-10	-1.21826
43840601	chr22:43840601:G:A	1.82279e-25	-5.82626e-10	-0.598289
43840777	chr22:43840777:T:C	1.81328e-25	-5.82626e-10	-0.60352
43840920	chr22:43840920:GC:G	2.27707e-26	-1.40333	-1.27502
43840984	chr22:43840984:C:T	2.37773e-25	-0.82575	0.493241
43841084	chr22:43841084:C:T	1.47874e-25	-5.82626e-10	-0.80747
43841102	chr22:43841102:G:A	1.27259e-26	-2.04675	-1.21343
43841447	chr22:43841447:T:C	1.5718e-25	-5.82626e-10	-0.746433
43841522	chr22:43841522:C:A	1.34584e-26	-1.96743	-1.23679
43841580	chr22:43841580:C:T	3.08826e-25	-0.0710479	-2.96855e-10
43842218	chr22:43842218:G:A	1.60092e-25	-5.82626e-10	-0.728076
43842296	chr22:43842296:A:T	1.0916e-25	-5.82626e-10	-1.11101
43842386	chr22:43842386:G:A	1.47375e-25	-5.82626e-10	-0.81085
43842416	chr22:43842416:C:T	1.12052e-26	-2.14293	-1.24451
43842443	chr22:43842443:T:C	2.01535e-26	-2.2541	-0.546353
43842525	chr22:43842525:T:G	8.83569e-27	-2.36648	-1.25855
43843094	chr22:43843094:G:A	3.22292e-26	-2.33095	-2.96855e-10
43843177	chr22:43843177:G:A	9.33768e-26	-0.215559	-1.05163
43843311	chr22:43843311:A:G	3.39663e-26	-2.27846	-2.96855e-10
43843316	chr22:43843316:A:G	1.39041e-26	-1.94419	-1.22746
43843835	chr22:43843835:C:T	1.51713e-25	-5.82626e-10	-0.781837
43844282	chr22:43844282:T:C	1.47703e-26	-1.88316	-1.22805
43844334	chr22:43844334:G:A	9.74586e-26	-5.82626e-10	-1.2244
43844425	chr22:43844425:G:C	9.25976e-26	-5.82626e-10	-1.27556
43844547	chr22:43844547:A:C	1.48402e-25	-5.82626e-10	-0.803904
43844805	chr22:43844805:C:T	1.94978e-25	0.468342	-0.999282
43845095	chr22:43845095:T:C	8.07462e-26	-1.41252	-2.96855e-10
43845521	chr22:43845521:G:A	1.34396e-26	-1.95105	-1.25457
43845646	chr22:43845646:G:T	2.49907e-26	-1.86045	-0.724875
43845693	chr22:43845693:C:T	1.35732e-26	-1.94248	-1.25325
43845780	chr22:43845780:T:C	1.20353e-24	-5.82626e-10	1.28918
43845938	chr22:43845938:C:T	2.74309e-25	-5.82626e-10	-0.189572
43846187	chr22:43846187:C:T	1.93767e-25	0.507693	-1.04487
43846222	chr22:43846222:C:T	2.28213e-26	-1.88229	-0.793849
43847704	chr22:43847704:G:A	9.46055e-26	-5.82626e-10	-1.25411
43847799	chr22:43847799:G:A	1.10144e-25	-5.82626e-10	-1.10204
43847809	chr22:43847809:G:A	1.39127e-25	-5.82626e-10	-0.868439
43847894	chr22:43847894:C:G	1.50299e-25	0.270238	-1.06144
43848226	chr22:43848226:A:G	1.40459e-26	-2.0351	-1.1264
43848267	chr22:43848267:A:G	3.51337e-26	-2.24467	-2.96855e-10
43848741	chr22:43848741:A:G	1.98182e-25	0.521668	-1.03631
43849106	chr22:43849106:C:T	1.32228e-26	-1.97755	-1.24434
43849129	chr22:43849129:G:T	1.20095e-26	-2.08698	-1.23115
43849201	chr22:43849201:T:C	1.76683e-25	0.44378	-1.07325
43849299	chr22:43849299:G:T	2.2911e-25	0.852435	-1.22206
43849391	chr22:43849391:G:A	1.38985e-26	-1.91398	-1.25807
43850227	chr22:43850227:A:G	1.18545e-26	-2.09512	-1.236
43850252	chr22:43850252:C:T	1.35266e-26	-1.95428	-1.24489
43850596	chr22:43850596:T:C	8.89819e-26	-1.31539	-2.96855e-10
43850860	chr22:43850860:C:T	1.25687e-26	-2.01658	-1.25603
43850877	chr22:43850877:C:A	1.34413e-26	-1.97922	-1.22628
43851208	chr22:43851208:G:C	1.02411e-25	-5.82626e-10	-1.17484
43851624	chr22:43851624:G:A	1.06854e-25	-5.82626e-10	-1.13237
43851988	chr22:43851988:C:T	3.35673e-25	-5.82626e-10	0.0123092
43852330	chr22:43852330:G:A	1.72938e-25	-5.82626e-10	-0.650895
43852331	chr22:43852331:C:G	1.7278e-25	-5.82626e-10	-0.65181
43852597	chr22:43852597:C:T	1.69089e-25	-5.82626e-10	-0.673402
43852624	chr22:43852624:G:A	1.25707e-26	-2.02278	-1.24968
43852721	chr22:43852721:C:T	1.98864e-25	-0.674094	0.162888
43852747	chr22:43852747:G:C	1.22233e-26	-2.04174	-1.25874
43852999	chr22:43852999:C:A	6.55145e-26	-2.19908	0.577526
43853222	chr22:43853222:C:T	9.60299e-25	-5.82626e-10	1.06342
43853389	chr22:43853389:G:A	1.33523e-26	-1.98869	-1.22345
43853583	chr22:43853583:C:A	1.75794e-26	-1.72688	-1.21022
43853597	chr22:43853597:G:A	1.80267e-26	-1.70175	-1.21022
43853819	chr22:43853819:A:C	1.12896e-24	-5.82626e-10	1.22522
43853975	chr22:43853975:A:AG	1.38951e-26	-1.96671	-1.20558
43854129	chr22:43854129:C:T	1.12248e-25	-5.82626e-10	-1.08312
43854138	chr22:43854138:A:G	9.34485e-26	-5.82626e-10	-1.26642
43854187	chr22:43854187:C:T	1.51824e-26	-1.9312	-1.15248
43854274	chr22:43854274:C:A	9.30829e-26	-5.82626e-10	-1.27034
43854381	chr22:43854381:C:T	1.74851e-26	-1.72883	-1.21365
43854690	chr22:43854690:A:G	8.89362e-26	-0.244705	-1.0712
43854750	chr22:43854750:C:T	1.8124e-26	-1.71833	-1.18826
43855269	chr22:43855269:C:G	1.43094e-25	-5.82626e-10	-0.840325
43855309	chr22:43855309:G:A	1.21386e-26	-2.35701	-0.95043
43855446	chr22:43855446:G:A	1.21109e-25	-0.763758	-0.243376
43855631	chr22:43855631:C:T	1.48854e-25	-5.82626e-10	-0.800863
43855768	chr22:43855768:C:T	1.34914e-26	-1.99066	-1.21112
43855795	chr22:43855795:GC:G	1.3698e-26	-1.97845	-1.20813
43855972	chr22:43855972:T:C	1.29058e-26	-2.03368	-1.21247
43856090	chr22:43856090:A:C	1.17744e-26	-2.11042	-1.22747
43856654	chr22:43856654:G:A	1.8086e-25	-5.82626e-10	-0.606103
43856945	chr22:43856945:C:T	1.36619e-26	-1.95246	-1.23676
43857016	chr22:43857016:C:CTGATTA	1.00591e-25	-5.82626e-10	-1.19277
43857210	chr22:43857210:G:A	1.30488e-25	-5.82626e-10	-0.932548
43857788	chr22:43857788:G:A	1.2811e-26	-2.02054	-1.23298
43858084	chr22:43858084:A:C	1.61984e-25	-0.798932	0.0826034
43858142	chr22:43858142:T:C	7.08258e-25	0.75898	-2.96855e-10
43858223	chr22:43858223:G:A	8.00148e-26	-0.491877	-0.929739
43858479	chr22:43858479:G:A	1.24739e-25	-5.82626e-10	-0.977605
43858629	chr22:43858629:T:C	4.41565e-26	-2.01609	-2.96855e-10
43858649	chr22:43858649:C:T	9.61813e-26	-5.82626e-10	-1.23759
43858797	chr22:43858797:C:T	1.18911e-25	-5.82626e-10	-1.02545
43859342	chr22:43859342:C:T	1.16102e-26	-2.36261	-0.989335
43859452	chr22:43859452:C:T	2.24559e-26	-1.8793	-0.812975
43859767	chr22:43859767:G:A	9.90387e-26	-5.82626e-10	-1.20832
43859948	chr22:43859948:T:C	5.50222e-25	-0.416061	0.922555
43859952	chr22:43859952:G:A	2.98598e-25	0.806692	-0.911421
43860701	chr22:43860701:CA:C	1.67935e-25	-0.56567	-0.114579
43861171	chr22:43861171:C:A	9.95208e-26	-5.82626e-10	-1.20346
43861176	chr22:43861176:A:G	2.2771e-26	-1.88543	-0.792905
43861364	chr22:43861364:T:C	1.36674e-26	-1.98996	-1.19885
43861547	chr22:43861547:A:G	2.31205e-26	-1.84629	-0.816814
43861651	chr22:43861651:G:A	1.25084e-25	-5.82626e-10	-0.974842
43861694	chr22:43861694:G:A	4.1158e-26	-2.27734	0.190933
43861882	chr22:43861882:C:A	1.93581e-25	-0.595929	0.0577951
43861953	chr22:43861953:T:C	1.35567e-26	-2.00074	-1.19621
43862156	chr22:43862156:G:C	1.20501e-25	-0.686278	-0.325891
43862403	chr22:43862403:C:T	8.37975e-26	-0.419896	-0.955528
43862779	chr22:43862779:A:G	1.28124e-26	-2.14407	-1.10935
43863195	chr22:43863195:A:C	1.88951e-26	-2.01522	-0.849704
43863459	chr22:43863459:C:T	1.07786e-25	-5.82626e-10	-1.12368
43863761	chr22:43863761:C:G	1.97993e-26	-1.90006	-0.918123
43864292	chr22:43864292:G:A	1.31141e-26	-2.11435	-1.11579
43864526	chr22:43864526:T:C	1.30042e-26	-2.12982	-1.10873
43864726	chr22:43864726:T:C	2.01091e-26	-1.91515	-0.887505
43865013	chr22:43865013:T:C	2.88226e-25	-5.82626e-10	-0.140083
43865046	chr22:43865046:G:A	1.42029e-25	-5.82626e-10	-0.847796
43865487	chr22:43865487:G:A	1.71771e-25	-0.57196	-0.0857052
43865701	chr22:43865701:C:T	1.26032e-26	-2.13006	-1.13982
43866030	chr22:43866030:C:T	7.9683e-26	-0.443468	-0.982303
43866084	chr22:43866084:T:G	9.4762e-26	-5.82626e-10	-1.25246
43866347	chr22:43866347:A:G	1.35826e-26	-2.13784	-1.0572
43866705	chr22:43866705:G:A	1.16939e-25	-5.82626e-10	-1.04218
43867873	chr22:43867873:TGCATAAGAAGGG:T	9.25539e-26	-5.82626e-10	-1.27604
43867937	chr22:43867937:A:G	7.97335e-26	-0.474898	-0.950239
43868091	chr22:43868091:C:A	2.64833e-25	-0.663394	0.438665
43868331	chr22:43868331:G:T	9.89975e-26	-5.82626e-10	-1.20873
43868337	chr22:43868337:G:T	6.63954e-25	0.0641453	0.63024
43868798	chr22:43868798:A:G	9.71467e-26	-5.82626e-10	-1.22761
43869443	chr22:43869443:A:G	1.32536e-26	-2.03334	-1.18621
43869580	chr22:43869580:C:T	9.25084e-26	-5.82626e-10	-1.27653
43869595	chr22:43869595:T:A	1.19118e-25	0.190964	-1.21468
43870164	chr22:43870164:T:C	3.22299e-25	-5.82626e-10	-0.0283485
43870259	chr22:43870259:A:G	1.45142e-26	-1.88416	-1.24454
43870397	chr22:43870397:A:G	1.22619e-25	-5.82626e-10	-0.994746
43870941	chr22:43870941:G:A	2.16169e-26	-2.17258	-0.557768
43870968	chr22:43870968:A:G	1.03578e-25	-5.82626e-10	-1.16351
43871006	chr22:43871006:C:T	3.34321e-25	-5.82626e-10	0.00827283
43871119	chr22:43871119:G:C	1.73032e-26	-1.80399	-1.14895
43871456	chr22:43871456:C:T	1.65339e-26	-1.80836	-1.19005
43871785	chr22:43871785:A:G	2.54698e-26	-1.65599	-0.910346
43872442	chr22:43872442:A:G	8.09248e-26	-0.425829	-0.984478
43872617	chr22:43872617:C:G	2.47361e-25	-5.82626e-10	-0.292978
43872628	chr22:43872628:T:A	1.31717e-26	-2.12105	-1.10471
43872696	chr22:43872696:T:C	2.17755e-26	-1.64608	-1.07697
43873224	chr22:43873224:G:A	1.27473e-26	-2.14632	-1.11219
43873410	chr22:43873410:T:C	9.23031e-27	-2.37722	-1.20411
43873442	chr22:43873442:T:C	1.71955e-25	0.558958	-1.21555
43873863	chr22:43873863:G:A	3.83426e-25	-5.82626e-10	0.14532
43873952	chr22:43873952:C:T	5.11448e-24	2.736	-2.96855e-10
43874340	chr22:43874340:G:A	1.00347e-25	-5.82626e-10	-1.1952
43874653	chr22:43874653:C:T	1.0459e-25	-5.82626e-10	-1.15378
43874994	chr22:43874994:G:A	1.17961e-25	-5.82626e-10	-1.03347
43875426	chr22:43875426:T:G	1.11349e-25	-5.82626e-10	-1.09116
43875541	chr22:43875541:T:C	2.28197e-26	-2.37005	-0.306153
43875862	chr22:43875862:TCCAC:T	2.1794e-25	-5.82626e-10	-0.419609
43875873	chr22:43875873:C:G	2.1794e-25	-5.82626e-10	-0.419609
43875893	chr22:43875893:A:G	9.46609e-26	-5.82626e-10	-1.25353
43876356	chr22:43876356:G:C	3.39006e-25	0.921139	-0.898947
43876405	chr22:43876405:T:G	2.29986e-26	-1.69688	-0.971515
43877116	chr22:43877116:C:T	1.00753e-25	-5.82626e-10	-1.19116
43877488	chr22:43877488:G:A	2.50136e-26	-1.34046	-1.24395
43877684	chr22:43877684:G:A	9.44846e-26	-5.82626e-10	-1.25539
43878287	chr22:43878287:T:A	2.73183e-25	-5.82626e-10	-0.193686
43878322	chr22:43878322:T:C	5.21215e-25	0.81405	-0.361715
43878387	chr22:43878387:C:T	7.56592e-26	-1.68257	0.204977
43878586	chr22:43878586:T:C	9.28889e-26	-5.82626e-10	-1.27242
43878815	chr22:43878815:C:A	1.33894e-26	-1.94265	-1.26671
43878934	chr22:43878934:G:A	6.18505e-26	-0.591139	-1.08797
43879277	chr22:43879277:G:C	1.04858e-25	-5.82626e-10	-1.15122
43879303	chr22:43879303:C:T	1.24396e-25	-5.82626e-10	-0.980356
43879579	chr22:43879579:G:A	1.73401e-26	-1.85182	-1.09899
43880023	chr22:43880023:G:A	4.02519e-26	-2.10867	-2.96855e-10
43880195	chr22:43880195:A:G	9.66707e-26	-5.82626e-10	-1.23252
43880226	chr22:43880226:G:A	1.06218e-25	-1.5669	0.428564
43880545	chr22:43880545:CAT:C	7.19999e-26	-1.25273	-0.274438
43880662	chr22:43880662:G:A	2.57033e-25	-5.82626e-10	-0.254623
43880908	chr22:43880908:G:A	9.89272e-26	-5.82626e-10	-1.20944
43881238	chr22:43881238:C:T	9.73324e-26	-5.82626e-10	-1.2257
43881403	chr22:43881403:C:T	3.19148e-26	-2.34076	-2.96855e-10
43882235	chr22:43882235:C:T	9.57668e-26	-5.82626e-10	-1.24191
43882518	chr22:43882518:C:A	2.17497e-26	-1.62244	-1.10179
43882600	chr22:43882600:C:G	7.5591e-26	-2.35828	0.879789
43883368	chr22:43883368:G:T	2.30941e-25	-5.82626e-10	-0.361665
43883435	chr22:43883435:T:C	1.21729e-25	-0.553647	-0.448381
43883547	chr22:43883547:T:C	7.30986e-26	-0.686313	-0.825704
43883575	chr22:43883575:C:T	8.20146e-26	-0.816081	-0.580848
43883625	chr22:43883625:C:A	1.54378e-26	-1.82643	-1.24058
43884532	chr22:43884532:G:T	1.03487e-25	-0.751483	-0.412899
43884621	chr22:43884621:A:G	4.64309e-25	-0.155775	0.492497
43884853	chr22:43884853:A:G	7.39227e-26	-0.903727	-0.597081
43884942	chr22:43884942:G:A	9.25911e-26	-5.82626e-10	-1.27563
43884952	chr22:43884952:A:G	7.8099e-26	-0.833429	-0.612422
43885069	chr22:43885069:C:T	1.18372e-25	-5.82626e-10	-1.03
43885193	chr22:43885193:T:C	4.59743e-25	-0.0979077	0.424747
43885281	chr22:43885281:C:T	4.43899e-25	-0.107709	0.399479
43885500	chr22:43885500:T:C	5.60768e-25	0.0227176	0.502763
43885727	chr22:43885727:G:A	8.44582e-26	-0.832432	-0.535138
43885828	chr22:43885828:T:G	2.24756e-26	-1.44947	-1.24193
43886396	chr22:43886396:A:G	4.95529e-25	-0.169458	0.571256
43886427	chr22:43886427:G:A	2.85136e-25	-0.353202	0.202341
43886813	chr22:43886813:C:T	1.28259e-26	-2.34751	-0.904849
43887076	chr22:43887076:C:G	1.1332e-26	-2.35594	-1.02025
43887140	chr22:43887140:C:T	4.56493e-25	-0.187998	0.507743
43887316	chr22:43887316:A:T	1.19742e-25	-5.82626e-10	-1.01849
43887317	chr22:43887317:C:CTGT	1.19869e-25	-5.82626e-10	-1.01743
43887319	chr22:43887319:GCCT:G	1.19746e-25	-5.82626e-10	-1.01846
43887560	chr22:43887560:G:A	2.25264e-25	-1.2494	0.862848
43887676	chr22:43887676:A:G	3.7643e-25	-0.271219	0.398124
43887797	chr22:43887797:CAGGAG:C	3.57292e-25	-0.278841	0.353566
43887807	chr22:43887807:GGCA:G	3.59529e-25	-0.267898	0.348866
43888935	chr22:43888935:A:G	9.75757e-27	-2.36759	-1.15819
43888974	chr22:43888974:A:G	7.1236e-26	-1.65287	0.115037
43889074	chr22:43889074:A:G	9.04923e-27	-2.35615	-1.245
43889378	chr22:43889378:G:A	4.29914e-25	0.474335	-0.214576
43889548	chr22:43889548:G:A	2.98805e-26	-1.13007	-1.27655
43889759	chr22:43889759:G:A	9.3357e-26	-5.82626e-10	-1.2674
43889885	chr22:43889885:A:G	5.49302e-26	-0.851617	-0.946147
43890215	chr22:43890215:G:T	3.4054e-26	-1.03091	-1.24497
43890273	chr22:43890273:G:T	1.09857e-25	-1.33873	0.234081
43890436	chr22:43890436:T:C	2.34507e-26	-1.37477	-1.27416
43890467	chr22:43890467:G:A	1.22204e-25	-5.82626e-10	-0.998134
43891036	chr22:43891036:A:G	2.45304e-25	-5.82626e-10	-0.301329
43891182	chr22:43891182:A:G	8.87288e-27	-2.37532	-1.24551
43891327	chr22:43891327:C:T	8.2928e-26	-1.47353	0.0876713
43891749	chr22:43891749:G:A	7.04001e-26	-1.23791	-0.311726
43892318	chr22:43892318:AG:A	1.1924e-25	-5.82626e-10	-1.02269
43892513	chr22:43892513:A:C	2.79394e-25	0.333606	-0.504812
43892659	chr22:43892659:A:G	1.04109e-25	-5.82626e-10	-1.15839
43893104	chr22:43893104:A:G	9.45128e-27	-2.32483	-1.23284
43893382	chr22:43893382:A:G	1.14446e-26	-2.17439	-1.19193
43893490	chr22:43893490:C:T	3.50985e-25	-5.82626e-10	0.056917
43893491	chr22:43893491:A:C	9.82796e-26	-5.82626e-10	-1.21601
43893709	chr22:43893709:A:G	2.44209e-25	-5.82626e-10	-0.305805
43893779	chr22:43893779:A:G	3.98222e-26	-0.869189	-1.25021
43894318	chr22:43894318:C:G	3.42078e-26	-1.45543	-0.815944
43894495	chr22:43894495:C:T	2.31412e-25	-5.82626e-10	-0.359626
43894569	chr22:43894569:C:T	1.42472e-25	-5.82626e-10	-0.844684
43894624	chr22:43894624:A:G	2.83934e-25	0.787136	-0.942222
43894647	chr22:43894647:G:A	1.48222e-25	-5.82626e-10	-0.805113
43894696	chr22:43894696:G:A	1.29946e-26	-2.26221	-0.977078
43894832	chr22:43894832:C:CA	9.65503e-26	-5.82626e-10	-1.23376
43894992	chr22:43894992:G:A	9.26583e-27	-2.34499	-1.23251
43895078	chr22:43895078:G:C	1.26227e-26	-2.08195	-1.18639
43895087	chr22:43895087:G:A	1.59402e-25	-5.82626e-10	-0.732395
43895140	chr22:43895140:C:T	2.59173e-26	-1.39705	-1.15186
43895220	chr22:43895220:A:G	3.41145e-26	-1.75805	-0.516058
43895301	chr22:43895301:C:T	1.37241e-25	-0.882092	-2.96855e-10
43895419	chr22:43895419:A:G	9.63206e-27	-2.26228	-1.27645
43895622	chr22:43895622:C:G	1.29945e-25	-5.82626e-10	-0.936719
43896208	chr22:43896208:T:G	1.01063e-26	-2.37643	-1.11424
43896491	chr22:43896491:C:T	9.45533e-27	-2.36301	-1.19424
43896551	chr22:43896551:G:T	4.68553e-26	-0.997086	-0.959678
43896793	chr22:43896793:C:T	9.73265e-26	-5.82626e-10	-1.22576
43896865	chr22:43896865:C:T	1.22279e-25	-5.82626e-10	-0.99752
43897091	chr22:43897091:C:T	9.63896e-27	-2.2755	-1.26252
43897098	chr22:43897098:C:T	1.09861e-26	-2.17522	-1.23198
43897325	chr22:43897325:G:A	9.27351e-26	-5.82626e-10	-1.27408
43897440	chr22:43897440:G:T	1.44686e-26	-2.01199	-1.11986
43897472	chr22:43897472:G:A	1.6978e-26	-1.69979	-1.27211
43897774	chr22:43897774:G:A	2.17977e-26	-1.91733	-0.804689
43897844	chr22:43897844:G:A	9.48809e-26	-5.82626e-10	-1.2512
43897873	chr22:43897873:C:T	1.04625e-25	-5.82626e-10	-1.15345
43897885	chr22:43897885:C:T	1.69245e-25	-5.82626e-10	-0.672481
43897907	chr22:43897907:C:T	8.56316e-26	-0.831079	-0.522694
43898162	chr22:43898162:C:T	9.34776e-26	-5.82626e-10	-1.26611
43898439	chr22:43898439:G:A	9.28333e-26	-5.82626e-10	-1.27302
43899216	chr22:43899216:T:C	4.34154e-26	-2.03301	-2.96855e-10
43899223	chr22:43899223:A:G	6.19495e-26	-0.539383	-1.13812
43899306	chr22:43899306:C:T	1.02209e-25	-5.82626e-10	-1.17681
43899480	chr22:43899480:C:T	1.25727e-25	-1.00578	0.036064
43899544	chr22:43899544:A:G	1.92892e-26	-1.91331	-0.930971
43899925	chr22:43899925:G:A	1.02568e-26	-2.21179	-1.2641
43900167	chr22:43900167:G:A	1.88645e-25	-0.563962	-2.96855e-10
43900170	chr22:43900170:T:C	1.21589e-25	0.261307	-1.26449
43900322	chr22:43900322:C:G	1.07752e-25	-5.82626e-10	-1.124
43900374	chr22:43900374:A:T	5.41499e-25	1.4546	-0.96409
43900466	chr22:43900466:C:G	1.06631e-25	-5.82626e-10	-1.13446
43900487	chr22:43900487:A:G	1.02174e-26	-2.20416	-1.27558
43900803	chr22:43900803:C:T	4.30218e-26	-2.04212	-2.96855e-10
43900894	chr22:43900894:G:A	1.17018e-25	0.21533	-1.25683
43900932	chr22:43900932:C:T	1.64584e-26	-1.74431	-1.25868
43901369	chr22:43901369:T:G	1.20002e-26	-2.05766	-1.26124
43901685	chr22:43901685:T:G	1.03508e-26	-2.1954	-1.27136
43901806	chr22:43901806:A:T	2.62495e-26	-1.80121	-0.734972
43901818	chr22:43901818:C:T	3.08724e-26	-2.37396	-2.96855e-10
43901959	chr22:43901959:G:T	3.50856e-26	-2.24604	-2.96855e-10
43902205	chr22:43902205:A:G	5.43812e-26	-0.705622	-1.10219
43902257	chr22:43902257:T:G	4.14386e-26	-1.10249	-0.977128
43902303	chr22:43902303:TGG:T	1.05505e-26	-2.18776	-1.25989
43902306	chr22:43902306:TCTCAAGGGG:T	1.05363e-26	-2.1916	-1.2574
43902377	chr22:43902377:C:T	2.47476e-26	-1.75519	-0.839909
43902459	chr22:43902459:G:A	1.09858e-26	-2.17492	-1.23231
43902710	chr22:43902710:C:T	2.81024e-26	-1.76008	-0.70789
43902930	chr22:43902930:G:A	1.76793e-25	-5.82626e-10	-0.628847
43902958	chr22:43902958:G:A	1.95706e-26	-1.71581	-1.11399
43903014	chr22:43903014:G:A	1.26673e-26	-2.35151	-0.913294
43903112	chr22:43903112:G:A	4.19979e-26	-1.01877	-1.04744
43903186	chr22:43903186:C:G	6.36038e-26	-1.65115	-2.96855e-10
43903262	chr22:43903262:C:T	3.15865e-26	-2.3511	-2.96855e-10
43903562	chr22:43903562:G:A	9.47718e-26	-5.82626e-10	-1.25236
43903788	chr22:43903788:T:C	1.02033e-25	-0.544194	-0.634335
43903858	chr22:43903858:A:G	3.18749e-26	-2.34201	-2.96855e-10
43903968	chr22:43903968:G:A	1.05473e-26	-2.18987	-1.25808
43904332	chr22:43904332:C:T	9.32311e-26	-5.82626e-10	-1.26875
43904416	chr22:43904416:A:G	3.04672e-26	-1.18249	-1.20469
43904419	chr22:43904419:C:T	6.87611e-26	-0.945	-0.628188
43904487	chr22:43904487:T:G	1.70031e-26	-1.96417	-1.00626
43904593	chr22:43904593:C:T	1.05523e-25	0.130786	-1.27568
43904602	chr22:43904602:C:T	1.05304e-25	-0.857296	-0.289684
43904677	chr22:43904677:C:T	9.7733e-26	-5.82626e-10	-1.22159
43904760	chr22:43904760:C:T	1.77553e-25	-0.365478	-0.259083
43904837	chr22:43904837:G:C	1.44615e-26	-1.88305	-1.24929
43904967	chr22:43904967:A:G	3.74486e-26	-1.81151	-0.369349
43905040	chr22:43905040:A:G	1.94427e-25	-5.82626e-10	-0.53377
43905208	chr22:43905208:GA:G	9.63182e-26	-5.82626e-10	-1.23617
43905296	chr22:43905296:G:A	1.30302e-24	0.437718	0.930893
43905372	chr22:43905372:G:A	3.02512e-25	-0.091705	-2.96855e-10
43905383	chr22:43905383:C:T	1.29384e-26	-2.10021	-1.14341
43906044	chr22:43906044:A:G	1.29215e-25	0.329827	-1.27218
43906269	chr22:43906269:A:G	3.19471e-26	-2.33975	-2.96855e-10
43906280	chr22:43906280:T:C	1.20723e-25	-5.82626e-10	-1.01033
43906347	chr22:43906347:G:A	9.25342e-26	-5.82626e-10	-1.27625
43906457	chr22:43906457:T:C	3.63771e-25	-1.56084	1.65354
43906764	chr22:43906764:T:C	9.72827e-26	-5.82626e-10	-1.22621
43906908	chr22:43906908:A:G	3.55097e-26	-1.53479	-0.699231
43907609	chr22:43907609:G:A	1.00818e-25	-5.82626e-10	-1.19051
43907619	chr22:43907619:A:G	3.92072e-26	-1.78693	-0.348039
43907722	chr22:43907722:T:C	9.65948e-26	-5.82626e-10	-1.2333
43908077	chr22:43908077:G:A	1.18067e-26	-2.17777	-1.15739
43908215	chr22:43908215:G:A	9.25568e-26	-5.82626e-10	-1.276
43908305	chr22:43908305:C:T	2.80644e-24	-5.82626e-10	2.13584
43908436	chr22:43908436:G:A	1.29187e-26	-2.14545	-1.0997
43908539	chr22:43908539:T:G	1.02309e-26	-2.23909	-1.23933
43908889	chr22:43908889:C:T	9.24925e-26	-5.82626e-10	-1.2767
43908920	chr22:43908920:G:T	9.28326e-26	-5.82626e-10	-1.27303
43909185	chr22:43909185:G:A	3.907e-26	-2.13847	-2.96855e-10
43909592	chr22:43909592:G:A	9.31109e-26	-5.82626e-10	-1.27004
43909735	chr22:43909735:C:T	9.04094e-26	-2.33255	1.03307
43909999	chr22:43909999:A:G	1.21323e-26	-2.16519	-1.14277
43910089	chr22:43910089:C:T	9.39508e-26	-5.82626e-10	-1.26106
43910746	chr22:43910746:C:T	1.01768e-25	-5.82626e-10	-1.18114
43910838	chr22:43910838:G:A	9.38214e-26	-5.82626e-10	-1.26243
43910981	chr22:43910981:C:T	3.2052e-26	-2.33647	-2.96855e-10
43911655	chr22:43911655:C:T	1.21269e-26	-2.37488	-0.933526
43911737	chr22:43911737:C:T	1.87166e-25	-5.82626e-10	-0.571832
43912192	chr22:43912192:A:G	1.02785e-25	-5.82626e-10	-1.17119
43912600	chr22:43912600:C:A	9.26362e-26	-5.82626e-10	-1.27515
43912623	chr22:43912623:T:A	3.39031e-26	-2.28032	-2.96855e-10
43913737	chr22:43913737:A:T	9.27315e-26	-5.82626e-10	-1.27412
43913882	chr22:43913882:TA:T	9.25098e-27	-2.37722	-1.20188
43913918	chr22:43913918:T:G	9.39262e-26	-5.82626e-10	-1.26132
43914210	chr22:43914210:T:G	9.31133e-27	-2.34131	-1.23129
43914499	chr22:43914499:G:A	9.25935e-26	-5.82626e-10	-1.27561
43914602	chr22:43914602:C:G	9.27022e-26	-5.82626e-10	-1.27444
43914638	chr22:43914638:A:G	4.17521e-25	1.50556	-1.27505
43914718	chr22:43914718:A:T	9.32259e-26	-5.82626e-10	-1.2688
43914766	chr22:43914766:T:C	1.16967e-25	-5.82626e-10	-1.04194
43914904	chr22:43914904:C:T	9.26956e-26	-5.82626e-10	-1.27451
43915181	chr22:43915181:C:T	9.7494e-26	-5.82626e-10	-1.22404
43915468	chr22:43915468:C:T	9.48741e-26	-5.82626e-10	-1.25128
43915591	chr22:43915591:C:T	7.71108e-25	2.06994	-1.22593
43915629	chr22:43915629:CAG:C	1.1297e-25	-5.82626e-10	-1.07671
43915710	chr22:43915710:A:G	2.96447e-26	-1.47313	-0.941412
43915864	chr22:43915864:G:A	9.27839e-26	-5.82626e-10	-1.27355
43915982	chr22:43915982:T:C	2.49627e-25	0.992797	-1.27666
43916142	chr22:43916142:G:A	9.26105e-26	-5.82626e-10	-1.27543
43916205	chr22:43916205:ATCCGTGTGAGGGCGCAGCAAGAAGGCCCTCACCAGACACCAGATGCTAGTG:A	9.28511e-26	-5.82626e-10	-1.27283
43916320	chr22:43916320:T:C	9.41323e-26	-5.82626e-10	-1.25913
43916463	chr22:43916463:C:T	3.4984e-26	-2.24894	-2.96855e-10
43916731	chr22:43916731:T:C	1.25154e-25	-5.82626e-10	-0.974283
43917164	chr22:43917164:G:T	1.04701e-25	-5.82626e-10	-1.15272
43917355	chr22:43917355:T:C	1.55845e-26	-1.84986	-1.2077
43917594	chr22:43917594:A:T	9.24942e-26	-5.82626e-10	-1.27668
43917668	chr22:43917668:C:T	9.2578e-26	-5.82626e-10	-1.27578
43917969	chr22:43917969:A:G	1.70606e-26	-1.73736	-1.22969
43918377	chr22:43918377:A:G	1.5822e-26	-1.8003	-1.24213
43918404	chr22:43918404:T:C	1.67976e-26	-1.74238	-1.24022
43918469	chr22:43918469:C:T	3.11887e-25	1.20964	-1.27083
43918545	chr22:43918545:A:G	9.55151e-27	-2.32436	-1.22277
43918645	chr22:43918645:T:C	1.60937e-26	-1.7793	-1.24609
43918703	chr22:43918703:A:G	1.57715e-26	-1.79363	-1.25199
43918708	chr22:43918708:G:A	3.37623e-26	-1.54576	-0.738727
43918718	chr22:43918718:C:T	3.21448e-25	1.24565	-1.27664
43918723	chr22:43918723:G:A	1.69322e-26	-1.72503	-1.24958
43918737	chr22:43918737:A:G	1.69628e-26	-1.72389	-1.24892
43918863	chr22:43918863:C:T	9.25179e-26	-5.82626e-10	-1.27643
43918933	chr22:43918933:T:G	1.22402e-25	-5.82626e-10	-0.996517
43919039	chr22:43919039:T:C	1.5188e-26	-1.82594	-1.25738
43919069	chr22:43919069:A:G	1.62619e-26	-1.77085	-1.24415
43919199	chr22:43919199:A:G	1.89431e-26	-2.01254	-0.849852
43919353	chr22:43919353:T:G	1.78742e-26	-1.68068	-1.23979
43919719	chr22:43919719:C:T	9.52795e-26	-5.82626e-10	-1.24701
43919959	chr22:43919959:C:T	1.03212e-25	-5.82626e-10	-1.16705
43919960	chr22:43919960:G:A	1.11514e-25	-5.82626e-10	-1.08967
43920316	chr22:43920316:C:G	1.10779e-25	-5.82626e-10	-1.09629
43920509	chr22:43920509:A:G	2.34336e-26	-1.37503	-1.27462
43920765	chr22:43920765:C:G	9.8831e-26	-5.82626e-10	-1.21042
43920820	chr22:43920820:A:T	2.93024e-26	-1.19985	-1.22631
43921194	chr22:43921194:C:A	1.14646e-25	-5.82626e-10	-1.06198
43921204	chr22:43921204:A:G	2.96002e-26	-1.20771	-1.20834
43921499	chr22:43921499:C:G	3.6537e-25	-5.82626e-10	0.0970841
43921536	chr22:43921536:A:T	3.1662e-26	-1.1293	-1.21941
43921830	chr22:43921830:G:C	1.03107e-25	-5.82626e-10	-1.16806
43921871	chr22:43921871:T:C	1.74266e-25	-5.82626e-10	-0.643247
43922364	chr22:43922364:C:T	1.22838e-24	2.5052	-1.19558
43922402	chr22:43922402:T:C	2.73435e-25	-5.82626e-10	-0.192764
43922583	chr22:43922583:A:T	9.46172e-26	-5.82626e-10	-1.25399
43922675	chr22:43922675:G:A	1.21214e-25	-5.82626e-10	-1.00627
43922816	chr22:43922816:T:C	2.89075e-25	-5.82626e-10	-0.137141
43923016	chr22:43923016:T:TG	3.42218e-25	-5.82626e-10	0.0316208
43923038	chr22:43923038:A:T	3.42899e-25	-5.82626e-10	0.0336094
43923439	chr22:43923439:C:T	1.01188e-25	-5.82626e-10	-1.18685
43923801	chr22:43923801:G:A	1.04275e-25	-5.82626e-10	-1.15679
43923872	chr22:43923872:C:G	3.12378e-26	-2.3622	-2.96855e-10
43924110	chr22:43924110:G:A	1.06276e-25	-5.82626e-10	-1.13779
43924245	chr22:43924245:A:G	1.1765e-25	-5.82626e-10	-1.03611
43924317	chr22:43924317:C:A	9.38194e-26	-5.82626e-10	-1.26246
43924804	chr22:43924804:A:C	2.03866e-25	-5.82626e-10	-0.486366
43925165	chr22:43925165:T:C	1.98171e-25	-5.82626e-10	-0.514695
43925181	chr22:43925181:A:G	1.98691e-25	-5.82626e-10	-0.512076
43925319	chr22:43925319:C:T	1.17736e-25	-5.82626e-10	-1.03538
43925385	chr22:43925385:C:T	9.5786e-26	-5.82626e-10	-1.24171
43925735	chr22:43925735:G:A	1.14122e-25	-5.82626e-10	-1.06656
43925761	chr22:43925761:G:A	1.17282e-25	-5.82626e-10	-1.03925
43925837	chr22:43925837:C:T	1.20659e-25	-5.82626e-10	-1.01086
43926053	chr22:43926053:C:A	1.17059e-25	-5.82626e-10	-1.04115
43926358	chr22:43926358:T:C	9.55852e-26	-5.82626e-10	-1.24381
43926543	chr22:43926543:A:G	9.79537e-26	-5.82626e-10	-1.21933
43927056	chr22:43927056:G:A	1.0878e-25	-5.82626e-10	-1.1145
43927090	chr22:43927090:G:T	7.57133e-26	-1.13568	-0.341196
43927194	chr22:43927194:G:A	6.32743e-25	1.84545	-1.19922
43927502	chr22:43927502:AAAG:A	3.10167e-26	-1.09867	-1.27063
43927717	chr22:43927717:C:T	3.79707e-23	5.50065	-0.759913
43928085	chr22:43928085:A:G	2.24248e-20	10.0549	1.06692
43928181	chr22:43928181:G:A	9.27727e-26	-5.82626e-10	-1.27367
43928224	chr22:43928224:C:T	2.7442e-26	-1.23823	-1.25352
43928291	chr22:43928291:C:T	2.22076e-26	-1.47671	-1.22668
43928301	chr22:43928301:G:A	3.87638e-26	-0.936031	-1.21031
43928678	chr22:43928678:C:T	1.87688e-22	6.33871	-2.96855e-10
43928796	chr22:43928796:A:G	3.70971e-20	11.3894	0.235793
43928850	chr22:43928850:C:T	0.711042	54.6771	1.34786
43928962	chr22:43928962:G:A	9.28961e-26	-5.82626e-10	-1.27235
43928975	chr22:43928975:G:A	0.288935	54.4349	0.689558
43929685	chr22:43929685:C:T	1.01851e-24	-5.82626e-10	1.12227
43929751	chr22:43929751:C:T	9.84845e-25	-5.82626e-10	1.08866
43929868	chr22:43929868:A:G	1.10915e-24	1.72497	-0.517452
43929892	chr22:43929892:C:T	2.04824e-25	-5.82626e-10	-0.481675
43929975	chr22:43929975:C:A	1.04113e-20	8.78814	1.56643
43930082	chr22:43930082:G:T	1.20696e-25	-5.82626e-10	-1.01055
43930392	chr22:43930392:T:C	2.41312e-07	39.8505	1.2783
43930680	chr22:43930680:A:C	9.86617e-26	-5.82626e-10	-1.21213
43930820	chr22:43930820:C:T	4.53421e-07	40.4424	1.3171
43931080	chr22:43931080:TC:T	1.01977e-25	-5.82626e-10	-1.17908
43931132	chr22:43931132:C:A	5.69619e-24	3.33433	-0.490607
43931187	chr22:43931187:T:C	5.66668e-26	-1.76664	-2.96855e-10
43931195	chr22:43931195:C:T	7.18081e-23	6.00009	-0.62216
43931299	chr22:43931299:G:A	5.5191e-07	40.5659	1.3902
43931339	chr22:43931339:C:T	1.60626e-24	1.57784	-2.96855e-10
43931393	chr22:43931393:A:G	1.86323e-07	39.6793	1.19092
43931870	chr22:43931870:G:A	9.82171e-26	-5.82626e-10	-1.21665
43932163	chr22:43932163:T:C	2.25098e-18	16.2949	-0.564053
43932195	chr22:43932195:A:G	1.44079e-22	6.72321	-0.648918
43932850	chr22:43932850:G:A	2.20351e-07	39.9964	1.04154
43932952	chr22:43932952:C:T	2.05766e-26	-1.64098	-1.13869
43933317	chr22:43933317:G:A	1.35533e-20	9.19711	1.4212
43933395	chr22:43933395:G:A	1.71236e-07	39.7368	1.0489
43933426	chr22:43933426:G:A	1.40304e-25	-5.82626e-10	-0.860014
43933839	chr22:43933839:C:T	3.15887e-23	5.19457	-0.637843
43934068	chr22:43934068:G:A	6.984e-25	-5.82626e-10	0.744964
43934151	chr22:43934151:C:T	5.04457e-07	40.5679	1.2983
43934248	chr22:43934248:T:C	1.4008e-07	39.218	1.36687
43934394	chr22:43934394:G:A	7.76441e-20	9.86491	2.49891
43935180	chr22:43935180:G:C	5.97939e-25	1.48729	-0.897629
43935431	chr22:43935431:G:A	3.50605e-26	-2.24675	-2.96855e-10
43935633	chr22:43935633:C:G	1.93042e-06	42.2008	1.00739
43935935	chr22:43935935:C:G	4.07577e-07	41.2612	0.391735
43935959	chr22:43935959:C:T	1.87474e-25	-5.82626e-10	-0.570185
43936063	chr22:43936063:G:A	4.07613e-07	41.2312	0.421834
43936316	chr22:43936316:A:G	9.57567e-26	-5.82626e-10	-1.24202
43936451	chr22:43936451:C:T	9.26871e-26	-5.82626e-10	-1.2746
43936597	chr22:43936597:T:C	2.90653e-07	40.9588	0.356011
43936613	chr22:43936613:T:C	2.70587e-07	40.8097	0.433638
43936690	chr22:43936690:G:A	5.80264e-07	41.5527	0.453533
43936805	chr22:43936805:A:T	5.55448e-26	-1.78664	-2.96855e-10
43936812	chr22:43936812:A:G	2.05266e-25	-5.82626e-10	-0.479521
43937008	chr22:43937008:T:TC	5.5385e-07	41.5577	0.401883
43937292	chr22:43937292:A:G	1.1584e-06	41.9643	0.733225
43937490	chr22:43937490:A:G	1.10912e-06	41.9471	0.706935
43937679	chr22:43937679:C:A	6.90719e-21	10.2246	-0.280351
43937814	chr22:43937814:T:G	7.9858e-07	41.7158	0.609736
43937931	chr22:43937931:G:A	9.37308e-26	-5.82626e-10	-1.2634
43938060	chr22:43938060:A:G	9.94269e-26	-5.82626e-10	-1.20441
43938065	chr22:43938065:C:G	8.57392e-07	41.7247	0.67185
43938088	chr22:43938088:T:C	7.04757e-07	41.5344	0.666153
43938649	chr22:43938649:T:C	5.13774e-07	41.3281	0.556379
43938923	chr22:43938923:G:A	1.17357e-25	-5.82626e-10	-1.0386
43938932	chr22:43938932:T:G	3.34749e-25	-5.82626e-10	0.00955212
43939451	chr22:43939451:T:C	4.50573e-07	41.1523	0.600974
43939536	chr22:43939536:C:T	4.24873e-07	41.0504	0.644055
43939573	chr22:43939573:G:T	1.01128e-06	41.9754	0.586296
43939790	chr22:43939790:TGG:T	1.60424e-16	20.0854	-0.0881249
43939864	chr22:43939864:T:C	7.57917e-07	41.6805	0.592763
43939978	chr22:43939978:A:C	9.60219e-26	-5.82626e-10	-1.23925
43940143	chr22:43940143:C:T	9.4176e-26	-5.82626e-10	-1.25866
43940218	chr22:43940218:T:C	5.46831e-07	41.3128	0.634087
43940227	chr22:43940227:G:A	1.60598e-25	-0.724922	-2.96855e-10
43940380	chr22:43940380:C:T	1.08338e-25	-5.82626e-10	-1.11857
43940430	chr22:43940430:A:G	5.55155e-07	41.3472	0.61472
43940616	chr22:43940616:T:C	7.69859e-07	41.6958	0.593087
43941077	chr22:43941077:G:A	2.46991e-08	39.5565	-0.707014
43941653	chr22:43941653:G:A	6.52993e-07	41.6244	0.499878
43941700	chr22:43941700:C:T	3.54024e-26	-1.97255	-0.264496
43941778	chr22:43941778:A:G	3.55992e-25	-5.82626e-10	0.0710814
43942225	chr22:43942225:C:T	5.22268e-24	3.36727	-0.610327
43942254	chr22:43942254:T:C	1.01628e-25	-0.0411686	-1.14134
43943175	chr22:43943175:A:G	2.68581e-24	2.84886	-0.756953
43943421	chr22:43943421:C:T	1.37632e-25	-5.82626e-10	-0.879245
43943696	chr22:43943696:A:G	1.13679e-25	-5.82626e-10	-1.07045
43945042	chr22:43945042:T:G	5.08807e-07	41.3801	0.494644
43945311	chr22:43945311:C:G	1.50196e-25	-5.82626e-10	-0.791888
43945313	chr22:43945313:T:C	5.38721e-07	41.483	0.448907
43945333	chr22:43945333:CCCCAGGGGATG:C	4.64399e-25	0.336916	-2.96855e-10
43945418	chr22:43945418:G:A	6.05553e-07	41.513	0.53587
43945420	chr22:43945420:G:A	7.57477e-26	-0.290687	-1.18573
43945518	chr22:43945518:C:A	1.79653e-25	-0.292005	-0.320798
43945726	chr22:43945726:T:C	7.51934e-07	41.7149	0.55048
43945766	chr22:43945766:G:A	1.04646e-25	-5.82626e-10	-1.15325
43945786	chr22:43945786:A:G	7.58106e-07	41.8286	0.444878
43945792	chr22:43945792:T:C	4.38188e-07	41.2264	0.498918
43945961	chr22:43945961:C:T	9.32047e-26	-5.82626e-10	-1.26903
43946236	chr22:43946236:A:G	3.3794e-20	9.59447	1.9375
43946294	chr22:43946294:G:T	1.3705e-25	-5.82626e-10	-0.883483
43946445	chr22:43946445:C:T	1.25508e-24	1.73582	-0.404689
43946514	chr22:43946514:T:A	1.44905e-25	-5.82626e-10	-0.827748
43947089	chr22:43947089:T:C	6.26614e-07	41.6049	0.478166
43947129	chr22:43947129:T:A	9.70645e-26	-0.273219	-0.955233
43947271	chr22:43947271:A:G	4.46981e-07	41.3161	0.429166
43947472	chr22:43947472:A:G	1.98536e-24	2.43175	-0.642017
43947629	chr22:43947629:C:T	1.17602e-25	-5.82626e-10	-1.03652
43947766	chr22:43947766:T:G	1.5119e-25	-5.82626e-10	-0.785288
43947786	chr22:43947786:T:C	9.61428e-26	-5.82626e-10	-1.23799
43947827	chr22:43947827:C:T	7.23575e-26	-2.34769	0.825479
43948032	chr22:43948032:A:G	1.44959e-25	-5.82626e-10	-0.827376
43948131	chr22:43948131:A:G	2.70395e-24	2.65437	-0.555728
43948586	chr22:43948586:C:A	1.54866e-25	-5.82626e-10	-0.761268
43948992	chr22:43948992:C:T	3.13278e-24	2.96917	-0.723326
43949117	chr22:43949117:C:T	1.49666e-25	-5.82626e-10	-0.795422
43949174	chr22:43949174:C:T	3.62151e-25	-5.82626e-10	0.0882344
43949571	chr22:43949571:C:T	1.53217e-25	-5.82626e-10	-0.771972
43949891	chr22:43949891:G:A	9.99675e-07	41.7864	0.763695
43950046	chr22:43950046:C:T	5.83616e-25	1.07034	-0.504927
43950179	chr22:43950179:C:G	3.49186e-26	-1.0135	-1.2373
43950248	chr22:43950248:C:T	2.79587e-25	0.616609	-0.787122
43950331	chr22:43950331:A:G	1.11788e-25	-5.82626e-10	-1.08722
43950399	chr22:43950399:A:G	4.01138e-26	-2.11211	-2.96855e-10
43950731	chr22:43950731:C:T	1.08817e-25	-5.82626e-10	-1.11416
43950759	chr22:43950759:T:G	6.81514e-25	1.95322	-1.23273
43951424	chr22:43951424:G:C	9.25866e-26	-5.82626e-10	-1.27568
43951553	chr22:43951553:G:T	8.16559e-25	2.09783	-1.19656
43952192	chr22:43952192:C:T	9.27606e-26	-5.82626e-10	-1.27381
43952355	chr22:43952355:G:C	9.27698e-26	-5.82626e-10	-1.27371
43952404	chr22:43952404:C:T	9.57167e-25	2.09212	-1.03197
43952566	chr22:43952566:G:T	9.2686e-10	35.0437	0.523077
43952627	chr22:43952627:A:G	9.86995e-26	-5.82626e-10	-1.21175
43953275	chr22:43953275:G:A	1.13124e-25	-5.82626e-10	-1.07534
43953335	chr22:43953335:T:C	2.70325e-22	7.38355	-0.679995
43953356	chr22:43953356:T:C	3.32295e-09	36.2547	0.588845
43953896	chr22:43953896:C:T	1.02968e-25	-5.82626e-10	-1.16941
43953915	chr22:43953915:A:G	3.88464e-25	0.158374	-2.96855e-10
43954010	chr22:43954010:G:A	1.14726e-25	-5.82626e-10	-1.06128
43954045	chr22:43954045:C:T	1.39504e-25	-5.82626e-10	-0.865737
43954063	chr22:43954063:A:T	1.41331e-25	-5.82626e-10	-0.85272
43955163	chr22:43955163:G:C	1.29443e-25	-5.82626e-10	-0.940585
43955214	chr22:43955214:C:T	1.00125e-25	-5.82626e-10	-1.19741
43955269	chr22:43955269:A:G	9.26598e-26	-5.82626e-10	-1.27489
43955336	chr22:43955336:C:T	1.18008e-25	-5.82626e-10	-1.03307
43955966	chr22:43955966:A:G	1.74311e-25	-5.82626e-10	-0.642987
43956633	chr22:43956633:C:T	1.27537e-25	-5.82626e-10	-0.95542
43956986	chr22:43956986:C:T	1.15672e-26	-2.26379	-1.09187
43957185	chr22:43957185:T:C	1.03936e-25	-5.82626e-10	-1.16005
43957513	chr22:43957513:C:G	1.04611e-25	-5.82626e-10	-1.15358
43957567	chr22:43957567:C:T	8.05711e-25	1.95542	-1.06752
43958231	chr22:43958231:C:T	3.51976e-20	12.5001	-0.927464
43958660	chr22:43958660:G:A	1.79216e-25	-0.615233	-2.96855e-10
43958718	chr22:43958718:C:T	7.79625e-25	1.8958	-1.04081
43958961	chr22:43958961:C:T	2.07137e-25	-5.82626e-10	-0.470447
43958985	chr22:43958985:A:G	1.51975e-24	1.95533	-0.432853
43959689	chr22:43959689:C:T	6.556e-25	1.386	-0.704276
43959813	chr22:43959813:A:G	7.62637e-25	0.832954	-2.96855e-10
43960105	chr22:43960105:G:T	9.67551e-26	-5.82626e-10	-1.23164
43960588	chr22:43960588:G:A	1.0722e-10	32.8978	0.512043
43960682	chr22:43960682:T:C	5.98684e-25	1.79285	-1.20194
43960686	chr22:43960686:G:A	1.29754e-24	1.63983	-0.275439
43960773	chr22:43960773:C:T	1.07802e-25	-5.82626e-10	-1.12353
43961149	chr22:43961149:G:A	3.51667e-26	-2.24373	-2.96855e-10
43961284	chr22:43961284:C:T	1.0752e-25	-5.82626e-10	-1.12615
43961294	chr22:43961294:CT:C	9.37886e-26	-5.82626e-10	-1.26278
43962014	chr22:43962014:G:T	3.35682e-20	12.5737	-1.04841
43962060	chr22:43962060:T:A	6.89574e-25	1.84406	-1.11182
43962150	chr22:43962150:C:T	7.48317e-25	1.8756	-1.0616
43962160	chr22:43962160:A:C	1.26383e-25	-5.82626e-10	-0.964511
43962328	chr22:43962328:T:C	1.37276e-25	-5.82626e-10	-0.881833
43962361	chr22:43962361:G:A	1.44509e-25	-5.82626e-10	-0.830485
43962480	chr22:43962480:C:G	1.08589e-24	2.00366	-0.817332
43962578	chr22:43962578:G:A	9.67338e-26	-5.82626e-10	-1.23187
43963117	chr22:43963117:A:G	9.54816e-18	18.1408	-0.964985
43963126	chr22:43963126:G:A	4.01467e-26	-2.11129	-2.96855e-10
43963433	chr22:43963433:G:T	1.03618e-25	-5.82626e-10	-1.16312
43963771	chr22:43963771:T:C	6.97155e-25	1.78597	-1.04279
43963849	chr22:43963849:C:T	8.74256e-25	1.98901	-1.01946
43963965	chr22:43963965:C:T	9.4902e-26	-5.82626e-10	-1.25098
43964121	chr22:43964121:T:C	5.96794e-26	-1.71484	-2.96855e-10
43964127	chr22:43964127:G:A	1.49337e-24	1.80091	-0.295942
43964130	chr22:43964130:C:A	1.48072e-24	1.80336	-0.306903
43964242	chr22:43964242:C:G	9.27687e-26	-5.82626e-10	-1.27372
43964254	chr22:43964254:A:G	1.21508e-25	-5.82626e-10	-1.00385
43964611	chr22:43964611:G:A	9.96828e-26	-5.82626e-10	-1.20183
43964957	chr22:43964957:G:C	9.26725e-26	-5.82626e-10	-1.27476
43965352	chr22:43965352:T:G	1.09149e-25	-1.11111	-2.96855e-10
43965833	chr22:43965833:T:A	4.36079e-24	3.82382	-1.24724
43965962	chr22:43965962:C:T	7.81121e-11	33.5203	-0.427229
43966652	chr22:43966652:G:A	3.11567e-25	0.30159	-0.363801
43966907	chr22:43966907:A:G	1.51529e-25	-5.82626e-10	-0.783048
43966935	chr22:43966935:C:T	1.83724e-24	2.34734	-0.635143
43967739	chr22:43967739:T:TC	1.80754e-25	0.247059	-0.853751
43967856	chr22:43967856:C:T	1.23854e-24	2.39493	-1.07707
43967943	chr22:43967943:C:T	9.54263e-26	-5.82626e-10	-1.24547
43967948	chr22:43967948:G:A	4.30785e-24	2.56437	-2.96855e-10
43968059	chr22:43968059:T:A	9.03656e-25	1.66486	-0.66224
43968104	chr22:43968104:G:A	9.61576e-26	-5.82626e-10	-1.23784
43968144	chr22:43968144:T:A	1.12094e-25	-5.82626e-10	-1.08449
43968447	chr22:43968447:G:A	9.6997e-26	-5.82626e-10	-1.22915
43968487	chr22:43968487:C:T	9.28746e-26	-5.82626e-10	-1.27258
43968714	chr22:43968714:C:T	1.2326e-23	4.01283	-0.397189
43968771	chr22:43968771:G:A	1.29551e-25	-5.82626e-10	-0.939755
43969352	chr22:43969352:G:C	2.60773e-23	4.92092	-0.555931
43969427	chr22:43969427:G:A	9.26316e-26	-5.82626e-10	-1.2752
43969862	chr22:43969862:G:A	1.41762e-25	0.301272	-1.15095
43970255	chr22:43970255:G:A	7.05689e-25	1.82594	-1.07059
43970818	chr22:43970818:A:G	1.27618e-25	-5.82626e-10	-0.954783
43970994	chr22:43970994:G:A	6.11297e-25	1.74509	-1.13333
43971184	chr22:43971184:C:T	1.00051e-25	-5.82626e-10	-1.19815
43971369	chr22:43971369:C:T	1.05028e-25	-0.268882	-0.880714
43971538	chr22:43971538:G:A	1.0241e-25	-5.82626e-10	-1.17485
43971749	chr22:43971749:C:T	1.13695e-25	-5.82626e-10	-1.07031
43972159	chr22:43972159:T:C	8.60305e-26	-0.553006	-0.79612
43972242	chr22:43972242:A:G	5.65175e-10	34.543	0.529109
43972324	chr22:43972324:A:G	1.12505e-25	-0.283629	-0.7972
43972493	chr22:43972493:C:T	1.21144e-25	-5.82626e-10	-1.00685
43972704	chr22:43972704:G:A	7.62756e-25	1.96634	-1.13323
43972861	chr22:43972861:C:T	1.00579e-25	-0.252575	-0.940307
43973296	chr22:43973296:G:A	1.45456e-25	-5.82626e-10	-0.823956
43973500	chr22:43973500:G:T	1.12346e-25	-5.82626e-10	-1.08225
43973549	chr22:43973549:C:T	6.62089e-24	3.64072	-0.646558
43973825	chr22:43973825:C:T	9.25859e-26	-5.82626e-10	-1.27569
43974047	chr22:43974047:C:T	8.69236e-25	1.95657	-0.992783
43974062	chr22:43974062:C:T	1.05895e-25	-5.82626e-10	-1.14138
43974396	chr22:43974396:G:A	9.75684e-26	-5.82626e-10	-1.22327
43974456	chr22:43974456:T:G	9.82516e-24	3.69595	-0.307078
43974548	chr22:43974548:A:C	6.53699e-26	-1.62377	-2.96855e-10
43974735	chr22:43974735:T:C	2.05561e-22	4.55035	1.87932
43974788	chr22:43974788:C:T	1.29206e-25	-5.82626e-10	-0.942418
43975100	chr22:43975100:A:G	1.19499e-25	-5.82626e-10	-1.02052
43975127	chr22:43975127:G:C	1.14165e-25	-1.06618	-2.96855e-10
43975363	chr22:43975363:A:G	9.71615e-26	-0.334214	-0.893239
43975432	chr22:43975432:G:A	9.74777e-26	-0.326179	-0.898025
43975446	chr22:43975446:A:C	1.15849e-25	-5.82626e-10	-1.05154
43975526	chr22:43975526:A:G	2.15211e-10	33.8265	0.28009
43976189	chr22:43976189:G:A	6.9699e-22	8.82798	-1.17728
43976324	chr22:43976324:C:T	1.12188e-25	-5.82626e-10	-1.08365
43976431	chr22:43976431:A:G	1.14718e-25	-5.82626e-10	-1.06135
43976451	chr22:43976451:C:T	9.78486e-22	9.1894	-1.19947
43976645	chr22:43976645:A:G	1.3927e-25	-5.82626e-10	-0.867413
43976752	chr22:43976752:C:T	1.30794e-21	9.55689	-1.27676
43976941	chr22:43976941:T:C	1.22189e-25	-5.82626e-10	-0.998255
43977251	chr22:43977251:G:A	1.37691e-25	-5.82626e-10	-0.878812
43977456	chr22:43977456:G:A	1.09314e-25	-5.82626e-10	-1.10961
43977699	chr22:43977699:G:A	1.24195e-24	2.05457	-0.733957
43977722	chr22:43977722:A:G	1.16755e-25	-5.82626e-10	-1.04375
43977779	chr22:43977779:C:T	6.96145e-26	-1.56085	-2.96855e-10
43978065	chr22:43978065:G:T	1.36989e-25	-5.82626e-10	-0.883923
43978067	chr22:43978067:G:A	8.75204e-25	2.15221	-1.18158
43978315	chr22:43978315:G:T	9.73238e-25	1.81033	-0.733532
43978343	chr22:43978343:G:A	1.04948e-25	-5.82626e-10	-1.15036
43978387	chr22:43978387:A:G	9.20115e-26	-0.462715	-0.819198
43978704	chr22:43978704:A:T	8.3058e-26	-0.517603	-0.866685
43979364	chr22:43979364:C:T	8.68004e-26	-0.506077	-0.834139
43979367	chr22:43979367:A:C	5.27524e-24	3.47778	-0.710827
43979395	chr22:43979395:C:A	4.20049e-22	8.39664	-1.25234
43979558	chr22:43979558:C:T	1.04163e-25	-0.342133	-0.815735
43979627	chr22:43979627:T:C	8.51664e-26	-0.51508	-0.84414
43979862	chr22:43979862:C:T	4.02908e-22	8.34532	-1.24268
43980455	chr22:43980455:C:T	5.27297e-19	15.5058	-1.22637
43980512	chr22:43980512:C:T	4.07177e-26	-2.09717	-2.96855e-10
43980582	chr22:43980582:C:A	9.36824e-26	-5.82626e-10	-1.26392
43981341	chr22:43981341:G:T	8.78367e-25	2.15869	-1.18445
43981677	chr22:43981677:A:C	1.72581e-25	0.139378	-0.792338
43982119	chr22:43982119:C:T	4.60711e-13	28.8944	-0.934419
43982426	chr22:43982426:T:G	9.55096e-26	-1.2446	-2.96855e-10
43982522	chr22:43982522:C:T	3.21074e-26	-2.33474	-2.96855e-10
43982626	chr22:43982626:T:C	1.13019e-25	-5.82626e-10	-1.07627
43982790	chr22:43982790:C:T	2.84544e-25	-0.152939	-2.96855e-10
43982929	chr22:43982929:C:T	6.66343e-13	29.2565	-0.927523
43983171	chr22:43983171:G:A	1.46401e-25	-5.82626e-10	-0.817477
43983627	chr22:43983627:C:G	1.1757e-25	-5.82626e-10	-1.03679
43983702	chr22:43983702:G:A	9.25086e-26	-5.82626e-10	-1.27653
43983851	chr22:43983851:CAT:C	1.00026e-25	-5.82626e-10	-1.1984
43983872	chr22:43983872:G:A	1.56211e-25	-5.82626e-10	-0.752621
43984129	chr22:43984129:A:G	5.08345e-13	29.1469	-1.08857
43984153	chr22:43984153:T:C	1.68442e-25	0.183427	-0.860663
43984301	chr22:43984301:T:C	1.11066e-25	-5.82626e-10	-1.0937
43984769	chr22:43984769:C:T	9.63253e-26	-5.82626e-10	-1.2361
43984808	chr22:43984808:T:A	9.25215e-26	-5.82626e-10	-1.27639
43984887	chr22:43984887:T:C	2.17364e-13	27.9099	-0.701176
43985008	chr22:43985008:C:T	9.2944e-26	-5.82626e-10	-1.27183
43985131	chr22:43985131:AC:A	1.30556e-25	-5.82626e-10	-0.932027
43985322	chr22:43985322:T:C	1.91921e-25	-5.82626e-10	-0.546744
43985333	chr22:43985333:C:T	9.89151e-26	-5.82626e-10	-1.20957
43985343	chr22:43985343:G:C	3.04072e-20	11.919	-0.492658
43985460	chr22:43985460:T:C	3.47203e-13	28.3895	-0.712372
43985602	chr22:43985602:C:T	3.23845e-10	33.9782	0.537022
43985983	chr22:43985983:C:T	1.20826e-25	-5.82626e-10	-1.00948
43986192	chr22:43986192:C:T	4.84873e-26	-1.07108	-0.851441
43986276	chr22:43986276:G:A	9.39975e-26	-5.82626e-10	-1.26056
43986367	chr22:43986367:A:C	9.72864e-26	-0.412884	-0.813285
43986653	chr22:43986653:C:T	1.0421e-22	6.81082	-1.06048
43986804	chr22:43986804:T:C	9.36225e-20	13.8271	-1.27617
43986825	chr22:43986825:T:G	1.07308e-25	-5.82626e-10	-1.12812
43986973	chr22:43986973:G:A	5.61066e-26	-0.782108	-0.994467
43987190	chr22:43987190:T:C	5.59289e-25	1.04412	-0.521278
43987520	chr22:43987520:C:T	8.14713e-20	13.6886	-1.27664
43987552	chr22:43987552:G:C	8.95779e-20	13.7764	-1.26959
43987622	chr22:43987622:T:C	5.80721e-25	1.27356	-0.713112
43987737	chr22:43987737:C:G	2.87565e-20	12.624	-1.25346
43988399	chr22:43988399:C:G	6.06501e-26	-0.709144	-0.989561
43988545	chr22:43988545:G:A	1.64631e-25	-5.82626e-10	-0.70012
43988920	chr22:43988920:C:T	1.0025e-25	-5.82626e-10	-1.19616
43989703	chr22:43989703:T:C	3.94893e-25	1.0834	-0.90861
43989714	chr22:43989714:A:G	1.67439e-15	23.2393	-0.896708
43989799	chr22:43989799:CTGTT:C	3.80057e-26	-0.974875	-1.19122
43990401	chr22:43990401:C:T	4.03178e-24	2.64623	-0.148096
43990549	chr22:43990549:T:C	9.94418e-26	-5.82626e-10	-1.20426
43990758	chr22:43990758:G:A	1.12174e-25	-5.82626e-10	-1.08378
43991186	chr22:43991186:C:G	9.78259e-26	-5.82626e-10	-1.22064
43991228	chr22:43991228:A:G	7.28148e-20	13.5719	-1.27225
43991324	chr22:43991324:C:G	1.00377e-25	-5.82626e-10	-1.19489
43991418	chr22:43991418:C:T	3.00909e-25	0.922117	-1.01914
43991501	chr22:43991501:C:G	2.24251e-25	-0.391063	-2.96855e-10
43992064	chr22:43992064:T:C	1.08413e-25	-5.82626e-10	-1.11788
43992239	chr22:43992239:T:C	1.36009e-25	-5.82626e-10	-0.891105
43992328	chr22:43992328:C:T	9.44252e-21	9.64895	0.607952
43992457	chr22:43992457:G:A	2.36925e-24	2.32803	-0.36153
43992537	chr22:43992537:A:G	5.33177e-20	13.2594	-1.27148
43992797	chr22:43992797:G:A	9.85384e-26	-5.82626e-10	-1.21338
43992922	chr22:43992922:A:G	2.51669e-25	-0.275711	-2.96855e-10
43992937	chr22:43992937:T:C	1.19722e-15	22.8112	-0.804055
43993039	chr22:43993039:A:G	1.67636e-25	-0.682035	-2.96855e-10
43993274	chr22:43993274:G:A	3.12778e-26	-2.36092	-2.96855e-10
43993512	chr22:43993512:G:A	6.32793e-26	-0.73897	-0.917299
43993520	chr22:43993520:C:T	9.40761e-26	-5.82626e-10	-1.25972
43993634	chr22:43993634:T:C	7.53101e-20	13.6044	-1.27114
43993638	chr22:43993638:C:T	6.39102e-26	-1.64635	-2.96855e-10
43993929	chr22:43993929:C:T	1.75046e-25	-5.82626e-10	-0.638781
43994341	chr22:43994341:GT:G	9.50544e-26	-5.82626e-10	-1.24938
43994666	chr22:43994666:C:T	9.61679e-26	-5.82626e-10	-1.23773
43994667	chr22:43994667:G:A	5.7068e-25	1.77081	-1.22781
43994688	chr22:43994688:C:T	2.21593e-22	7.77839	-1.27362
43995145	chr22:43995145:T:C	1.40112e-23	1.86073	1.88305
43995179	chr22:43995179:C:T	1.5403e-25	-5.82626e-10	-0.766681
43995349	chr22:43995349:CAAGGGCACGGGCGTCGTGAATA:C	9.85384e-26	-5.82626e-10	-1.21338
43995354	chr22:43995354:G:A	2.74848e-15	23.7079	-0.869649
43995517	chr22:43995517:C:T	3.23562e-25	-5.82626e-10	-0.0244375
43995708	chr22:43995708:T:C	1.88267e-22	7.60613	-1.26434
43995806	chr22:43995806:G:A	2.77659e-16	21.6742	-1.12838
43996049	chr22:43996049:G:A	1.46296e-25	-5.82626e-10	-0.818196
43996189	chr22:43996189:G:A	9.85041e-26	-5.82626e-10	-1.21373
43997195	chr22:43997195:C:T	1.74292e-19	14.2524	-1.07996
43997213	chr22:43997213:T:C	4.43359e-26	-0.777542	-1.23449
43997475	chr22:43997475:A:G	9.25292e-26	-5.82626e-10	-1.2763
43997880	chr22:43997880:C:T	1.3903e-25	-5.82626e-10	-0.869139
43997958	chr22:43997958:C:T	1.0672e-26	-2.2017	-1.2345
43998127	chr22:43998127:T:C	9.59588e-26	-5.82626e-10	-1.23991
43998427	chr22:43998427:A:T	1.10325e-25	-5.82626e-10	-1.1004
43998477	chr22:43998477:G:A	1.29606e-25	-5.82626e-10	-0.939325
43998522	chr22:43998522:C:T	4.04537e-15	24.0167	-0.791886
43998787	chr22:43998787:C:T	1.04871e-25	-5.82626e-10	-1.1511
43998846	chr22:43998846:GCTGCCGGCTCCGTGCCGGAAGC:G	9.88542e-26	-5.82626e-10	-1.21018
43999094	chr22:43999094:C:G	1.3203e-25	-5.82626e-10	-0.920801
43999253	chr22:43999253:C:T	1.24114e-25	-5.82626e-10	-0.98263
43999509	chr22:43999509:A:C	1.27837e-19	14.052	-1.18953
43999979	chr22:43999979:C:G	9.25445e-26	-5.82626e-10	-1.27614
44000046	chr22:44000046:G:A	1.63207e-25	-0.708808	-2.96855e-10
44000464	chr22:44000464:G:C	9.34731e-26	-5.82626e-10	-1.26615
44000498	chr22:44000498:C:T	2.63143e-25	-5.82626e-10	-0.23113
44001264	chr22:44001264:A:G	3.76556e-25	0.894561	-0.767321
44001664	chr22:44001664:C:T	1.0033e-25	-5.82626e-10	-1.19536
44002007	chr22:44002007:GTTTCCCTCC:G	4.3806e-26	-1.44415	-0.579907
44003095	chr22:44003095:G:A	9.89334e-26	-5.82626e-10	-1.20938
44003203	chr22:44003203:C:T	1.35272e-25	-5.82626e-10	-0.896537
44003743	chr22:44003743:C:T	3.2092e-26	-2.33522	-2.96855e-10
44003881	chr22:44003881:A:G	1.31139e-25	-0.251804	-0.675763
44004258	chr22:44004258:C:T	1.04826e-25	-5.82626e-10	-1.15153
44004269	chr22:44004269:G:A	7.25105e-23	5.38766	-2.96855e-10
44004296	chr22:44004296:GAGCTCCCCGCAACTGA:G	3.08137e-26	-2.37587	-2.96855e-10
44004818	chr22:44004818:G:A	2.89835e-25	1.09776	-1.23227
44004957	chr22:44004957:G:T	1.5308e-25	-0.772869	-2.96855e-10
44005142	chr22:44005142:C:T	1.79717e-23	4.56213	-0.569408
44005244	chr22:44005244:C:T	1.42596e-24	2.64595	-1.18718
44005311	chr22:44005311:C:T	1.16489e-25	-1.65674	0.610709
44005352	chr22:44005352:G:A	4.15184e-24	2.86205	-0.334574
44005922	chr22:44005922:A:G	1.26367e-25	-5.82626e-10	-0.964637
44005940	chr22:44005940:C:T	1.43474e-26	-2.37559	-0.76467
44005991	chr22:44005991:C:T	2.47712e-26	-2.08446	-0.509683
44006087	chr22:44006087:C:T	2.53958e-26	-2.0588	-0.510439
44006287	chr22:44006287:T:TA	4.46796e-25	1.53205	-1.23377
44006289	chr22:44006289:C:T	4.06326e-26	-1.81607	-0.283191
44006425	chr22:44006425:A:G	2.47332e-26	-2.03234	-0.563335
44006553	chr22:44006553:A:G	9.65201e-26	-5.82626e-10	-1.23408
44006562	chr22:44006562:T:G	1.69786e-25	-5.82626e-10	-0.669286
44006761	chr22:44006761:C:T	2.24922e-26	-2.14065	-0.550009
44006950	chr22:44006950:T:A	1.6967e-25	-5.82626e-10	-0.66997
44007094	chr22:44007094:C:T	2.15034e-25	-0.433032	-2.96855e-10
44007953	chr22:44007953:GCAT:G	1.55036e-25	-5.82626e-10	-0.760172
44007979	chr22:44007979:G:A	1.14503e-25	-5.82626e-10	-1.06322
44008096	chr22:44008096:G:T	5.194e-26	-1.94748	0.0937386
44008186	chr22:44008186:C:T	1.70568e-25	-5.82626e-10	-0.664692
44008604	chr22:44008604:A:G	2.00475e-26	-1.62264	-1.18309
44008652	chr22:44008652:G:A	1.7327e-25	-5.82626e-10	-0.648979
44009397	chr22:44009397:TAATCAGTTTTGA:T	1.02316e-25	-5.82626e-10	-1.17576
44009470	chr22:44009470:C:T	2.34556e-25	-5.82626e-10	-0.346134
44009521	chr22:44009521:A:G	1.81621e-25	-5.82626e-10	-0.601903
44009705	chr22:44009705:A:G	1.60898e-25	-5.82626e-10	-0.723056
44009734	chr22:44009734:A:C	1.69498e-26	-1.70137	-1.2722
44009791	chr22:44009791:CAT:C	1.88207e-25	0.541731	-1.10802
44010101	chr22:44010101:C:T	1.99025e-26	-1.53659	-1.2764
44010473	chr22:44010473:C:G	2.73393e-25	-0.192919	-2.96855e-10
44010737	chr22:44010737:TGATTTTGTATGG:T	9.3319e-26	-5.82626e-10	-1.2678
44010984	chr22:44010984:T:G	2.235e-25	-5.82626e-10	-0.394416
44011307	chr22:44011307:A:G	1.10523e-25	-5.82626e-10	-1.09861
44011406	chr22:44011406:C:T	1.80141e-25	-5.82626e-10	-0.610089
44011558	chr22:44011558:G:C	1.89951e-25	-5.82626e-10	-0.557059
44011719	chr22:44011719:T:C	2.33173e-26	-1.86636	-0.788276
44011865	chr22:44011865:A:T	1.12426e-25	-0.0179612	-1.06357
44011955	chr22:44011955:A:G	3.93315e-26	-1.32109	-0.810716
44012103	chr22:44012103:G:T	1.91675e-25	-5.82626e-10	-0.548027
44012361	chr22:44012361:T:C	3.24285e-25	0.859064	-0.881267
44012747	chr22:44012747:CT:C	3.72383e-25	1.17878	-1.06268
44012810	chr22:44012810:A:G	9.75258e-26	-5.82626e-10	-1.22371
44012934	chr22:44012934:T:C	4.2174e-26	-2.06202	-2.96855e-10
44012981	chr22:44012981:C:T	1.1655e-25	-5.82626e-10	-1.04551
44013195	chr22:44013195:A:G	9.14033e-27	-2.374	-1.21713
44013296	chr22:44013296:G:A	5.18288e-23	6.3063	-1.25442
44013327	chr22:44013327:G:T	9.69622e-26	-5.82626e-10	-1.22951
44013487	chr22:44013487:G:A	1.17122e-26	-2.16613	-1.17707
44013695	chr22:44013695:C:T	2.02771e-24	3.08556	-1.27473
44013781	chr22:44013781:C:T	1.22599e-25	-5.82626e-10	-0.994908
44014056	chr22:44014056:AAAAAG:A	9.25183e-26	-5.82626e-10	-1.27642
44014113	chr22:44014113:G:A	9.59452e-21	11.438	-1.16514
44014293	chr22:44014293:A:G	3.24668e-23	5.83495	-1.2508
44014923	chr22:44014923:T:G	2.86632e-25	-5.82626e-10	-0.145629
44014971	chr22:44014971:A:G	3.99676e-26	-1.17046	-0.945299
44015130	chr22:44015130:C:T	3.11083e-26	-1.87979	-0.486567
44015218	chr22:44015218:GA:G	2.98829e-25	-5.82626e-10	-0.103956
44015341	chr22:44015341:CAT:C	1.35058e-25	-5.82626e-10	-0.898126
44015482	chr22:44015482:G:A	3.45245e-26	-2.26216	-2.96855e-10
44015606	chr22:44015606:G:A	1.24327e-26	-2.00698	-1.27652
44015758	chr22:44015758:T:G	9.26926e-27	-2.30924	-1.26789
44015819	chr22:44015819:C:T	1.13426e-25	-5.82626e-10	-1.07268
44015924	chr22:44015924:A:G	4.57003e-26	-1.30573	-0.675996
44016030	chr22:44016030:C:T	1.85724e-26	-1.75136	-1.13079
44016059	chr22:44016059:G:A	1.02996e-25	-5.82626e-10	-1.16914
44016347	chr22:44016347:C:T	3.15707e-25	1.05751	-1.10652
44016446	chr22:44016446:G:T	1.66443e-25	-5.82626e-10	-0.689176
44016995	chr22:44016995:C:T	1.01833e-25	-5.82626e-10	-1.18049
44016998	chr22:44016998:C:T	1.55799e-25	-5.82626e-10	-0.755263
44017499	chr22:44017499:A:G	2.05237e-25	-5.82626e-10	-0.479661
44017795	chr22:44017795:C:T	1.33342e-25	-5.82626e-10	-0.910912
44018065	chr22:44018065:C:A	3.46761e-26	-2.25778	-2.96855e-10
44018381	chr22:44018381:G:A	1.23139e-25	-5.82626e-10	-0.990517
44018564	chr22:44018564:C:T	9.93015e-26	-5.82626e-10	-1.20567
44018777	chr22:44018777:A:G	1.12198e-25	-5.82626e-10	-1.08356
44018786	chr22:44018786:G:A	9.69802e-26	-5.82626e-10	-1.22932
44019216	chr22:44019216:C:T	1.03416e-25	-5.82626e-10	-1.16507
44019380	chr22:44019380:C:T	3.07812e-26	-2.37692	-2.96855e-10
44019386	chr22:44019386:A:AT	6.62997e-25	-5.82626e-10	0.692942
44019445	chr22:44019445:G:C	8.61099e-27	-2.3742	-1.27659
44019481	chr22:44019481:A:G	1.35774e-25	-5.82626e-10	-0.892838
44019546	chr22:44019546:G:A	1.20118e-25	-5.82626e-10	-1.01536
44019551	chr22:44019551:T:C	1.36347e-25	-5.82626e-10	-0.888628
44019561	chr22:44019561:G:A	1.11672e-25	-5.82626e-10	-1.08826
44019643	chr22:44019643:A:G	1.36632e-26	-2.02587	-1.16325
44019702	chr22:44019702:G:A	1.36398e-25	-5.82626e-10	-0.888247
44019836	chr22:44019836:A:G	1.36329e-25	-5.82626e-10	-0.888759
44019883	chr22:44019883:C:T	1.36329e-25	-5.82626e-10	-0.888759
44019938	chr22:44019938:G:A	1.35088e-25	-5.82626e-10	-0.897904
44020111	chr22:44020111:T:C	1.52871e-25	-5.82626e-10	-0.774232
44020144	chr22:44020144:G:A	1.06808e-25	-5.82626e-10	-1.13279
44020275	chr22:44020275:C:G	5.02356e-26	-1.8871	-2.96855e-10
44020344	chr22:44020344:T:C	1.42781e-25	-5.82626e-10	-0.842516
44020393	chr22:44020393:C:T	4.60882e-26	-0.779853	-1.19342
44020481	chr22:44020481:A:C	1.25148e-26	-2.08231	-1.19461
44020549	chr22:44020549:A:G	2.7804e-26	-1.64224	-0.836405
44020749	chr22:44020749:G:A	1.02824e-25	-5.82626e-10	-1.1708
44021063	chr22:44021063:G:A	9.70077e-26	-5.82626e-10	-1.22904
44021099	chr22:44021099:A:G	9.52059e-26	-5.82626e-10	-1.24779
44022047	chr22:44022047:A:G	3.07833e-26	-2.37685	-2.96855e-10
44022090	chr22:44022090:C:T	8.6423e-27	-2.37166	-1.2755
44022159	chr22:44022159:G:A	4.63551e-26	-1.80174	-0.165757
44022564	chr22:44022564:A:G	1.24709e-26	-2.16445	-1.11598
44022567	chr22:44022567:T:C	6.0498e-26	-2.32999	0.628774
44022680	chr22:44022680:A:G	1.10101e-25	-5.82626e-10	-1.10243
44023159	chr22:44023159:C:T	5.20672e-26	-1.48361	-0.367685
44023500	chr22:44023500:G:A	1.06924e-25	-5.82626e-10	-1.13171
44023567	chr22:44023567:T:C	8.96194e-27	-2.34768	-1.26316
44023664	chr22:44023664:G:C	1.99106e-25	-5.82626e-10	-0.509988
44023779	chr22:44023779:C:T	3.25956e-25	-5.82626e-10	-0.0170647
44023908	chr22:44023908:C:T	1.07774e-25	-5.82626e-10	-1.12379
44023939	chr22:44023939:A:G	2.00731e-25	-5.82626e-10	-0.501862
44024135	chr22:44024135:G:C	3.49629e-26	-0.992429	-1.25711
44024618	chr22:44024618:A:G	1.89235e-25	0.639277	-1.20012
44024622	chr22:44024622:A:C	3.82843e-26	-1.37247	-0.786316
44024721	chr22:44024721:G:A	1.27052e-25	-5.82626e-10	-0.959228
44024968	chr22:44024968:T:A	9.80783e-26	-5.82626e-10	-1.21806
44024979	chr22:44024979:A:T	2.37748e-26	-1.39342	-1.24178
44025017	chr22:44025017:C:T	1.64858e-26	-2.10726	-0.894068
44025048	chr22:44025048:A:G	3.72509e-26	-2.18615	-2.96855e-10
44025545	chr22:44025545:G:A	8.51537e-26	-0.404283	-0.955086
44025614	chr22:44025614:G:A	1.33789e-25	-5.82626e-10	-0.907566
44025636	chr22:44025636:C:G	1.44539e-25	-5.82626e-10	-0.830277
44025683	chr22:44025683:G:T	8.52701e-26	-1.56131	0.203303
44025723	chr22:44025723:T:TTCTC	5.34842e-26	-0.577201	-1.24724
44025981	chr22:44025981:C:G	2.89575e-25	-0.135414	-2.96855e-10
44026166	chr22:44026166:A:C	6.78615e-26	-0.309898	-1.27646
44026453	chr22:44026453:T:C	1.78804e-26	-1.66184	-1.25828
44026621	chr22:44026621:C:T	1.65429e-26	-2.13462	-0.86325
44026758	chr22:44026758:T:C	5.18872e-26	-2.03798	0.183227
44026854	chr22:44026854:C:T	9.73396e-26	-5.82626e-10	-1.22562
44027084	chr22:44027084:G:T	7.79884e-26	-2.00099	0.553726
44027172	chr22:44027172:G:A	1.84098e-25	-5.82626e-10	-0.588358
44027218	chr22:44027218:T:C	2.35577e-24	2.67151	-0.710716
44027297	chr22:44027297:T:C	1.53021e-25	-5.82626e-10	-0.773253
44027366	chr22:44027366:T:C	1.93999e-25	-5.82626e-10	-0.535974
44027516	chr22:44027516:G:A	2.75904e-25	-1.43684	1.25307
44028090	chr22:44028090:C:T	1.24515e-25	-5.82626e-10	-0.979402
44028228	chr22:44028228:C:T	2.06463e-26	-1.6046	-1.17169
44028543	chr22:44028543:A:G	1.3714e-24	2.58389	-1.16412
44028769	chr22:44028769:T:C	2.37352e-26	-1.38827	-1.2486
44028949	chr22:44028949:A:G	3.4758e-24	2.95387	-0.604123
44029122	chr22:44029122:C:A	1.40264e-25	-5.82626e-10	-0.860298
44029675	chr22:44029675:C:T	9.49855e-26	-5.82626e-10	-1.2501
44029798	chr22:44029798:T:G	1.65017e-26	-2.12744	-0.872923
44029881	chr22:44029881:G:C	1.65484e-24	2.80918	-1.20154
44030164	chr22:44030164:T:C	3.06533e-24	3.34757	-1.12349
44030192	chr22:44030192:T:C	1.08003e-25	-5.82626e-10	-1.12167
44030336	chr22:44030336:G:A	9.28563e-26	-5.82626e-10	-1.27277
44030392	chr22:44030392:G:A	4.23731e-26	-2.05731	-2.96855e-10
44030535	chr22:44030535:G:T	4.19934e-25	-5.82626e-10	0.23627
44030764	chr22:44030764:AG:A	5.20105e-26	-0.575754	-1.27663
44030967	chr22:44030967:G:T	4.31967e-25	0.331285	-0.0667625
44030969	chr22:44030969:C:G	1.10809e-24	-5.82626e-10	1.20656
44031079	chr22:44031079:C:CA	1.28754e-24	-5.82626e-10	1.35666
44031371	chr22:44031371:T:C	4.25654e-26	-2.24589	0.193102
44031376	chr22:44031376:C:T	1.05265e-25	0.00818968	-1.15554
44031445	chr22:44031445:G:C	4.38648e-25	-5.82626e-10	0.279869
44031484	chr22:44031484:G:A	9.46315e-26	-5.82626e-10	-1.25384
44031748	chr22:44031748:G:A	1.72549e-25	-5.82626e-10	-0.653145
44031816	chr22:44031816:G:A	5.5601e-26	-2.22163	0.436008
44032135	chr22:44032135:G:A	1.7252e-23	4.95316	-1.0013
44032386	chr22:44032386:G:A	9.65586e-25	-5.82626e-10	1.06891
44032607	chr22:44032607:A:G	1.18046e-25	-5.82626e-10	-1.03276
44032666	chr22:44032666:C:T	6.49291e-26	-1.73519	0.104661
44032667	chr22:44032667:G:A	4.20291e-26	-0.864495	-1.20097
44033009	chr22:44033009:G:A	4.18804e-25	-5.82626e-10	0.233576
44033511	chr22:44033511:G:T	6.72051e-26	-0.321227	-1.27485
44033713	chr22:44033713:C:A	1.0848e-25	-5.82626e-10	-1.11726
44033882	chr22:44033882:C:T	3.26759e-25	0.660484	-0.675088
44034189	chr22:44034189:CAATTAT:C	9.75837e-26	-5.82626e-10	-1.22312
44034450	chr22:44034450:C:G	9.33927e-26	-5.82626e-10	-1.26701
44034673	chr22:44034673:CTGACCCCCA:C	4.59498e-25	1.11129	-0.784984
44034850	chr22:44034850:A:G	9.95632e-27	-2.30527	-1.20035
44035034	chr22:44035034:A:G	4.18113e-25	1.02196	-0.790039
44035374	chr22:44035374:T:C	1.31779e-26	-2.22211	-1.00318
44035530	chr22:44035530:C:T	1.02124e-24	1.02327	0.101675
44036486	chr22:44036486:A:T	9.64356e-27	-2.27941	-1.25813
44037249	chr22:44037249:C:T	9.29712e-27	-2.32246	-1.25167
44037363	chr22:44037363:C:T	3.39611e-26	-1.27565	-1.00296
44038503	chr22:44038503:G:A	3.39005e-25	-5.82626e-10	0.0221887
44038666	chr22:44038666:C:G	9.25222e-26	-5.82626e-10	-1.27638
44038728	chr22:44038728:G:T	1.69947e-25	-5.82626e-10	-0.66834
44038794	chr22:44038794:C:A	8.59083e-25	2.02988	-1.07784
44038840	chr22:44038840:A:G	3.52575e-25	-5.82626e-10	0.0614369
44038900	chr22:44038900:C:T	9.6813e-26	-5.82626e-10	-1.23105
44039070	chr22:44039070:G:A	3.40337e-25	0.878913	-0.852804
44039371	chr22:44039371:C:T	9.09086e-27	-2.37707	-1.21949
44039672	chr22:44039672:G:A	8.87277e-27	-2.37723	-1.24362
44040312	chr22:44040312:G:C	1.00229e-26	-2.34211	-1.15684
44040321	chr22:44040321:G:A	1.1222e-25	-5.82626e-10	-1.08337
44040700	chr22:44040700:C:T	1.28527e-25	-5.82626e-10	-0.947688
44041119	chr22:44041119:A:G	3.38233e-25	-5.82626e-10	0.019909
44042088	chr22:44042088:C:A	9.96878e-26	-1.20178	-2.96855e-10
44042180	chr22:44042180:T:G	1.69101e-25	-5.82626e-10	-0.673331
44042962	chr22:44042962:A:C	6.01234e-26	-0.43819	-1.26924
44043371	chr22:44043371:T:G	1.63015e-26	-2.29567	-0.716905
44043423	chr22:44043423:T:G	1.08044e-25	-5.82626e-10	-1.12129
44043768	chr22:44043768:C:T	9.43302e-26	-5.82626e-10	-1.25703
44044300	chr22:44044300:T:C	3.11061e-26	-2.36642	-2.96855e-10
44045272	chr22:44045272:C:A	6.29103e-25	1.909	-1.26853
44045478	chr22:44045478:A:C	3.23256e-25	-5.82626e-10	-0.0253838
44046343	chr22:44046343:C:G	1.02285e-25	-5.82626e-10	-1.17607
44046561	chr22:44046561:C:T	5.29313e-26	-0.680016	-1.15482
44048123	chr22:44048123:G:A	1.23726e-26	-2.08942	-1.19893
44048162	chr22:44048162:G:A	4.76413e-26	-1.94013	-2.96855e-10
44048520	chr22:44048520:C:T	1.2193e-26	-2.10751	-1.19545
44049103	chr22:44049103:G:A	9.34699e-26	-5.82626e-10	-1.26619
44049384	chr22:44049384:G:A	9.2637e-26	-5.82626e-10	-1.27514
44049423	chr22:44049423:T:C	9.2521e-26	-5.82626e-10	-1.27639
44049779	chr22:44049779:C:T	6.73793e-25	1.93022	-1.22112
44049858	chr22:44049858:T:C	1.07682e-25	-5.82626e-10	-1.12465
44050158	chr22:44050158:A:G	1.68166e-25	-5.82626e-10	-0.678876
44050251	chr22:44050251:C:T	1.6704e-25	-5.82626e-10	-0.685596
44050252	chr22:44050252:A:G	1.19894e-25	-5.82626e-10	-1.01722
44050361	chr22:44050361:A:G	9.87545e-26	-5.82626e-10	-1.21119
44050433	chr22:44050433:T:C	9.4393e-26	-5.82626e-10	-1.25636
44050610	chr22:44050610:C:T	1.87245e-26	-1.77193	-1.10207
44050772	chr22:44050772:A:AC	6.31336e-26	-0.398677	-1.2599
44050807	chr22:44050807:T:C	6.18542e-26	-0.47445	-1.2046
44051068	chr22:44051068:C:T	1.49637e-25	0.131002	-0.92662
44051392	chr22:44051392:CTG:C	9.26904e-26	-5.82626e-10	-1.27456
44051606	chr22:44051606:G:A	1.09475e-26	-2.22269	-1.18802
44051920	chr22:44051920:G:GATGCTGCC	1.19848e-25	-5.82626e-10	-1.01761
44052063	chr22:44052063:C:T	1.00997e-25	-5.82626e-10	-1.18874
44052149	chr22:44052149:T:C	1.01755e-25	-5.82626e-10	-1.18126
44052368	chr22:44052368:G:A	2.90976e-25	-5.82626e-10	-0.130586
44052458	chr22:44052458:G:A	9.21071e-27	-2.33351	-1.24995
44052522	chr22:44052522:G:A	2.65105e-26	-2.2021	-0.324187
44052601	chr22:44052601:T:C	9.52831e-27	-2.28251	-1.26705
44052875	chr22:44052875:T:C	1.45414e-26	-2.3102	-0.816624
44053285	chr22:44053285:T:C	4.29503e-26	-2.04378	-2.96855e-10
44053381	chr22:44053381:CTGA:C	2.96749e-25	-5.82626e-10	-0.110941
44053384	chr22:44053384:A:G	4.43744e-26	-2.01117	-2.96855e-10
44053910	chr22:44053910:C:A	9.71945e-26	-5.82626e-10	-1.22711
44054169	chr22:44054169:G:T	7.40106e-24	-5.82626e-10	3.10555
44054569	chr22:44054569:G:A	3.26304e-26	-2.31858	-2.96855e-10
44054717	chr22:44054717:G:A	1.0283e-23	-5.82626e-10	3.43442
44054784	chr22:44054784:TC:T	1.81853e-26	-1.9266	-0.976617
44054920	chr22:44054920:G:A	1.86624e-24	1.72785	-2.96855e-10
44055106	chr22:44055106:A:T	1.13169e-25	-5.82626e-10	-1.07495
44055158	chr22:44055158:A:G	1.66301e-25	-5.82626e-10	-0.690029
44055187	chr22:44055187:C:T	9.27971e-26	-5.82626e-10	-1.27341
44055733	chr22:44055733:C:T	3.54131e-26	-1.49469	-0.74206
44055943	chr22:44055943:C:T	3.374e-26	-1.57459	-0.710554
44055974	chr22:44055974:A:C	2.45897e-25	-5.82626e-10	-0.298913
44055997	chr22:44055997:G:A	1.02869e-25	-5.82626e-10	-1.17037
44056051	chr22:44056051:G:A	2.10992e-26	-2.20558	-0.549011
44056125	chr22:44056125:A:G	3.08738e-26	-2.37392	-2.96855e-10
44056142	chr22:44056142:C:T	2.26399e-26	-1.61304	-1.07107
44056217	chr22:44056217:C:T	2.78926e-25	-5.82626e-10	-0.172879
44056376	chr22:44056376:A:T	9.75361e-26	-5.82626e-10	-1.2236
44056392	chr22:44056392:G:A	1.00243e-25	-5.82626e-10	-1.19623
44056438	chr22:44056438:A:G	2.38011e-26	-1.48885	-1.14525
44056532	chr22:44056532:T:G	2.35428e-26	-1.54334	-1.10167
44056643	chr22:44056643:C:T	2.29268e-25	-5.82626e-10	-0.368935
44057148	chr22:44057148:T:C	2.65984e-26	-1.66734	-0.855632
44057403	chr22:44057403:G:A	9.86076e-26	-5.82626e-10	-1.21268
44057474	chr22:44057474:G:C	1.24052e-26	-2.30275	-0.982961
44057941	chr22:44057941:C:T	1.09037e-25	-5.82626e-10	-1.11214
44058417	chr22:44058417:C:T	9.27124e-26	-5.82626e-10	-1.27433
44058636	chr22:44058636:C:A	4.24538e-26	-0.788052	-1.26736
44058825	chr22:44058825:G:A	1.0243e-25	-5.82626e-10	-1.17464
44058846	chr22:44058846:C:T	9.76602e-26	-5.82626e-10	-1.22233
44058858	chr22:44058858:G:A	2.59268e-26	-1.76726	-0.781288
44059593	chr22:44059593:A:G	1.50196e-26	-2.01985	-1.07462
44059609	chr22:44059609:G:A	1.19516e-26	-2.07958	-1.24338
44059988	chr22:44059988:C:G	1.99116e-24	0.209006	1.58364
44060732	chr22:44060732:C:T	9.30824e-26	-5.82626e-10	-1.27034
44060812	chr22:44060812:T:C	1.24109e-26	-2.36035	-0.924898
44060998	chr22:44060998:G:A	1.84092e-26	-2.3458	-0.545179
44061118	chr22:44061118:C:T	1.05895e-25	-0.180741	-0.960643
44061379	chr22:44061379:C:T	1.37522e-24	-1.56725	2.9898
44061584	chr22:44061584:G:A	1.93957e-25	-5.82626e-10	-0.536193
44061628	chr22:44061628:T:A	2.8583e-25	-5.82626e-10	-0.148431
44062102	chr22:44062102:C:T	8.71865e-25	-1.76715	2.73396
44062192	chr22:44062192:C:T	1.75144e-26	-2.27763	-0.663176
44062226	chr22:44062226:C:A	1.0688e-25	-2.2517	1.11958
44062240	chr22:44062240:G:C	9.34654e-26	-2.24376	0.977524
44062397	chr22:44062397:G:C	5.52839e-26	-1.79135	-2.96855e-10
44062454	chr22:44062454:A:G	1.00856e-25	-2.30005	1.10991
44062606	chr22:44062606:C:T	3.41523e-23	4.63476	-2.96855e-10
44062618	chr22:44062618:C:A	3.65437e-26	-2.20532	-2.96855e-10
44062640	chr22:44062640:A:C	1.59244e-26	-2.33217	-0.703802
44062738	chr22:44062738:C:T	9.71484e-27	-2.27348	-1.25669
44062774	chr22:44062774:G:A	3.832e-26	-2.15786	-2.96855e-10
44063565	chr22:44063565:G:A	1.41594e-25	0.166696	-1.01756
44063588	chr22:44063588:C:T	3.07889e-26	-2.37667	-2.96855e-10
44063729	chr22:44063729:G:A	4.21664e-26	-1.57253	-0.489675
44063954	chr22:44063954:G:A	9.30827e-26	-5.82626e-10	-1.27034
44064115	chr22:44064115:T:C	1.20636e-25	-1.9834	0.972349
44064240	chr22:44064240:G:A	1.0815e-25	-5.82626e-10	-1.12031
44064267	chr22:44064267:G:A	1.1278e-25	-2.07247	0.994075
44064409	chr22:44064409:A:G	3.94316e-26	-1.64019	-0.489074
44064680	chr22:44064680:C:T	1.40824e-25	-5.82626e-10	-0.85632
44065305	chr22:44065305:T:C	1.23854e-25	-5.82626e-10	-0.984721
44065597	chr22:44065597:A:G	3.17952e-26	-2.34451	-2.96855e-10
44066036	chr22:44066036:C:G	1.0956e-25	-5.82626e-10	-1.10735
44066507	chr22:44066507:T:C	9.37911e-26	-5.82626e-10	-1.26276
44066562	chr22:44066562:G:C	1.35324e-25	-5.82626e-10	-0.896153
44067167	chr22:44067167:T:C	1.03302e-25	-5.82626e-10	-1.16617
44067429	chr22:44067429:C:T	1.03502e-25	-5.82626e-10	-1.16424
44067987	chr22:44067987:G:T	4.86559e-26	-2.35662	0.437565
44068407	chr22:44068407:G:A	1.01912e-25	-5.82626e-10	-1.17972
44068507	chr22:44068507:C:T	9.21706e-26	-2.16268	0.882494
44069022	chr22:44069022:A:G	9.35851e-26	-5.82626e-10	-1.26496
44069081	chr22:44069081:C:T	1.22071e-25	-5.82626e-10	-0.999223
44069655	chr22:44069655:A:G	3.85764e-26	-0.975107	-1.17608
44070023	chr22:44070023:G:A	2.1669e-25	-5.82626e-10	-0.42536
44070108	chr22:44070108:C:T	1.57119e-25	-5.82626e-10	-0.746825
44070323	chr22:44070323:C:A	1.1859e-25	-5.82626e-10	-1.02816
44070473	chr22:44070473:C:T	1.4936e-25	-5.82626e-10	-0.797469
44070670	chr22:44070670:A:G	1.70212e-26	-2.25262	-0.71675
44070807	chr22:44070807:A:G	3.23092e-26	-2.24083	-0.0876514
44071053	chr22:44071053:A:C	1.40274e-25	-5.82626e-10	-0.860232
44071118	chr22:44071118:T:C	9.73734e-26	-5.82626e-10	-1.22527
44071349	chr22:44071349:C:T	3.71939e-25	0.114902	-2.96855e-10
44071775	chr22:44071775:G:A	1.0158e-25	-5.82626e-10	-1.18299
44071796	chr22:44071796:C:T	2.44298e-26	-1.71044	-0.89758
44071872	chr22:44071872:A:G	1.29537e-26	-2.36805	-0.874393
44071883	chr22:44071883:G:A	1.24714e-26	-2.24483	-1.03556
44071910	chr22:44071910:C:G	6.69321e-24	-5.82626e-10	3.00502
44072019	chr22:44072019:T:C	1.14902e-26	-2.37318	-0.989156
44072030	chr22:44072030:A:G	1.18851e-26	-2.36963	-0.95891
44072076	chr22:44072076:C:T	1.18479e-25	-5.82626e-10	-1.02909
44072594	chr22:44072594:T:C	1.43599e-26	-1.92158	-1.21781
44073265	chr22:44073265:G:A	3.25934e-26	-2.31972	-2.96855e-10
44073936	chr22:44073936:T:C	9.42495e-26	-5.82626e-10	-1.25788
44074055	chr22:44074055:G:A	3.53985e-26	-1.9692	-0.267957
44074156	chr22:44074156:A:G	1.43832e-26	-2.09531	-1.04246
44074335	chr22:44074335:C:A	1.26231e-25	-5.82626e-10	-0.965717
44074731	chr22:44074731:C:T	9.27293e-26	-5.82626e-10	-1.27414
44074760	chr22:44074760:G:A	3.32981e-26	-2.09053	-0.207797
44074967	chr22:44074967:C:A	9.61095e-26	-5.82626e-10	-1.23834
44075050	chr22:44075050:G:C	2.29402e-26	-2.19073	-0.480202
44075243	chr22:44075243:C:T	7.54211e-26	-1.48074	-2.96855e-10
44075509	chr22:44075509:G:T	9.31256e-26	-5.82626e-10	-1.26988
44075591	chr22:44075591:C:T	1.46414e-25	-5.82626e-10	-0.817387
44076253	chr22:44076253:T:G	1.42158e-25	-5.82626e-10	-0.846887
44076401	chr22:44076401:G:A	3.5404e-26	-2.237	-2.96855e-10
44076464	chr22:44076464:G:A	9.07081e-27	-2.33277	-1.26599
44077253	chr22:44077253:G:A	2.30998e-25	-5.82626e-10	-0.36142
44077501	chr22:44077501:GTGC:G	1.88501e-26	-2.22374	-0.643575
44077625	chr22:44077625:G:A	1.58909e-26	-2.26525	-0.772837
44077638	chr22:44077638:C:T	9.75389e-26	-2.37205	1.14848
44077712	chr22:44077712:A:G	2.06834e-25	-5.82626e-10	-0.471913
44077872	chr22:44077872:G:A	2.14039e-26	-1.67124	-1.06902
44078121	chr22:44078121:G:A	9.2492e-26	-5.82626e-10	-1.27671
44078144	chr22:44078144:C:T	3.07986e-26	-2.37636	-2.96855e-10
44078626	chr22:44078626:G:A	3.31212e-26	-1.17821	-1.12544
44078870	chr22:44078870:G:A	2.35441e-26	-1.41164	-1.23331
44079346	chr22:44079346:T:C	2.22899e-26	-1.85166	-0.848036
44079627	chr22:44079627:G:A	9.33488e-26	-5.82626e-10	-1.26748
44080088	chr22:44080088:G:A	9.25228e-26	-5.82626e-10	-1.27637
44080184	chr22:44080184:T:C	4.08819e-26	-1.38144	-0.711703
44080355	chr22:44080355:C:T	1.65734e-26	-2.28094	-0.715085
44080894	chr22:44080894:C:T	1.75691e-26	-1.70517	-1.23251
44081271	chr22:44081271:C:A	6.0631e-25	-5.82626e-10	0.603565
44081676	chr22:44081676:G:T	2.21824e-25	-5.82626e-10	-0.401941
44081685	chr22:44081685:G:A	1.01163e-25	-5.82626e-10	-1.18709
44081710	chr22:44081710:G:T	1.47126e-25	-5.82626e-10	-0.812541
44082157	chr22:44082157:G:T	2.15587e-25	-5.82626e-10	-0.430463
44082248	chr22:44082248:G:A	9.43569e-25	-5.82626e-10	1.04584
44082343	chr22:44082343:A:C	3.19409e-25	-0.0373542	-2.96855e-10
44082369	chr22:44082369:AT:A	9.98274e-26	-5.82626e-10	-1.20038
44082577	chr22:44082577:C:T	9.28089e-26	-5.82626e-10	-1.27328
44082970	chr22:44082970:A:G	9.39592e-26	-1.02023	-0.24074
44083434	chr22:44083434:A:T	7.29646e-25	-5.82626e-10	0.788732
44083723	chr22:44083723:G:A	2.91797e-26	-2.37605	-0.0543048
44083871	chr22:44083871:G:C	9.39245e-26	-5.82626e-10	-1.26134
44083887	chr22:44083887:T:A	2.20929e-25	-5.82626e-10	-0.405988
44084048	chr22:44084048:C:T	1.22704e-25	-5.82626e-10	-0.994054
44085007	chr22:44085007:G:A	1.53109e-25	-5.82626e-10	-0.772675
44085165	chr22:44085165:C:T	4.729e-25	-5.82626e-10	0.355057
44085334	chr22:44085334:A:C	4.2998e-25	-5.82626e-10	0.259911
44085419	chr22:44085419:C:T	3.08256e-26	-2.37548	-2.96855e-10
44086281	chr22:44086281:G:A	1.16627e-25	-5.82626e-10	-1.04484
44086511	chr22:44086511:C:T	2.28502e-26	-1.41292	-1.26195
44087153	chr22:44087153:G:C	3.51525e-26	-2.24413	-2.96855e-10
44087400	chr22:44087400:T:G	2.58414e-26	-1.36277	-1.18908
44087444	chr22:44087444:G:T	2.38739e-25	-0.328457	-2.96855e-10
44087529	chr22:44087529:A:AGAT	1.84479e-25	-5.82626e-10	-0.586293
44087922	chr22:44087922:A:G	2.62911e-25	-5.82626e-10	-0.232011
44087967	chr22:44087967:T:G	9.3752e-26	-5.82626e-10	-1.26317
44088001	chr22:44088001:G:C	1.39592e-26	-2.37722	-0.79047
44088435	chr22:44088435:C:A	9.53755e-26	-5.82626e-10	-1.24601
44088452	chr22:44088452:G:A	3.08637e-26	-2.37425	-2.96855e-10
44088466	chr22:44088466:T:G	1.2326e-25	-5.82626e-10	-0.989531
44089125	chr22:44089125:A:G	9.25187e-26	-5.82626e-10	-1.27642
44089232	chr22:44089232:C:T	3.13531e-26	-2.35851	-2.96855e-10
44089517	chr22:44089517:T:G	1.11798e-26	-2.11382	-1.27589
44089949	chr22:44089949:T:C	9.91625e-26	-5.82626e-10	-1.20707
44090405	chr22:44090405:C:T	9.24966e-26	-5.82626e-10	-1.27666
44090807	chr22:44090807:C:G	9.25003e-26	-5.82626e-10	-1.27662
44091328	chr22:44091328:A:G	9.36064e-26	-5.82626e-10	-1.26473
44091454	chr22:44091454:G:T	1.15547e-26	-2.11999	-1.23675
44091673	chr22:44091673:A:G	1.86921e-26	-1.59903	-1.2767
44091701	chr22:44091701:C:G	1.17613e-26	-2.10593	-1.23309
44091904	chr22:44091904:C:T	1.26341e-25	-5.82626e-10	-0.964846
44092133	chr22:44092133:A:G	1.507e-26	-1.88858	-1.20254
44092167	chr22:44092167:C:G	1.5191e-26	-1.86659	-1.21653
44092196	chr22:44092196:C:T	9.25466e-27	-2.3251	-1.2536
44092399	chr22:44092399:G:A	1.24777e-26	-2.054	-1.22589
44092523	chr22:44092523:G:C	1.41478e-25	-5.82626e-10	-0.851686
44092695	chr22:44092695:G:A	9.09706e-27	-2.36298	-1.2329
44092752	chr22:44092752:G:T	6.86933e-26	-1.57418	-2.96855e-10
44093142	chr22:44093142:G:A	9.17262e-27	-2.36755	-1.22005
44093158	chr22:44093158:G:A	9.06692e-27	-2.37217	-1.22703
44093291	chr22:44093291:C:T	3.8703e-26	-1.47534	-0.672571
44093667	chr22:44093667:T:C	1.34536e-25	-5.82626e-10	-0.901997
44094016	chr22:44094016:T:C	1.10857e-26	-2.2894	-1.10877
44094062	chr22:44094062:C:T	1.14307e-26	-2.10161	-1.26592
44094243	chr22:44094243:A:T	6.34294e-25	-5.82626e-10	0.648685
44094352	chr22:44094352:A:G	2.61e-26	-2.07573	-0.466163
44094393	chr22:44094393:C:T	3.60761e-25	-5.82626e-10	0.0843886
44094404	chr22:44094404:A:G	1.05852e-26	-2.32353	-1.12084
44094446	chr22:44094446:G:T	2.03107e-25	-5.82626e-10	-0.490097
44094579	chr22:44094579:G:A	1.08867e-25	-5.82626e-10	-1.1137
44094885	chr22:44094885:C:G	1.87201e-26	-2.06551	-0.808719
44095071	chr22:44095071:T:C	3.45517e-26	-2.26137	-2.96855e-10
44095138	chr22:44095138:A:G	2.19344e-26	-1.95026	-0.765509
44095155	chr22:44095155:T:C	1.0425e-26	-2.23274	-1.22689
44095235	chr22:44095235:A:G	9.68204e-27	-2.36411	-1.16944
44095236	chr22:44095236:C:T	9.70682e-27	-2.36411	-1.16689
44095247	chr22:44095247:A:G	9.31927e-27	-2.37078	-1.20097
44095571	chr22:44095571:G:A	1.00209e-26	-2.37717	-1.12199
44095585	chr22:44095585:C:T	4.06676e-26	-1.37925	-0.719149
44095697	chr22:44095697:T:C	1.01167e-26	-2.37718	-1.11247
44095776	chr22:44095776:T:C	1.14579e-25	-5.82626e-10	-1.06256
44095943	chr22:44095943:A:G	1.01244e-26	-2.37702	-1.11186
44096028	chr22:44096028:A:G	1.01534e-26	-2.37708	-1.10894
44096129	chr22:44096129:T:G	1.00337e-26	-2.37709	-1.12079
44096376	chr22:44096376:T:C	9.3988e-27	-2.37722	-1.18602
44096378	chr22:44096378:A:G	9.39023e-27	-2.37722	-1.18694
44096682	chr22:44096682:C:T	1.03259e-26	-2.25785	-1.21132
44096776	chr22:44096776:C:T	1.49506e-24	-5.82626e-10	1.50609
44096779	chr22:44096779:T:C	9.91091e-27	-2.37699	-1.1332
44096795	chr22:44096795:A:G	1.15267e-26	-2.36528	-0.99388
44096799	chr22:44096799:C:T	1.72322e-26	-2.09984	-0.857207
44096910	chr22:44096910:A:T	1.00126e-26	-2.37085	-1.12913
44096976	chr22:44096976:G:A	2.19164e-26	-2.17281	-0.543786
44096989	chr22:44096989:T:C	9.37404e-27	-2.37681	-1.18907
44096992	chr22:44096992:A:G	9.78041e-27	-2.37709	-1.14635
44097221	chr22:44097221:C:T	1.58469e-26	-2.34347	-0.697379
44097436	chr22:44097436:G:A	9.7111e-27	-2.37553	-1.15502
44097571	chr22:44097571:C:G	1.98388e-26	-2.14007	-0.67612
44097590	chr22:44097590:A:G	9.16189e-27	-2.36927	-1.2195
44097943	chr22:44097943:A:G	1.19722e-26	-2.3498	-0.971442
44098004	chr22:44098004:CAG:C	3.07566e-26	-1.86896	-0.508765
44098033	chr22:44098033:C:T	3.25552e-26	-1.7746	-0.546289
44098437	chr22:44098437:A:G	2.25802e-26	-2.30791	-0.378847
44098443	chr22:44098443:C:T	3.78722e-25	-5.82626e-10	0.132974
44098539	chr22:44098539:G:A	3.0273e-26	-2.29993	-0.0936378
44098586	chr22:44098586:C:T	1.22107e-25	-0.0808654	-0.918064
44098769	chr22:44098769:G:A	9.80024e-26	-5.82626e-10	-1.21884
44098815	chr22:44098815:T:G	9.71584e-27	-2.31905	-1.21102
44098837	chr22:44098837:T:A	9.35573e-26	-5.82626e-10	-1.26525
44098929	chr22:44098929:C:T	1.04399e-25	-5.82626e-10	-1.15561
44099002	chr22:44099002:A:G	1.66452e-25	-5.82626e-10	-0.689122
44099649	chr22:44099649:G:A	2.08781e-26	-2.20959	-0.555533
44099828	chr22:44099828:C:T	3.16617e-26	-2.34872	-2.96855e-10
44100435	chr22:44100435:A:C	2.97711e-25	-5.82626e-10	-0.107704
44100525	chr22:44100525:A:C	1.63483e-25	-2.35794	1.65083
44100964	chr22:44100964:G:A	3.76334e-25	-5.82626e-10	0.126649
44101037	chr22:44101037:A:G	7.07727e-26	-2.37336	0.82901
44101185	chr22:44101185:G:A	4.99359e-26	-1.89309	-2.96855e-10
44101426	chr22:44101426:AAAAATAAAATAT:A	9.60395e-26	-5.82626e-10	-1.23907
44101887	chr22:44101887:C:T	2.11564e-25	-2.33198	1.88268
44101982	chr22:44101982:A:G	9.36828e-26	-5.82626e-10	-1.26391
44102144	chr22:44102144:G:A	2.74271e-25	-2.37648	2.18676
44102177	chr22:44102177:A:G	1.8761e-26	-1.60311	-1.26894
44102254	chr22:44102254:C:T	1.46773e-26	-1.85923	-1.2583
44102256	chr22:44102256:G:A	1.13794e-25	-1.06944	-2.96855e-10
44102283	chr22:44102283:C:G	2.45771e-25	-2.34085	2.04142
44102564	chr22:44102564:G:A	1.19339e-25	-5.82626e-10	-1.02186
44102567	chr22:44102567:A:G	9.47327e-25	-5.82626e-10	1.04982
44102588	chr22:44102588:A:G	1.31118e-25	-1.23343	0.305701
44102656	chr22:44102656:A:G	2.48241e-25	-5.82626e-10	-0.289425
44102921	chr22:44102921:T:G	9.25782e-26	-5.82626e-10	-1.27577
44103209	chr22:44103209:G:C	3.25328e-25	1.1601	-1.1791
44103337	chr22:44103337:A:C	6.21654e-26	-1.9586	0.284576
44103463	chr22:44103463:A:C	2.08943e-26	-2.35239	-0.41196
44103587	chr22:44103587:A:T	3.18205e-26	-2.34372	-2.96855e-10
44103979	chr22:44103979:C:T	6.43231e-26	-1.63991	-2.96855e-10
44104011	chr22:44104011:T:C	9.39553e-26	-5.82626e-10	-1.26101
44104133	chr22:44104133:C:T	9.63114e-26	-5.82626e-10	-1.23624
44104263	chr22:44104263:A:G	3.5778e-26	-1.21566	-1.01084
44104550	chr22:44104550:C:T	9.2606e-26	-5.82626e-10	-1.27547
44105744	chr22:44105744:T:C	1.31586e-25	-5.82626e-10	-0.924166
44105755	chr22:44105755:C:T	5.66203e-26	-0.852999	-0.914461
44105823	chr22:44105823:T:A	1.00323e-25	-5.82626e-10	-1.19544
44106550	chr22:44106550:T:C	1.49669e-25	-5.82626e-10	-0.795399
44106560	chr22:44106560:G:A	1.44118e-25	-5.82626e-10	-0.833197
44106871	chr22:44106871:C:G	1.12477e-25	-5.82626e-10	-1.08108
44107052	chr22:44107052:G:A	1.47437e-25	-5.82626e-10	-0.810427
44107063	chr22:44107063:A:C	1.37232e-25	-5.82626e-10	-0.882153
44107126	chr22:44107126:G:C	1.60934e-25	-5.82626e-10	-0.72283
44107461	chr22:44107461:C:T	9.69228e-26	-5.82626e-10	-1.22991
44107483	chr22:44107483:A:G	1.3193e-25	-5.82626e-10	-0.92156
44107542	chr22:44107542:C:T	1.40725e-25	-5.82626e-10	-0.857023
44107602	chr22:44107602:T:G	3.02262e-26	-2.36685	-0.0282696
44107672	chr22:44107672:A:G	1.32363e-25	-5.82626e-10	-0.918282
44107679	chr22:44107679:A:G	9.51335e-26	-5.82626e-10	-1.24855
44107724	chr22:44107724:C:T	9.59225e-26	-5.82626e-10	-1.24029
44107839	chr22:44107839:C:T	8.10169e-26	-1.41023	0.00106501
44107896	chr22:44107896:C:T	2.72025e-25	-5.82626e-10	-0.197933
44107935	chr22:44107935:G:A	1.17868e-25	-5.82626e-10	-1.03426
44108040	chr22:44108040:A:AT	1.24767e-25	-5.82626e-10	-0.977381
44108125	chr22:44108125:C:T	2.44339e-26	-2.37513	-0.232722
44108167	chr22:44108167:A:G	1.0233e-25	-5.82626e-10	-1.17563
44108317	chr22:44108317:C:G	1.4916e-26	-2.31014	-0.791248
44108335	chr22:44108335:G:C	1.18972e-25	-5.82626e-10	-1.02494
44108699	chr22:44108699:G:C	9.25624e-26	-5.82626e-10	-1.27594
44108720	chr22:44108720:T:G	1.34318e-25	-5.82626e-10	-0.903619
44108830	chr22:44108830:T:G	1.22333e-25	-5.82626e-10	-0.997081
44108922	chr22:44108922:G:A	3.15526e-26	-2.37202	0.0198466
44109452	chr22:44109452:G:A	2.54916e-25	-0.262893	-2.96855e-10
44109981	chr22:44109981:C:T	9.25835e-26	-5.82626e-10	-1.27572
44109985	chr22:44109985:C:T	8.55164e-26	-1.57461	0.219495
44110353	chr22:44110353:C:T	8.61047e-27	-2.37722	-1.27363
44110430	chr22:44110430:C:T	1.27264e-25	-5.82626e-10	-0.957567
44110743	chr22:44110743:G:A	1.10727e-25	-5.82626e-10	-1.09676
44111092	chr22:44111092:TTC:T	1.2921e-25	-5.82626e-10	-0.942387
44111630	chr22:44111630:T:A	4.1807e-26	-1.23646	-0.834305
44112504	chr22:44112504:C:T	9.73661e-26	-5.82626e-10	-1.22535
44116013	chr22:44116013:T:C	5.58697e-26	-0.747856	-1.03295
44116038	chr22:44116038:C:T	3.03759e-26	-2.36727	-0.0229109
44116050	chr22:44116050:T:C	7.10278e-26	-0.482918	-1.05784
44116057	chr22:44116057:T:C	1.58408e-25	-5.82626e-10	-0.738652
44116219	chr22:44116219:C:G	7.06859e-26	-0.478349	-1.06723
44116244	chr22:44116244:A:G	6.73037e-26	-0.534219	-1.06039
44116260	chr22:44116260:G:T	9.2508e-26	-5.82626e-10	-1.27653
44116338	chr22:44116338:G:A	4.43475e-25	-5.82626e-10	0.290813
44116753	chr22:44116753:G:C	3.82402e-26	-0.966083	-1.19386
44116804	chr22:44116804:T:C	2.72815e-26	-2.37466	-0.122962
44116915	chr22:44116915:A:G	4.95283e-26	-0.805205	-1.09608
44116928	chr22:44116928:T:C	4.10598e-26	-0.858687	-1.23011
44116968	chr22:44116968:T:C	4.51729e-26	-0.76761	-1.22572
44117124	chr22:44117124:T:C	5.45657e-26	-0.665049	-1.13937
44117411	chr22:44117411:G:A	3.64701e-26	-1.00208	-1.20525
44117492	chr22:44117492:G:T	3.41496e-26	-1.06489	-1.20819
44117593	chr22:44117593:T:C	3.52945e-26	-1.1226	-1.1175
44117752	chr22:44117752:T:C	1.04875e-25	-5.82626e-10	-1.15106
44117778	chr22:44117778:T:C	5.74812e-26	-0.748319	-1.00405
44117937	chr22:44117937:A:T	4.43844e-25	-5.82626e-10	0.291647
44117948	chr22:44117948:C:T	8.96103e-27	-2.36504	-1.2459
44117949	chr22:44117949:G:A	3.77832e-26	-1.10269	-1.06927
44117966	chr22:44117966:A:G	1.02428e-25	-5.82626e-10	-1.17466
44118284	chr22:44118284:G:A	1.81053e-25	-5.82626e-10	-0.605036
44118362	chr22:44118362:A:G	3.2501e-26	-1.19582	-1.12674
44118387	chr22:44118387:A:G	4.80792e-26	-0.98199	-0.948989
44118423	chr22:44118423:A:G	3.20731e-26	-1.12773	-1.20808
44118435	chr22:44118435:G:A	3.29005e-26	-1.19076	-1.11958
44118929	chr22:44118929:C:T	2.91531e-26	-2.37717	-0.0540993
44118972	chr22:44118972:C:A	1.12855e-25	-5.82626e-10	-1.07772
44118984	chr22:44118984:C:T	9.18785e-25	1.01922	-2.96855e-10
44119115	chr22:44119115:C:T	1.13903e-25	-5.82626e-10	-1.06848
44119831	chr22:44119831:G:A	1.96234e-25	-0.52452	-2.96855e-10
44120065	chr22:44120065:C:T	5.05238e-25	-5.82626e-10	0.421202
44120115	chr22:44120115:C:A	1.51641e-25	-5.82626e-10	-0.782314
44120157	chr22:44120157:C:T	1.28036e-25	-5.82626e-10	-0.951517
44120174	chr22:44120174:G:C	1.3321e-25	-5.82626e-10	-0.911902
44120223	chr22:44120223:A:C	1.87719e-25	-5.82626e-10	-0.568881
44120254	chr22:44120254:A:G	1.41991e-25	-5.82626e-10	-0.848064
44120409	chr22:44120409:G:A	1.0665e-25	-5.82626e-10	-1.13428
44120450	chr22:44120450:G:A	1.48408e-25	-5.82626e-10	-0.803863
44120501	chr22:44120501:G:C	1.68602e-26	-1.98433	-0.994547
44120536	chr22:44120536:G:A	6.86905e-26	-0.566628	-1.00759
44120617	chr22:44120617:G:A	2.09485e-25	-5.82626e-10	-0.459173
44120728	chr22:44120728:T:TGTA	2.26001e-26	-1.462	-1.22387
44121109	chr22:44121109:G:A	1.5983e-26	-2.30739	-0.72491
44121359	chr22:44121359:G:A	3.60467e-25	-5.82626e-10	0.0835737
44121385	chr22:44121385:C:A	4.54306e-26	-1.24555	-0.742088
44121400	chr22:44121400:C:T	1.77468e-26	-1.79837	-1.12925
44122009	chr22:44122009:T:C	3.16374e-26	-1.34618	-1.00331
44122051	chr22:44122051:A:G	9.36287e-26	-5.82626e-10	-1.26449
44122339	chr22:44122339:C:T	1.11143e-25	-5.82626e-10	-1.09301
44122691	chr22:44122691:T:A	1.7307e-26	-2.24507	-0.707644
44122747	chr22:44122747:A:G	3.26944e-25	-5.82626e-10	-0.0140397
44122996	chr22:44122996:C:T	8.81827e-27	-2.37715	-1.24985
44123043	chr22:44123043:G:A	9.426e-26	-5.82626e-10	-1.25777
44123071	chr22:44123071:C:T	5.35248e-26	-1.82368	-2.96855e-10
44123142	chr22:44123142:C:T	3.71384e-25	-5.82626e-10	0.113409
44123172	chr22:44123172:A:G	2.09177e-25	-5.82626e-10	-0.460647
44123301	chr22:44123301:G:A	1.47845e-25	-5.82626e-10	-0.807662
44123347	chr22:44123347:G:T	1.68726e-25	-5.82626e-10	-0.67555
44123457	chr22:44123457:G:A	3.07344e-25	-0.0758605	-2.96855e-10
44123534	chr22:44123534:C:T	2.85496e-26	-1.59639	-0.855795
44124012	chr22:44124012:C:T	2.6625e-26	-1.52305	-0.998921
44124074	chr22:44124074:GTTGA:G	1.21484e-25	-5.82626e-10	-1.00404
44124218	chr22:44124218:A:G	1.18246e-25	-5.82626e-10	-1.03106
44124849	chr22:44124849:G:A	2.67082e-25	-5.82626e-10	-0.216273
44125076	chr22:44125076:G:A	1.72728e-25	-5.82626e-10	-0.652108
44125156	chr22:44125156:T:G	2.0929e-26	-1.48976	-1.27293
44125245	chr22:44125245:A:T	2.7994e-26	-1.54314	-0.928699
44125321	chr22:44125321:C:T	1.35035e-25	-5.82626e-10	-0.89829
44125395	chr22:44125395:C:T	3.51069e-26	-1.17262	-1.07281
44125403	chr22:44125403:T:C	3.85593e-25	-5.82626e-10	0.150954
44125558	chr22:44125558:C:T	2.74612e-26	-1.55318	-0.937877
44125731	chr22:44125731:G:A	9.46612e-26	-5.82626e-10	-1.25352
44125813	chr22:44125813:A:T	1.67022e-25	-5.82626e-10	-0.685703
44126164	chr22:44126164:C:T	1.4324e-25	-5.82626e-10	-0.839304
44126193	chr22:44126193:G:A	9.79585e-26	-5.82626e-10	-1.21928
44126374	chr22:44126374:T:G	1.62298e-25	-5.82626e-10	-0.714393
44126376	chr22:44126376:T:C	1.19849e-25	-5.82626e-10	-1.01759
44126430	chr22:44126430:C:G	9.52443e-26	-5.82626e-10	-1.24738
44126432	chr22:44126432:T:C	3.132e-26	-1.56661	-0.79296
44126470	chr22:44126470:G:C	1.99384e-26	-2.3677	-0.443477
44126506	chr22:44126506:G:A	1.25609e-26	-2.00029	-1.27296
44126639	chr22:44126639:G:T	9.61047e-26	-5.82626e-10	-1.23839
44126737	chr22:44126737:A:G	1.49986e-25	-5.82626e-10	-0.793288
44126792	chr22:44126792:G:A	3.88219e-25	-5.82626e-10	0.157741
44126861	chr22:44126861:A:G	2.0892e-26	-1.6013	-1.16317
44126915	chr22:44126915:G:A	3.04109e-25	-5.82626e-10	-0.0864413
44126953	chr22:44126953:C:T	1.53293e-26	-1.93638	-1.13768
44126979	chr22:44126979:T:C	9.2579e-26	-5.82626e-10	-1.27577
44127282	chr22:44127282:G:A	8.75972e-27	-2.36321	-1.27045
44127670	chr22:44127670:G:C	3.46345e-26	-2.18329	-0.0756844
44128020	chr22:44128020:C:T	8.60752e-27	-2.37452	-1.27667
44128027	chr22:44128027:C:G	5.84319e-25	-1.28856	1.85518
44128068	chr22:44128068:C:G	8.21798e-26	-2.26557	0.870655
44128220	chr22:44128220:C:T	1.35253e-25	-5.82626e-10	-0.896679
44128243	chr22:44128243:T:A	1.95934e-26	-1.98847	-0.840159
44128263	chr22:44128263:G:A	9.81854e-27	-2.33813	-1.18142
44128412	chr22:44128412:A:G	9.26473e-26	-5.82626e-10	-1.27503
44128442	chr22:44128442:G:A	6.02221e-26	-1.70579	-2.96855e-10
44128625	chr22:44128625:T:C	4.10222e-26	-2.08971	-2.96855e-10
44128758	chr22:44128758:A:G	1.8739e-26	-2.09843	-0.774795
44128764	chr22:44128764:G:A	5.18497e-25	-5.82626e-10	0.447106
44128876	chr22:44128876:G:A	9.29109e-26	-5.82626e-10	-1.27219
44128993	chr22:44128993:G:A	9.48201e-26	-5.82626e-10	-1.25185
44129147	chr22:44129147:T:A	1.30517e-25	-5.82626e-10	-0.932325
44129334	chr22:44129334:G:A	1.74221e-26	-1.78523	-1.16086
44129351	chr22:44129351:G:A	9.64942e-26	-5.82626e-10	-1.23434
44129494	chr22:44129494:G:A	1.47466e-26	-2.37514	-0.737679
44129498	chr22:44129498:G:C	2.28831e-25	-5.82626e-10	-0.370845
44129620	chr22:44129620:G:A	1.86179e-26	-1.6222	-1.2575
44129636	chr22:44129636:A:G	8.1195e-25	-5.82626e-10	0.895611
44129755	chr22:44129755:G:A	3.37829e-26	-2.28387	-2.96855e-10
44129838	chr22:44129838:G:A	2.0771e-25	-5.82626e-10	-0.467686
44129859	chr22:44129859:A:G	1.47956e-26	-2.32699	-0.782505
44129918	chr22:44129918:C:G	1.86076e-26	-1.72235	-1.1579
44130225	chr22:44130225:A:C	2.47314e-26	-1.59152	-1.00424
44130250	chr22:44130250:A:G	1.62057e-26	-1.8218	-1.19666
44130387	chr22:44130387:C:T	1.07971e-26	-2.28379	-1.14076
44130397	chr22:44130397:C:T	2.91608e-25	-5.82626e-10	-0.128418
44130555	chr22:44130555:G:A	2.3797e-26	-1.6197	-1.01457
44130595	chr22:44130595:A:G	1.14906e-25	-5.82626e-10	-1.05971
44131195	chr22:44131195:G:A	1.44534e-26	-2.31597	-0.816931
44131197	chr22:44131197:A:G	1.42588e-26	-2.31391	-0.832548
44131215	chr22:44131215:T:C	1.65924e-26	-2.27428	-0.720604
44131347	chr22:44131347:T:G	1.09517e-26	-2.35342	-1.05691
44131668	chr22:44131668:G:A	9.30708e-26	-5.82626e-10	-1.27047
44131830	chr22:44131830:A:G	3.07068e-25	-5.82626e-10	-0.0767581
44131834	chr22:44131834:G:A	2.234e-26	-2.36636	-0.33109
44132173	chr22:44132173:G:A	1.1847e-25	-5.82626e-10	-1.02917
44132255	chr22:44132255:G:A	3.20846e-26	-1.69944	-0.63601
44132266	chr22:44132266:A:T	1.80946e-26	-2.25925	-0.648964
44132277	chr22:44132277:G:T	1.15305e-25	-5.82626e-10	-1.05625
44132297	chr22:44132297:G:A	9.73069e-26	-5.82626e-10	-1.22596
44132788	chr22:44132788:C:T	6.94209e-25	-5.82626e-10	0.738946
44132822	chr22:44132822:G:A	6.61136e-25	0.690133	-2.96855e-10
44132832	chr22:44132832:C:T	2.38147e-25	-5.82626e-10	-0.330938
44132901	chr22:44132901:C:T	9.14542e-25	-5.82626e-10	1.0146
44132946	chr22:44132946:C:T	6.7155e-26	-1.59682	-2.96855e-10
44133346	chr22:44133346:C:T	1.71478e-25	-5.82626e-10	-0.659373
44133482	chr22:44133482:T:C	3.41862e-26	-2.272	-2.96855e-10
44133585	chr22:44133585:C:A	9.35975e-26	-5.82626e-10	-1.26482
44133865	chr22:44133865:C:T	1.1059e-25	-5.82626e-10	-1.098
44133913	chr22:44133913:A:G	9.15913e-25	-5.82626e-10	1.01609
44134024	chr22:44134024:G:A	2.71841e-25	-5.82626e-10	-0.198611
44134192	chr22:44134192:A:T	2.49599e-26	-1.62201	-0.964546
44134321	chr22:44134321:C:T	4.28236e-26	-1.2935	-0.753237
44134330	chr22:44134330:G:A	1.10706e-25	-5.82626e-10	-1.09695
44134406	chr22:44134406:G:A	1.73673e-26	-1.7001	-1.24914
44134540	chr22:44134540:T:C	9.05094e-27	-2.34081	-1.26015
44134574	chr22:44134574:C:T	1.13969e-26	-2.34374	-1.02675
44134726	chr22:44134726:G:A	1.17746e-25	-5.82626e-10	-1.0353
44134888	chr22:44134888:A:G	9.60982e-26	-5.82626e-10	-1.23846
44134964	chr22:44134964:A:C	4.41665e-26	-1.22151	-0.794349
44135050	chr22:44135050:A:T	1.5519e-25	-5.82626e-10	-0.759179
44135126	chr22:44135126:C:T	1.16861e-26	-2.07336	-1.27207
44135311	chr22:44135311:T:C	1.65385e-25	-5.82626e-10	-0.695548
44135343	chr22:44135343:C:T	4.61391e-26	-1.24448	-0.727683
44135457	chr22:44135457:C:T	1.66525e-26	-1.91529	-1.07597
44135806	chr22:44135806:C:T	1.30419e-25	-5.82626e-10	-0.933073
44135905	chr22:44135905:A:G	3.43994e-26	-2.26579	-2.96855e-10
44136265	chr22:44136265:G:A	3.08988e-26	-2.37311	-2.96855e-10
44136322	chr22:44136322:G:A	1.13854e-25	-5.82626e-10	-1.06891
44136374	chr22:44136374:G:A	9.67161e-26	-5.82626e-10	-1.23205
44136379	chr22:44136379:C:T	1.90794e-26	-1.70585	-1.14937
44137175	chr22:44137175:A:G	1.31565e-25	-5.82626e-10	-0.92433
44137258	chr22:44137258:C:T	1.11583e-25	-5.82626e-10	-1.08906
44137494	chr22:44137494:T:G	1.02666e-25	-5.82626e-10	-1.17235
44138440	chr22:44138440:G:A	1.03063e-25	-5.82626e-10	-1.16849
44138919	chr22:44138919:A:G	9.26016e-26	-5.82626e-10	-1.27552
44139007	chr22:44139007:T:A	1.35797e-26	-2.20239	-0.992861
44139250	chr22:44139250:G:A	2.32963e-25	-5.82626e-10	-0.352947
44139328	chr22:44139328:T:C	1.01281e-26	-2.36349	-1.12502
44139611	chr22:44139611:C:T	1.88096e-25	-5.82626e-10	-0.566873
44139639	chr22:44139639:T:TG	1.34639e-25	-5.82626e-10	-0.901234
44139647	chr22:44139647:C:T	9.32701e-26	-5.82626e-10	-1.26833
44139746	chr22:44139746:C:T	1.99348e-25	-5.82626e-10	-0.508773
44140719	chr22:44140719:A:G	2.02073e-25	-5.82626e-10	-0.495196
44140792	chr22:44140792:T:C	2.64126e-26	-1.52907	-1.00092
44140796	chr22:44140796:T:G	5.80024e-26	-1.74334	-2.96855e-10
44141192	chr22:44141192:G:A	1.91138e-25	-5.82626e-10	-0.550834
44141255	chr22:44141255:G:C	1.13509e-26	-2.25166	-1.12287
44141422	chr22:44141422:G:A	4.87835e-25	-5.82626e-10	0.386151
44141989	chr22:44141989:G:A	1.03172e-25	-5.82626e-10	-1.16743
44142025	chr22:44142025:T:C	1.33507e-26	-2.36214	-0.850119
44142143	chr22:44142143:C:T	1.5312e-25	-5.82626e-10	-0.772604
44142282	chr22:44142282:G:T	1.63726e-26	-1.74008	-1.26814
44142490	chr22:44142490:G:A	1.77461e-26	-1.69127	-1.23639
44142593	chr22:44142593:C:A	1.22946e-24	-5.82626e-10	1.3105
44142652	chr22:44142652:G:T	1.52494e-25	-5.82626e-10	-0.776705
44142808	chr22:44142808:T:C	1.23213e-26	-2.34531	-0.947191
44143010	chr22:44143010:C:T	1.77256e-26	-1.82112	-1.1077
44143021	chr22:44143021:C:T	1.30734e-26	-2.34811	-0.88514
44143413	chr22:44143413:T:C	1.21423e-26	-2.31807	-0.989065
44143637	chr22:44143637:G:A	9.43115e-26	-5.82626e-10	-1.25722
44143728	chr22:44143728:C:T	9.88151e-26	-5.82626e-10	-1.21058
44143805	chr22:44143805:G:A	4.0745e-25	0.20609	-2.96855e-10
44144298	chr22:44144298:T:C	1.02051e-25	-5.82626e-10	-1.17836
44144511	chr22:44144511:G:A	1.06603e-26	-2.29727	-1.14003
44145092	chr22:44145092:G:A	9.1258e-27	-2.37644	-1.21629
44145309	chr22:44145309:C:T	1.34852e-26	-1.92583	-1.2764
44145524	chr22:44145524:A:G	8.95124e-27	-2.37712	-1.23492
44145530	chr22:44145530:C:T	1.91092e-25	-5.82626e-10	-0.551071
44146031	chr22:44146031:T:C	1.62474e-25	-5.82626e-10	-0.713308
44146141	chr22:44146141:A:G	1.99384e-25	-5.82626e-10	-0.508593
44146242	chr22:44146242:G:A	2.27939e-25	-5.82626e-10	-0.37475
44146243	chr22:44146243:C:T	3.19499e-26	-2.33966	-2.96855e-10
44146503	chr22:44146503:A:G	1.47317e-26	-1.83826	-1.27556
44146993	chr22:44146993:G:A	1.48597e-26	-1.82841	-1.27676
44147125	chr22:44147125:C:T	9.17588e-27	-2.32877	-1.25848
44147236	chr22:44147236:G:A	2.02695e-25	-5.82626e-10	-0.492127
44147618	chr22:44147618:C:T	1.19008e-25	-5.82626e-10	-1.02464
44147663	chr22:44147663:TC:T	1.18154e-25	-5.82626e-10	-1.03184
44148094	chr22:44148094:C:T	9.62504e-26	-5.82626e-10	-1.23687
44148148	chr22:44148148:G:A	9.28704e-27	-2.33963	-1.23558
44148592	chr22:44148592:A:G	3.37367e-25	-5.82626e-10	0.0173436
44148698	chr22:44148698:C:T	2.36984e-25	-5.82626e-10	-0.335836
44148780	chr22:44148780:A:G	1.0499e-26	-2.34547	-1.10708
44149251	chr22:44149251:C:T	1.30894e-25	-5.82626e-10	-0.92944
44149279	chr22:44149279:G:A	1.49332e-25	-5.82626e-10	-0.797656
44149452	chr22:44149452:A:G	2.60904e-25	-5.82626e-10	-0.239675
44149476	chr22:44149476:C:T	9.67124e-27	-2.36995	-1.16472
44149485	chr22:44149485:T:C	1.30326e-26	-2.25419	-0.982187
44149626	chr22:44149626:G:A	1.54946e-25	-5.82626e-10	-0.760751
44149642	chr22:44149642:A:G	1.30564e-26	-2.26482	-0.969737
44149665	chr22:44149665:T:C	9.03374e-27	-2.35157	-1.25129
44149882	chr22:44149882:G:A	9.48658e-27	-2.37714	-1.17681
44150082	chr22:44150082:G:A	1.11177e-25	-5.82626e-10	-1.0927
44150447	chr22:44150447:G:C	5.12565e-26	-1.86699	-2.96855e-10
44150539	chr22:44150539:C:T	1.18613e-26	-2.29693	-1.03361
44150619	chr22:44150619:T:C	1.3819e-26	-2.2731	-0.904678
44150702	chr22:44150702:A:G	1.30613e-26	-2.27088	-0.963298
44150945	chr22:44150945:C:T	6.6976e-26	-2.18168	0.58219
44150957	chr22:44150957:G:A	4.51828e-25	-5.82626e-10	0.309473
44151233	chr22:44151233:C:T	1.25277e-26	-2.01451	-1.26138
44151538	chr22:44151538:A:G	1.05369e-25	-5.82626e-10	-1.14636
44151831	chr22:44151831:T:C	8.97041e-27	-2.33319	-1.27671
44152099	chr22:44152099:G:A	4.17736e-26	-2.07156	-2.96855e-10
44152210	chr22:44152210:T:C	7.23787e-26	-2.13731	0.615396
44152894	chr22:44152894:T:A	1.07273e-25	-5.82626e-10	-1.12845
44153064	chr22:44153064:A:G	1.5708e-26	-2.32186	-0.727801
44153697	chr22:44153697:A:G	2.15071e-26	-1.59566	-1.13978
44153898	chr22:44153898:C:T	1.21375e-25	-5.82626e-10	-1.00494
44155251	chr22:44155251:A:C	9.24879e-26	-5.82626e-10	-1.27675
44155270	chr22:44155270:C:T	1.02038e-25	-5.82626e-10	-1.17848
44155484	chr22:44155484:T:C	1.06008e-25	-5.82626e-10	-1.14031
44155505	chr22:44155505:C:T	1.6479e-25	-5.82626e-10	-0.699157
44155550	chr22:44155550:C:T	1.15142e-25	-5.82626e-10	-1.05766
44155787	chr22:44155787:T:C	1.59474e-25	-5.82626e-10	-0.731945
44155875	chr22:44155875:A:G	4.82059e-26	-2.2315	0.303154
44155907	chr22:44155907:C:G	2.99672e-26	-2.23139	-0.172334
44155918	chr22:44155918:C:T	1.03684e-25	-5.82626e-10	-1.16248
44156022	chr22:44156022:C:T	9.51952e-26	-5.82626e-10	-1.2479
44156378	chr22:44156378:A:C	9.35914e-26	-5.82626e-10	-1.26489
44156556	chr22:44156556:C:T	1.20447e-25	-5.82626e-10	-1.01262
44156886	chr22:44156886:T:C	1.39275e-26	-1.89653	-1.27343
44156908	chr22:44156908:T:A	2.17707e-25	-5.82626e-10	-0.420677
44157015	chr22:44157015:T:C	1.14174e-25	-5.82626e-10	-1.06611
44157126	chr22:44157126:A:C	8.67362e-27	-2.3757	-1.26784
44157180	chr22:44157180:G:C	1.27017e-25	-5.82626e-10	-0.959506
44157306	chr22:44157306:C:T	2.4542e-26	-1.767	-0.836438
44157972	chr22:44157972:T:TG	1.01624e-25	-5.82626e-10	-1.18254
44158675	chr22:44158675:C:T	5.36829e-25	-5.82626e-10	0.481853
44158899	chr22:44158899:A:G	1.70318e-26	-1.92759	-1.04115
44159148	chr22:44159148:G:A	1.17315e-26	-2.09914	-1.24241
44159375	chr22:44159375:G:T	9.91841e-26	-5.82626e-10	-1.20685
44159382	chr22:44159382:G:A	9.80878e-26	-5.82626e-10	-1.21796
44159564	chr22:44159564:G:A	1.28831e-26	-2.1571	-1.09082
44159584	chr22:44159584:G:A	9.24773e-26	-1.27686	-2.96855e-10
44159656	chr22:44159656:C:T	1.08472e-25	-5.82626e-10	-1.11733
44159730	chr22:44159730:G:A	1.1169e-26	-2.12103	-1.26966
44159878	chr22:44159878:C:T	3.12866e-26	-2.36064	-2.96855e-10
44160242	chr22:44160242:C:T	1.05444e-25	-5.82626e-10	-1.14565
44160430	chr22:44160430:C:T	4.01247e-25	-5.82626e-10	0.19075
44160674	chr22:44160674:G:A	9.6768e-26	-5.82626e-10	-1.23151
44160846	chr22:44160846:G:A	1.62877e-25	-5.82626e-10	-0.710833
44160887	chr22:44160887:C:T	1.32104e-25	-5.82626e-10	-0.920236
44161145	chr22:44161145:A:G	1.38535e-26	-2.09112	-1.08417
44161183	chr22:44161183:G:A	1.35938e-26	-2.18282	-1.01139
44161415	chr22:44161415:G:A	1.3849e-26	-2.04761	-1.12801
44161475	chr22:44161475:G:A	1.40581e-26	-2.09352	-1.06711
44161634	chr22:44161634:C:T	1.12821e-25	-5.82626e-10	-1.07803
44161826	chr22:44161826:G:A	1.02794e-25	-5.82626e-10	-1.1711
44161881	chr22:44161881:G:A	2.17162e-25	-5.82626e-10	-0.423182
44161927	chr22:44161927:GT:G	1.48175e-24	-5.82626e-10	1.49715
44162006	chr22:44162006:G:A	1.06261e-24	-5.82626e-10	1.16465
44162107	chr22:44162107:G:A	2.80157e-25	-5.82626e-10	-0.168476
44162519	chr22:44162519:A:AC	2.28272e-26	-2.01247	-0.663401
44162579	chr22:44162579:A:C	1.58104e-26	-2.06978	-0.973382
44162829	chr22:44162829:C:G	1.00065e-25	-5.82626e-10	-1.19801
44162838	chr22:44162838:G:A	1.66586e-26	-2.15281	-0.838097
44162931	chr22:44162931:T:C	1.04024e-26	-2.24437	-1.21743
44163078	chr22:44163078:G:A	9.54707e-26	-5.82626e-10	-1.24501
44163237	chr22:44163237:A:G	1.22421e-25	-5.82626e-10	-0.99636
44163280	chr22:44163280:A:T	1.22905e-25	-5.82626e-10	-0.992414
44163600	chr22:44163600:G:A	9.78688e-26	-5.82626e-10	-1.2202
44163612	chr22:44163612:C:T	1.02027e-25	-1.17859	-2.96855e-10
44163765	chr22:44163765:C:T	1.63058e-26	-1.77225	-1.24005
44163875	chr22:44163875:C:T	4.78679e-26	-0.989571	-0.94581
44163962	chr22:44163962:A:G	1.13731e-26	-2.11574	-1.25684
44163971	chr22:44163971:C:T	9.94908e-26	-5.82626e-10	-1.20376
44164030	chr22:44164030:A:G	1.50916e-25	-5.82626e-10	-0.787104
44164168	chr22:44164168:G:A	1.05228e-25	-1.14769	-2.96855e-10
44164253	chr22:44164253:A:T	1.0544e-26	-2.20462	-1.24365
44164358	chr22:44164358:G:A	3.00087e-26	-1.34822	-1.05412
44164751	chr22:44164751:T:C	9.36563e-26	-5.82626e-10	-1.2642
44164959	chr22:44164959:A:G	3.43614e-26	-1.25269	-1.01421
44164993	chr22:44164993:T:C	3.07595e-26	-1.10129	-1.27634
44165136	chr22:44165136:C:T	3.92274e-26	-0.883584	-1.25087
44165229	chr22:44165229:C:T	1.08215e-25	-5.82626e-10	-1.11971
44165256	chr22:44165256:G:A	1.13076e-25	-5.82626e-10	-1.07577
44165407	chr22:44165407:T:C	1.10963e-26	-2.30027	-1.09695
44165538	chr22:44165538:G:A	5.50594e-26	-0.558697	-1.23672
44166034	chr22:44166034:G:A	1.92122e-25	-0.545698	-2.96855e-10
44166381	chr22:44166381:G:A	8.70152e-26	-0.0775965	-1.26015
44166469	chr22:44166469:A:G	4.73855e-26	-0.670781	-1.27473
44166571	chr22:44166571:A:C	1.1455e-25	-5.82626e-10	-1.06281
44166667	chr22:44166667:G:C	7.21676e-25	-5.82626e-10	0.777749
44166680	chr22:44166680:G:A	1.1772e-25	-5.82626e-10	-1.03552
44166849	chr22:44166849:A:G	4.13344e-26	-0.808528	-1.2736
44166876	chr22:44166876:A:G	2.604e-26	-1.46902	-1.07518
44167083	chr22:44167083:T:C	1.20989e-25	-5.82626e-10	-1.00813
44167137	chr22:44167137:CT:C	3.94814e-26	-2.128	-2.96855e-10
44167222	chr22:44167222:C:T	1.74584e-26	-1.79018	-1.15383
44167244	chr22:44167244:G:C	1.15199e-25	-5.82626e-10	-1.05716
44167262	chr22:44167262:G:C	6.83487e-26	-1.57921	-2.96855e-10
44167426	chr22:44167426:G:A	1.34721e-25	-5.82626e-10	-0.90062
44167659	chr22:44167659:G:A	1.63054e-26	-1.74344	-1.26889
44167798	chr22:44167798:A:G	5.73596e-26	-0.969264	-0.785223
44168092	chr22:44168092:A:G	4.74759e-25	-5.82626e-10	0.358981
44168417	chr22:44168417:A:C	2.3537e-25	0.200059	-0.542726
44168450	chr22:44168450:C:T	9.62358e-26	-5.82626e-10	-1.23703
44168522	chr22:44168522:G:A	1.20805e-25	0.0375079	-1.04716
44168527	chr22:44168527:C:T	1.21852e-25	0.171588	-1.17261
44168627	chr22:44168627:C:T	1.16644e-25	-5.82626e-10	-1.0447
44168767	chr22:44168767:A:G	1.44271e-25	-5.82626e-10	-0.832133
44169204	chr22:44169204:A:C	6.07264e-26	-1.69745	-2.96855e-10
44169454	chr22:44169454:C:T	1.07956e-25	-1.1221	-2.96855e-10
44169631	chr22:44169631:G:A	1.61277e-25	-0.720701	-2.96855e-10
44170189	chr22:44170189:T:C	2.49478e-26	-1.43086	-1.15619
44170304	chr22:44170304:A:G	2.15182e-26	-1.51506	-1.21987
44170327	chr22:44170327:G:A	1.72629e-25	-5.82626e-10	-0.652684
44170346	chr22:44170346:C:A	1.41904e-26	-1.8763	-1.27496
44170393	chr22:44170393:G:A	1.87982e-26	-1.65116	-1.21891
44171026	chr22:44171026:G:A	5.77315e-26	-1.74802	-2.96855e-10
44171211	chr22:44171211:C:T	2.23053e-25	-5.82626e-10	-0.396419
44171324	chr22:44171324:C:G	9.25608e-26	-5.82626e-10	-1.27596
44171356	chr22:44171356:C:A	4.55676e-26	-0.737503	-1.24713
44171555	chr22:44171555:A:G	2.41009e-26	-1.35424	-1.26734
44171580	chr22:44171580:T:C	2.27916e-26	-2.15652	-0.52092
44171687	chr22:44171687:C:T	9.45711e-26	-5.82626e-10	-1.25448
44171764	chr22:44171764:T:C	2.1611e-26	-1.5034	-1.22723
44171860	chr22:44171860:C:T	9.05617e-27	-2.34086	-1.25952
44172033	chr22:44172033:A:G	1.27616e-25	-5.82626e-10	-0.954801
44173262	chr22:44173262:A:G	8.12296e-26	-0.138847	-1.2677
44173284	chr22:44173284:G:A	9.42874e-26	-5.82626e-10	-1.25748
44173323	chr22:44173323:G:A	4.6037e-26	-0.701783	-1.2726
44173336	chr22:44173336:A:G	9.67946e-27	-2.33551	-1.19831
44173460	chr22:44173460:T:C	1.58729e-26	-1.87003	-1.16919
44173466	chr22:44173466:G:A	7.77566e-26	-0.179811	-1.27043
44173510	chr22:44173510:G:A	6.86242e-26	-0.304406	-1.27078
44173655	chr22:44173655:A:G	1.0335e-25	-5.82626e-10	-1.1657
44173842	chr22:44173842:C:T	2.95953e-26	-1.28878	-1.12743
44174100	chr22:44174100:G:A	7.94627e-26	-0.19815	-1.23039
44174569	chr22:44174569:A:C	3.70497e-26	-2.19157	-2.96855e-10
44175200	chr22:44175200:C:T	1.01637e-26	-2.27462	-1.21039
44175312	chr22:44175312:G:A	9.50467e-26	-5.82626e-10	-1.24946
44175433	chr22:44175433:C:T	1.02888e-25	-5.82626e-10	-1.17019
44175674	chr22:44175674:G:A	9.84403e-27	-2.34601	-1.17095
44175675	chr22:44175675:C:T	3.51283e-26	-1.0816	-1.16322
44175695	chr22:44175695:G:T	2.73513e-25	-5.82626e-10	-0.192477
44175792	chr22:44175792:G:A	4.75147e-26	-0.725852	-1.21694
44175948	chr22:44175948:C:T	7.09916e-26	-0.692623	-0.848642
44176196	chr22:44176196:T:C	2.29067e-25	-5.82626e-10	-0.369813
44176330	chr22:44176330:T:G	8.60164e-27	-2.37519	-1.27668
44176369	chr22:44176369:G:A	2.04995e-25	-5.82626e-10	-0.480842
44176401	chr22:44176401:G:A	5.88739e-26	-0.454786	-1.27364
44176801	chr22:44176801:G:A	2.09623e-26	-1.80572	-0.955382
44176913	chr22:44176913:C:G	2.14968e-25	-5.82626e-10	-0.433337
44176931	chr22:44176931:A:T	2.1162e-25	-5.82626e-10	-0.449037
44176935	chr22:44176935:G:A	2.07228e-25	-5.82626e-10	-0.470008
44176953	chr22:44176953:A:C	1.69847e-25	-5.82626e-10	-0.668931
44177152	chr22:44177152:C:G	1.8327e-25	-5.82626e-10	-0.592867
44177315	chr22:44177315:T:TGAA	1.07621e-25	-5.82626e-10	-1.12521
44177662	chr22:44177662:C:T	2.1965e-26	-1.76974	-0.944638
44177740	chr22:44177740:A:G	2.15123e-26	-1.81927	-0.915931
44177772	chr22:44177772:A:G	1.9025e-25	-5.82626e-10	-0.555489
44177781	chr22:44177781:A:G	1.62096e-26	-1.85335	-1.16487
44177875	chr22:44177875:A:G	2.13319e-25	-5.82626e-10	-0.441038
44178120	chr22:44178120:A:G	1.87161e-26	-2.01108	-0.863369
44178524	chr22:44178524:G:A	1.58316e-26	-1.85001	-1.19181
44178667	chr22:44178667:A:G	1.93096e-26	-2.02499	-0.818236
44179587	chr22:44179587:T:C	9.25238e-26	-5.82626e-10	-1.27636
44179698	chr22:44179698:G:C	4.64862e-26	-0.699659	-1.26501
44179988	chr22:44179988:A:G	2.57277e-26	-1.29846	-1.2578
44180205	chr22:44180205:A:G	2.21636e-26	-1.7039	-1.00147
44180252	chr22:44180252:A:G	1.46181e-26	-2.08095	-1.04062
44180578	chr22:44180578:G:A	2.96152e-25	-5.82626e-10	-0.112956
44181197	chr22:44181197:C:T	1.90479e-25	-5.82626e-10	-0.554284
44181221	chr22:44181221:C:G	1.45132e-25	-5.82626e-10	-0.826182
44181280	chr22:44181280:T:A	4.19641e-26	-2.37718	0.310172
44181639	chr22:44181639:G:C	9.69185e-26	-5.82626e-10	-1.22996
44181803	chr22:44181803:T:A	2.04256e-26	-1.54196	-1.24508
44181910	chr22:44181910:GC:G	9.33298e-26	-5.82626e-10	-1.26769
44182151	chr22:44182151:C:T	9.29225e-26	-5.82626e-10	-1.27206
44182162	chr22:44182162:G:A	1.09846e-25	-5.82626e-10	-1.10475
44182618	chr22:44182618:C:G	9.44474e-26	-5.82626e-10	-1.25578
44182667	chr22:44182667:G:A	2.60555e-25	-5.82626e-10	-0.241013
44182685	chr22:44182685:G:A	1.44687e-25	-5.82626e-10	-0.829255
44183752	chr22:44183752:C:T	1.12402e-25	-5.82626e-10	-1.08175
44183815	chr22:44183815:G:A	8.80308e-27	-2.37206	-1.25666
44183856	chr22:44183856:T:C	9.55425e-27	-2.35676	-1.19008
44183911	chr22:44183911:G:T	7.36515e-25	-5.82626e-10	0.798102
44184269	chr22:44184269:A:G	1.36116e-26	-2.34469	-0.848213
44184381	chr22:44184381:C:T	1.66494e-26	-1.84908	-1.14237
44184469	chr22:44184469:G:A	9.80618e-26	-5.82626e-10	-1.21823
44184552	chr22:44184552:C:T	9.88453e-26	-5.82626e-10	-1.21027
44185056	chr22:44185056:A:G	6.89509e-26	-0.777554	-0.792879
44185166	chr22:44185166:C:T	1.00941e-25	0.0862671	-1.27555
44185406	chr22:44185406:T:C	5.91323e-26	-1.72405	-2.96855e-10
44185544	chr22:44185544:T:C	2.70089e-25	-5.82626e-10	-0.205075
44185669	chr22:44185669:G:A	2.50953e-25	-1.85793	1.57937
44185718	chr22:44185718:C:T	9.27411e-26	-5.82626e-10	-1.27402
44186211	chr22:44186211:C:T	9.93353e-26	-5.82626e-10	-1.20533
44186212	chr22:44186212:G:A	2.51216e-25	-5.82626e-10	-0.277514
44186384	chr22:44186384:G:A	1.66629e-26	-2.37718	-0.613459
44186388	chr22:44186388:C:A	1.27795e-25	-5.82626e-10	-0.953399
44186441	chr22:44186441:A:G	9.6131e-26	-5.82626e-10	-1.23812
44186455	chr22:44186455:G:A	1.60583e-25	-5.82626e-10	-0.725019
44186554	chr22:44186554:C:T	2.37474e-25	-5.82626e-10	-0.33377
44186619	chr22:44186619:T:C	1.2577e-26	-2.33161	-0.94035
44186631	chr22:44186631:C:T	1.09581e-25	-5.82626e-10	-1.10717
44186935	chr22:44186935:G:A	9.51748e-26	-5.82626e-10	-1.24811
44187013	chr22:44187013:G:A	1.13464e-25	-5.82626e-10	-1.07234
44187049	chr22:44187049:A:C	1.7316e-26	-2.21649	-0.735706
44187316	chr22:44187316:T:C	1.04703e-25	-5.82626e-10	-1.1527
44187366	chr22:44187366:A:C	1.35576e-26	-2.35992	-0.836961
44187553	chr22:44187553:C:T	9.36426e-26	-5.82626e-10	-1.26434
44187555	chr22:44187555:G:A	9.87526e-26	-5.82626e-10	-1.21121
44187899	chr22:44187899:C:T	1.75378e-25	-5.82626e-10	-0.636886
44187985	chr22:44187985:G:A	1.7546e-25	-5.82626e-10	-0.636415
44188180	chr22:44188180:G:A	1.63563e-26	-2.15803	-0.851188
44188211	chr22:44188211:G:A	1.74232e-25	-5.82626e-10	-0.643437
44188278	chr22:44188278:T:C	1.54014e-26	-2.28535	-0.784022
44189498	chr22:44189498:GCAAA:G	1.74013e-25	-5.82626e-10	-0.6447
44190061	chr22:44190061:A:G	1.61393e-24	2.60632	-1.02373
44190237	chr22:44190237:T:C	9.24865e-26	-5.82626e-10	-1.27676
44190642	chr22:44190642:C:T	3.35541e-25	0.182781	-0.170864
44190925	chr22:44190925:G:A	2.5371e-25	0.273838	-0.541471
44191628	chr22:44191628:A:G	1.64858e-25	-5.82626e-10	-0.698743
44191967	chr22:44191967:C:T	9.5156e-26	-5.82626e-10	-1.24831
44192579	chr22:44192579:T:C	1.45427e-25	0.357226	-1.18138
44193493	chr22:44193493:G:A	1.10982e-25	-5.82626e-10	-1.09446
44193856	chr22:44193856:C:T	9.82253e-26	-5.82626e-10	-1.21656
44193981	chr22:44193981:G:A	3.15595e-25	-5.82626e-10	-0.0493682
44194251	chr22:44194251:T:A	1.19926e-25	-5.82626e-10	-1.01695
44194406	chr22:44194406:C:T	3.08413e-26	-2.37497	-2.96855e-10
44194533	chr22:44194533:A:G	1.45654e-25	-5.82626e-10	-0.822591
44194617	chr22:44194617:A:G	1.2041e-25	-5.82626e-10	-1.01293
44194702	chr22:44194702:C:T	1.15276e-25	-5.82626e-10	-1.0565
44194845	chr22:44194845:C:CCA	9.38163e-26	-5.82626e-10	-1.26249
44195526	chr22:44195526:G:A	1.24665e-25	-5.82626e-10	-0.9782
44195882	chr22:44195882:C:G	1.10397e-25	-5.82626e-10	-1.09975
44196508	chr22:44196508:G:C	1.31886e-25	-5.82626e-10	-0.921889
44196530	chr22:44196530:G:A	1.23152e-25	-5.82626e-10	-0.990409
44196578	chr22:44196578:A:G	1.1317e-25	-5.82626e-10	-1.07494
44197016	chr22:44197016:C:G	1.21165e-25	-5.82626e-10	-1.00667
44197744	chr22:44197744:T:C	3.12692e-25	1.11363	-1.17224
44198153	chr22:44198153:T:A	3.30357e-25	-5.82626e-10	-0.00365378
44198255	chr22:44198255:A:G	1.78339e-25	-5.82626e-10	-0.62014
44198329	chr22:44198329:T:G	3.14266e-25	1.1621	-1.21569
44198596	chr22:44198596:T:C	1.38273e-26	-2.30556	-0.871622
44198600	chr22:44198600:C:T	9.34101e-26	-5.82626e-10	-1.26683
44198831	chr22:44198831:G:A	1.39182e-25	-5.82626e-10	-0.868046
44199112	chr22:44199112:T:A	3.06655e-25	1.18651	-1.26461
44199310	chr22:44199310:G:A	8.99508e-27	-2.36934	-1.23781
44199331	chr22:44199331:T:C	1.13734e-25	-5.82626e-10	-1.06997
44199338	chr22:44199338:C:G	1.6375e-25	-0.705487	-2.96855e-10
44199559	chr22:44199559:C:T	3.58e-25	1.31691	-1.2402
44199628	chr22:44199628:C:T	1.34653e-25	-5.82626e-10	-0.901124
44199682	chr22:44199682:C:A	3.44172e-25	1.27611	-1.2388
44199711	chr22:44199711:G:A	8.79666e-27	-2.35587	-1.27359
44199722	chr22:44199722:C:T	8.74962e-27	-2.35904	-1.27577
44199959	chr22:44199959:T:C	1.90128e-26	-2.37518	-0.483537
44200259	chr22:44200259:A:T	1.0449e-25	-5.82626e-10	-1.15474
44200285	chr22:44200285:C:T	1.22706e-25	-5.82626e-10	-0.994037
44200327	chr22:44200327:G:A	3.13222e-25	-5.82626e-10	-0.0569141
44200863	chr22:44200863:C:A	4.30561e-25	1.51663	-1.25536
44201421	chr22:44201421:G:A	1.31854e-25	-5.82626e-10	-0.922133
44201422	chr22:44201422:C:T	8.66496e-27	-2.36896	-1.27558
44201436	chr22:44201436:C:T	3.04309e-25	-0.0857828	-2.96855e-10
44201867	chr22:44201867:C:T	1.98855e-26	-1.61391	-1.19993
44202142	chr22:44202142:G:C	9.33038e-26	-5.82626e-10	-1.26797
44202208	chr22:44202208:A:G	1.96372e-25	-5.82626e-10	-0.523818
44202812	chr22:44202812:G:A	4.72191e-25	1.47153	-1.11797
44203052	chr22:44203052:A:T	9.2685e-26	-5.82626e-10	-1.27462
44203243	chr22:44203243:T:C	2.12752e-26	-2.37715	-0.369139
44203380	chr22:44203380:G:A	3.1205e-26	-1.97439	-0.388859
44203651	chr22:44203651:G:A	1.30813e-25	0.185152	-1.11521
44203773	chr22:44203773:G:A	1.47018e-26	-2.11518	-1.00068
44203776	chr22:44203776:G:A	4.65695e-25	1.45403	-1.11433
44203901	chr22:44203901:G:A	1.48711e-25	0.22116	-1.02298
44204042	chr22:44204042:A:G	1.24567e-25	0.0709813	-1.04997
44204043	chr22:44204043:C:A	9.25473e-26	-5.82626e-10	-1.27611
44204292	chr22:44204292:A:G	1.14949e-25	0.0116642	-1.071
44204361	chr22:44204361:C:T	9.34737e-26	-5.82626e-10	-1.26615
44204481	chr22:44204481:A:G	9.24877e-26	-5.82626e-10	-1.27675
44204620	chr22:44204620:C:T	5.36077e-25	1.5149	-1.03445
44204633	chr22:44204633:C:G	9.45046e-26	-5.82626e-10	-1.25518
44204734	chr22:44204734:G:A	1.12607e-25	-5.82626e-10	-1.07993
44204772	chr22:44204772:G:A	4.34401e-26	-0.791823	-1.24062
44204946	chr22:44204946:C:T	1.90948e-26	-2.37659	-0.477824
44205074	chr22:44205074:T:C	3.2182e-25	1.06059	-1.09043
44205115	chr22:44205115:C:A	5.43636e-25	1.55259	-1.05813
44205213	chr22:44205213:G:C	4.58009e-26	-1.97952	-2.96855e-10
44205359	chr22:44205359:T:C	9.57443e-26	-5.82626e-10	-1.24215
44205402	chr22:44205402:C:T	9.25417e-26	-5.82626e-10	-1.27617
44205619	chr22:44205619:C:G	1.5893e-25	0.284683	-1.02005
44206121	chr22:44206121:G:T	2.61977e-26	-1.2631	-1.27506
44206292	chr22:44206292:T:C	1.51903e-26	-1.86588	-1.21729
44206382	chr22:44206382:C:T	9.45155e-26	-5.82626e-10	-1.25506
44206669	chr22:44206669:A:C	2.76302e-26	-1.23138	-1.25354
44206713	chr22:44206713:T:A	9.25473e-26	-5.82626e-10	-1.27611
44206778	chr22:44206778:T:G	9.4185e-26	-5.82626e-10	-1.25857
44207647	chr22:44207647:A:G	3.13195e-25	-0.0570021	-2.96855e-10
44207702	chr22:44207702:G:A	2.61191e-26	-1.26496	-1.2762
44207804	chr22:44207804:T:C	3.16171e-26	-1.83229	-0.517842
44207990	chr22:44207990:T:C	2.93518e-26	-1.15837	-1.2661
44209350	chr22:44209350:G:A	4.79078e-26	-1.60313	-0.331421
44209527	chr22:44209527:G:A	3.10394e-26	-1.91312	-0.455451
44209642	chr22:44209642:T:C	2.98326e-26	-1.14254	-1.26568
44209919	chr22:44209919:A:G	4.50948e-26	-1.055	-0.940061
44210379	chr22:44210379:A:G	3.16203e-26	-1.09971	-1.25032
44210387	chr22:44210387:GTAATCTCAAGATCCTTAATTTAATTATATCTGCAAAAACTTTTTTCCATGATTATC:G	9.26444e-26	-5.82626e-10	-1.27506
44210471	chr22:44210471:A:G	1.54501e-26	-1.95113	-1.11508
44210544	chr22:44210544:T:TGGA	9.28932e-26	-5.82626e-10	-1.27238
44210884	chr22:44210884:A:G	9.38853e-26	-5.82626e-10	-1.26175
44210892	chr22:44210892:T:C	5.12245e-26	-0.597499	-1.27011
44210962	chr22:44210962:A:G	1.34246e-26	-1.97765	-1.22909
44211464	chr22:44211464:A:T	1.34381e-26	-2.0006	-1.20513
44211479	chr22:44211479:G:T	9.28904e-26	-5.82626e-10	-1.27241
44211556	chr22:44211556:A:G	2.9223e-26	-1.15321	-1.27566
44211634	chr22:44211634:A:C	1.46819e-26	-2.37723	-0.739987
44211850	chr22:44211850:G:A	9.55147e-26	-5.82626e-10	-1.24455
44211899	chr22:44211899:C:T	9.619e-26	-5.82626e-10	-1.2375
44212577	chr22:44212577:A:C	1.92604e-25	0.702427	-1.24562
44212732	chr22:44212732:A:G	1.35669e-25	0.379573	-1.27318
44213152	chr22:44213152:A:G	1.88303e-26	-1.62074	-1.24761
44213279	chr22:44213279:A:G	2.154e-26	-1.54061	-1.1933
44213560	chr22:44213560:A:G	2.43468e-25	0.645885	-0.954728
44214108	chr22:44214108:G:A	1.16146e-25	-5.82626e-10	-1.04898
44214232	chr22:44214232:T:C	1.69107e-26	-1.74454	-1.23134
44214328	chr22:44214328:A:G	1.16984e-25	-5.82626e-10	-1.04179
44214846	chr22:44214846:A:C	4.03031e-26	-1.52633	-0.581068
44215101	chr22:44215101:G:A	1.87602e-26	-1.73289	-1.1392
44215170	chr22:44215170:G:T	1.92568e-26	-1.6997	-1.14627
44215260	chr22:44215260:TA:T	1.03781e-25	-5.82626e-10	-1.16155
44215342	chr22:44215342:A:G	1.7153e-26	-1.75778	-1.20388
44215370	chr22:44215370:C:G	1.79981e-26	-1.75898	-1.15458
44215418	chr22:44215418:C:T	1.90739e-26	-1.71864	-1.13687
44215518	chr22:44215518:T:C	1.64886e-25	-5.82626e-10	-0.698573
44216028	chr22:44216028:C:T	1.91251e-26	-1.70028	-1.15254
44216049	chr22:44216049:G:A	1.89721e-26	-1.69023	-1.17063
44216104	chr22:44216104:G:A	9.3182e-26	-5.82626e-10	-1.26927
44216219	chr22:44216219:T:C	1.3567e-26	-2.33129	-0.864896
44216539	chr22:44216539:T:A	1.02442e-25	-5.82626e-10	-1.17453
44216756	chr22:44216756:G:A	1.02115e-25	-5.82626e-10	-1.17773
44216775	chr22:44216775:G:C	5.39363e-26	-0.705922	-1.1101
44216881	chr22:44216881:T:C	1.0677e-25	0.129168	-1.26232
44216882	chr22:44216882:G:A	1.77636e-25	0.652305	-1.2764
44216937	chr22:44216937:G:A	1.32494e-25	0.209515	-1.12681
44217223	chr22:44217223:C:T	1.53662e-26	-2.05021	-1.02144
44217400	chr22:44217400:T:C	1.11671e-25	0.00907402	-1.09734
44217508	chr22:44217508:A:G	9.30052e-26	-5.82626e-10	-1.27117
44217630	chr22:44217630:C:T	3.08026e-26	-2.28095	-0.0952772
44217642	chr22:44217642:C:T	1.23141e-25	0.0986123	-1.08911
44217983	chr22:44217983:T:C	1.78619e-26	-1.94107	-0.98009
44218182	chr22:44218182:G:T	1.882e-26	-2.30142	-0.567486
44218203	chr22:44218203:A:G	9.25328e-26	-5.82626e-10	-1.27626
44218433	chr22:44218433:C:A	1.43676e-26	-2.35499	-0.78386
44218434	chr22:44218434:C:T	1.46355e-26	-2.34422	-0.776154
44218437	chr22:44218437:C:G	1.56334e-25	-5.82626e-10	-0.751833
44218473	chr22:44218473:C:T	8.70962e-27	-2.36299	-1.27641
44218576	chr22:44218576:G:A	1.33951e-25	-5.82626e-10	-0.906354
44218690	chr22:44218690:C:T	1.12756e-25	-5.82626e-10	-1.07861
44219039	chr22:44219039:C:T	1.06271e-25	-5.82626e-10	-1.13784
44219135	chr22:44219135:G:A	1.02818e-25	-5.82626e-10	-1.17086
44219246	chr22:44219246:G:T	1.05447e-25	-5.82626e-10	-1.14562
44219274	chr22:44219274:G:A	1.02899e-25	-5.82626e-10	-1.17008
44219338	chr22:44219338:C:T	1.69168e-26	-1.9765	-0.99902
44219366	chr22:44219366:G:A	1.15167e-25	-5.82626e-10	-1.05745
44219378	chr22:44219378:G:A	1.11473e-25	-5.82626e-10	-1.09004
44219553	chr22:44219553:A:G	1.3301e-25	0.3362	-1.2496
44219832	chr22:44219832:C:G	1.89684e-25	-5.82626e-10	-0.558469
44219960	chr22:44219960:T:C	1.1633e-25	-5.82626e-10	-1.0474
44220289	chr22:44220289:G:A	5.45781e-26	-1.80419	-2.96855e-10
44220315	chr22:44220315:A:G	7.9047e-26	-1.16542	-0.268362
44220338	chr22:44220338:C:G	8.54629e-26	-1.15527	-0.200479
44220441	chr22:44220441:G:A	3.42463e-25	-5.82626e-10	0.0323368
44220495	chr22:44220495:G:A	5.56917e-25	-5.82626e-10	0.518589
44220575	chr22:44220575:G:A	1.37e-25	-5.82626e-10	-0.883847
44220985	chr22:44220985:A:G	9.40639e-26	-5.82626e-10	-1.25985
44221377	chr22:44221377:G:A	1.16635e-26	-2.11359	-1.23377
44221392	chr22:44221392:G:A	9.32486e-26	-5.82626e-10	-1.26856
44221474	chr22:44221474:GT:G	3.65262e-26	-1.91639	-0.28941
44221522	chr22:44221522:G:A	3.88605e-26	-1.21986	-0.923993
44221645	chr22:44221645:C:T	4.09644e-26	-1.20697	-0.884151
44221673	chr22:44221673:C:T	1.09052e-25	-5.82626e-10	-1.112
44221682	chr22:44221682:A:G	1.22224e-26	-2.07757	-1.22299
44221763	chr22:44221763:T:C	4.33774e-26	-1.18145	-0.852436
44221776	chr22:44221776:A:C	1.00925e-25	-5.82626e-10	-1.18945
44221809	chr22:44221809:T:C	4.72543e-26	-1.07113	-0.877152
44221854	chr22:44221854:C:T	1.88587e-25	-5.82626e-10	-0.564269
44221916	chr22:44221916:T:C	4.47298e-26	-1.07534	-0.927847
44221984	chr22:44221984:A:G	4.24682e-26	-1.16975	-0.885321
44222284	chr22:44222284:CAG:C	4.37809e-26	-1.20291	-0.821724
44222482	chr22:44222482:C:T	2.36836e-26	-2.27998	-0.359065
44222502	chr22:44222502:G:A	1.41483e-26	-2.06305	-1.09118
44222726	chr22:44222726:A:G	4.13675e-26	-1.18509	-0.896244
44222824	chr22:44222824:C:T	3.92379e-26	-1.25499	-0.879194
44222955	chr22:44222955:G:A	1.28439e-26	-2.21364	-1.03732
44223074	chr22:44223074:T:TTG	8.25074e-26	-0.521844	-0.869095
44223084	chr22:44223084:TTTG:T	4.38496e-26	-1.13962	-0.883445
44223091	chr22:44223091:G:GT	4.13618e-26	-1.19858	-0.882893
44223199	chr22:44223199:G:T	1.02214e-26	-2.31581	-1.16353
44223206	chr22:44223206:A:G	5.75169e-25	-5.82626e-10	0.550836
44223455	chr22:44223455:T:G	3.99435e-26	-1.30191	-0.814447
44223697	chr22:44223697:G:C	3.92182e-26	-1.29323	-0.841459
44223711	chr22:44223711:C:T	3.95191e-26	-1.28455	-0.842494
44223820	chr22:44223820:A:G	4.10628e-26	-1.24263	-0.846094
44223906	chr22:44223906:G:A	3.62518e-26	-1.32899	-0.884352
44224704	chr22:44224704:G:A	3.27e-26	-1.44595	-0.8705
44224865	chr22:44224865:A:G	2.07043e-26	-1.82435	-0.949134
44224939	chr22:44224939:T:G	2.26341e-26	-2.37084	-0.31353
44225177	chr22:44225177:G:A	1.054e-25	-2.18517	1.0391
44225449	chr22:44225449:C:T	9.25515e-26	-5.82626e-10	-1.27606
44225693	chr22:44225693:C:T	9.39408e-26	-5.82626e-10	-1.26116
44225710	chr22:44225710:G:C	3.60432e-25	-5.82626e-10	0.0834765
44225826	chr22:44225826:G:C	4.89912e-25	-5.82626e-10	0.390397
44226432	chr22:44226432:T:C	4.07895e-25	-5.82626e-10	0.207183
44226598	chr22:44226598:A:G	9.28438e-26	-5.82626e-10	-1.27291
44226628	chr22:44226628:C:T	9.31107e-26	-5.82626e-10	-1.27004
44227106	chr22:44227106:T:C	2.75908e-26	-1.85267	-0.633679
44227629	chr22:44227629:C:T	1.34492e-26	-2.00936	-1.19555
44227638	chr22:44227638:G:A	4.04525e-25	-5.82626e-10	0.198887
44227944	chr22:44227944:T:C	2.6575e-26	-1.69692	-0.826935
44227961	chr22:44227961:AC:A	2.27741e-25	-5.82626e-10	-0.375619
44227983	chr22:44227983:G:A	1.63194e-26	-2.1239	-0.887576
44227991	chr22:44227991:C:T	1.34447e-26	-2.00507	-1.20017
44228125	chr22:44228125:CAG:C	3.39003e-26	-1.35201	-0.928393
44228181	chr22:44228181:G:A	2.18467e-25	-5.82626e-10	-0.417191
44228367	chr22:44228367:G:A	2.20877e-26	-1.87139	-0.83741
44228401	chr22:44228401:T:G	9.35151e-26	-5.82626e-10	-1.2657
44228805	chr22:44228805:C:G	1.37443e-26	-1.99946	-1.18374
44228854	chr22:44228854:T:C	1.36742e-26	-1.96331	-1.22501
44229065	chr22:44229065:ATTAAG:A	1.63868e-25	-5.82626e-10	-0.704766
44229338	chr22:44229338:C:T	1.61381e-26	-1.92868	-1.09396
44229463	chr22:44229463:C:T	2.62626e-25	-5.82626e-10	-0.233097
44229473	chr22:44229473:T:C	9.78844e-26	-5.82626e-10	-1.22004
44229539	chr22:44229539:T:G	1.37624e-26	-1.96109	-1.2208
44229586	chr22:44229586:G:A	1.36961e-26	-1.95247	-1.23425
44229618	chr22:44229618:T:C	1.32439e-26	-2.03575	-1.18454
44229722	chr22:44229722:T:C	1.84697e-25	-5.82626e-10	-0.58511
44229828	chr22:44229828:A:T	3.20515e-26	-1.3676	-0.968887
44229858	chr22:44229858:C:T	9.99501e-26	-5.82626e-10	-1.19916
44229912	chr22:44229912:T:C	1.51248e-24	1.51768	-2.96855e-10
44229920	chr22:44229920:G:A	2.19393e-26	-2.37289	-0.342665
44230277	chr22:44230277:A:G	1.9911e-25	-5.82626e-10	-0.509972
44230284	chr22:44230284:A:G	1.28597e-26	-2.04614	-1.20359
44230422	chr22:44230422:C:A	1.38246e-26	-1.97064	-1.20674
44230431	chr22:44230431:G:A	1.34107e-26	-1.99208	-1.21569
44230438	chr22:44230438:C:T	1.01214e-25	-5.82626e-10	-1.18659
44230451	chr22:44230451:T:C	1.35604e-26	-1.99582	-1.20086
44230462	chr22:44230462:G:A	1.01151e-25	-5.82626e-10	-1.18721
44230522	chr22:44230522:T:C	1.303e-25	-5.82626e-10	-0.93399
44230731	chr22:44230731:TTTTTTTTTTC:T	1.05711e-26	-2.20182	-1.24389
44230816	chr22:44230816:G:A	1.76942e-26	-1.6635	-1.26709
44231036	chr22:44231036:T:G	1.71907e-25	-5.82626e-10	-0.656872
44231555	chr22:44231555:G:A	1.8828e-25	-0.565895	-2.96855e-10
44231671	chr22:44231671:T:C	3.73207e-26	-1.53683	-0.64745
44231719	chr22:44231719:G:A	3.60215e-26	-0.964307	-1.2554
44231918	chr22:44231918:C:T	9.61755e-26	-5.82626e-10	-1.23765
44231939	chr22:44231939:C:T	3.47734e-25	-5.82626e-10	0.0476105
44231951	chr22:44231951:T:G	9.29653e-26	-5.82626e-10	-1.2716
44231953	chr22:44231953:T:A	9.42927e-26	-5.82626e-10	-1.25742
44231965	chr22:44231965:G:A	2.93674e-25	-0.121356	-2.96855e-10
44232051	chr22:44232051:T:C	2.57404e-25	-5.82626e-10	-0.253181
44232072	chr22:44232072:T:C	1.02245e-25	-5.82626e-10	-1.17646
44232188	chr22:44232188:G:A	2.97782e-26	-2.13785	-0.272197
44232456	chr22:44232456:T:G	9.4272e-26	-1.82471	0.567068
44232645	chr22:44232645:T:C	9.76846e-26	-5.82626e-10	-1.22208
44232646	chr22:44232646:C:T	2.03977e-26	-1.93611	-0.8523
44232673	chr22:44232673:A:G	9.95251e-26	-5.82626e-10	-1.20342
44233054	chr22:44233054:A:C	2.63858e-25	-5.82626e-10	-0.228415
44233092	chr22:44233092:T:C	1.08729e-25	-5.82626e-10	-1.11497
44233352	chr22:44233352:G:A	2.9835e-25	-5.82626e-10	-0.105561
44233507	chr22:44233507:G:A	9.51536e-26	-5.82626e-10	-1.24834
44233799	chr22:44233799:T:A	1.7449e-26	-1.70535	-1.2392
44233929	chr22:44233929:A:G	2.50724e-26	-1.57414	-1.00792
44234023	chr22:44234023:G:A	1.27121e-25	-5.82626e-10	-0.958688
44234029	chr22:44234029:T:C	1.10711e-25	-5.82626e-10	-1.09691
44234034	chr22:44234034:C:T	1.78048e-26	-1.65048	-1.27388
44234118	chr22:44234118:A:G	1.92825e-26	-2.35833	-0.486303
44234580	chr22:44234580:G:A	3.51337e-26	-2.24467	-2.96855e-10
44234797	chr22:44234797:C:T	1.7769e-26	-1.70706	-1.21932
44235000	chr22:44235000:TTC:T	3.6437e-24	2.8634	-0.466472
44235212	chr22:44235212:A:G	9.33786e-26	-5.82626e-10	-1.26717
44236042	chr22:44236042:T:A	1.75251e-26	-1.69546	-1.24474
44236609	chr22:44236609:G:T	2.28559e-26	-2.36704	-0.307576
44236790	chr22:44236790:CA:C	1.10918e-25	-5.82626e-10	-1.09504
44237017	chr22:44237017:C:T	4.67274e-26	-1.9595	-2.96855e-10
44237065	chr22:44237065:C:T	2.15524e-25	-5.82626e-10	-0.430756
44237564	chr22:44237564:C:T	9.26019e-26	-5.82626e-10	-1.27552
44237660	chr22:44237660:A:G	9.57059e-26	-5.82626e-10	-1.24255
44237690	chr22:44237690:T:G	9.71947e-26	-5.82626e-10	-1.22711
44237739	chr22:44237739:T:C	3.27468e-26	-2.31502	-2.96855e-10
44238258	chr22:44238258:G:A	2.0389e-26	-2.36129	-0.427541
44238331	chr22:44238331:G:T	1.56137e-26	-1.8561	-1.19957
44238417	chr22:44238417:C:G	3.38502e-25	-5.82626e-10	0.0207014
44238628	chr22:44238628:G:A	1.22605e-25	-5.82626e-10	-0.994856
44238739	chr22:44238739:G:A	1.73129e-26	-1.74645	-1.20593
44238856	chr22:44238856:T:C	9.57762e-26	-5.82626e-10	-1.24181
44239042	chr22:44239042:C:G	1.35826e-25	-5.82626e-10	-0.89245
44239406	chr22:44239406:A:G	1.57268e-26	-1.81174	-1.23672
44239949	chr22:44239949:T:A	1.48096e-26	-1.87785	-1.2307
44240061	chr22:44240061:C:T	9.52187e-26	-5.82626e-10	-1.24765
44240414	chr22:44240414:A:G	1.06622e-25	-5.82626e-10	-1.13453
44240761	chr22:44240761:C:T	4.56093e-25	-5.82626e-10	0.318869
44240888	chr22:44240888:G:A	1.5896e-26	-1.80026	-1.23749
44240968	chr22:44240968:A:G	9.43794e-26	-5.82626e-10	-1.2565
44241073	chr22:44241073:T:C	1.56203e-26	-1.81471	-1.24055
44241541	chr22:44241541:G:A	1.93516e-26	-1.79058	-1.05047
44241550	chr22:44241550:G:A	4.31119e-25	-5.82626e-10	0.262557
44241593	chr22:44241593:C:G	1.9348e-26	-1.92407	-0.91717
44241804	chr22:44241804:A:G	2.08687e-26	-2.37156	-0.394018
44241947	chr22:44241947:C:T	1.35877e-25	-5.82626e-10	-0.892076
44242070	chr22:44242070:G:C	6.221e-26	-2.37205	0.698742
44242113	chr22:44242113:G:A	1.76221e-26	-1.72378	-1.21089
44242618	chr22:44242618:G:A	9.91666e-26	-5.82626e-10	-1.20703
44242821	chr22:44242821:G:A	1.91158e-26	-1.80156	-1.05176
44242892	chr22:44242892:C:T	1.78798e-25	-5.82626e-10	-0.617569
44243011	chr22:44243011:C:T	1.00888e-26	-2.30976	-1.18265
44243100	chr22:44243100:G:A	1.01497e-26	-2.31669	-1.1697
44243151	chr22:44243151:CTG:C	1.1384e-25	-5.82626e-10	-1.06904
44243662	chr22:44243662:A:G	1.26838e-25	-5.82626e-10	-0.960915
44244003	chr22:44244003:C:T	3.35263e-25	-5.82626e-10	0.0110875
44244020	chr22:44244020:C:T	1.65515e-26	-1.74342	-1.25393
44244026	chr22:44244026:C:T	1.33339e-25	-5.82626e-10	-0.910934
44244180	chr22:44244180:T:C	2.143e-25	-5.82626e-10	-0.436452
44244586	chr22:44244586:G:A	1.30976e-26	-2.1109	-1.1205
44244650	chr22:44244650:G:C	9.46564e-26	-5.82626e-10	-1.25357
44245435	chr22:44245435:T:C	4.7452e-26	-1.14572	-0.798389
44245744	chr22:44245744:A:G	1.9692e-26	-1.56385	-1.25976
44246675	chr22:44246675:ACT:A	2.16047e-25	-5.82626e-10	-0.428333
44246974	chr22:44246974:T:C	2.00312e-25	-5.82626e-10	-0.503949
44247088	chr22:44247088:GCTGT:G	9.36942e-26	-5.82626e-10	-1.26379
44247089	chr22:44247089:C:G	1.0858e-25	-5.82626e-10	-1.11634
44247281	chr22:44247281:T:C	5.81374e-26	-1.36213	-0.378888
44247449	chr22:44247449:G:A	2.04897e-26	-2.12337	-0.660534
44247865	chr22:44247865:C:T	3.35092e-26	-2.29201	-2.96855e-10
44247959	chr22:44247959:T:C	9.82136e-26	-5.82626e-10	-1.21668
44247991	chr22:44247991:T:C	6.21677e-26	-0.673898	-1.00009
44248032	chr22:44248032:C:T	5.38877e-26	-1.81692	-2.96855e-10
44248110	chr22:44248110:A:C	1.7734e-25	-5.82626e-10	-0.625758
44248545	chr22:44248545:C:T	3.07719e-26	-2.37723	-2.96855e-10
44248628	chr22:44248628:C:T	9.87716e-26	-5.82626e-10	-1.21102
44248847	chr22:44248847:C:T	9.99881e-26	-5.82626e-10	-1.19878
44248894	chr22:44248894:C:A	3.179e-26	-2.34468	-2.96855e-10
44249028	chr22:44249028:G:A	2.31031e-25	-5.82626e-10	-0.361274
44249103	chr22:44249103:G:A	5.11298e-26	-2.36905	0.499595
44249410	chr22:44249410:T:C	9.39392e-26	-5.82626e-10	-1.26118
44249530	chr22:44249530:C:T	9.48676e-26	-5.82626e-10	-1.25135
44249567	chr22:44249567:G:C	3.09827e-25	-5.82626e-10	-0.0678135
44249574	chr22:44249574:C:T	9.96321e-26	-5.82626e-10	-1.20234
44249695	chr22:44249695:A:ATACAAGG	3.71539e-26	-2.18876	-2.96855e-10
44249813	chr22:44249813:G:A	3.87911e-26	-0.999992	-1.14564
44249851	chr22:44249851:T:A	3.26042e-25	-5.82626e-10	-0.0168004
44250104	chr22:44250104:A:G	2.7009e-26	-1.42277	-1.08488
44250225	chr22:44250225:A:G	4.86803e-25	-5.82626e-10	0.384033
44250239	chr22:44250239:C:T	4.313e-25	-5.82626e-10	0.262976
44250429	chr22:44250429:G:A	3.62258e-26	-0.942927	-1.27113
44250783	chr22:44250783:T:C	9.99413e-27	-2.33081	-1.17102
44250932	chr22:44250932:G:A	1.25131e-25	-5.82626e-10	-0.974464
44251178	chr22:44251178:G:A	4.9119e-25	-5.82626e-10	0.393004
44251343	chr22:44251343:G:T	1.94126e-25	-1.05801	0.522689
44251540	chr22:44251540:G:A	3.82822e-26	-1.05213	-1.10672
44251579	chr22:44251579:C:T	4.64187e-25	-5.82626e-10	0.336459
44252041	chr22:44252041:G:A	3.95371e-26	-1.40955	-0.717041
44252101	chr22:44252101:G:A	2.81099e-26	-1.53031	-0.937397
44252213	chr22:44252213:G:T	7.00884e-26	-1.20209	-0.351984
44252280	chr22:44252280:AAAT:A	4.87e-26	-1.13483	-0.783321
44252360	chr22:44252360:T:C	3.34395e-26	-2.29409	-2.96855e-10
44252589	chr22:44252589:GC:G	2.49332e-25	-5.82626e-10	-0.285043
44252641	chr22:44252641:AAAAG:A	1.31057e-25	-5.82626e-10	-0.928197
44252648	chr22:44252648:T:C	2.44608e-25	-0.898869	0.5947
44252652	chr22:44252652:CACAA:C	1.04328e-25	-0.0801213	-1.07616
44252751	chr22:44252751:C:T	3.24722e-25	-5.82626e-10	-0.0208571
44252920	chr22:44252920:C:T	1.04233e-26	-2.23512	-1.22467
44252921	chr22:44252921:G:A	1.84314e-25	-5.82626e-10	-0.587189
44253236	chr22:44253236:A:C	5.76357e-25	-0.468184	1.02108
44253357	chr22:44253357:A:T	6.31646e-26	-0.609883	-1.0482
44253457	chr22:44253457:G:C	1.00258e-25	-5.82626e-10	-1.19608
44253498	chr22:44253498:A:G	1.47115e-26	-2.22227	-0.892932
44253533	chr22:44253533:T:A	2.97402e-26	-1.687	-0.724323
44253661	chr22:44253661:T:C	2.17776e-26	-1.96753	-0.755415
44253666	chr22:44253666:T:C	1.10053e-26	-2.15008	-1.25537
44253785	chr22:44253785:T:C	1.45138e-26	-2.22467	-0.904059
44253907	chr22:44253907:C:A	1.55867e-26	-2.16705	-0.89036
44254293	chr22:44254293:A:G	1.47842e-26	-2.21184	-0.898425
44254370	chr22:44254370:T:TG	1.40585e-25	-5.82626e-10	-0.858014
44254477	chr22:44254477:T:C	3.10827e-25	-5.82626e-10	-0.0645897
44254515	chr22:44254515:C:T	1.44085e-26	-2.20707	-0.928944
44254742	chr22:44254742:AG:A	1.49296e-25	-5.82626e-10	-0.7979
44254846	chr22:44254846:T:C	8.093e-26	-0.148818	-1.26142
44255046	chr22:44255046:T:C	1.17276e-26	-2.0696	-1.27228
44255254	chr22:44255254:T:C	1.27945e-25	-5.82626e-10	-0.95223
44255993	chr22:44255993:C:T	1.89575e-25	-5.82626e-10	-0.559041
44256120	chr22:44256120:TGGCTCTCCTGGGTCTCAGGCCCTTGACTCATAGTGGAACTCACACCATC:T	9.70581e-26	-5.82626e-10	-1.22852
44256387	chr22:44256387:C:A	1.10451e-25	-5.82626e-10	-1.09926
44257006	chr22:44257006:C:T	4.03497e-26	-1.23031	-0.875939
44257076	chr22:44257076:G:A	3.62647e-25	-5.82626e-10	0.089602
44257404	chr22:44257404:A:T	1.45955e-25	-5.82626e-10	-0.82053
44257409	chr22:44257409:G:A	1.17996e-25	-5.82626e-10	-1.03318
44257879	chr22:44257879:C:T	1.09947e-25	-5.82626e-10	-1.10383
44257880	chr22:44257880:G:A	1.22797e-25	-0.993294	-2.96855e-10
44257931	chr22:44257931:G:A	2.34842e-26	-1.37338	-1.27412
44258196	chr22:44258196:C:T	1.11531e-26	-2.11839	-1.27371
44258269	chr22:44258269:T:C	2.89969e-26	-2.10761	-0.329028
44258308	chr22:44258308:AAAAC:A	1.13996e-26	-2.13497	-1.23528
44258827	chr22:44258827:T:C	1.81206e-25	-5.82626e-10	-0.604192
44258859	chr22:44258859:C:G	9.37611e-27	-2.28996	-1.2757
44259049	chr22:44259049:G:C	1.55322e-25	-5.82626e-10	-0.758325
44259050	chr22:44259050:AGAAC:A	1.56771e-25	-5.82626e-10	-0.749041
44259083	chr22:44259083:T:A	2.91792e-26	-1.8186	-0.611766
44259209	chr22:44259209:C:T	1.1565e-26	-2.07913	-1.27671
44259215	chr22:44259215:G:A	1.0943e-26	-2.18554	-1.22558
44259239	chr22:44259239:T:C	1.099e-25	-5.82626e-10	-1.10426
44259387	chr22:44259387:G:A	1.32805e-26	-1.94127	-1.27625
44259417	chr22:44259417:G:A	1.28665e-25	-5.82626e-10	-0.946615
44259704	chr22:44259704:G:A	1.46946e-25	-5.82626e-10	-0.813763
44259724	chr22:44259724:G:A	1.34712e-25	-5.82626e-10	-0.900692
44259811	chr22:44259811:A:G	1.16984e-25	-5.82626e-10	-1.04179
44260058	chr22:44260058:G:A	3.08404e-26	-2.375	-2.96855e-10
44260113	chr22:44260113:G:A	8.0378e-26	-1.41709	-2.96855e-10
44260353	chr22:44260353:C:T	1.08002e-25	-5.82626e-10	-1.12167
44260403	chr22:44260403:G:A	5.99171e-26	-1.71087	-2.96855e-10
44260536	chr22:44260536:T:G	1.32439e-25	-5.82626e-10	-0.917708
44260609	chr22:44260609:A:G	1.64278e-26	-1.84893	-1.15592
44260813	chr22:44260813:T:C	1.66972e-26	-1.75042	-1.23816
44260888	chr22:44260888:C:T	1.52997e-26	-1.84321	-1.23279
44261224	chr22:44261224:C:T	2.65684e-26	-1.34244	-1.18167
44261247	chr22:44261247:C:T	1.39771e-25	-5.82626e-10	-0.863819
44261337	chr22:44261337:C:T	1.45981e-26	-1.84753	-1.2754
44261379	chr22:44261379:C:T	1.37087e-26	-1.93024	-1.25556
44261432	chr22:44261432:A:G	1.22442e-25	-5.82626e-10	-0.996193
44261521	chr22:44261521:G:A	2.62166e-26	-1.50089	-1.03655
44261615	chr22:44261615:T:C	4.07562e-26	-1.32815	-0.768065
44261666	chr22:44261666:T:A	5.90008e-26	-1.72628	-2.96855e-10
44261732	chr22:44261732:G:A	2.08625e-26	-1.51869	-1.24718
44261748	chr22:44261748:C:T	1.23699e-26	-2.27578	-1.01278
44261855	chr22:44261855:C:T	2.16408e-26	-1.56266	-1.16659
44262099	chr22:44262099:C:T	6.12635e-26	-1.68864	-2.96855e-10
44262388	chr22:44262388:C:T	1.87103e-25	0.627336	-1.1995
44262642	chr22:44262642:C:T	9.97037e-26	-5.82626e-10	-1.20163
44262669	chr22:44262669:G:A	9.25189e-26	-5.82626e-10	-1.27641
44262870	chr22:44262870:G:A	1.43498e-25	-5.82626e-10	-0.837507
44263282	chr22:44263282:G:C	4.64436e-25	-5.82626e-10	0.336997
44263334	chr22:44263334:G:A	2.05581e-25	-5.82626e-10	-0.47799
44263465	chr22:44263465:A:G	1.48276e-25	-5.82626e-10	-0.80475
44263722	chr22:44263722:G:A	1.60963e-25	-5.82626e-10	-0.722654
44263926	chr22:44263926:G:A	2.02652e-25	-5.82626e-10	-0.492335
44263980	chr22:44263980:G:A	9.27479e-26	-5.82626e-10	-1.27394
44264090	chr22:44264090:C:A	1.37068e-25	-5.82626e-10	-0.883348
44264283	chr22:44264283:A:G	1.41932e-25	-5.82626e-10	-0.848478
44264664	chr22:44264664:C:G	1.18146e-24	-5.82626e-10	1.27068
44264670	chr22:44264670:T:C	4.55741e-25	-5.82626e-10	0.318098
44264869	chr22:44264869:C:T	4.63024e-25	-5.82626e-10	0.333952
44264983	chr22:44264983:T:G	4.05444e-25	-5.82626e-10	0.201155
44264988	chr22:44264988:TAACACACACACAACAGAGACCCC:T	1.07242e-25	-5.82626e-10	-1.12874
44265095	chr22:44265095:C:T	1.19149e-25	-5.82626e-10	-1.02345
44265312	chr22:44265312:G:T	3.88357e-25	-5.82626e-10	0.158099
44265373	chr22:44265373:T:C	9.22371e-27	-2.30529	-1.27676
44265564	chr22:44265564:T:C	9.67732e-26	-5.82626e-10	-1.23146
44265722	chr22:44265722:G:A	9.3026e-26	-5.82626e-10	-1.27095
44266205	chr22:44266205:A:T	1.79782e-25	-5.82626e-10	-0.612081
44266271	chr22:44266271:A:C	3.91318e-24	-5.82626e-10	2.46828
44266366	chr22:44266366:G:A	2.08904e-25	-5.82626e-10	-0.461951
44266683	chr22:44266683:G:C	7.76242e-25	-5.82626e-10	0.850637
44266741	chr22:44266741:T:C	1.0219e-26	-2.3388	-1.14078
44266835	chr22:44266835:G:A	9.32453e-26	-5.82626e-10	-1.26859
44267009	chr22:44267009:C:T	1.16839e-25	-5.82626e-10	-1.04303
44267091	chr22:44267091:T:G	1.40033e-25	-5.82626e-10	-0.861949
44267188	chr22:44267188:T:A	1.42841e-25	-5.82626e-10	-0.842095
44267329	chr22:44267329:C:T	4.36737e-26	-2.02708	-2.96855e-10
44267705	chr22:44267705:G:A	9.25024e-26	-5.82626e-10	-1.27659
44267782	chr22:44267782:C:T	9.49255e-26	-5.82626e-10	-1.25074
44267784	chr22:44267784:C:T	2.62162e-25	-5.82626e-10	-0.234865
44268000	chr22:44268000:G:C	1.03045e-25	-5.82626e-10	-1.16867
44268070	chr22:44268070:C:T	1.11156e-25	-5.82626e-10	-1.09289
44268104	chr22:44268104:G:A	1.23953e-25	-5.82626e-10	-0.983925
44268431	chr22:44268431:A:G	2.41789e-26	-2.13616	-0.48219
44268568	chr22:44268568:T:C	2.20829e-26	-2.13629	-0.572731
44268869	chr22:44268869:A:G	9.43897e-26	-5.82626e-10	-1.2564
44268884	chr22:44268884:A:G	5.57389e-26	-1.78315	-2.96855e-10
44268897	chr22:44268897:C:T	9.30431e-26	-5.82626e-10	-1.27076
44269076	chr22:44269076:G:A	1.13718e-25	-5.82626e-10	-1.07011
44269080	chr22:44269080:C:G	1.0679e-25	-5.82626e-10	-1.13296
44269184	chr22:44269184:A:G	1.64435e-26	-2.2364	-0.767494
44269528	chr22:44269528:TAC:T	1.01951e-26	-2.2187	-1.26323
44269570	chr22:44269570:A:C	8.89656e-27	-2.36307	-1.25509
44269630	chr22:44269630:A:ACACATGCC	9.37607e-26	-5.82626e-10	-1.26308
44269638	chr22:44269638:C:T	1.43729e-25	-5.82626e-10	-0.835895
44269641	chr22:44269641:AAAC:A	1.81976e-25	-5.82626e-10	-0.599954
44269714	chr22:44269714:A:G	1.50734e-25	-5.82626e-10	-0.78831
44269801	chr22:44269801:G:A	9.87465e-27	-2.33787	-1.17599
44269882	chr22:44269882:G:A	1.0197e-25	-5.82626e-10	-1.17915
44270018	chr22:44270018:A:T	9.32101e-26	-5.82626e-10	-1.26897
44270207	chr22:44270207:T:C	1.44843e-25	-5.82626e-10	-0.828178
44270210	chr22:44270210:C:G	1.35819e-25	-5.82626e-10	-0.892501
44270234	chr22:44270234:C:A	1.11045e-25	-5.82626e-10	-1.09389
44270333	chr22:44270333:C:T	1.50079e-25	-5.82626e-10	-0.792663
44270505	chr22:44270505:G:A	9.69314e-26	-5.82626e-10	-1.22982
44270704	chr22:44270704:G:A	9.60484e-26	-5.82626e-10	-1.23897
44270741	chr22:44270741:C:A	1.54856e-25	-5.82626e-10	-0.761331
44270796	chr22:44270796:G:A	8.75573e-27	-2.36551	-1.26861
44271012	chr22:44271012:A:G	9.51687e-27	-2.37531	-1.17545
44271081	chr22:44271081:C:T	1.89032e-25	-5.82626e-10	-0.56191
44271113	chr22:44271113:C:T	1.00328e-25	-5.82626e-10	-1.19538
44271434	chr22:44271434:G:A	9.09783e-27	-2.32915	-1.26664
44271568	chr22:44271568:G:A	9.87862e-26	-5.82626e-10	-1.21087
44271835	chr22:44271835:A:T	1.86841e-25	-5.82626e-10	-0.573571
44271949	chr22:44271949:C:T	9.54166e-26	-5.82626e-10	-1.24557
44271977	chr22:44271977:A:G	8.72465e-27	-2.37622	-1.26146
44271997	chr22:44271997:T:C	1.00947e-25	-5.82626e-10	-1.18923
44272009	chr22:44272009:C:G	9.31361e-26	-5.82626e-10	-1.26977
44272137	chr22:44272137:AG:A	1.98808e-25	-5.82626e-10	-0.51149
44272245	chr22:44272245:C:A	9.96741e-26	-5.82626e-10	-1.20192
44272270	chr22:44272270:T:C	9.24863e-26	-5.82626e-10	-1.27677
44272375	chr22:44272375:C:T	9.25713e-26	-5.82626e-10	-1.27585
44272417	chr22:44272417:C:A	9.66826e-26	-5.82626e-10	-1.23239
44272635	chr22:44272635:G:A	1.1889e-25	-5.82626e-10	-1.02563
44272695	chr22:44272695:A:T	9.43754e-26	-5.82626e-10	-1.25655
44272870	chr22:44272870:C:T	1.2788e-26	-2.37553	-0.879791
44272897	chr22:44272897:T:A	2.9501e-25	-5.82626e-10	-0.116819
44272912	chr22:44272912:G:A	1.50871e-26	-2.36118	-0.728806
44273148	chr22:44273148:T:C	2.74359e-25	-5.82626e-10	-0.189389
44273211	chr22:44273211:G:C	9.32162e-26	-5.82626e-10	-1.26891
44273537	chr22:44273537:C:A	9.32201e-26	-5.82626e-10	-1.26886
44273757	chr22:44273757:A:G	3.09064e-26	-2.37286	-2.96855e-10
44273832	chr22:44273832:G:T	3.09824e-26	-2.37041	-2.96855e-10
44273974	chr22:44273974:T:A	9.3883e-26	-5.82626e-10	-1.26178
44273978	chr22:44273978:G:A	9.49104e-26	-5.82626e-10	-1.25089
44274027	chr22:44274027:G:A	1.02186e-25	-5.82626e-10	-1.17703
44274232	chr22:44274232:A:G	3.34085e-26	-2.29502	-2.96855e-10
44274274	chr22:44274274:A:G	9.36954e-26	-5.82626e-10	-1.26378
44274333	chr22:44274333:T:C	9.99377e-26	-5.82626e-10	-1.19928
44274336	chr22:44274336:A:G	8.91746e-27	-2.35748	-1.25833
44274452	chr22:44274452:G:C	9.90416e-26	-5.82626e-10	-1.20829
44274612	chr22:44274612:T:C	4.45894e-26	-2.00633	-2.96855e-10
44274909	chr22:44274909:C:T	1.63833e-25	-5.82626e-10	-0.704977
44275001	chr22:44275001:C:T	9.17648e-27	-2.36391	-1.22327
44275421	chr22:44275421:A:G	1.78729e-26	-1.81149	-1.10905
44275576	chr22:44275576:T:TG	9.24935e-26	-5.82626e-10	-1.27669
44275605	chr22:44275605:T:C	9.24938e-26	-5.82626e-10	-1.27669
44275611	chr22:44275611:A:G	9.24989e-26	-5.82626e-10	-1.27663
44275632	chr22:44275632:G:A	9.24877e-26	-5.82626e-10	-1.27675
44275697	chr22:44275697:C:T	2.58146e-25	-5.82626e-10	-0.250304
44276052	chr22:44276052:T:C	1.14834e-25	-5.82626e-10	-1.06034
44276080	chr22:44276080:C:T	1.33888e-25	-5.82626e-10	-0.906821
44276187	chr22:44276187:G:C	9.29488e-26	-5.82626e-10	-1.27178
44276260	chr22:44276260:A:G	1.16179e-25	-5.82626e-10	-1.04869
44276347	chr22:44276347:G:A	9.26823e-26	-5.82626e-10	-1.27465
44276392	chr22:44276392:T:C	9.84291e-26	-5.82626e-10	-1.21449
44276480	chr22:44276480:T:C	9.50356e-26	-5.82626e-10	-1.24958
44276494	chr22:44276494:T:C	1.03786e-25	-5.82626e-10	-1.16149
44276498	chr22:44276498:T:C	1.09755e-25	-5.82626e-10	-1.10557
44276505	chr22:44276505:A:G	1.02449e-25	-5.82626e-10	-1.17446
44276524	chr22:44276524:AGAGAAG:A	1.62504e-25	-5.82626e-10	-0.713123
44276532	chr22:44276532:T:C	1.55043e-25	-5.82626e-10	-0.760123
44276668	chr22:44276668:T:C	1.0404e-25	-5.82626e-10	-1.15905
44276824	chr22:44276824:C:T	1.7273e-25	-5.82626e-10	-0.652098
44276829	chr22:44276829:G:GA	9.64648e-26	-5.82626e-10	-1.23465
44276886	chr22:44276886:C:G	1.01707e-26	-2.3672	-1.11711
44277004	chr22:44277004:C:T	1.16408e-25	-5.82626e-10	-1.04672
44277136	chr22:44277136:A:C	9.84423e-26	-5.82626e-10	-1.21436
44277212	chr22:44277212:C:T	9.27324e-26	-5.82626e-10	-1.27411
44277739	chr22:44277739:T:C	1.28985e-25	-5.82626e-10	-0.944128
44277755	chr22:44277755:G:A	1.27203e-25	-5.82626e-10	-0.958042
44277980	chr22:44277980:C:A	9.50659e-26	-5.82626e-10	-1.24926
44278122	chr22:44278122:T:C	9.40724e-27	-2.37077	-1.19158
44278151	chr22:44278151:C:T	9.37074e-26	-5.82626e-10	-1.26365
44278162	chr22:44278162:C:T	9.32801e-26	-5.82626e-10	-1.26822
44278168	chr22:44278168:A:G	9.32364e-26	-5.82626e-10	-1.26869
44278263	chr22:44278263:C:G	2.43635e-25	-0.308156	-2.96855e-10
44278347	chr22:44278347:G:A	1.03278e-25	-5.82626e-10	-1.1664
44278392	chr22:44278392:G:A	1.12208e-25	-5.82626e-10	-1.08347
44278601	chr22:44278601:T:C	8.67793e-27	-2.3719	-1.27114
44278602	chr22:44278602:GA:G	5.06219e-24	2.26766	0.458068
44278672	chr22:44278672:T:C	9.39391e-26	-5.82626e-10	-1.26118
44278677	chr22:44278677:C:T	2.8648e-25	-5.82626e-10	-0.14616
44278768	chr22:44278768:T:C	9.40014e-26	-5.82626e-10	-1.26052
44278960	chr22:44278960:A:G	3.07362e-25	-5.82626e-10	-0.0758001
44279009	chr22:44279009:C:T	3.72656e-25	-5.82626e-10	0.116828
44279088	chr22:44279088:C:A	8.84477e-27	-2.34807	-1.27594
44279123	chr22:44279123:T:G	3.03916e-25	-5.82626e-10	-0.0870767
44279292	chr22:44279292:A:G	9.61792e-27	-2.31211	-1.22809
44279298	chr22:44279298:C:A	9.25257e-26	-5.82626e-10	-1.27634
44279469	chr22:44279469:C:T	1.55554e-25	-5.82626e-10	-0.756835
44279874	chr22:44279874:C:G	1.60497e-25	-5.82626e-10	-0.725549
44280062	chr22:44280062:C:T	1.13971e-26	-2.30204	-1.06843
44280207	chr22:44280207:A:G	9.97744e-27	-2.30823	-1.19527
44280239	chr22:44280239:G:C	1.04827e-25	-5.82626e-10	-1.15151
44280295	chr22:44280295:G:A	3.47779e-25	-5.82626e-10	0.0477404
44280890	chr22:44280890:C:G	1.0123e-25	-5.82626e-10	-1.18643
44281058	chr22:44281058:C:T	4.63451e-25	-5.82626e-10	0.334874
44281201	chr22:44281201:T:C	1.17391e-26	-2.25414	-1.08676
44281240	chr22:44281240:G:A	1.39189e-26	-2.2264	-0.944187
44281346	chr22:44281346:C:T	9.49588e-26	-5.82626e-10	-1.25038
44281427	chr22:44281427:T:A	3.48066e-26	-2.25402	-2.96855e-10
44281767	chr22:44281767:A:G	8.97693e-27	-2.37062	-1.23855
44281852	chr22:44281852:T:C	9.96966e-26	-5.82626e-10	-1.2017
44282093	chr22:44282093:G:A	1.00386e-25	-5.82626e-10	-1.1948
44282199	chr22:44282199:G:T	1.19176e-25	-5.82626e-10	-1.02323
44282210	chr22:44282210:G:A	9.75482e-26	-5.82626e-10	-1.22348
44282370	chr22:44282370:C:T	1.00543e-25	-5.82626e-10	-1.19324
44282846	chr22:44282846:G:A	1.66574e-26	-2.31172	-0.679248
44282897	chr22:44282897:C:G	1.04801e-25	-5.82626e-10	-1.15177
44282938	chr22:44282938:G:A	9.3049e-26	-5.82626e-10	-1.2707
44282966	chr22:44282966:G:C	1.08829e-26	-2.14346	-1.27317
44283053	chr22:44283053:T:C	1.1885e-26	-2.23569	-1.09285
44283061	chr22:44283061:T:C	3.30302e-25	-5.82626e-10	-0.00381865
44283147	chr22:44283147:G:A	1.39822e-25	-5.82626e-10	-0.863454
44283241	chr22:44283241:G:A	1.57248e-25	-5.82626e-10	-0.746003
44283505	chr22:44283505:G:A	9.25911e-26	-5.82626e-10	-1.27563
44283595	chr22:44283595:A:C	2.16167e-25	-5.82626e-10	-0.427776
44283882	chr22:44283882:A:G	1.01098e-26	-2.21441	-1.27591
44284291	chr22:44284291:A:G	1.34759e-25	-5.82626e-10	-0.900343
44284311	chr22:44284311:C:T	1.87596e-25	-5.82626e-10	-0.569537
44284467	chr22:44284467:G:A	1.74923e-25	-0.639479	-2.96855e-10
44284509	chr22:44284509:G:A	1.88636e-25	-5.82626e-10	-0.56401
44284774	chr22:44284774:A:G	1.00945e-25	-5.82626e-10	-1.18925
44284798	chr22:44284798:G:A	2.87884e-26	-1.99297	-0.450879
44285103	chr22:44285103:G:A	1.93801e-25	-5.82626e-10	-0.536996
44285129	chr22:44285129:G:T	3.46371e-25	-5.82626e-10	0.0436827
44285213	chr22:44285213:T:C	1.28291e-25	-5.82626e-10	-0.949523
44285732	chr22:44285732:A:G	1.08321e-26	-2.25632	-1.165
44285733	chr22:44285733:G:A	1.29604e-25	-5.82626e-10	-0.939347
44285883	chr22:44285883:G:A	1.11775e-25	-5.82626e-10	-1.08734
44285889	chr22:44285889:G:A	1.83703e-25	-5.82626e-10	-0.590509
44285952	chr22:44285952:G:A	3.42172e-26	-2.34192	0.0708223
44286706	chr22:44286706:G:A	9.68509e-26	-5.82626e-10	-1.23065
44286811	chr22:44286811:C:T	1.011e-25	-5.82626e-10	-1.18772
44286857	chr22:44286857:C:T	1.82225e-25	-0.598586	-2.96855e-10
44286918	chr22:44286918:T:G	9.68713e-26	-5.82626e-10	-1.23044
44286959	chr22:44286959:AGTGTCCGGCCT:A	1.75957e-25	-5.82626e-10	-0.633587
44286976	chr22:44286976:C:T	4.25427e-25	-5.82626e-10	0.249265
44287071	chr22:44287071:TG:T	2.12984e-26	-1.64656	-1.09864
44287340	chr22:44287340:G:A	1.38011e-25	-5.82626e-10	-0.876492
44287353	chr22:44287353:G:A	1.04075e-25	-5.82626e-10	-1.15871
44287381	chr22:44287381:G:A	9.25383e-26	-5.82626e-10	-1.2762
44287509	chr22:44287509:A:C	1.17893e-25	-5.82626e-10	-1.03405
44287762	chr22:44287762:G:A	9.49372e-26	-5.82626e-10	-1.25061
44288008	chr22:44288008:G:T	9.93222e-26	-5.82626e-10	-1.20546
44288014	chr22:44288014:TGGCTGGGCCACA:T	1.00445e-26	-2.37083	-1.12598
44288082	chr22:44288082:C:T	9.44117e-26	-5.82626e-10	-1.25616
44288402	chr22:44288402:C:T	1.27552e-25	-5.82626e-10	-0.955306
44288463	chr22:44288463:C:T	9.3497e-26	-5.82626e-10	-1.2659
44288486	chr22:44288486:A:G	9.77812e-26	-5.82626e-10	-1.22109
44288496	chr22:44288496:C:A	9.18307e-27	-2.30982	-1.27665
44288878	chr22:44288878:C:G	9.48767e-26	-5.82626e-10	-1.25125
44289097	chr22:44289097:T:C	9.53312e-26	-5.82626e-10	-1.24647
44289558	chr22:44289558:G:A	9.95019e-26	-5.82626e-10	-1.20365
44289705	chr22:44289705:C:T	1.89782e-25	-5.82626e-10	-0.557952
44289738	chr22:44289738:G:A	8.6963e-27	-2.36825	-1.27268
44289876	chr22:44289876:T:C	4.14755e-26	-1.84368	-0.235046
44290261	chr22:44290261:G:A	9.5718e-26	-5.82626e-10	-1.24242
44290566	chr22:44290566:C:T	1.38012e-25	-5.82626e-10	-0.876484
44290880	chr22:44290880:C:T	1.02617e-25	-5.82626e-10	-1.17283
44291028	chr22:44291028:C:G	9.80788e-26	-5.82626e-10	-1.21806
44291060	chr22:44291060:G:A	1.02373e-25	-5.82626e-10	-1.17521
44291087	chr22:44291087:A:G	1.00604e-26	-2.31335	-1.18187
44291244	chr22:44291244:A:G	9.27143e-26	-5.82626e-10	-1.2743
44291355	chr22:44291355:C:T	1.12144e-25	-5.82626e-10	-1.08404
44291504	chr22:44291504:C:T	1.27764e-25	-5.82626e-10	-0.953645
44291560	chr22:44291560:AG:A	1.19161e-25	-5.82626e-10	-1.02335
44291981	chr22:44291981:C:T	3.33605e-26	-1.28496	-1.0115
44292257	chr22:44292257:G:A	5.94394e-26	-1.71887	-2.96855e-10
44292270	chr22:44292270:T:G	3.12628e-26	-2.3614	-2.96855e-10
44292281	chr22:44292281:C:G	9.68324e-26	-5.82626e-10	-1.23085
44292331	chr22:44292331:A:G	3.20576e-26	-2.33629	-2.96855e-10
44292479	chr22:44292479:T:C	9.25099e-26	-5.82626e-10	-1.27651
44292577	chr22:44292577:G:C	1.56517e-25	-5.82626e-10	-0.750664
44292658	chr22:44292658:G:C	8.88726e-27	-2.36193	-1.25728
44293190	chr22:44293190:C:T	1.11453e-25	-5.82626e-10	-1.09023
44293292	chr22:44293292:C:T	9.23323e-27	-2.3044	-1.27662
44293357	chr22:44293357:A:G	9.00516e-27	-2.33718	-1.26885
44293410	chr22:44293410:C:T	4.77584e-26	-2.08288	0.145203
44293475	chr22:44293475:A:C	1.18108e-25	-5.82626e-10	-1.03223
44293944	chr22:44293944:C:T	3.83316e-26	-2.15755	-2.96855e-10
44294045	chr22:44294045:T:C	1.1075e-25	-5.82626e-10	-1.09655
44294256	chr22:44294256:C:T	9.7294e-26	-5.82626e-10	-1.22609
44294507	chr22:44294507:C:T	1.01684e-25	-5.82626e-10	-1.18196
44294696	chr22:44294696:C:T	1.29856e-25	-5.82626e-10	-0.937401
44295234	chr22:44295234:AT:A	9.71356e-26	-5.82626e-10	-1.22772
44295281	chr22:44295281:A:G	8.63702e-27	-2.37711	-1.27066
44295289	chr22:44295289:T:A	1.20079e-26	-2.37584	-0.942421
44295675	chr22:44295675:A:G	8.73177e-27	-2.36794	-1.26892
44295760	chr22:44295760:A:G	8.58726e-27	-2.37682	-1.27673
44295772	chr22:44295772:G:A	1.32565e-25	-5.82626e-10	-0.916756
44295879	chr22:44295879:A:G	4.83179e-25	-5.82626e-10	0.37656
44296013	chr22:44296013:T:C	1.63902e-25	-5.82626e-10	-0.704561
44296239	chr22:44296239:AC:A	8.76792e-27	-2.37294	-1.25979
44296379	chr22:44296379:C:T	9.27312e-26	-5.82626e-10	-1.27412
44296412	chr22:44296412:AT:A	1.90706e-26	-2.22349	-0.632186
44296660	chr22:44296660:A:G	1.14898e-26	-2.09639	-1.26598
44296920	chr22:44296920:C:G	2.81948e-25	-5.82626e-10	-0.162105
44296974	chr22:44296974:T:C	8.61666e-27	-2.37723	-1.2729
44297021	chr22:44297021:A:G	1.63024e-25	-5.82626e-10	-0.709931
44297604	chr22:44297604:C:A	1.01567e-25	-5.82626e-10	-1.18311
44297638	chr22:44297638:T:C	5.10184e-26	-1.93214	0.0605033
44298044	chr22:44298044:C:T	1.00751e-25	-5.82626e-10	-1.19117
44298111	chr22:44298111:T:G	1.83296e-25	-5.82626e-10	-0.592725
44298165	chr22:44298165:G:A	1.15628e-25	-5.82626e-10	-1.05345
44298479	chr22:44298479:AC:A	1.39029e-25	-5.82626e-10	-0.869146
44298790	chr22:44298790:G:A	1.34655e-25	-5.82626e-10	-0.901115
44298796	chr22:44298796:G:A	1.82657e-26	-2.34143	-0.557368
44299042	chr22:44299042:C:T	1.36092e-26	-2.21092	-0.982157
44299044	chr22:44299044:G:C	9.82529e-26	-5.82626e-10	-1.21628
44299156	chr22:44299156:T:C	5.3666e-25	-5.82626e-10	0.481537
44299170	chr22:44299170:C:T	1.16176e-26	-2.36502	-0.986294
44299208	chr22:44299208:C:T	1.02165e-26	-2.34516	-1.13467
44299319	chr22:44299319:G:A	1.44588e-26	-2.36978	-0.762742
44299378	chr22:44299378:C:T	1.1219e-25	-5.82626e-10	-1.08363
44300028	chr22:44300028:CAG:C	9.93595e-26	-5.82626e-10	-1.20508
44300091	chr22:44300091:A:G	1.19044e-25	-5.82626e-10	-1.02433
44300207	chr22:44300207:A:T	9.28644e-26	-5.82626e-10	-1.27269
44300316	chr22:44300316:G:T	3.43304e-25	-5.82626e-10	0.0347897
44300494	chr22:44300494:T:C	1.27423e-26	-1.98232	-1.27657
44301215	chr22:44301215:C:T	1.56596e-25	-5.82626e-10	-0.750161
44301862	chr22:44301862:A:G	1.08757e-26	-2.14461	-1.27268
44302139	chr22:44302139:G:A	1.95749e-25	-5.82626e-10	-0.526994
44302231	chr22:44302231:T:C	9.45579e-26	-5.82626e-10	-1.25462
44302232	chr22:44302232:T:C	1.3329e-25	-5.82626e-10	-0.911297
44302474	chr22:44302474:C:T	1.73375e-25	-5.82626e-10	-0.648373
44302513	chr22:44302513:A:C	1.05268e-25	-5.82626e-10	-1.14731
44303029	chr22:44303029:A:C	1.90692e-26	-1.80883	-1.04692
44303046	chr22:44303046:G:A	1.01555e-25	-5.82626e-10	-1.18322
44303086	chr22:44303086:T:C	9.77145e-26	-5.82626e-10	-1.22178
44303094	chr22:44303094:C:T	1.03073e-25	-5.82626e-10	-1.16839
44303240	chr22:44303240:CCT:C	1.36142e-25	-5.82626e-10	-0.890128
44303352	chr22:44303352:G:A	1.01777e-25	-5.82626e-10	-1.18104
44303524	chr22:44303524:T:A	1.47534e-26	-2.24661	-0.865741
44303648	chr22:44303648:T:C	1.21349e-26	-2.31823	-0.989518
44303653	chr22:44303653:T:A	1.48575e-26	-2.11842	-0.986899
44303677	chr22:44303677:G:A	2.41874e-26	-2.04638	-0.571618
44303700	chr22:44303700:T:C	1.15066e-26	-2.15403	-1.20687
44303943	chr22:44303943:C:T	1.07215e-26	-2.27064	-1.16093
44304067	chr22:44304067:A:T	8.98272e-27	-2.35173	-1.25679
44304196	chr22:44304196:A:G	9.25188e-26	-5.82626e-10	-1.27642
44304317	chr22:44304317:T:C	3.16792e-26	-2.11885	-0.229314
44304384	chr22:44304384:C:T	1.05032e-25	-5.82626e-10	-1.14956
44304505	chr22:44304505:A:T	1.13642e-25	-5.82626e-10	-1.07077
44304658	chr22:44304658:A:G	1.53465e-26	-2.29521	-0.777733
44304850	chr22:44304850:T:A	1.05987e-26	-2.36885	-1.07424
44305000	chr22:44305000:T:G	2.34811e-25	-5.82626e-10	-0.345046
44305166	chr22:44305166:C:G	2.11356e-26	-1.99933	-0.753537
44305213	chr22:44305213:C:T	1.25069e-26	-2.37685	-0.900701
44305813	chr22:44305813:C:T	9.20723e-26	-2.00099	0.719736
44307354	chr22:44307354:G:T	1.0499e-26	-2.37542	-1.07713
44307511	chr22:44307511:C:T	1.03249e-25	-5.82626e-10	-1.16668
44307633	chr22:44307633:G:T	3.8372e-25	-5.82626e-10	0.146085
44307728	chr22:44307728:A:C	3.95355e-25	-5.82626e-10	0.175956
44308513	chr22:44308513:A:G	1.04704e-25	-5.82626e-10	-1.15269
44308796	chr22:44308796:GC:G	7.24693e-26	-0.243984	-1.27668
44308907	chr22:44308907:G:A	9.40517e-26	-5.82626e-10	-1.25998
44308911	chr22:44308911:TG:T	1.45424e-26	-1.89774	-1.22902
44309172	chr22:44309172:A:C	9.84689e-26	-5.82626e-10	-1.21409
44309193	chr22:44309193:T:C	1.05349e-26	-2.28359	-1.16554
44309215	chr22:44309215:G:A	1.61675e-26	-1.8679	-1.15292
44309308	chr22:44309308:A:T	1.74354e-26	-1.66914	-1.27618
44309337	chr22:44309337:G:A	9.60705e-26	-5.82626e-10	-1.23874
44309360	chr22:44309360:G:A	1.48878e-26	-2.36748	-0.735803
44309374	chr22:44309374:C:T	2.04036e-26	-2.25341	-0.534707
44309389	chr22:44309389:C:T	7.53795e-26	-0.365532	-1.11576
44309481	chr22:44309481:T:G	7.10721e-26	-1.26116	-0.278977
44309679	chr22:44309679:A:G	3.08223e-26	-2.37559	-2.96855e-10
44309759	chr22:44309759:G:A	9.24903e-26	-5.82626e-10	-1.27672
44309883	chr22:44309883:T:C	1.31595e-25	-5.82626e-10	-0.924097
44309979	chr22:44309979:C:T	1.84192e-24	-5.82626e-10	1.71473
44310119	chr22:44310119:G:A	9.73531e-26	-5.82626e-10	-1.22548
44310248	chr22:44310248:G:A	1.11552e-25	-5.82626e-10	-1.08933
44310271	chr22:44310271:T:C	1.03974e-25	-5.82626e-10	-1.15969
44310336	chr22:44310336:A:T	2.52968e-25	0.970138	-1.2407
44310934	chr22:44310934:A:G	3.29175e-25	-0.908395	0.901159
44311146	chr22:44311146:A:G	1.60733e-26	-2.37391	-0.652758
44311187	chr22:44311187:C:T	2.26543e-25	-1.18255	0.801657
44311627	chr22:44311627:G:A	1.21686e-25	-5.82626e-10	-1.00238
44312273	chr22:44312273:T:C	9.82801e-26	-5.82626e-10	-1.21601
44312335	chr22:44312335:A:G	9.48972e-26	-5.82626e-10	-1.25103
44312385	chr22:44312385:C:T	6.54884e-25	0.680631	-2.96855e-10
44312496	chr22:44312496:TAGCACC:T	1.00737e-25	-5.82626e-10	-1.19132
44312798	chr22:44312798:C:T	9.53911e-26	-5.82626e-10	-1.24584
44312851	chr22:44312851:T:C	1.75235e-25	-5.82626e-10	-0.6377
44312892	chr22:44312892:T:C	9.63365e-26	-5.82626e-10	-1.23598
44313107	chr22:44313107:G:C	1.38457e-26	-1.91072	-1.26513
44313200	chr22:44313200:T:A	1.3086e-26	-2.35366	-0.878627
44313265	chr22:44313265:C:A	8.86838e-25	-1.53661	2.52045
44313483	chr22:44313483:C:A	9.50958e-26	-5.82626e-10	-1.24894
44313588	chr22:44313588:C:T	1.83369e-25	-5.82626e-10	-0.592326
44313731	chr22:44313731:T:C	1.57166e-25	-0.532543	-0.213981
44313874	chr22:44313874:G:A	6.48225e-25	1.94127	-1.27086
44313979	chr22:44313979:T:C	9.99183e-26	-5.82626e-10	-1.19947
44313995	chr22:44313995:G:A	1.2797e-26	-2.20952	-1.0451
44314159	chr22:44314159:G:T	5.59095e-26	-1.78009	-2.96855e-10
44314315	chr22:44314315:G:A	9.36414e-26	-5.82626e-10	-1.26436
44314363	chr22:44314363:TC:T	3.92058e-26	-2.135	-2.96855e-10
44314878	chr22:44314878:T:C	3.68778e-26	-2.37723	0.181007
44314894	chr22:44314894:G:A	1.31252e-26	-2.21295	-1.01634
44315104	chr22:44315104:G:A	1.6382e-26	-1.911	-1.09665
44315382	chr22:44315382:G:A	4.0683e-25	1.47916	-1.27459
44315436	chr22:44315436:T:C	2.38074e-26	-1.3591	-1.27474
44315597	chr22:44315597:A:G	1.16912e-24	1.26018	-2.96855e-10
44315778	chr22:44315778:C:A	9.27596e-26	-5.82626e-10	-1.27382
44316472	chr22:44316472:A:G	1.00038e-25	-5.82626e-10	-1.19828
44317170	chr22:44317170:C:T	1.00098e-24	-5.82626e-10	1.10491
44317296	chr22:44317296:G:A	9.2537e-26	-5.82626e-10	-1.27622
44317639	chr22:44317639:G:A	2.12697e-25	-5.82626e-10	-0.443958
44317669	chr22:44317669:A:G	4.09383e-25	1.42203	-1.21121
44317728	chr22:44317728:G:A	3.85412e-26	-2.1521	-2.96855e-10
44317869	chr22:44317869:C:T	1.01688e-25	-5.82626e-10	-1.18192
44318114	chr22:44318114:G:A	1.67364e-25	-5.82626e-10	-0.683656
44318433	chr22:44318433:A:G	1.67197e-25	-5.82626e-10	-0.684652
44318664	chr22:44318664:C:T	2.63786e-26	-1.56456	-0.966718
44319152	chr22:44319152:G:A	1.63956e-26	-2.36289	-0.643921
44319507	chr22:44319507:G:T	9.79195e-26	-5.82626e-10	-1.21968
44319571	chr22:44319571:C:T	1.30046e-26	-2.13714	-1.10138
44319623	chr22:44319623:C:T	1.39585e-26	-2.02552	-1.14222
44319917	chr22:44319917:C:T	1.0568e-25	-1.91006	0.766647
44319944	chr22:44319944:G:A	1.15239e-26	-2.10927	-1.25013
44320396	chr22:44320396:G:T	1.39095e-26	-2.03881	-1.13244
44320658	chr22:44320658:G:A	1.03975e-25	-5.82626e-10	-1.15968
44320679	chr22:44320679:C:G	1.06306e-25	-5.82626e-10	-1.13751
44320872	chr22:44320872:T:C	1.02995e-26	-2.19527	-1.27646
44321051	chr22:44321051:A:G	1.70197e-26	-2.25614	-0.713319
44321254	chr22:44321254:C:T	1.92554e-25	-5.82626e-10	-0.543453
44321359	chr22:44321359:T:C	3.17858e-26	-2.02082	-0.32399
44321474	chr22:44321474:TTCCTACTGGCAGAATTGCTCCCCA:T	4.09425e-26	-1.92503	-0.166633
44321767	chr22:44321767:C:T	3.05485e-25	-2.33582	2.2539
44321871	chr22:44321871:C:T	4.79547e-25	-1.04265	1.41167
44322258	chr22:44322258:C:T	9.52049e-26	-5.82626e-10	-1.2478
44322288	chr22:44322288:T:C	1.09206e-26	-2.1366	-1.27657
44322463	chr22:44322463:C:T	1.62456e-26	-2.37696	-0.639048
44322524	chr22:44322524:T:C	1.74595e-26	-2.25218	-0.691768
44322592	chr22:44322592:C:G	1.39404e-26	-2.3075	-0.861532
44323919	chr22:44323919:A:G	1.42997e-26	-2.08865	-1.05494
44323927	chr22:44323927:T:C	9.29123e-26	-5.82626e-10	-1.27217
44324647	chr22:44324647:T:C	1.23638e-25	-5.82626e-10	-0.986472
44324703	chr22:44324703:A:G	2.00281e-26	-2.08795	-0.718742
44324992	chr22:44324992:C:T	9.35444e-26	-5.82626e-10	-1.26539
44325117	chr22:44325117:C:A	1.35041e-26	-2.07525	-1.12558
44325519	chr22:44325519:T:G	4.32028e-26	-2.03792	-2.96855e-10
44327673	chr22:44327673:A:G	1.14231e-25	-5.82626e-10	-1.06561
44327728	chr22:44327728:T:C	4.00333e-25	-5.82626e-10	0.188468
44327818	chr22:44327818:C:T	1.35653e-25	-5.82626e-10	-0.893725
44328119	chr22:44328119:G:A	9.27024e-26	-5.82626e-10	-1.27443
44328245	chr22:44328245:A:C	2.48474e-26	-1.39531	-1.19576
44328451	chr22:44328451:G:A	9.55421e-26	-5.82626e-10	-1.24426
44328988	chr22:44328988:C:T	3.89553e-26	-1.9182	-0.223212
44329177	chr22:44329177:G:A	1.71696e-26	-1.74945	-1.21124
44329205	chr22:44329205:A:G	9.24883e-26	-5.82626e-10	-1.27675
44329453	chr22:44329453:A:AC	1.72503e-26	-1.68973	-1.26627
44329864	chr22:44329864:A:G	1.53392e-24	-5.82626e-10	1.53175
44330160	chr22:44330160:G:C	3.07729e-26	-2.37719	-2.96855e-10
44330340	chr22:44330340:C:T	1.15094e-26	-2.08639	-1.27427
44331672	chr22:44331672:C:G	4.79098e-25	-2.36536	2.73343
44331687	chr22:44331687:C:T	4.72666e-26	-1.94802	-2.96855e-10
44332559	chr22:44332559:A:G	9.69409e-26	-5.82626e-10	-1.22973
44333094	chr22:44333094:A:T	1.37775e-25	-5.82626e-10	-0.878209
44333613	chr22:44333613:T:C	1.14767e-26	-2.14479	-1.21872
44333798	chr22:44333798:C:T	9.29537e-26	-5.82626e-10	-1.27173
44333910	chr22:44333910:C:T	5.88526e-26	-0.560295	-1.1685
44333996	chr22:44333996:G:C	1.1131e-25	-5.82626e-10	-1.09151
44334109	chr22:44334109:T:C	4.79542e-25	-5.82626e-10	0.369004
44334138	chr22:44334138:G:A	2.85841e-25	-5.82626e-10	-0.148393
44334790	chr22:44334790:T:G	9.32489e-26	-5.82626e-10	-1.26856
44335123	chr22:44335123:G:A	1.37926e-25	0.3888	-1.26591
44335609	chr22:44335609:G:A	2.37535e-26	-1.57788	-1.05822
44335631	chr22:44335631:GTGAA:G	9.75063e-26	-5.82626e-10	-1.22391
44335982	chr22:44335982:G:T	1.00998e-25	-5.82626e-10	-1.18873
44336423	chr22:44336423:T:C	3.23223e-26	-2.32807	-2.96855e-10
44336542	chr22:44336542:A:G	1.35391e-25	-2.29463	1.39897
44336582	chr22:44336582:T:C	9.65866e-26	-5.82626e-10	-1.23339
44336980	chr22:44336980:ATGGCCT:A	5.27488e-26	-0.634774	-1.20351
44337367	chr22:44337367:T:A	8.33774e-26	-1.11007	-0.270383
44337474	chr22:44337474:C:T	3.84265e-25	-1.84274	1.99024
44337629	chr22:44337629:A:G	3.47437e-26	-2.25583	-2.96855e-10
44338321	chr22:44338321:G:A	2.36987e-25	-1.71817	1.38235
44338325	chr22:44338325:T:G	2.30881e-25	-1.74428	1.38235
44338335	chr22:44338335:A:G	2.5593e-25	-1.68524	1.42631
44338974	chr22:44338974:G:A	1.56205e-26	-1.86972	-1.18552
44339066	chr22:44339066:CA:C	2.44895e-25	-2.19338	1.89038
44339355	chr22:44339355:G:A	3.50587e-26	-2.2468	-2.96855e-10
44339460	chr22:44339460:T:C	1.2078e-25	-5.82626e-10	-1.00986
44339467	chr22:44339467:C:A	1.75751e-26	-1.92688	-1.01046
44339620	chr22:44339620:T:C	3.96145e-26	-1.92451	-0.200121
44339786	chr22:44339786:T:C	4.74596e-26	-1.81226	-0.131684
44339839	chr22:44339839:C:T	3.61832e-25	-5.82626e-10	0.0873529
44339856	chr22:44339856:A:G	9.83456e-26	-5.82626e-10	-1.21534
44339892	chr22:44339892:G:A	5.00293e-26	-1.83134	-0.0598825
44339987	chr22:44339987:T:C	5.24677e-26	-1.79405	-0.0495837
44340268	chr22:44340268:A:G	2.03601e-25	-5.82626e-10	-0.487667
44340270	chr22:44340270:C:T	9.54124e-26	-5.82626e-10	-1.24562
44340306	chr22:44340306:A:G	9.56155e-27	-2.29635	-1.24972
44340383	chr22:44340383:G:T	2.22052e-26	-1.52922	-1.17428
44340390	chr22:44340390:T:C	2.40731e-25	-5.82626e-10	-0.320147
44340409	chr22:44340409:T:C	2.19284e-25	-5.82626e-10	-0.413461
44340616	chr22:44340616:A:G	2.14983e-25	-5.82626e-10	-0.433266
44340818	chr22:44340818:G:A	1.15317e-25	-5.82626e-10	-1.05614
44340877	chr22:44340877:G:A	3.61127e-25	-5.82626e-10	0.0854014
44340983	chr22:44340983:C:A	3.59608e-25	-5.82626e-10	0.0811862
44340995	chr22:44340995:C:G	2.56205e-25	-5.82626e-10	-0.257849
44341012	chr22:44341012:T:G	2.2974e-25	-5.82626e-10	-0.366881
44341343	chr22:44341343:C:T	1.12818e-25	-5.82626e-10	-1.07806
44341472	chr22:44341472:G:A	3.0865e-26	-2.3742	-2.96855e-10
44341600	chr22:44341600:C:A	2.27537e-26	-2.2889	-0.390202
44341886	chr22:44341886:A:G	3.60053e-26	-2.36526	0.145098
44341908	chr22:44341908:G:T	3.56798e-26	-1.11999	-1.10925
44342163	chr22:44342163:A:T	6.85392e-26	-2.3749	0.798474
44342250	chr22:44342250:A:G	5.99156e-26	-2.37717	0.66628
44342522	chr22:44342522:A:G	3.16532e-26	-2.34899	-2.96855e-10
44342526	chr22:44342526:A:G	8.87938e-27	-2.34362	-1.27647
44343314	chr22:44343314:G:A	1.38429e-26	-1.99886	-1.1772
44343430	chr22:44343430:G:A	1.35602e-26	-1.93387	-1.26282
44343560	chr22:44343560:G:A	9.30113e-26	-5.82626e-10	-1.27111
44343582	chr22:44343582:A:C	1.43079e-26	-1.8795	-1.26352
44343646	chr22:44343646:T:C	1.40195e-25	-5.82626e-10	-0.860792
44343712	chr22:44343712:G:T	9.5895e-26	-2.22854	0.987965
44344526	chr22:44344526:G:A	3.66798e-26	-1.40541	-0.796195
44344535	chr22:44344535:C:T	7.06846e-26	-0.743883	-0.801716
44344647	chr22:44344647:A:G	1.70436e-26	-1.72894	-1.23911
44344692	chr22:44344692:C:T	1.95868e-25	-1.81033	1.28395
44344699	chr22:44344699:C:T	1.94846e-26	-2.21928	-0.614921
44344787	chr22:44344787:T:A	1.14818e-25	-5.82626e-10	-1.06048
44344844	chr22:44344844:G:A	2.86426e-26	-1.49007	-0.958861
44345058	chr22:44345058:G:A	8.49296e-26	-0.773795	-0.58821
44345391	chr22:44345391:A:G	5.52772e-26	-1.82457	0.0331004
44345462	chr22:44345462:G:A	2.75354e-25	-0.185771	-2.96855e-10
44345709	chr22:44345709:T:C	2.00613e-26	-2.16483	-0.640207
44345835	chr22:44345835:T:C	1.01857e-25	-5.82626e-10	-1.18025
44345852	chr22:44345852:A:G	1.026e-25	-5.82626e-10	-1.17299
44345877	chr22:44345877:A:T	1.19852e-25	-5.82626e-10	-1.01757
44345878	chr22:44345878:T:C	1.25411e-25	-5.82626e-10	-0.972234
44346045	chr22:44346045:G:T	1.23842e-25	-5.82626e-10	-0.984822
44346125	chr22:44346125:G:A	3.17868e-26	-2.34478	-2.96855e-10
44346129	chr22:44346129:G:A	1.04729e-25	-5.82626e-10	-1.15245
44346334	chr22:44346334:A:G	3.07836e-26	-2.37685	-2.96855e-10
44346408	chr22:44346408:C:T	1.17331e-26	-2.25282	-1.08859
44346726	chr22:44346726:G:A	9.89023e-26	-5.82626e-10	-1.2097
44346916	chr22:44346916:C:G	3.12003e-26	-2.3634	-2.96855e-10
44346990	chr22:44346990:C:A	2.21663e-26	-1.81628	-0.888978
44347064	chr22:44347064:C:T	6.07077e-26	-1.03335	-0.664404
44347315	chr22:44347315:T:C	8.58538e-27	-2.37701	-1.27676
44347317	chr22:44347317:A:C	9.7753e-26	-5.82626e-10	-1.22138
44347578	chr22:44347578:C:T	3.05759e-26	-1.11629	-1.26732
44347756	chr22:44347756:T:C	7.45607e-26	-1.49221	-2.96855e-10
44348031	chr22:44348031:T:C	8.76861e-27	-2.37124	-1.26141
44348088	chr22:44348088:C:T	1.55823e-26	-1.87153	-1.18616
44348187	chr22:44348187:C:G	8.70776e-27	-2.36739	-1.27223
44348200	chr22:44348200:T:C	8.75673e-27	-2.36638	-1.26762
44348435	chr22:44348435:A:G	5.16604e-26	-1.1552	-0.703934
44348573	chr22:44348573:T:C	1.84659e-26	-1.63962	-1.24828
44348676	chr22:44348676:G:A	4.71638e-26	-1.9502	-2.96855e-10
44348952	chr22:44348952:C:T	9.89156e-26	-5.82626e-10	-1.20956
44349004	chr22:44349004:G:A	2.54212e-26	-1.44323	-1.12502
44349195	chr22:44349195:G:C	1.87958e-26	-2.09007	-0.780125
44349225	chr22:44349225:C:G	9.60337e-26	-5.82626e-10	-1.23913
44349233	chr22:44349233:A:G	1.14387e-25	-5.82626e-10	-1.06424
44349261	chr22:44349261:T:C	1.16683e-26	-2.19119	-1.15577
44349269	chr22:44349269:T:C	9.65766e-27	-2.30779	-1.22828
44349562	chr22:44349562:G:A	1.2639e-25	-5.82626e-10	-0.964452
44349703	chr22:44349703:C:A	1.29489e-26	-2.1524	-1.09042
44349787	chr22:44349787:CACTT:C	2.11999e-25	-5.82626e-10	-0.447244
44349885	chr22:44349885:G:T	5.67603e-26	-1.76499	-2.96855e-10
44350075	chr22:44350075:G:A	1.52765e-26	-2.09593	-0.981577
44350083	chr22:44350083:C:T	3.29831e-26	-2.30783	-2.96855e-10
44350291	chr22:44350291:A:G	1.2634e-26	-2.00037	-1.26706
44350470	chr22:44350470:G:A	9.78849e-27	-2.2841	-1.23852
44350576	chr22:44350576:G:A	1.80909e-25	-5.82626e-10	-0.605831
44350772	chr22:44350772:C:G	1.37529e-26	-1.91576	-1.26682
44350849	chr22:44350849:G:A	1.5269e-26	-2.32955	-0.748457
44350860	chr22:44350860:A:G	3.94691e-26	-2.16318	0.0348701
44350946	chr22:44350946:C:T	1.47864e-25	-5.82626e-10	-0.807533
44351117	chr22:44351117:C:T	9.90739e-27	-2.30099	-1.20956
44351148	chr22:44351148:G:T	1.68634e-25	-5.82626e-10	-0.676099
44351595	chr22:44351595:G:T	1.92467e-26	-1.67336	-1.17313
44351654	chr22:44351654:G:A	9.68475e-26	-5.82626e-10	-1.23069
44351920	chr22:44351920:C:T	8.65269e-27	-2.37319	-1.27277
44352288	chr22:44352288:AGT:A	4.95913e-25	-5.82626e-10	0.402574
44352764	chr22:44352764:G:C	1.54066e-26	-2.15215	-0.916882
44352841	chr22:44352841:A:G	1.57704e-26	-2.35552	-0.690172
44353046	chr22:44353046:G:C	1.00243e-26	-2.22695	-1.27186
44353294	chr22:44353294:C:T	1.14442e-25	-5.82626e-10	-1.06376
44353381	chr22:44353381:G:A	3.36257e-26	-2.28854	-2.96855e-10
44354330	chr22:44354330:G:A	1.03067e-26	-2.32765	-1.14338
44354331	chr22:44354331:AG:A	1.38888e-25	-5.82626e-10	-0.870158
44354658	chr22:44354658:A:G	9.44743e-26	-5.82626e-10	-1.2555
44354741	chr22:44354741:C:T	9.56549e-27	-2.34017	-1.20549
44354917	chr22:44354917:G:A	9.60741e-27	-2.35059	-1.1907
44355225	chr22:44355225:G:A	9.14682e-27	-2.31623	-1.2742
44355278	chr22:44355278:A:G	1.01608e-26	-2.32663	-1.15866
44355809	chr22:44355809:T:C	1.74347e-26	-1.95941	-0.985957
44355905	chr22:44355905:G:A	1.00309e-26	-2.34626	-1.1519
44356126	chr22:44356126:G:A	1.06467e-26	-2.16371	-1.27487
44356290	chr22:44356290:A:G	3.0633e-25	-5.82626e-10	-0.0791657
44356422	chr22:44356422:T:C	1.8722e-26	-1.62153	-1.2526
44356605	chr22:44356605:C:G	4.09679e-26	-2.09104	-2.96855e-10
44356642	chr22:44356642:C:A	1.0287e-25	-5.82626e-10	-1.17036
44356665	chr22:44356665:A:G	1.37811e-24	-5.82626e-10	1.42464
44356764	chr22:44356764:C:T	1.06812e-26	-2.18339	-1.25196
44356875	chr22:44356875:G:A	9.27014e-26	-5.82626e-10	-1.27444
44357070	chr22:44357070:T:C	2.5039e-26	-1.55777	-1.02563
44357339	chr22:44357339:G:A	1.15608e-26	-2.16971	-1.1865
44357471	chr22:44357471:T:C	1.60501e-26	-1.88295	-1.14516
44357646	chr22:44357646:C:T	8.72097e-27	-2.3762	-1.2619
44358056	chr22:44358056:A:T	9.3131e-26	-5.82626e-10	-1.26982
44358127	chr22:44358127:G:A	4.44603e-26	-2.00923	-2.96855e-10
44358150	chr22:44358150:G:A	3.95337e-26	-2.12667	-2.96855e-10
44358288	chr22:44358288:T:C	1.12523e-26	-2.11765	-1.26561
44358437	chr22:44358437:C:T	9.34848e-26	-5.82626e-10	-1.26603
44358564	chr22:44358564:C:T	3.08162e-26	-2.37579	-2.96855e-10
44358566	chr22:44358566:T:G	9.34735e-26	-5.82626e-10	-1.26615
44358708	chr22:44358708:AAAG:A	9.25249e-26	-5.82626e-10	-1.27635
44358993	chr22:44358993:G:A	9.37038e-26	-5.82626e-10	-1.26369
44359083	chr22:44359083:G:A	2.52635e-26	-1.32143	-1.25304
44359122	chr22:44359122:A:G	3.16865e-26	-2.34794	-2.96855e-10
44359399	chr22:44359399:G:A	2.46654e-26	-1.44803	-1.15039
44359431	chr22:44359431:G:C	1.24349e-25	-0.679906	-0.300832
44359503	chr22:44359503:C:T	4.14797e-25	-5.82626e-10	0.223961
44359620	chr22:44359620:C:T	1.22995e-26	-2.05526	-1.23901
44359655	chr22:44359655:C:T	9.32529e-26	-5.82626e-10	-1.26851
44359770	chr22:44359770:A:G	8.8772e-27	-2.34605	-1.27429
44359829	chr22:44359829:G:A	1.01711e-26	-2.36812	-1.11616
44359970	chr22:44359970:T:C	4.61812e-24	3.89126	-1.25735
44360038	chr22:44360038:A:T	1.70815e-26	-2.23222	-0.733614
44360046	chr22:44360046:T:C	9.26689e-26	-5.82626e-10	-1.27479
44360192	chr22:44360192:G:A	1.21731e-25	-5.82626e-10	-1.00201
44360518	chr22:44360518:C:T	1.08193e-25	-5.82626e-10	-1.11991
44360552	chr22:44360552:G:A	9.38287e-27	-2.29801	-1.26693
44360591	chr22:44360591:C:T	1.27633e-26	-2.37462	-0.882632
44360793	chr22:44360793:G:A	1.12559e-26	-2.1229	-1.26004
44361025	chr22:44361025:C:T	1.92755e-25	-5.82626e-10	-0.542405
44361191	chr22:44361191:C:T	3.79835e-25	-1.97297	2.10888
44361310	chr22:44361310:C:T	1.0452e-25	-5.82626e-10	-1.15445
44361429	chr22:44361429:T:A	9.63321e-27	-2.37146	-1.16715
44361943	chr22:44361943:T:C	5.30712e-26	-2.03862	0.206431
44361974	chr22:44361974:C:T	9.43834e-26	-5.82626e-10	-1.25646
44362541	chr22:44362541:G:A	3.17908e-26	-2.34465	-2.96855e-10
44363111	chr22:44363111:G:A	1.06024e-25	-5.82626e-10	-1.14016
44363275	chr22:44363275:G:T	3.93382e-26	-1.7309	-0.400729
44363480	chr22:44363480:C:T	1.12582e-26	-2.18521	-1.19752
44363728	chr22:44363728:G:A	1.00111e-25	-5.82626e-10	-1.19755
44364159	chr22:44364159:G:A	1.52941e-26	-2.29229	-0.784073
44364371	chr22:44364371:C:T	9.25035e-26	-5.82626e-10	-1.27658
44364621	chr22:44364621:C:T	1.47616e-26	-2.34414	-0.767659
44364801	chr22:44364801:C:T	9.30006e-26	-5.82626e-10	-1.27122
44364852	chr22:44364852:C:T	7.45174e-26	-1.50502	0.0122279
44365168	chr22:44365168:G:A	4.01858e-26	-1.29617	-0.814139
44365434	chr22:44365434:C:T	2.16217e-26	-1.75082	-0.979305
44365435	chr22:44365435:C:G	2.24467e-26	-1.71103	-0.981657
44365502	chr22:44365502:G:A	2.00781e-26	-1.93532	-0.868873
44365649	chr22:44365649:G:A	4.95967e-26	-1.8999	-2.96855e-10
44365751	chr22:44365751:C:T	5.21562e-26	-1.54073	-0.30885
44366141	chr22:44366141:G:A	3.13709e-26	-2.35795	-2.96855e-10
44366819	chr22:44366819:G:A	1.60033e-25	-5.82626e-10	-0.728449
44366882	chr22:44366882:A:G	4.3189e-26	-1.79783	-0.240413
44366999	chr22:44366999:C:G	1.37459e-25	-5.82626e-10	-0.8805
44367097	chr22:44367097:G:A	1.51894e-25	0.379948	-1.16059
44367101	chr22:44367101:T:C	2.31522e-26	-2.35393	-0.307805
44367397	chr22:44367397:T:C	2.64769e-26	-1.25087	-1.27668
44367472	chr22:44367472:G:C	2.24151e-26	-2.3048	-0.389296
44367477	chr22:44367477:A:G	1.47602e-26	-2.3596	-0.752292
44367511	chr22:44367511:A:G	3.82091e-26	-0.930467	-1.23029
44367670	chr22:44367670:G:A	1.39519e-25	-5.82626e-10	-0.865629
44367726	chr22:44367726:G:A	8.01541e-26	-1.72189	0.30201
44367771	chr22:44367771:A:G	2.19164e-26	-2.32335	-0.393243
44367869	chr22:44367869:T:TC	1.32198e-25	-5.82626e-10	-0.919523
44367872	chr22:44367872:G:A	3.52603e-26	-0.968474	-1.2726
44367919	chr22:44367919:G:A	1.60544e-26	-2.35833	-0.669515
44367964	chr22:44367964:A:G	6.4826e-26	-1.40926	-0.222866
44367968	chr22:44367968:A:G	1.50721e-26	-2.21306	-0.877922
44368281	chr22:44368281:G:A	5.17934e-26	-2.36917	0.512609
44368283	chr22:44368283:C:A	1.09475e-26	-2.19887	-1.21185
44368297	chr22:44368297:G:A	1.00888e-26	-2.21589	-1.27652
44368396	chr22:44368396:C:G	1.43112e-25	-5.82626e-10	-0.840202
44368405	chr22:44368405:T:C	2.69976e-26	-1.34911	-1.15897
44368461	chr22:44368461:T:C	1.43855e-25	-5.82626e-10	-0.83502
44368463	chr22:44368463:C:T	5.26817e-26	-1.83956	-2.96855e-10
44368521	chr22:44368521:T:C	1.86202e-26	-2.36039	-0.519193
44368685	chr22:44368685:C:G	2.47422e-26	-2.3569	-0.238418
44368769	chr22:44368769:C:G	1.72585e-26	-2.32267	-0.632848
44369339	chr22:44369339:G:C	9.28656e-26	-5.82626e-10	-1.27267
44369586	chr22:44369586:C:T	9.79229e-26	-5.82626e-10	-1.21965
44369645	chr22:44369645:G:A	1.86308e-26	-1.87715	-1.00187
44369749	chr22:44369749:C:A	1.43712e-25	-5.82626e-10	-0.836016
44369814	chr22:44369814:G:A	1.8447e-26	-2.3735	-0.515425
44370119	chr22:44370119:C:T	1.34176e-26	-2.37226	-0.834998
44370432	chr22:44370432:C:T	1.31269e-26	-1.96221	-1.26695
44370653	chr22:44370653:G:C	9.29533e-27	-2.32658	-1.24774
44370743	chr22:44370743:T:C	2.69787e-26	-2.3205	-0.188279
44370794	chr22:44370794:C:T	1.14174e-25	-5.82626e-10	-1.0661
44370798	chr22:44370798:T:C	1.22322e-25	-5.82626e-10	-0.99717
44370854	chr22:44370854:C:T	1.62054e-26	-1.75197	-1.26651
44370908	chr22:44370908:C:T	9.47648e-26	-5.82626e-10	-1.25243
44371308	chr22:44371308:T:C	2.16024e-26	-1.9896	-0.741424
44371366	chr22:44371366:C:G	1.02389e-25	-5.82626e-10	-1.17505
44371483	chr22:44371483:C:G	1.51078e-26	-1.81456	-1.27406
44371494	chr22:44371494:G:A	1.56255e-26	-1.77827	-1.27665
44371577	chr22:44371577:T:C	1.54061e-26	-1.81007	-1.25899
44371702	chr22:44371702:G:A	1.59785e-26	-1.757	-1.27559
44371741	chr22:44371741:C:G	4.19509e-26	-2.06733	-2.96855e-10
44371858	chr22:44371858:T:C	9.25109e-26	-5.82626e-10	-1.2765
44372010	chr22:44372010:C:T	1.96215e-26	-1.57787	-1.24933
44372099	chr22:44372099:G:A	1.37012e-26	-2.34307	-0.843269
44372166	chr22:44372166:C:G	2.60633e-26	-2.08327	-0.460028
44372372	chr22:44372372:G:A	9.26017e-26	-5.82626e-10	-1.27552
44372505	chr22:44372505:A:G	3.262e-26	-2.3189	-2.96855e-10
44372613	chr22:44372613:A:G	2.52145e-26	-1.85357	-0.722838
44372816	chr22:44372816:G:C	1.17936e-25	-5.82626e-10	-1.03368
44372951	chr22:44372951:G:C	1.87897e-26	-1.96631	-0.904205
44373278	chr22:44373278:T:C	1.50302e-26	-1.83031	-1.26346
44373655	chr22:44373655:T:C	2.07182e-26	-1.99081	-0.782005
44373679	chr22:44373679:C:A	5.86828e-25	-5.82626e-10	0.570905
44373787	chr22:44373787:C:T	3.48247e-26	-1.91555	-0.337952
44373805	chr22:44373805:C:T	3.09881e-26	-2.37022	-2.96855e-10
44373851	chr22:44373851:A:G	1.39253e-26	-2.34684	-0.823285
44374160	chr22:44374160:A:T	1.4584e-26	-1.85698	-1.26692
44374246	chr22:44374246:G:A	1.44483e-26	-1.86313	-1.27012
44374416	chr22:44374416:T:A	1.44554e-26	-1.86368	-1.26908
44374436	chr22:44374436:A:G	1.6347e-26	-2.3611	-0.648683
44374620	chr22:44374620:T:A	1.86765e-26	-1.97239	-0.904168
44374715	chr22:44374715:C:T	9.25281e-26	-5.82626e-10	-1.27631
44375444	chr22:44375444:T:C	1.19535e-26	-2.31274	-1.01006
44375883	chr22:44375883:T:C	2.0259e-26	-1.5395	-1.25573
44376027	chr22:44376027:A:C	2.56253e-26	-2.3509	-0.209346
44376029	chr22:44376029:A:C	1.80583e-25	-2.20542	1.59778
44376067	chr22:44376067:T:C	1.05384e-26	-2.17245	-1.27635
44376068	chr22:44376068:G:T	1.38528e-26	-1.90293	-1.27241
44376339	chr22:44376339:T:G	9.31442e-26	-5.82626e-10	-1.26968
44376542	chr22:44376542:A:G	1.4453e-26	-1.86256	-1.27036
44376729	chr22:44376729:G:C	3.89407e-26	-2.00372	-0.138071
44376760	chr22:44376760:T:C	1.61552e-26	-1.92962	-1.09197
44376858	chr22:44376858:G:A	1.02271e-25	-5.82626e-10	-1.1762
44376961	chr22:44376961:T:C	1.0184e-25	-5.82626e-10	-1.18042
44377019	chr22:44377019:T:C	3.13391e-26	-2.35896	-2.96855e-10
44377114	chr22:44377114:G:A	1.116e-25	-5.82626e-10	-1.08891
44377175	chr22:44377175:A:G	1.62303e-26	-1.90574	-1.11121
44377220	chr22:44377220:A:C	2.0027e-26	-2.36897	-0.437775
44377258	chr22:44377258:C:A	1.005e-25	-5.82626e-10	-1.19367
44377263	chr22:44377263:T:C	1.00489e-25	-5.82626e-10	-1.19378
44377304	chr22:44377304:G:A	1.00529e-25	-5.82626e-10	-1.19338
44377454	chr22:44377454:C:T	1.00522e-25	-5.82626e-10	-1.19345
44377682	chr22:44377682:T:A	1.01342e-25	-5.82626e-10	-1.18533
44377772	chr22:44377772:A:G	1.29441e-25	-5.82626e-10	-0.940602
44377984	chr22:44377984:G:T	1.70541e-26	-1.82054	-1.1469
44378512	chr22:44378512:CT:C	9.78668e-26	-5.82626e-10	-1.22022
44378514	chr22:44378514:CTCT:C	1.00282e-25	-5.82626e-10	-1.19584
44378602	chr22:44378602:G:A	1.2041e-26	-2.25272	-1.06279
44378607	chr22:44378607:T:C	1.82895e-26	-2.30215	-0.595348
44378758	chr22:44378758:T:C	1.01905e-25	-5.82626e-10	-1.17978
44378820	chr22:44378820:T:C	1.13732e-26	-2.29675	-1.07582
44378960	chr22:44378960:G:C	1.00537e-25	-5.82626e-10	-1.1933
44378988	chr22:44378988:C:T	1.02784e-26	-2.36523	-1.10856
44378994	chr22:44378994:A:AG	1.02618e-26	-2.36684	-1.10856
44379021	chr22:44379021:C:T	1.16561e-26	-2.36154	-0.986454
44379079	chr22:44379079:G:A	3.11167e-26	-2.36608	-2.96855e-10
44379172	chr22:44379172:T:C	8.20704e-25	-5.82626e-10	0.906335
44379750	chr22:44379750:C:T	1.34453e-25	-5.82626e-10	-0.902615
44379831	chr22:44379831:AAG:A	1.97951e-25	-5.82626e-10	-0.515806
44379967	chr22:44379967:G:A	9.5378e-27	-2.35903	-1.18953
44380342	chr22:44380342:C:T	9.39176e-26	-5.82626e-10	-1.26141
44380554	chr22:44380554:T:G	1.03967e-25	-5.82626e-10	-1.15976
44380572	chr22:44380572:G:A	1.01845e-25	-5.82626e-10	-1.18038
44380612	chr22:44380612:A:C	1.48957e-25	-5.82626e-10	-0.800173
44380922	chr22:44380922:A:G	9.36578e-26	-5.82626e-10	-1.26418
44380967	chr22:44380967:A:G	9.54456e-26	-5.82626e-10	-1.24527
44381517	chr22:44381517:A:G	9.46807e-26	-5.82626e-10	-1.25332
44381860	chr22:44381860:C:A	1.07437e-26	-2.34166	-1.08784
44381986	chr22:44381986:G:C	2.16968e-26	-2.29942	-0.427245
44382130	chr22:44382130:A:G	1.60017e-26	-2.32798	-0.703147
44382262	chr22:44382262:G:A	3.06564e-26	-1.95094	-0.43005
44382436	chr22:44382436:G:A	9.40833e-26	-5.82626e-10	-1.25965
44382446	chr22:44382446:A:G	1.28412e-26	-2.34062	-0.910551
44382455	chr22:44382455:G:A	1.08393e-25	-5.82626e-10	-1.11807
44382497	chr22:44382497:G:A	1.04107e-25	-5.82626e-10	-1.15841
44382658	chr22:44382658:T:C	1.09283e-26	-2.2686	-1.14387
44382858	chr22:44382858:A:G	1.4481e-26	-1.87314	-1.25786
44382891	chr22:44382891:G:A	1.22396e-26	-2.30718	-0.991966
44382951	chr22:44382951:G:A	9.74332e-26	-5.82626e-10	-1.22466
44383018	chr22:44383018:G:T	1.89828e-25	-5.82626e-10	-0.557707
44383097	chr22:44383097:T:A	3.81458e-26	-1.03424	-1.12817
44383210	chr22:44383210:C:T	1.48918e-25	-5.82626e-10	-0.800435
44383423	chr22:44383423:G:A	2.47864e-26	-2.26175	-0.331779
44383548	chr22:44383548:T:C	1.39395e-26	-2.2106	-0.958501
44384096	chr22:44384096:C:T	1.40435e-25	-5.82626e-10	-0.859085
44384125	chr22:44384125:A:G	3.27868e-26	-2.3138	-2.96855e-10
44384137	chr22:44384137:G:A	9.35217e-26	-5.82626e-10	-1.26563
44384203	chr22:44384203:C:G	4.0586e-26	-2.1004	-2.96855e-10
44384573	chr22:44384573:C:A	4.63412e-26	-1.02974	-0.938057
44384586	chr22:44384586:T:C	1.19902e-26	-2.3272	-0.99254
44384769	chr22:44384769:C:T	9.46103e-26	-5.82626e-10	-1.25406
44384963	chr22:44384963:G:A	3.49956e-26	-2.2486	-2.96855e-10
44385282	chr22:44385282:T:C	3.24421e-26	-2.32437	-2.96855e-10
44385301	chr22:44385301:G:A	3.8456e-26	-1.17844	-0.975869
44385313	chr22:44385313:A:G	7.47195e-26	-1.70853	0.218444
44385422	chr22:44385422:G:A	9.39161e-26	-5.82626e-10	-1.26143
44385530	chr22:44385530:G:A	1.01528e-26	-2.35567	-1.13042
44385831	chr22:44385831:A:G	1.12734e-26	-2.23745	-1.14393
44385837	chr22:44385837:A:T	1.28603e-26	-2.18314	-1.06654
44386036	chr22:44386036:T:A	9.69963e-27	-2.30512	-1.22662
44386039	chr22:44386039:A:G	9.77274e-27	-2.29582	-1.22841
44386385	chr22:44386385:T:C	5.99759e-25	-0.638641	1.23134
44386615	chr22:44386615:T:C	4.86188e-25	-5.82626e-10	0.382769
44386885	chr22:44386885:G:T	4.03148e-25	-5.82626e-10	0.195477
44386906	chr22:44386906:G:A	7.25339e-26	-1.56529	0.0455117
44386948	chr22:44386948:C:T	2.50374e-25	-5.82626e-10	-0.280871
44387283	chr22:44387283:C:T	9.28507e-26	-5.82626e-10	-1.27283
44387366	chr22:44387366:C:T	2.93222e-25	-5.82626e-10	-0.122896
44387572	chr22:44387572:C:T	2.05231e-25	-5.82626e-10	-0.479693
44387693	chr22:44387693:T:C	3.58929e-25	-5.82626e-10	0.0792983
44387874	chr22:44387874:A:G	1.2829e-25	-5.82626e-10	-0.949535
44387878	chr22:44387878:C:G	2.37963e-25	-5.82626e-10	-0.331712
44387899	chr22:44387899:A:G	5.70197e-26	-1.08433	-0.676096
44388499	chr22:44388499:A:C	2.59203e-26	-1.28952	-1.25928
44388621	chr22:44388621:G:A	1.29258e-25	-5.82626e-10	-0.942019
44388873	chr22:44388873:G:A	1.33241e-25	-5.82626e-10	-0.911667
44388943	chr22:44388943:C:T	3.00517e-26	-1.3765	-1.02441
44388967	chr22:44388967:A:G	6.37861e-26	-1.25625	-0.392039
44389045	chr22:44389045:T:C	1.52443e-25	-5.82626e-10	-0.77704
44389060	chr22:44389060:C:T	2.48357e-26	-1.34751	-1.24404
44389113	chr22:44389113:G:T	2.48741e-26	-1.4357	-1.1543
44389135	chr22:44389135:G:A	1.28344e-25	-5.82626e-10	-0.949117
44389182	chr22:44389182:T:C	1.0533e-26	-2.30935	-1.13997
44389400	chr22:44389400:G:A	9.27711e-26	-5.82626e-10	-1.27369
44389445	chr22:44389445:C:T	9.34641e-26	-5.82626e-10	-1.26625
44389473	chr22:44389473:G:A	2.18549e-23	-5.82626e-10	4.18835
44389526	chr22:44389526:G:C	1.31218e-26	-2.21303	-1.01653
44389609	chr22:44389609:T:C	3.19542e-25	-5.82626e-10	-0.0369377
44389645	chr22:44389645:C:T	1.03291e-25	-5.82626e-10	-1.16628
44389737	chr22:44389737:G:A	3.29576e-26	-2.30861	-2.96855e-10
44389811	chr22:44389811:G:A	1.47578e-26	-1.84127	-1.27079
44390306	chr22:44390306:A:T	5.03328e-26	-0.634147	-1.25102
44390360	chr22:44390360:A:G	3.22814e-26	-1.56582	-0.763514
44390510	chr22:44390510:A:G	1.0712e-25	-5.82626e-10	-1.12988
44390672	chr22:44390672:T:G	1.91069e-26	-2.3429	-0.51088
44390685	chr22:44390685:G:A	1.21177e-25	-5.82626e-10	-1.00657
44390952	chr22:44390952:T:A	2.01607e-26	-1.62885	-1.17124
44391244	chr22:44391244:A:G	2.39107e-25	-5.82626e-10	-0.326916
44391612	chr22:44391612:C:T	5.31905e-26	-1.9731	0.143152
44391635	chr22:44391635:G:A	2.40391e-26	-1.80536	-0.818785
44391771	chr22:44391771:A:G	2.24731e-25	-5.82626e-10	-0.388924
44391807	chr22:44391807:C:G	9.66666e-26	-5.82626e-10	-1.23256
44391991	chr22:44391991:T:C	1.31184e-25	-5.82626e-10	-0.92723
44392028	chr22:44392028:T:A	1.08832e-26	-2.2784	-1.1382
44392061	chr22:44392061:AG:A	1.97882e-25	-5.82626e-10	-0.516158
44392067	chr22:44392067:G:A	9.9241e-26	-5.82626e-10	-1.20628
44392184	chr22:44392184:T:C	2.33778e-25	-5.82626e-10	-0.349455
44392226	chr22:44392226:G:A	9.75158e-27	-2.31713	-1.20927
44392347	chr22:44392347:T:C	2.07931e-25	-5.82626e-10	-0.466622
44392493	chr22:44392493:C:T	3.46054e-26	-1.81329	-0.44653
44392630	chr22:44392630:T:C	3.17288e-26	-1.69639	-0.650217
44392680	chr22:44392680:T:A	2.06699e-26	-1.63005	-1.1451
44392834	chr22:44392834:C:T	1.94116e-26	-2.36695	-0.471009
44392865	chr22:44392865:C:A	1.99018e-25	-5.82626e-10	-0.510435
44392888	chr22:44392888:T:G	1.0551e-25	-5.82626e-10	-1.14502
44393179	chr22:44393179:C:T	1.80869e-26	-1.68464	-1.224
44393200	chr22:44393200:T:C	1.00658e-25	-5.82626e-10	-1.1921
44393328	chr22:44393328:C:G	1.60277e-25	-5.82626e-10	-0.726921
44393477	chr22:44393477:G:A	1.17523e-25	-5.82626e-10	-1.0372
44393637	chr22:44393637:G:A	1.73907e-25	-0.502111	-0.143196
44394482	chr22:44394482:T:G	3.61298e-26	-2.21671	-2.96855e-10
44394591	chr22:44394591:C:T	3.1662e-26	-2.34871	-2.96855e-10
44394996	chr22:44394996:G:A	2.29596e-25	-0.392001	0.0244967
44395225	chr22:44395225:C:T	1.10878e-25	-5.82626e-10	-1.0954
44395260	chr22:44395260:G:A	1.25409e-25	-5.82626e-10	-0.972248
44395300	chr22:44395300:C:T	9.83035e-26	-5.82626e-10	-1.21577
44395468	chr22:44395468:A:G	1.13033e-25	-5.82626e-10	-1.07615
44395529	chr22:44395529:T:C	9.55472e-26	-5.82626e-10	-1.24421
44395652	chr22:44395652:C:A	1.04291e-25	-5.82626e-10	-1.15664
44395658	chr22:44395658:A:G	3.26982e-26	-1.09104	-1.22547
44395726	chr22:44395726:A:G	1.45394e-26	-1.92616	-1.2008
44395797	chr22:44395797:T:C	2.49642e-25	-5.82626e-10	-0.283801
44395824	chr22:44395824:G:C	1.27372e-26	-2.31578	-0.943519
44395927	chr22:44395927:T:C	2.49594e-26	-1.31001	-1.27657
44396070	chr22:44396070:G:A	1.4882e-26	-2.28764	-0.816029
44396157	chr22:44396157:G:GA	9.46621e-26	-5.82626e-10	-1.25351
44396185	chr22:44396185:A:G	3.10819e-26	-1.70417	-0.663038
44396248	chr22:44396248:C:T	1.0513e-26	-2.35565	-1.09556
44396353	chr22:44396353:G:A	1.3865e-25	-5.82626e-10	-0.871873
44396414	chr22:44396414:T:C	5.97738e-25	-5.82626e-10	0.589325
44396472	chr22:44396472:G:A	9.28213e-26	-5.82626e-10	-1.27315
44396733	chr22:44396733:C:T	1.10729e-26	-2.35251	-1.04682
44396812	chr22:44396812:C:T	1.34623e-25	-5.82626e-10	-0.901348
44397039	chr22:44397039:C:T	1.67726e-25	-5.82626e-10	-0.681496
44397420	chr22:44397420:T:G	3.28825e-26	-2.31089	-2.96855e-10
44397525	chr22:44397525:T:C	1.51305e-25	-5.82626e-10	-0.784527
44397746	chr22:44397746:T:A	3.40242e-25	-5.82626e-10	0.0258295
44398049	chr22:44398049:G:A	2.44421e-26	-1.4921	-1.11542
44398132	chr22:44398132:C:T	9.9193e-26	-5.82626e-10	-1.20676
44398634	chr22:44398634:T:C	8.95731e-27	-2.36871	-1.24265
44398635	chr22:44398635:G:A	1.30165e-25	-5.82626e-10	-0.935028
44398731	chr22:44398731:G:A	2.89225e-25	-5.82626e-10	-0.136622
44398755	chr22:44398755:G:A	1.42677e-26	-2.04767	-1.09815
44398916	chr22:44398916:G:A	1.08413e-25	-5.82626e-10	-1.11788
44398953	chr22:44398953:G:C	7.29081e-26	-2.18603	0.671401
44399083	chr22:44399083:C:T	2.52485e-24	-5.82626e-10	2.03011
44399177	chr22:44399177:GA:G	3.64743e-25	-5.82626e-10	0.0953666
44399277	chr22:44399277:T:C	9.39272e-26	-5.82626e-10	-1.26131
44399306	chr22:44399306:A:G	3.25193e-25	-5.82626e-10	-0.0194075
44399458	chr22:44399458:G:A	3.15541e-25	-5.82626e-10	-0.0495399
44399515	chr22:44399515:C:CAA	3.3875e-25	-5.82626e-10	0.0214338
44399584	chr22:44399584:G:A	9.31807e-26	-5.82626e-10	-1.26929
44399885	chr22:44399885:G:A	1.02212e-25	-5.82626e-10	-1.17678
44400096	chr22:44400096:G:A	2.12012e-26	-1.49113	-1.25864
44400187	chr22:44400187:C:T	2.25598e-25	-5.82626e-10	-0.385074
44400256	chr22:44400256:G:T	4.39168e-26	-0.882018	-1.13951
44400477	chr22:44400477:G:C	6.62752e-26	-1.69477	0.0847589
44400582	chr22:44400582:T:C	1.46188e-25	-5.82626e-10	-0.818931
44400636	chr22:44400636:G:A	3.00181e-25	-5.82626e-10	-0.0994435
44400696	chr22:44400696:TG:T	1.06774e-25	-5.82626e-10	-1.13311
44400698	chr22:44400698:G:A	3.99857e-26	-2.11531	-2.96855e-10
44401061	chr22:44401061:C:T	3.18225e-26	-2.34365	-2.96855e-10
44401357	chr22:44401357:CAG:C	1.0568e-25	-5.82626e-10	-1.14341
44401359	chr22:44401359:G:A	3.21441e-26	-2.3336	-2.96855e-10
44401519	chr22:44401519:C:A	2.14464e-25	-5.82626e-10	-0.435687
44401520	chr22:44401520:C:T	2.14464e-25	-5.82626e-10	-0.435687
44401807	chr22:44401807:A:C	1.23038e-26	-2.01879	-1.27513
44401843	chr22:44401843:C:A	4.0767e-26	-2.37484	0.27889
44401969	chr22:44401969:G:A	1.48988e-25	-5.82626e-10	-0.799958
44402223	chr22:44402223:A:G	1.2407e-24	-5.82626e-10	1.3196
44402333	chr22:44402333:G:T	1.49145e-25	-5.82626e-10	-0.798911
44402430	chr22:44402430:G:A	1.66909e-26	-1.7474	-1.24156
44402682	chr22:44402682:A:G	1.03443e-25	-5.82626e-10	-1.1648
44402766	chr22:44402766:C:T	8.79636e-27	-2.35762	-1.27187
44402840	chr22:44402840:C:T	1.22594e-26	-2.04932	-1.24821
44403214	chr22:44403214:T:G	9.5687e-27	-2.26858	-1.27675
44403369	chr22:44403369:A:T	2.40715e-26	-1.72519	-0.897613
44403505	chr22:44403505:G:T	9.74115e-27	-2.29027	-1.2372
44403682	chr22:44403682:T:C	2.30642e-25	-5.82626e-10	-0.362959
44404134	chr22:44404134:C:T	1.18609e-25	0.0949529	-1.12295
44404498	chr22:44404498:T:C	1.36932e-25	-5.82626e-10	-0.884341
44404759	chr22:44404759:G:C	2.60865e-26	-1.69765	-0.844763
44404760	chr22:44404760:A:G	9.47627e-27	-2.36277	-1.19227
44405181	chr22:44405181:T:A	1.59469e-26	-1.76015	-1.27442
44405346	chr22:44405346:G:C	9.45944e-27	-2.35623	-1.20059
44405497	chr22:44405497:C:T	1.36844e-26	-2.25591	-0.931663
44405505	chr22:44405505:G:A	1.15579e-25	-5.82626e-10	-1.05387
44405682	chr22:44405682:A:T	1.51391e-26	-2.11488	-0.971667
44406215	chr22:44406215:T:C	2.01335e-26	-2.23884	-0.562602
44407389	chr22:44407389:C:T	1.89342e-26	-2.18218	-0.680672
44407492	chr22:44407492:G:A	1.02882e-25	-5.82626e-10	-1.17025
44407669	chr22:44407669:C:T	9.55388e-26	-5.82626e-10	-1.2443
44407842	chr22:44407842:C:T	1.40073e-25	-0.212325	-0.649336
44408087	chr22:44408087:A:G	1.34921e-25	-5.82626e-10	-0.899136
44408114	chr22:44408114:A:C	1.31481e-25	-5.82626e-10	-0.924968
44408116	chr22:44408116:G:C	9.40205e-26	-5.82626e-10	-1.26031
44408312	chr22:44408312:T:C	1.93457e-26	-2.26815	-0.573208
44408323	chr22:44408323:C:T	1.30019e-26	-2.07086	-1.16788
44408459	chr22:44408459:G:A	1.05951e-25	-5.82626e-10	-1.14085
44408531	chr22:44408531:T:C	9.41032e-26	-5.82626e-10	-1.25944
44408591	chr22:44408591:T:C	2.1956e-26	-2.37457	-0.340216
44408685	chr22:44408685:G:T	2.81426e-26	-2.19533	-0.271212
44408781	chr22:44408781:T:C	1.52031e-25	-5.82626e-10	-0.779742
44408987	chr22:44408987:C:A	1.48908e-26	-2.31439	-0.788696
44409040	chr22:44409040:G:A	3.22462e-25	-5.82626e-10	-0.0278415
44409097	chr22:44409097:G:A	1.55335e-26	-2.34994	-0.710894
44409342	chr22:44409342:G:A	4.82519e-26	-1.92739	-2.96855e-10
44409508	chr22:44409508:G:A	1.22229e-25	-5.82626e-10	-0.997935
44409564	chr22:44409564:G:A	3.18625e-26	-2.3424	-2.96855e-10
44409950	chr22:44409950:C:T	1.71164e-26	-2.37719	-0.586606
44410350	chr22:44410350:G:A	2.03509e-25	-5.82626e-10	-0.488119
44410448	chr22:44410448:G:A	1.01938e-25	-5.82626e-10	-1.17947
44410584	chr22:44410584:G:A	9.3354e-26	-5.82626e-10	-1.26743
44410657	chr22:44410657:G:A	3.18831e-26	-2.34175	-2.96855e-10
44410741	chr22:44410741:A:G	1.52649e-26	-2.36664	-0.711631
44411200	chr22:44411200:C:T	9.76892e-26	-1.22204	-2.96855e-10
44411713	chr22:44411713:T:G	1.26817e-25	-5.82626e-10	-0.961081
44411928	chr22:44411928:G:A	1.44528e-25	-5.82626e-10	-0.830356
44412032	chr22:44412032:G:A	9.25156e-27	-2.31186	-1.26718
44412113	chr22:44412113:C:T	1.09688e-25	-5.82626e-10	-1.10619
44412194	chr22:44412194:C:T	9.72449e-26	-5.82626e-10	-1.22659
44412481	chr22:44412481:G:A	1.03009e-25	-5.82626e-10	-1.16901
44412762	chr22:44412762:G:A	1.61344e-25	-5.82626e-10	-0.720287
44413059	chr22:44413059:T:C	2.21528e-26	-2.32861	-0.377255
44413313	chr22:44413313:A:G	8.62442e-27	-2.37696	-1.27227
44413430	chr22:44413430:G:A	2.04994e-25	-5.82626e-10	-0.480848
44413656	chr22:44413656:G:A	5.28237e-25	-0.657513	1.12323
44413785	chr22:44413785:C:A	1.18401e-25	-1.76828	0.738534
44413834	chr22:44413834:T:A	1.39216e-26	-2.36529	-0.805092
44414503	chr22:44414503:CT:C	9.63914e-27	-2.36887	-1.16913
44414637	chr22:44414637:C:T	1.62692e-25	-5.82626e-10	-0.711967
44414647	chr22:44414647:G:C	7.0353e-24	-5.82626e-10	3.05487
44414862	chr22:44414862:T:A	1.1952e-26	-2.37664	-0.946287
44415185	chr22:44415185:C:T	2.17538e-26	-1.89871	-0.825333
44415195	chr22:44415195:T:C	2.11777e-26	-1.93287	-0.818013
44415609	chr22:44415609:T:C	1.47064e-26	-2.28431	-0.831236
44415695	chr22:44415695:T:C	1.31903e-25	-5.82626e-10	-0.921764
44415864	chr22:44415864:C:T	5.9582e-26	-2.28413	0.567657
44415882	chr22:44415882:C:T	1.77736e-26	-1.78844	-1.13768
44416049	chr22:44416049:C:T	9.05033e-25	-0.578073	1.58222
44416196	chr22:44416196:A:C	1.07755e-25	-5.82626e-10	-1.12397
44416208	chr22:44416208:A:G	1.46288e-25	-5.82626e-10	-0.818248
44416255	chr22:44416255:G:A	1.80755e-25	-5.82626e-10	-0.606683
44416488	chr22:44416488:C:T	1.66269e-25	-5.82626e-10	-0.690223
44416655	chr22:44416655:A:G	2.57054e-26	-2.13324	-0.423887
44416881	chr22:44416881:T:G	1.71131e-25	-1.76337	1.10198
44416956	chr22:44416956:T:A	1.97851e-24	-5.82626e-10	1.78627
44417074	chr22:44417074:A:G	5.28317e-26	-1.87749	0.0407792
44417110	chr22:44417110:G:A	1.78308e-25	-5.82626e-10	-0.620316
44417130	chr22:44417130:T:C	2.35766e-26	-1.72792	-0.915651
44417452	chr22:44417452:C:T	3.23145e-26	-2.32831	-2.96855e-10
44417775	chr22:44417775:C:A	1.09597e-24	-0.201987	1.39756
44417810	chr22:44417810:C:T	2.84612e-25	-5.82626e-10	-0.152701
44418036	chr22:44418036:A:AT	9.25728e-26	-5.82626e-10	-1.27583
44418093	chr22:44418093:C:T	1.39942e-25	-5.82626e-10	-0.8626
44418125	chr22:44418125:G:T	1.38766e-25	-5.82626e-10	-0.871036
44418457	chr22:44418457:A:G	1.54749e-26	-2.22415	-0.840465
44418508	chr22:44418508:T:C	3.35162e-26	-2.33957	0.0477704
44418554	chr22:44418554:T:G	2.79512e-24	-5.82626e-10	2.1318
44418651	chr22:44418651:G:A	9.82227e-26	-5.82626e-10	-1.21659
44418826	chr22:44418826:G:A	7.83559e-26	-2.09855	0.655984
44418943	chr22:44418943:A:G	8.14003e-26	-0.130095	-1.27435
44419237	chr22:44419237:A:G	5.54319e-24	-5.82626e-10	2.8165
44419333	chr22:44419333:A:G	2.12675e-26	-2.16011	-0.586534
44419606	chr22:44419606:A:G	1.9923e-26	-2.2365	-0.575449
44419859	chr22:44419859:C:T	1.32672e-23	-5.82626e-10	3.68922
44419917	chr22:44419917:T:C	2.6879e-24	-5.82626e-10	2.09269
44420135	chr22:44420135:G:A	6.77558e-24	-5.82626e-10	3.01725
44420224	chr22:44420224:A:G	6.43286e-24	-5.82626e-10	2.96535
44420237	chr22:44420237:A:C	7.00443e-24	-5.82626e-10	3.05047
44420283	chr22:44420283:A:G	6.45985e-24	-5.82626e-10	2.96953
44420727	chr22:44420727:G:T	5.14592e-26	-2.1482	0.285157
44420884	chr22:44420884:G:A	9.24863e-26	-5.82626e-10	-1.27677
44420897	chr22:44420897:A:G	1.24132e-26	-2.33234	-0.952724
44421076	chr22:44421076:A:T	2.23001e-26	-2.23467	-0.464567
44421110	chr22:44421110:T:C	3.16012e-26	-2.16585	-0.184785
44421113	chr22:44421113:C:A	2.21536e-26	-2.23962	-0.466208
44421242	chr22:44421242:T:C	2.21416e-26	-2.35197	-0.354404
44421532	chr22:44421532:C:A	1.72283e-26	-2.28469	-0.672591
44421544	chr22:44421544:A:T	5.34602e-26	-1.82489	-2.96855e-10
44421548	chr22:44421548:T:C	3.62542e-26	-2.15234	-0.0609285
44421575	chr22:44421575:T:A	1.53806e-26	-2.26684	-0.803882
44421584	chr22:44421584:T:A	9.84182e-26	-5.82626e-10	-1.2146
44421589	chr22:44421589:T:C	1.38843e-25	-5.82626e-10	-0.870482
44421743	chr22:44421743:C:T	3.2967e-26	-2.17427	-0.134054
44421843	chr22:44421843:G:C	1.01664e-25	-5.82626e-10	-1.18215
44421964	chr22:44421964:C:T	1.63416e-26	-2.27359	-0.736523
44422013	chr22:44422013:A:G	1.67486e-26	-2.2471	-0.738412
44422049	chr22:44422049:C:T	2.88745e-24	-5.82626e-10	2.1643
44422075	chr22:44422075:C:T	8.4369e-26	-2.14391	0.775284
44422170	chr22:44422170:G:A	1.8155e-26	-2.19835	-0.706531
44422376	chr22:44422376:G:A	1.00295e-25	-5.82626e-10	-1.19571
44422380	chr22:44422380:T:A	1.15272e-26	-2.33843	-1.02069
44422540	chr22:44422540:T:C	4.15529e-24	-5.82626e-10	2.52831
44422629	chr22:44422629:A:C	1.11075e-24	-5.82626e-10	1.20896
44422638	chr22:44422638:T:C	3.53369e-26	-2.36813	0.129236
44422654	chr22:44422654:C:T	1.30229e-24	-5.82626e-10	1.36805
44422756	chr22:44422756:G:A	1.10661e-26	-2.33348	-1.06646
44422882	chr22:44422882:A:G	9.79347e-26	-5.82626e-10	-1.21953
44422900	chr22:44422900:C:T	2.47998e-26	-1.34503	-1.24796
44422902	chr22:44422902:C:T	1.38132e-25	-5.82626e-10	-0.875619
44422908	chr22:44422908:G:C	1.71942e-26	-2.21413	-0.745133
44422942	chr22:44422942:C:T	9.26181e-26	-5.82626e-10	-1.27534
44423015	chr22:44423015:G:A	9.29455e-27	-2.376	-1.1984
44423020	chr22:44423020:T:C	1.35804e-26	-1.92038	-1.27482
44423092	chr22:44423092:C:T	3.39037e-25	-5.82626e-10	0.0222811
44423106	chr22:44423106:T:C	4.00126e-25	-1.41711	1.60506
44423162	chr22:44423162:C:T	1.23508e-25	-5.82626e-10	-0.987519
44423558	chr22:44423558:A:G	1.09695e-25	-5.82626e-10	-1.10612
44423598	chr22:44423598:G:T	1.68625e-25	-5.82626e-10	-0.676153
44423902	chr22:44423902:C:A	1.8625e-25	-5.82626e-10	-0.576735
44423941	chr22:44423941:A:G	9.26076e-26	-5.82626e-10	-1.27546
44424474	chr22:44424474:G:A	1.62038e-25	-5.82626e-10	-0.715997
44424663	chr22:44424663:C:G	1.1195e-25	-5.82626e-10	-1.08578
44424916	chr22:44424916:A:G	1.07189e-25	-0.131059	-0.998174
44425030	chr22:44425030:A:T	3.63815e-26	-1.03757	-1.17219
44425197	chr22:44425197:C:G	4.62011e-26	-0.953967	-1.01686
44425214	chr22:44425214:C:A	1.01881e-25	-2.03978	0.85975
44425273	chr22:44425273:C:T	1.26934e-26	-1.99111	-1.27164
44425360	chr22:44425360:A:G	7.66852e-26	-0.472235	-0.991883
44425511	chr22:44425511:C:T	1.11013e-25	-5.82626e-10	-1.09418
44426207	chr22:44426207:C:T	2.10672e-25	-5.82626e-10	-0.453526
44426352	chr22:44426352:C:T	2.48236e-25	-5.82626e-10	-0.289447
44426824	chr22:44426824:C:T	3.12582e-26	-2.36155	-2.96855e-10
44427170	chr22:44427170:C:A	1.07241e-26	-2.15639	-1.27494
44427215	chr22:44427215:A:C	1.46416e-26	-1.89976	-1.2202
44427229	chr22:44427229:C:T	3.88183e-25	-5.82626e-10	0.157649
44427284	chr22:44427284:C:T	1.63401e-25	-5.82626e-10	-0.707622
44427546	chr22:44427546:AG:A	9.40214e-26	-5.82626e-10	-1.2603
44427565	chr22:44427565:G:A	3.58685e-26	-1.12899	-1.09498
44427668	chr22:44427668:G:A	9.94762e-26	-5.82626e-10	-1.20391
44427830	chr22:44427830:G:A	9.47476e-26	-5.82626e-10	-1.25261
44427890	chr22:44427890:G:A	9.36773e-26	-5.82626e-10	-1.26397
44427929	chr22:44427929:T:G	1.2167e-25	-5.82626e-10	-1.00251
44428266	chr22:44428266:G:A	1.30599e-25	-5.82626e-10	-0.931694
44428452	chr22:44428452:A:C	9.44284e-26	-0.271156	-0.98483
44428615	chr22:44428615:A:G	4.87893e-26	-0.808445	-1.10787
44428648	chr22:44428648:G:A	3.61876e-26	-2.21511	-2.96855e-10
44428776	chr22:44428776:G:A	1.46591e-24	2.72754	-1.24114
```
