## Supplementary material for "Characterization of shared and ancestry-specific signals driving complex traits using multi-ancestry fine-mapping": susiex_nc2.cs80.cs

```
CS_ID	SNP	BP	REF_ALLELE	ALT_ALLELE	REF_FRQ	BETA	SE	-LOG10P	CS_PIP	OVRL_PIP
1	chr22:43928850:C:T	43928850	T,T	C,C	1,1	inf,inf	inf,inf	26.0969,1.7682	0.711435	0.711439
1	chr22:43928975:G:A	43928975	A,A	G,G	1,1	inf,inf	inf,inf	25.99,1.40962	0.288541	0.28855
2	chr22:44389473:G:A	44389473	NA,A	NA,G	NA,1	NA,inf	NA,inf	NA,3.23908	0.0317784	0.0317784
2	chr22:44054717:G:A	44054717	NA,A	NA,G	NA,1	NA,inf	NA,inf	NA,2.85607	0.0204467	0.0204467
2	chr22:44419859:C:T	44419859	NA,T	NA,C	NA,1	NA,inf	NA,inf	NA,2.98593	0.0201165	0.0201165
2	chr22:44054169:G:T	44054169	NA,T	NA,G	NA,1	NA,inf	NA,inf	NA,2.68773	0.0146137	0.0146137
2	chr22:44420237:A:C	44420237	NA,C	NA,A	NA,1	NA,inf	NA,inf	NA,2.65945	0.0128207	0.0128207
2	chr22:44420283:A:G	44420283	NA,G	NA,A	NA,1	NA,inf	NA,inf	NA,2.61785	0.0117787	0.0117787
2	chr22:44420224:A:G	44420224	NA,G	NA,A	NA,1	NA,inf	NA,inf	NA,2.6157	0.0117449	0.0117449
2	chr22:43597546:T:C	43597546	C,NA	T,NA	1,NA	-inf,NA	inf,NA	3.30597,NA	0.0114794	0.0114794
2	chr22:44420135:G:A	44420135	NA,A	NA,G	NA,1	NA,inf	NA,inf	NA,2.64239	0.010962	0.010962
2	chr22:44071910:C:G	44071910	NA,G	NA,C	NA,1	NA,inf	NA,inf	NA,2.6361	0.0106396	0.0106396
2	chr22:44414647:G:C	44414647	NA,C	NA,G	NA,1	NA,inf	NA,inf	NA,2.66171	0.0102531	0.0102531
2	chr22:44419237:A:G	44419237	NA,G	NA,A	NA,1	NA,inf	NA,inf	NA,2.53902	0.0100387	0.0100387
2	chr22:43750399:G:C	43750399	C,NA	G,NA	1,NA	-inf,NA	inf,NA	3.34261,NA	0.00902568	0.00902568
2	chr22:44251343:G:T	44251343	T,T	G,G	1,1	-inf,-inf	inf,inf	0.987112,1.31662	0.00881387	0.00881387
2	chr22:44422540:T:C	44422540	NA,C	NA,T	NA,1	NA,inf	NA,inf	NA,2.38996	0.00731246	0.00731246
2	chr22:44278602:GA:G	44278602	G,G	GA,GA	1,1	-inf,inf	inf,inf	2.65401,1.28032	0.00619451	0.00619451
2	chr22:44266271:A:C	44266271	NA,C	NA,A	NA,1	NA,inf	NA,inf	NA,2.35879	0.00607993	0.00607993
2	chr22:44229912:T:C	44229912	C,NA	T,NA	1,NA	inf,NA	inf,NA	2.29358,NA	0.00588616	0.00588616
2	chr22:44118984:C:T	44118984	T,NA	C,NA	1,NA	inf,NA	inf,NA	2.05091,NA	0.00532242	0.00532242
2	chr22:44185669:G:A	44185669	A,A	G,G	1,1	-inf,-inf	inf,inf	0.513801,1.89189	0.00524991	0.00524991
2	chr22:44032135:G:A	44032135	A,A	G,G	1,1	inf,inf	inf,inf	3.91584,0.356927	0.0050386	0.0050386
2	chr22:44422049:C:T	44422049	NA,T	NA,C	NA,1	NA,inf	NA,inf	NA,2.20036	0.00502013	0.00502013
2	chr22:44418554:T:G	44418554	NA,G	NA,T	NA,1	NA,inf	NA,inf	NA,2.18335	0.00493549	0.00493549
2	chr22:44419917:T:C	44419917	NA,C	NA,T	NA,1	NA,inf	NA,inf	NA,2.16286	0.00466031	0.00466031
2	chr22:43908305:C:T	43908305	NA,T	NA,C	NA,1	NA,inf	NA,inf	NA,2.18546	0.00445363	0.00445363
2	chr22:44313265:C:A	44313265	A,A	C,C	1,1	inf,-inf	inf,inf	0.714238,2.38588	0.00423844	0.00423844
2	chr22:44399083:C:T	44399083	NA,T	NA,C	NA,1	NA,inf	NA,inf	NA,2.13004	0.00389605	0.00389605
2	chr22:44257880:G:A	44257880	A,NA	G,NA	1,NA	-inf,NA	inf,NA	1.02259,NA	0.00377955	0.00377955
2	chr22:44423106:T:C	44423106	C,C	T,T	1,1	-inf,inf	inf,inf	0.784501,1.90556	0.00370444	0.00370444
2	chr22:43992328:C:T	43992328	T,T	C,C	1,1	inf,inf	inf,inf	6.06884,1.36427	0.00368439	0.00368439
2	chr22:43873952:C:T	43873952	T,NA	C,NA	1,NA	inf,NA	inf,NA	2.87685,NA	0.00323188	0.00323188
2	chr22:44416956:T:A	44416956	NA,A	NA,T	NA,1	NA,inf	NA,inf	NA,2.00161	0.00312247	0.00312247
2	chr22:44128027:C:G	44128027	G,G	C,C	1,1	-inf,-inf	inf,inf	0.858319,2.03799	0.00311567	0.00311567
2	chr22:44309979:C:T	44309979	NA,T	NA,C	NA,1	NA,inf	NA,inf	NA,1.96376	0.00259441	0.00259441
2	chr22:44096776:C:T	44096776	NA,T	NA,C	NA,1	NA,inf	NA,inf	NA,1.85285	0.00221114	0.00221114
2	chr22:44422654:C:T	44422654	NA,T	NA,C	NA,1	NA,inf	NA,inf	NA,1.77903	0.00216418	0.00216418
2	chr22:44329864:A:G	44329864	NA,G	NA,A	NA,1	NA,-inf	NA,inf	NA,1.86653	0.00215282	0.00215282
2	chr22:44356665:A:G	44356665	NA,G	NA,A	NA,1	NA,inf	NA,inf	NA,1.80934	0.0020887	0.0020887
2	chr22:44161927:GT:G	44161927	NA,G	NA,GT	NA,1	NA,-inf	NA,inf	NA,1.84808	0.00207397	0.00207397
2	chr22:43566850:A:ACC	43566850	ACC,ACC	A,A	1,1	-inf,inf	inf,inf	2.51154,1.54507	0.0020146	0.0020146
2	chr22:44417775:C:A	44417775	A,A	C,C	1,1	-inf,inf	inf,inf	1.44016,1.79484	0.00195195	0.00195195
2	chr22:44402223:A:G	44402223	NA,G	NA,A	NA,1	NA,inf	NA,inf	NA,1.75303	0.00189218	0.00189218
2	chr22:44142593:C:A	44142593	NA,A	NA,C	NA,1	NA,-inf	NA,inf	NA,1.74814	0.00187912	0.00187912
2	chr22:44061379:C:T	44061379	T,T	C,C	1,1	inf,inf	inf,inf	0.695922,2.62827	0.00186741	0.00186741
2	chr22:44422629:A:C	44422629	NA,C	NA,A	NA,1	NA,inf	NA,inf	NA,1.69346	0.0018417	0.0018417
2	chr22:44264664:C:G	44264664	NA,G	NA,C	NA,1	NA,inf	NA,inf	NA,1.72672	0.00181226	0.00181226
2	chr22:43806256:GA:G	43806256	NA,G	NA,GA	NA,1	NA,-inf	NA,inf	NA,1.74007	0.00180864	0.00180864
2	chr22:43985343:G:C	43985343	C,C	G,G	1,1	inf,inf	inf,inf	7.09726,0.716095	0.00174413	0.00174413
2	chr22:43803833:A:G	43803833	NA,G	NA,A	NA,1	NA,-inf	NA,inf	NA,1.72048	0.00174286	0.00174286
2	chr22:43937679:C:A	43937679	A,A	C,C	1,1	-inf,-inf	inf,inf	6.33018,0.848941	0.00172579	0.00172579
2	chr22:44030969:C:G	44030969	NA,G	NA,C	NA,1	NA,inf	NA,inf	NA,1.69216	0.00171568	0.00171568
2	chr22:44260113:G:A	44260113	A,NA	G,NA	1,NA	-inf,NA	inf,NA	0.784515,NA	0.00169648	0.00169648
2	chr22:44031079:C:CA	44031079	NA,CA	NA,C	NA,1	NA,inf	NA,inf	NA,1.77292	0.00164502	0.00164502
2	chr22:43542765:G:A	43542765	NA,A	NA,G	NA,1	NA,inf	NA,inf	NA,1.73807	0.00154841	0.00154841
2	chr22:44416049:C:T	44416049	T,T	C,C	1,1	-inf,inf	inf,inf	1.24485,1.89341	0.00152696	0.00152696
2	chr22:44032386:G:A	44032386	NA,A	NA,G	NA,1	NA,inf	NA,inf	NA,1.61764	0.00150524	0.00150524
2	chr22:44317170:C:T	44317170	NA,T	NA,C	NA,1	NA,inf	NA,inf	NA,1.63718	0.00149977	0.00149977
2	chr22:44235000:TTC:T	44235000	T,T	TTC,TTC	1,1	-inf,inf	inf,inf	2.93722,0.732812	0.00149314	0.00149314
2	chr22:43845780:T:C	43845780	NA,C	NA,T	NA,1	NA,-inf	NA,inf	NA,1.73668	0.00149224	0.00149224
2	chr22:44162006:G:A	44162006	NA,A	NA,G	NA,1	NA,-inf	NA,inf	NA,1.66952	0.00147587	0.00147587
2	chr22:43853819:A:C	43853819	NA,C	NA,A	NA,1	NA,-inf	NA,inf	NA,1.70223	0.00142958	0.00142958
2	chr22:44133913:A:G	44133913	NA,G	NA,A	NA,1	NA,-inf	NA,inf	NA,1.58893	0.00140052	0.00140052
2	chr22:44132901:C:T	44132901	NA,T	NA,C	NA,1	NA,-inf	NA,inf	NA,1.58811	0.00139713	0.00139713
2	chr22:43442179:A:G	43442179	G,G	A,A	1,1	-inf,inf	inf,inf	0.812608,2.26542	0.00133151	0.00133151
2	chr22:43638221:T:G	43638221	NA,G	NA,T	NA,1	NA,-inf	NA,inf	NA,1.63076	0.00132874	0.00132874
2	chr22:43438018:A:G	43438018	NA,G	NA,A	NA,1	NA,inf	NA,inf	NA,1.49037	0.00128797	0.00128797
2	chr22:44253236:A:C	44253236	C,C	A,A	1,1	-inf,-inf	inf,inf	1.30242,1.59164	0.00128684	0.00128684
2	chr22:44373679:C:A	44373679	NA,A	NA,C	NA,1	NA,-inf	NA,inf	NA,1.3436	0.00128246	0.00128246
2	chr22:43819934:A:G	43819934	NA,G	NA,A	NA,1	NA,-inf	NA,inf	NA,1.63349	0.00125685	0.00125685
2	chr22:44129636:A:G	44129636	NA,G	NA,A	NA,1	NA,-inf	NA,inf	NA,1.52313	0.00124157	0.00124157
2	chr22:44207647:A:G	44207647	G,NA	A,NA	1,NA	inf,NA	inf,NA	1.5143,NA	0.00123962	0.00123962
2	chr22:44082248:G:A	44082248	NA,A	NA,G	NA,1	NA,-inf	NA,inf	NA,1.60511	0.00123857	0.00123857
2	chr22:44424916:A:G	44424916	G,G	A,A	1,1	-inf,inf	inf,inf	1.4765,0.359487	0.00123825	0.00123825
2	chr22:44379172:T:C	44379172	NA,C	NA,T	NA,1	NA,inf	NA,inf	NA,1.52901	0.00123242	0.00123242
2	chr22:43853222:C:T	43853222	NA,T	NA,C	NA,1	NA,-inf	NA,inf	NA,1.61466	0.00121804	0.00121804
2	chr22:44062102:C:T	44062102	T,T	C,C	1,1	inf,inf	inf,inf	0.572615,2.49641	0.00118297	0.00118297
2	chr22:43889378:G:A	43889378	A,A	G,G	1,1	inf,inf	inf,inf	1.78183,0.889024	0.00118088	0.00118088
2	chr22:44266683:G:C	44266683	NA,C	NA,G	NA,1	NA,inf	NA,inf	NA,1.49847	0.00115637	0.00115637
2	chr22:44183911:G:T	44183911	NA,T	NA,G	NA,1	NA,inf	NA,inf	NA,1.46958	0.00114516	0.00114516
2	chr22:43557824:C:T	43557824	NA,T	NA,C	NA,1	NA,-inf	NA,inf	NA,1.57426	0.00113802	0.00113802
2	chr22:44132788:C:T	44132788	NA,T	NA,C	NA,1	NA,-inf	NA,inf	NA,1.43695	0.0010583	0.0010583
2	chr22:44262099:C:T	44262099	T,NA	C,NA	1,NA	-inf,NA	inf,NA	0.621924,NA	0.00104437	0.00104437
2	chr22:43620017:T:C	43620017	NA,C	NA,T	NA,1	NA,-inf	NA,inf	NA,1.48784	0.00103405	0.00103405
2	chr22:44166667:G:C	44166667	NA,C	NA,G	NA,1	NA,-inf	NA,inf	NA,1.45837	0.00102413	0.00102413
2	chr22:44428452:A:C	44428452	C,C	A,A	1,1	-inf,inf	inf,inf	1.40458,0.370328	0.00101604	0.00101604
2	chr22:43686776:G:A	43686776	NA,A	NA,G	NA,1	NA,-inf	NA,inf	NA,1.40947	0.0010158	0.0010158
2	chr22:43738512:CCAT:C	43738512	C,C	CCAT,CCAT	1,1	inf,inf	inf,inf	0.530247,1.90313	0.000995972	0.000995972
2	chr22:44019386:A:AT	44019386	NA,AT	NA,A	NA,1	NA,inf	NA,inf	NA,1.41149	0.000986709	0.000986709
2	chr22:44102567:A:G	44102567	NA,G	NA,A	NA,1	NA,inf	NA,inf	NA,1.60727	0.000986047	0.000986047
2	chr22:44201436:C:T	44201436	T,NA	C,NA	1,NA	inf,NA	inf,NA	1.49963,NA	0.000982228	0.000982228
2	chr22:43579838:C:T	43579838	NA,T	NA,C	NA,1	NA,-inf	NA,inf	NA,1.43401	0.000972006	0.000972006
2	chr22:44315597:A:G	44315597	G,NA	A,NA	1,NA	-inf,NA	inf,NA	2.16858,NA	0.000966544	0.000966544
2	chr22:43716510:A:C	43716510	C,NA	A,NA	1,NA	inf,NA	inf,NA	2.12437,NA	0.000964375	0.000964375
2	chr22:43710042:A:G	43710042	NA,G	NA,A	NA,1	NA,-inf	NA,inf	NA,1.48146	0.000964201	0.000964201
2	chr22:43491660:G:GGTA	43491660	NA,GGTA	NA,G	NA,1	NA,-inf	NA,inf	NA,1.38028	0.000955428	0.000955428
2	chr22:44059988:C:G	44059988	G,G	C,C	1,1	-inf,inf	inf,inf	1.64899,1.89416	0.000954303	0.000954303
2	chr22:44396414:T:C	44396414	NA,C	NA,T	NA,1	NA,inf	NA,inf	NA,1.35388	0.000949686	0.000949686
2	chr22:44083434:A:T	44083434	NA,T	NA,A	NA,1	NA,-inf	NA,inf	NA,1.46442	0.000930177	0.000930177
2	chr22:43598037:C:T	43598037	NA,T	NA,C	NA,1	NA,-inf	NA,inf	NA,1.40866	0.000925531	0.000925531
2	chr22:44335123:G:A	44335123	A,A	G,G	1,1	inf,-inf	inf,inf	1.73916,0.0564745	0.00092393	0.00092393
2	chr22:44094243:A:T	44094243	NA,T	NA,A	NA,1	NA,inf	NA,inf	NA,1.38693	0.000920163	0.000920163
2	chr22:43431857:C:T	43431857	NA,T	NA,C	NA,1	NA,-inf	NA,inf	NA,1.50959	0.000899021	0.000899021
2	chr22:44232456:T:G	44232456	G,G	T,T	1,1	inf,inf	inf,inf	0.535576,1.34145	0.000885874	0.000885874
2	chr22:44413656:G:A	44413656	A,A	G,G	1,1	-inf,inf	inf,inf	1.20295,1.6471	0.000880024	0.000880024
2	chr22:44223206:A:G	44223206	NA,G	NA,A	NA,1	NA,inf	NA,inf	NA,1.33238	0.000877623	0.000877623
2	chr22:43690667:C:G	43690667	NA,G	NA,C	NA,1	NA,-inf	NA,inf	NA,1.42891	0.000873264	0.000873264
2	chr22:44158675:C:T	44158675	NA,T	NA,C	NA,1	NA,inf	NA,inf	NA,1.2937	0.000859067	0.000859067
2	chr22:44253533:T:A	44253533	A,A	T,T	1,1	-inf,-inf	inf,inf	0.62294,0.562642	0.000850349	0.000850349
2	chr22:44220495:G:A	44220495	NA,A	NA,G	NA,1	NA,inf	NA,inf	NA,1.31432	0.000846167	0.000846167
2	chr22:44081271:C:A	44081271	NA,A	NA,C	NA,1	NA,-inf	NA,inf	NA,1.36182	0.000845869	0.000845869
2	chr22:43765045:T:C	43765045	NA,C	NA,T	NA,1	NA,-inf	NA,inf	NA,1.3826	0.000807489	0.000807489
2	chr22:43740282:C:T	43740282	NA,T	NA,C	NA,1	NA,-inf	NA,inf	NA,1.37909	0.000803464	0.000803464
2	chr22:44331672:C:G	44331672	G,G	C,C	1,1	inf,inf	inf,inf	0.0569544,2.49614	0.000801393	0.000801393
2	chr22:44054920:G:A	44054920	A,NA	G,NA	1,NA	-inf,NA	inf,NA	2.3951,NA	0.000799394	0.000799394
2	chr22:44425360:A:G	44425360	G,G	A,A	1,1	-inf,inf	inf,inf	1.3003,0.364615	0.000798664	0.000798664
2	chr22:44141422:G:A	44141422	NA,A	NA,G	NA,1	NA,inf	NA,inf	NA,1.2397	0.000792285	0.000792285
2	chr22:44120065:C:T	44120065	NA,T	NA,C	NA,1	NA,inf	NA,inf	NA,1.25953	0.000787177	0.000787177
2	chr22:43949174:C:T	43949174	NA,T	NA,C	NA,1	NA,inf	NA,inf	NA,1.06872	0.000783512	0.000783512
2	chr22:43561944:C:T	43561944	T,T	C,C	1,1	-inf,inf	inf,inf	3.29798,0.497946	0.000767946	0.000767946
2	chr22:43653052:G:A	43653052	NA,A	NA,G	NA,1	NA,inf	NA,inf	NA,1.34079	0.000747621	0.000747621
2	chr22:44299156:T:C	44299156	NA,C	NA,T	NA,1	NA,-inf	NA,inf	NA,1.29352	0.000741091	0.000741091
2	chr22:43892513:A:C	43892513	C,C	A,A	1,1	inf,inf	inf,inf	1.71154,0.7083	0.000740854	0.000740854
2	chr22:43501720:A:C	43501720	NA,C	NA,A	NA,1	NA,inf	NA,inf	NA,1.2461	0.0007359	0.0007359
2	chr22:44031445:G:C	44031445	NA,C	NA,G	NA,1	NA,inf	NA,inf	NA,1.17925	0.00073286	0.00073286
2	chr22:44225826:G:C	44225826	NA,C	NA,G	NA,1	NA,inf	NA,inf	NA,1.24211	0.00073055	0.00073055
2	chr22:43995517:C:T	43995517	NA,T	NA,C	NA,1	NA,inf	NA,inf	NA,1.00268	0.00072567	0.00072567
2	chr22:44295879:A:G	44295879	NA,G	NA,A	NA,1	NA,-inf	NA,inf	NA,1.23427	0.000719359	0.000719359
2	chr22:44251178:G:A	44251178	NA,A	NA,G	NA,1	NA,-inf	NA,inf	NA,1.24358	0.000717069	0.000717069
2	chr22:44128764:G:A	44128764	NA,A	NA,G	NA,1	NA,-inf	NA,inf	NA,1.27414	0.000713288	0.000713288
2	chr22:44250225:A:G	44250225	NA,G	NA,A	NA,1	NA,-inf	NA,inf	NA,1.2385	0.000711681	0.000711681
2	chr22:44264670:T:C	44264670	NA,C	NA,T	NA,1	NA,inf	NA,inf	NA,1.20106	0.000705931	0.000705931
2	chr22:43514892:T:A	43514892	NA,A	NA,T	NA,1	NA,-inf	NA,inf	NA,1.27413	0.00070537	0.00070537
2	chr22:44358127:G:A	44358127	A,NA	G,NA	1,NA	-inf,NA	inf,NA	0.409858,NA	0.00070398	0.00070398
2	chr22:44352288:AGT:A	44352288	NA,A	NA,AGT	NA,1	NA,-inf	NA,inf	NA,1.249	0.000699327	0.000699327
2	chr22:44085165:C:T	44085165	NA,T	NA,C	NA,1	NA,inf	NA,inf	NA,1.22207	0.000697727	0.000697727
2	chr22:44386615:T:C	44386615	NA,C	NA,T	NA,1	NA,-inf	NA,inf	NA,1.23779	0.000695491	0.000695491
2	chr22:44223074:T:TTG	44223074	TTG,TTG	T,T	1,1	inf,inf	inf,inf	1.27436,0.459515	0.000695071	0.000695071
2	chr22:44264869:C:T	44264869	NA,T	NA,C	NA,1	NA,inf	NA,inf	NA,1.21008	0.000693445	0.000693445
2	chr22:44428776:G:A	44428776	A,A	G,G	1,1	-inf,inf	inf,inf	2.87284,0.107313	0.000685741	0.000685741
2	chr22:43841580:C:T	43841580	T,NA	C,NA	1,NA	inf,NA	inf,NA	1.50715,NA	0.000678225	0.000678225
2	chr22:44251579:C:T	44251579	NA,T	NA,C	NA,1	NA,-inf	NA,inf	NA,1.2115	0.000677619	0.000677619
2	chr22:44240761:C:T	44240761	NA,T	NA,C	NA,1	NA,inf	NA,inf	NA,1.20149	0.000671609	0.000671609
2	chr22:44334109:T:C	44334109	NA,C	NA,T	NA,1	NA,inf	NA,inf	NA,1.22999	0.000670092	0.000670092
2	chr22:43653464:A:C	43653464	NA,C	NA,A	NA,1	NA,-inf	NA,inf	NA,1.22504	0.000667219	0.000667219
2	chr22:44281058:C:T	44281058	NA,T	NA,C	NA,1	NA,-inf	NA,inf	NA,1.2106	0.000667212	0.000667212
2	chr22:44117937:A:T	44117937	NA,T	NA,A	NA,1	NA,-inf	NA,inf	NA,1.18597	0.000664046	0.000664046
2	chr22:44116338:G:A	44116338	NA,A	NA,G	NA,1	NA,-inf	NA,inf	NA,1.1855	0.000663556	0.000663556
2	chr22:43656898:A:C	43656898	NA,C	NA,A	NA,1	NA,-inf	NA,inf	NA,1.26814	0.000662178	0.000662178
2	chr22:43817729:C:T	43817729	T,NA	C,NA	1,NA	inf,NA	inf,NA	1.51025,NA	0.000659948	0.000659948
2	chr22:44231555:G:A	44231555	A,NA	G,NA	1,NA	inf,NA	inf,NA	1.25125,NA	0.000659212	0.000659212
2	chr22:43541609:G:C	43541609	C,C	G,G	1,1	-inf,inf	inf,inf	3.02069,0.633221	0.000655682	0.000655682
2	chr22:44264983:T:G	44264983	NA,G	NA,T	NA,1	NA,inf	NA,inf	NA,1.1341	0.000643371	0.000643371
2	chr22:44241550:G:A	44241550	NA,A	NA,G	NA,1	NA,inf	NA,inf	NA,1.16934	0.000639263	0.000639263
2	chr22:43601072:A:T	43601072	NA,T	NA,A	NA,1	NA,-inf	NA,inf	NA,1.20117	0.000638324	0.000638324
2	chr22:44030967:G:T	44030967	T,T	G,G	1,1	inf,inf	inf,inf	1.71038,0.977637	0.000637338	0.000637338
2	chr22:44263282:G:C	44263282	NA,C	NA,G	NA,1	NA,inf	NA,inf	NA,1.21181	0.000634797	0.000634797
2	chr22:44150957:G:A	44150957	NA,A	NA,G	NA,1	NA,-inf	NA,inf	NA,1.19614	0.0006335	0.0006335
2	chr22:44085334:A:C	44085334	NA,C	NA,A	NA,1	NA,inf	NA,inf	NA,1.16783	0.000633178	0.000633178
2	chr22:44359503:C:T	44359503	NA,T	NA,C	NA,1	NA,inf	NA,inf	NA,1.14721	0.000631629	0.000631629
2	chr22:44338335:A:G	44338335	G,G	A,A	1,1	inf,inf	inf,inf	0.624036,1.81023	0.000629931	0.000629931
2	chr22:43714561:A:G	43714561	NA,G	NA,A	NA,1	NA,inf	NA,inf	NA,1.15888	0.000629557	0.000629557
2	chr22:44250239:C:T	44250239	NA,T	NA,C	NA,1	NA,-inf	NA,inf	NA,1.16958	0.000627797	0.000627797
2	chr22:43941778:A:G	43941778	NA,G	NA,A	NA,1	NA,inf	NA,inf	NA,1.05873	0.000626617	0.000626617
2	chr22:44265312:G:T	44265312	NA,T	NA,G	NA,1	NA,inf	NA,inf	NA,1.10926	0.000614573	0.000614573
2	chr22:44226432:T:C	44226432	NA,C	NA,T	NA,1	NA,inf	NA,inf	NA,1.13757	0.000608116	0.000608116
2	chr22:44030535:G:T	44030535	NA,T	NA,G	NA,1	NA,-inf	NA,inf	NA,1.15428	0.000606438	0.000606438
2	chr22:43816266:T:C	43816266	NA,C	NA,T	NA,1	NA,inf	NA,inf	NA,1.1016	0.000606211	0.000606211
2	chr22:43473204:ACC:A	43473204	NA,A	NA,ACC	NA,1	NA,-inf	NA,inf	NA,1.18418	0.000604881	0.000604881
2	chr22:44227638:G:A	44227638	NA,A	NA,G	NA,1	NA,inf	NA,inf	NA,1.13279	0.000603688	0.000603688
2	chr22:44168092:A:G	44168092	NA,G	NA,A	NA,1	NA,inf	NA,inf	NA,1.2243	0.000601847	0.000601847
2	chr22:44045272:C:A	44045272	A,A	C,C	1,1	inf,inf	inf,inf	2.48226,0.0488125	0.000599945	0.000599945
2	chr22:44327728:T:C	44327728	NA,C	NA,T	NA,1	NA,inf	NA,inf	NA,1.12679	0.000599351	0.000599351
2	chr22:44321871:C:T	44321871	T,T	C,C	1,1	-inf,inf	inf,inf	0.995556,1.80239	0.000599308	0.000599308
2	chr22:44286976:C:T	44286976	NA,T	NA,C	NA,1	NA,-inf	NA,inf	NA,1.16173	0.000598623	0.000598623
2	chr22:43802410:A:G	43802410	NA,G	NA,A	NA,1	NA,inf	NA,inf	NA,1.21612	0.000598261	0.000598261
2	chr22:44321767:C:T	44321767	T,T	C,C	1,1	-inf,inf	inf,inf	0.111989,2.24717	0.000594015	0.000594015
2	chr22:44307728:A:C	44307728	NA,C	NA,A	NA,1	NA,inf	NA,inf	NA,1.11958	0.000592225	0.000592225
2	chr22:43473207:ACGGTGCCCGTGCTGC:A	43473207	NA,A	NA,ACGGTGCCCGTGCTGC	NA,1	NA,-inf	NA,inf	NA,1.16754	0.000587855	0.000587855
2	chr22:44205619:C:G	44205619	G,G	C,C	1,1	inf,inf	inf,inf	1.68702,0.341397	0.000585772	0.000585772
2	chr22:43587324:A:T	43587324	NA,T	NA,A	NA,1	NA,-inf	NA,inf	NA,1.13779	0.000584557	0.000584557
2	chr22:44399177:GA:G	44399177	NA,G	NA,GA	NA,1	NA,inf	NA,inf	NA,1.07288	0.000583117	0.000583117
2	chr22:43651252:G:A	43651252	NA,A	NA,G	NA,1	NA,-inf	NA,inf	NA,1.14608	0.000582317	0.000582317
2	chr22:44338321:G:A	44338321	A,A	G,G	1,1	inf,inf	inf,inf	0.603527,1.78669	0.000582058	0.000582058
2	chr22:43921499:C:G	43921499	NA,G	NA,C	NA,1	NA,inf	NA,inf	NA,1.07388	0.000581939	0.000581939
2	chr22:43603172:G:C	43603172	NA,C	NA,G	NA,1	NA,-inf	NA,inf	NA,1.14481	0.000580239	0.000580239
2	chr22:44126792:G:A	44126792	NA,A	NA,G	NA,1	NA,-inf	NA,inf	NA,1.10906	0.000578981	0.000578981
2	chr22:44221474:GT:G	44221474	G,G	GT,GT	1,1	inf,inf	inf,inf	0.474666,0.843385	0.000577052	0.000577052
2	chr22:44386885:G:T	44386885	NA,T	NA,G	NA,1	NA,-inf	NA,inf	NA,1.13083	0.000575934	0.000575934
2	chr22:44307633:G:T	44307633	NA,T	NA,G	NA,1	NA,inf	NA,inf	NA,1.10231	0.000572956	0.000572956
2	chr22:44125403:T:C	44125403	NA,C	NA,T	NA,1	NA,-inf	NA,inf	NA,1.10513	0.000572917	0.000572917
2	chr22:44038794:C:A	44038794	A,A	C,C	1,1	inf,-inf	inf,inf	2.54026,0.291293	0.000564946	0.000564946
2	chr22:44338325:T:G	44338325	G,G	T,T	1,1	inf,inf	inf,inf	0.587118,1.78669	0.000563883	0.000563883
2	chr22:43729680:C:T	43729680	NA,T	NA,C	NA,1	NA,-inf	NA,inf	NA,1.12877	0.000563033	0.000563033
2	chr22:43905372:G:A	43905372	A,NA	G,NA	1,NA	-inf,NA	inf,NA	1.49661,NA	0.000560706	0.000560706
2	chr22:43619611:C:T	43619611	NA,T	NA,C	NA,1	NA,-inf	NA,inf	NA,1.12459	0.000557742	0.000557742
2	chr22:43470344:T:A	43470344	NA,A	NA,T	NA,1	NA,inf	NA,inf	NA,1.0415	0.000553771	0.000553771
2	chr22:43947827:C:T	43947827	T,T	C,C	1,1	inf,-inf	inf,inf	0.0929884,1.48465	0.000550249	0.000550249
2	chr22:44100964:G:A	44100964	NA,A	NA,G	NA,1	NA,inf	NA,inf	NA,1.09105	0.000548319	0.000548319
2	chr22:43923038:A:T	43923038	NA,T	NA,A	NA,1	NA,inf	NA,inf	NA,1.03681	0.000545389	0.000545389
2	chr22:43923016:T:TG	43923016	NA,TG	NA,T	NA,1	NA,inf	NA,inf	NA,1.03565	0.000544206	0.000544206
2	chr22:44423092:C:T	44423092	NA,T	NA,C	NA,1	NA,inf	NA,inf	NA,1.03017	0.000542176	0.000542176
2	chr22:44427229:C:T	44427229	NA,T	NA,C	NA,1	NA,inf	NA,inf	NA,1.109	0.000542051	0.000542051
2	chr22:44203901:G:A	44203901	A,A	G,G	1,1	inf,inf	inf,inf	1.6551,0.338938	0.000541095	0.000541095
2	chr22:44399515:C:CAA	44399515	NA,CAA	NA,C	NA,1	NA,inf	NA,inf	NA,1.02967	0.000539938	0.000539938
2	chr22:44225710:G:C	44225710	NA,C	NA,G	NA,1	NA,inf	NA,inf	NA,1.06595	0.000538836	0.000538836
2	chr22:44121359:G:A	44121359	NA,A	NA,G	NA,1	NA,-inf	NA,inf	NA,1.06601	0.00053691	0.00053691
2	chr22:44279009:C:T	44279009	NA,T	NA,C	NA,1	NA,-inf	NA,inf	NA,1.08535	0.000535994	0.000535994
2	chr22:44339839:C:T	44339839	NA,T	NA,C	NA,1	NA,inf	NA,inf	NA,1.06821	0.000535384	0.000535384
2	chr22:44160430:C:T	44160430	NA,T	NA,C	NA,1	NA,-inf	NA,inf	NA,1.12811	0.000535127	0.000535127
2	chr22:44000498:C:T	44000498	NA,T	NA,C	NA,1	NA,inf	NA,inf	NA,0.878977	0.000534723	0.000534723
2	chr22:44098443:C:T	44098443	NA,T	NA,C	NA,1	NA,inf	NA,inf	NA,1.09472	0.000534058	0.000534058
2	chr22:44340877:G:A	44340877	NA,A	NA,G	NA,1	NA,inf	NA,inf	NA,1.06707	0.00053345	0.00053345
2	chr22:44340983:C:A	44340983	NA,A	NA,C	NA,1	NA,inf	NA,inf	NA,1.06462	0.000531195	0.000531195
2	chr22:43580087:C:G	43580087	NA,G	NA,C	NA,1	NA,-inf	NA,inf	NA,1.12372	0.000530861	0.000530861
2	chr22:43653404:C:T	43653404	NA,T	NA,C	NA,1	NA,-inf	NA,inf	NA,1.09026	0.000529258	0.000529258
2	chr22:44387693:T:C	44387693	NA,C	NA,T	NA,1	NA,inf	NA,inf	NA,1.06352	0.000527262	0.000527262
2	chr22:44123457:G:A	44123457	A,NA	G,NA	1,NA	inf,NA	inf,NA	1.50469,NA	0.000525251	0.000525251
2	chr22:44033009:G:A	44033009	NA,A	NA,G	NA,1	NA,-inf	NA,inf	NA,1.15274	0.000524818	0.000524818
2	chr22:43648720:T:C	43648720	NA,C	NA,T	NA,1	NA,inf	NA,inf	NA,1.12256	0.000522612	0.000522612
2	chr22:44231939:C:T	44231939	NA,T	NA,C	NA,1	NA,inf	NA,inf	NA,1.04501	0.000518032	0.000518032
2	chr22:44399306:A:G	44399306	NA,G	NA,A	NA,1	NA,inf	NA,inf	NA,1.00565	0.000517724	0.000517724
2	chr22:43651618:C:T	43651618	NA,T	NA,C	NA,1	NA,-inf	NA,inf	NA,1.07055	0.000512127	0.000512127
2	chr22:43473200:A:G	43473200	NA,G	NA,A	NA,1	NA,-inf	NA,inf	NA,1.08541	0.000511357	0.000511357
2	chr22:43541201:T:A	43541201	A,A	T,T	1,1	-inf,inf	inf,inf	3.00528,0.497663	0.000511295	0.000511295
2	chr22:43650783:T:A	43650783	NA,A	NA,T	NA,1	NA,inf	NA,inf	NA,1.10872	0.000510544	0.000510544
2	chr22:43646672:T:C	43646672	NA,C	NA,T	NA,1	NA,inf	NA,inf	NA,1.1083	0.000510514	0.000510514
2	chr22:43873863:G:A	43873863	NA,A	NA,G	NA,1	NA,-inf	NA,inf	NA,1.10187	0.000510483	0.000510483
2	chr22:44252751:C:T	44252751	NA,T	NA,C	NA,1	NA,inf	NA,inf	NA,1.00479	0.000506898	0.000506898
2	chr22:43922816:T:C	43922816	NA,C	NA,T	NA,1	NA,inf	NA,inf	NA,0.935681	0.000506765	0.000506765
2	chr22:44397746:T:A	44397746	NA,A	NA,T	NA,1	NA,inf	NA,inf	NA,1.03225	0.000505671	0.000505671
2	chr22:43648253:G:A	43648253	NA,A	NA,G	NA,1	NA,-inf	NA,inf	NA,1.06452	0.000503547	0.000503547
2	chr22:44094393:C:T	44094393	NA,T	NA,C	NA,1	NA,-inf	NA,inf	NA,1.06648	0.000503219	0.000503219
2	chr22:44193981:G:A	44193981	NA,A	NA,G	NA,1	NA,inf	NA,inf	NA,0.987946	0.000502724	0.000502724
2	chr22:44257076:G:A	44257076	NA,A	NA,G	NA,1	NA,-inf	NA,inf	NA,1.06952	0.00050215	0.00050215
2	chr22:43703809:C:G	43703809	NA,G	NA,C	NA,1	NA,inf	NA,inf	NA,0.974323	0.000501971	0.000501971
2	chr22:44238417:C:G	44238417	NA,G	NA,C	NA,1	NA,inf	NA,inf	NA,1.02924	0.000500755	0.000500755
2	chr22:44280295:G:A	44280295	NA,A	NA,G	NA,1	NA,-inf	NA,inf	NA,1.04509	0.000500156	0.000500156
2	chr22:43622391:C:T	43622391	NA,T	NA,C	NA,1	NA,-inf	NA,inf	NA,1.0561	0.00049813	0.00049813
2	chr22:43511668:A:G	43511668	NA,G	NA,A	NA,1	NA,-inf	NA,inf	NA,1.09077	0.000497794	0.000497794
2	chr22:44244003:C:T	44244003	NA,T	NA,C	NA,1	NA,inf	NA,inf	NA,1.0236	0.000496757	0.000496757
2	chr22:43473199:G:T	43473199	NA,T	NA,G	NA,1	NA,-inf	NA,inf	NA,1.06679	0.000495591	0.000495591
2	chr22:43756150:TCTC:T	43756150	NA,T	NA,TCTC	NA,1	NA,inf	NA,inf	NA,1.11762	0.000494632	0.000494632
2	chr22:44285129:G:T	44285129	NA,T	NA,G	NA,1	NA,-inf	NA,inf	NA,1.04271	0.000493775	0.000493775
2	chr22:43878287:T:A	43878287	NA,A	NA,T	NA,1	NA,inf	NA,inf	NA,0.901665	0.000491756	0.000491756
2	chr22:44220441:G:A	44220441	NA,A	NA,G	NA,1	NA,-inf	NA,inf	NA,1.03607	0.00049157	0.00049157
2	chr22:44023779:C:T	44023779	NA,T	NA,C	NA,1	NA,inf	NA,inf	NA,1.00703	0.000489973	0.000489973
2	chr22:44122747:A:G	44122747	NA,G	NA,A	NA,1	NA,-inf	NA,inf	NA,1.00881	0.00048728	0.00048728
2	chr22:44333910:C:T	44333910	T,T	C,C	1,1	inf,-inf	inf,inf	1.2542,0.202029	0.000483699	0.000483699
2	chr22:44257931:G:A	44257931	A,A	G,G	1,1	-inf,inf	inf,inf	0.809799,0.0270555	0.000481059	0.000481059
2	chr22:44220338:C:G	44220338	G,G	C,C	1,1	inf,inf	inf,inf	0.933274,0.89756	0.00047951	0.00047951
2	chr22:43893490:C:T	43893490	NA,T	NA,C	NA,1	NA,-inf	NA,inf	NA,1.05045	0.000477884	0.000477884
2	chr22:43922402:T:C	43922402	NA,C	NA,T	NA,1	NA,inf	NA,inf	NA,0.902223	0.000477039	0.000477039
2	chr22:44249851:T:A	44249851	NA,A	NA,T	NA,1	NA,-inf	NA,inf	NA,1.00719	0.000476904	0.000476904
2	chr22:43645337:A:G	43645337	NA,G	NA,A	NA,1	NA,-inf	NA,inf	NA,1.02755	0.000474993	0.000474993
2	chr22:43790495:C:T	43790495	T,T	C,C	1,1	-inf,-inf	inf,inf	1.66758,1.24744	0.000474518	0.000474518
2	chr22:44131830:A:G	44131830	NA,G	NA,A	NA,1	NA,inf	NA,inf	NA,0.971703	0.000472557	0.000472557
2	chr22:44203651:G:A	44203651	A,A	G,G	1,1	inf,inf	inf,inf	1.63697,0.256531	0.00047196	0.00047196
2	chr22:44283061:T:C	44283061	NA,C	NA,T	NA,1	NA,-inf	NA,inf	NA,1.01483	0.000471372	0.000471372
2	chr22:43646982:A:G	43646982	NA,G	NA,A	NA,1	NA,inf	NA,inf	NA,1.06028	0.000471074	0.000471074
2	chr22:44310934:A:G	44310934	G,G	A,A	1,1	inf,inf	inf,inf	1.06874,1.52617	0.00046957	0.00046957
2	chr22:44100435:A:C	44100435	NA,C	NA,A	NA,1	NA,inf	NA,inf	NA,0.953279	0.000469489	0.000469489
2	chr22:44132822:G:A	44132822	A,NA	G,NA	1,NA	-inf,NA	inf,NA	1.88895,NA	0.000469413	0.000469413
2	chr22:43553672:G:A	43553672	A,A	G,G	1,1	-inf,inf	inf,inf	3.10373,0.358408	0.000467426	0.000467426
2	chr22:44198153:T:A	44198153	NA,A	NA,T	NA,1	NA,inf	NA,inf	NA,1.01493	0.0004656	0.0004656
2	chr22:43655416:TCA:T	43655416	NA,T	NA,TCA	NA,1	NA,inf	NA,inf	NA,1.0842	0.000464801	0.000464801
2	chr22:44038840:A:G	44038840	NA,G	NA,A	NA,1	NA,-inf	NA,inf	NA,1.05309	0.000464036	0.000464036
2	chr22:44034673:CTGACCCCCA:C	44034673	C,C	CTGACCCCCA,CTGACCCCCA	1,1	inf,inf	inf,inf	2.09595,0.520312	0.000463792	0.000463792
2	chr22:44227944:T:C	44227944	C,C	T,T	1,1	inf,inf	inf,inf	0.616784,0.49033	0.000463133	0.000463133
2	chr22:44300316:G:T	44300316	NA,T	NA,G	NA,1	NA,-inf	NA,inf	NA,1.03751	0.000461939	0.000461939
2	chr22:44389609:T:C	44389609	NA,C	NA,T	NA,1	NA,-inf	NA,inf	NA,0.995298	0.000460909	0.000460909
2	chr22:43693777:G:A	43693777	NA,A	NA,G	NA,1	NA,inf	NA,inf	NA,1.07923	0.000460688	0.000460688
2	chr22:43736662:G:C	43736662	NA,C	NA,G	NA,1	NA,-inf	NA,inf	NA,0.985289	0.000460635	0.000460635
2	chr22:43430187:G:A	43430187	NA,A	NA,G	NA,1	NA,inf	NA,inf	NA,1.10313	0.000458383	0.000458383
2	chr22:43659458:T:G	43659458	NA,G	NA,T	NA,1	NA,inf	NA,inf	NA,0.961578	0.000458138	0.000458138
2	chr22:44180578:G:A	44180578	NA,A	NA,G	NA,1	NA,inf	NA,inf	NA,0.950145	0.000456852	0.000456852
2	chr22:44409040:G:A	44409040	NA,A	NA,G	NA,1	NA,-inf	NA,inf	NA,1.00067	0.000455761	0.000455761
2	chr22:44312385:C:T	44312385	T,NA	C,NA	1,NA	-inf,NA	inf,NA	1.88424,NA	0.000455491	0.000455491
2	chr22:44053381:CTGA:C	44053381	NA,C	NA,CTGA	NA,1	NA,inf	NA,inf	NA,0.951348	0.000453904	0.000453904
2	chr22:44148592:A:G	44148592	NA,G	NA,A	NA,1	NA,-inf	NA,inf	NA,1.02727	0.000453432	0.000453432
2	chr22:44249567:G:C	44249567	NA,C	NA,G	NA,1	NA,-inf	NA,inf	NA,0.977013	0.000452851	0.000452851
2	chr22:44041119:A:G	44041119	NA,G	NA,A	NA,1	NA,-inf	NA,inf	NA,1.02878	0.000452825	0.000452825
2	chr22:43851988:C:T	43851988	NA,T	NA,C	NA,1	NA,-inf	NA,inf	NA,1.02432	0.000451891	0.000451891
2	chr22:43811758:C:G	43811758	NA,G	NA,C	NA,1	NA,-inf	NA,inf	NA,1.02233	0.000451607	0.000451607
2	chr22:44400636:G:A	44400636	NA,A	NA,G	NA,1	NA,inf	NA,inf	NA,0.958205	0.000450559	0.000450559
2	chr22:43437839:G:A	43437839	NA,A	NA,G	NA,1	NA,inf	NA,inf	NA,1.09205	0.000450151	0.000450151
2	chr22:44038503:G:A	44038503	NA,A	NA,G	NA,1	NA,-inf	NA,inf	NA,1.03012	0.000449618	0.000449618
2	chr22:44356290:A:G	44356290	NA,G	NA,A	NA,1	NA,inf	NA,inf	NA,0.970272	0.000448835	0.000448835
2	chr22:44334138:G:A	44334138	NA,A	NA,G	NA,1	NA,inf	NA,inf	NA,0.928935	0.000448349	0.000448349
2	chr22:43605950:A:G	43605950	NA,G	NA,A	NA,1	NA,-inf	NA,inf	NA,0.99389	0.000448065	0.000448065
2	chr22:44204042:A:G	44204042	G,G	A,A	1,1	inf,inf	inf,inf	1.57931,0.315925	0.000447857	0.000447857
2	chr22:44398731:G:A	44398731	NA,A	NA,G	NA,1	NA,inf	NA,inf	NA,0.935992	0.000447542	0.000447542
2	chr22:43871006:C:T	43871006	NA,T	NA,C	NA,1	NA,-inf	NA,inf	NA,1.02194	0.000446731	0.000446731
2	chr22:44353381:G:A	44353381	A,NA	G,NA	1,NA	-inf,NA	inf,NA	0.172321,NA	0.000446497	0.000446497
2	chr22:44233352:G:A	44233352	NA,A	NA,G	NA,1	NA,inf	NA,inf	NA,0.954557	0.000445632	0.000445632
2	chr22:44033882:C:T	44033882	T,T	C,C	1,1	inf,inf	inf,inf	1.87427,0.596237	0.000445235	0.000445235
2	chr22:43771963:G:A	43771963	NA,A	NA,G	NA,1	NA,-inf	NA,inf	NA,1.02893	0.000442994	0.000442994
2	chr22:43598886:T:C	43598886	NA,C	NA,T	NA,1	NA,-inf	NA,inf	NA,0.983635	0.000442561	0.000442561
2	chr22:44278960:A:G	44278960	NA,G	NA,A	NA,1	NA,-inf	NA,inf	NA,0.972272	0.000442087	0.000442087
2	chr22:43617821:C:T	43617821	NA,T	NA,C	NA,1	NA,-inf	NA,inf	NA,0.98397	0.000441599	0.000441599
2	chr22:44109452:G:A	44109452	A,NA	G,NA	1,NA	inf,NA	inf,NA	1.40884,NA	0.000441544	0.000441544
2	chr22:43732082:C:A	43732082	NA,A	NA,C	NA,1	NA,-inf	NA,inf	NA,1.00929	0.000439707	0.000439707
2	chr22:43770550:T:C	43770550	NA,C	NA,T	NA,1	NA,inf	NA,inf	NA,1.04417	0.000438503	0.000438503
2	chr22:43714352:G:T	43714352	NA,T	NA,G	NA,1	NA,-inf	NA,inf	NA,1.00745	0.000438295	0.000438295
2	chr22:44220315:A:G	44220315	G,G	A,A	1,1	inf,inf	inf,inf	0.927613,0.85628	0.000437597	0.000437597
2	chr22:44102283:C:G	44102283	G,G	C,C	1,1	-inf,-inf	inf,inf	0.104251,2.13598	0.000437151	0.000437151
2	chr22:44399458:G:A	44399458	NA,A	NA,G	NA,1	NA,-inf	NA,inf	NA,0.987844	0.000436377	0.000436377
2	chr22:44126915:G:A	44126915	NA,A	NA,G	NA,1	NA,inf	NA,inf	NA,0.965946	0.000435421	0.000435421
2	chr22:44200327:G:A	44200327	NA,A	NA,G	NA,1	NA,inf	NA,inf	NA,0.983476	0.00043468	0.00043468
2	chr22:43768197:C:T	43768197	NA,T	NA,C	NA,1	NA,inf	NA,inf	NA,1.03923	0.000434626	0.000434626
2	chr22:43900167:G:A	43900167	A,NA	G,NA	1,NA	inf,NA	inf,NA	1.25227,NA	0.000434582	0.000434582
2	chr22:44279123:T:G	44279123	NA,G	NA,T	NA,1	NA,-inf	NA,inf	NA,0.965568	0.00043455	0.00043455
2	chr22:44254477:T:C	44254477	NA,C	NA,T	NA,1	NA,-inf	NA,inf	NA,0.978926	0.000434184	0.000434184
2	chr22:43880662:G:A	43880662	NA,A	NA,G	NA,1	NA,inf	NA,inf	NA,0.864673	0.000433602	0.000433602
2	chr22:44045478:A:C	44045478	NA,C	NA,A	NA,1	NA,-inf	NA,inf	NA,1.00212	0.000433542	0.000433542
2	chr22:43669984:G:A	43669984	NA,A	NA,G	NA,1	NA,inf	NA,inf	NA,0.911848	0.000432486	0.000432486
2	chr22:44417810:C:T	44417810	NA,T	NA,C	NA,1	NA,inf	NA,inf	NA,0.926349	0.000432453	0.000432453
2	chr22:44056217:C:T	44056217	NA,T	NA,C	NA,1	NA,inf	NA,inf	NA,0.914216	0.000431958	0.000431958
2	chr22:43591693:C:T	43591693	NA,T	NA,C	NA,1	NA,-inf	NA,inf	NA,0.959947	0.000431786	0.000431786
2	chr22:43870164:T:C	43870164	NA,C	NA,T	NA,1	NA,-inf	NA,inf	NA,1.00037	0.000431309	0.000431309
2	chr22:43600905:C:T	43600905	NA,T	NA,C	NA,1	NA,-inf	NA,inf	NA,0.974417	0.000425137	0.000425137
2	chr22:44387366:C:T	44387366	NA,T	NA,C	NA,1	NA,-inf	NA,inf	NA,0.944206	0.000422997	0.000422997
2	chr22:44175695:G:T	44175695	NA,T	NA,G	NA,1	NA,inf	NA,inf	NA,0.902396	0.000422266	0.000422266
2	chr22:43651401:G:C	43651401	NA,C	NA,G	NA,1	NA,-inf	NA,inf	NA,0.954131	0.000420515	0.000420515
2	chr22:43432041:C:T	43432041	NA,T	NA,C	NA,1	NA,-inf	NA,inf	NA,0.962338	0.00042039	0.00042039
2	chr22:43702340:A:G	43702340	NA,G	NA,A	NA,1	NA,inf	NA,inf	NA,1.01991	0.000418183	0.000418183
2	chr22:44296920:C:G	44296920	NA,G	NA,C	NA,1	NA,inf	NA,inf	NA,0.920699	0.000416994	0.000416994
2	chr22:43598353:A:G	43598353	NA,G	NA,A	NA,1	NA,-inf	NA,inf	NA,0.938827	0.000415186	0.000415186
2	chr22:44278677:C:T	44278677	NA,T	NA,C	NA,1	NA,-inf	NA,inf	NA,0.930275	0.000412383	0.000412383
2	chr22:43486279:C:T	43486279	NA,T	NA,C	NA,1	NA,-inf	NA,inf	NA,1.02521	0.000412329	0.000412329
2	chr22:44428615:A:G	44428615	G,G	A,A	1,1	-inf,inf	inf,inf	1.12258,0.263541	0.000411467	0.000411467
2	chr22:44162107:G:A	44162107	NA,A	NA,G	NA,1	NA,inf	NA,inf	NA,0.916866	0.000410955	0.000410955
2	chr22:43510059:C:T	43510059	NA,T	NA,C	NA,1	NA,-inf	NA,inf	NA,0.945241	0.000409577	0.000409577
2	chr22:44204292:A:G	44204292	G,G	A,A	1,1	inf,inf	inf,inf	1.54923,0.297424	0.000408564	0.000408564
2	chr22:44052368:G:A	44052368	NA,A	NA,G	NA,1	NA,inf	NA,inf	NA,0.939606	0.000408411	0.000408411
2	chr22:44253661:T:C	44253661	C,C	T,T	1,1	-inf,-inf	inf,inf	0.439423,0.541086	0.000407304	0.000407304
2	chr22:44272897:T:A	44272897	NA,A	NA,T	NA,1	NA,-inf	NA,inf	NA,0.947838	0.000406096	0.000406096
2	chr22:43769553:C:A	43769553	NA,A	NA,C	NA,1	NA,-inf	NA,inf	NA,0.927042	0.000402234	0.000402234
2	chr22:44336980:ATGGCCT:A	44336980	A,A	ATGGCCT,ATGGCCT	1,1	inf,-inf	inf,inf	1.21497,0.161004	0.000401657	0.000401657
2	chr22:44134024:G:A	44134024	NA,A	NA,G	NA,1	NA,inf	NA,inf	NA,0.898689	0.000400657	0.000400657
2	chr22:43718786:C:T	43718786	NA,T	NA,C	NA,1	NA,-inf	NA,inf	NA,0.923999	0.000400357	0.000400357
2	chr22:44340995:C:G	44340995	NA,G	NA,C	NA,1	NA,inf	NA,inf	NA,0.862704	0.000400098	0.000400098
2	chr22:43872617:C:G	43872617	NA,G	NA,C	NA,1	NA,inf	NA,inf	NA,0.841194	0.000399011	0.000399011
2	chr22:44213560:A:G	44213560	G,G	A,A	1,1	inf,-inf	inf,inf	1.86705,0.3943	0.000398439	0.000398439
2	chr22:43934068:G:A	43934068	NA,A	NA,G	NA,1	NA,inf	NA,inf	NA,1.44027	0.00039811	0.00039811
2	chr22:44337474:C:T	44337474	T,T	C,C	1,1	inf,inf	inf,inf	0.5238,2.1091	0.000396904	0.000396904
2	chr22:43442487:A:G	43442487	G,G	A,A	1,1	inf,inf	inf,inf	0.61808,1.13675	0.00039563	0.00039563
2	chr22:44123142:C:T	44123142	NA,T	NA,C	NA,1	NA,inf	NA,inf	NA,1.08337	0.000394166	0.000394166
2	chr22:44102144:G:A	44102144	A,A	G,G	1,1	inf,-inf	inf,inf	0.0136875,2.2121	0.000392803	0.000392803
2	chr22:43440730:C:G	43440730	NA,G	NA,C	NA,1	NA,-inf	NA,inf	NA,0.922832	0.000392654	0.000392654
2	chr22:44361191:C:T	44361191	T,T	C,C	1,1	inf,-inf	inf,inf	0.435613,2.17134	0.000392417	0.000392417
2	chr22:43922364:C:T	43922364	T,T	C,C	1,1	inf,inf	inf,inf	2.76722,0.170824	0.000391486	0.000391486
2	chr22:43958961:C:T	43958961	NA,T	NA,C	NA,1	NA,inf	NA,inf	NA,0.730281	0.000390564	0.000390564
2	chr22:43865013:T:C	43865013	NA,C	NA,T	NA,1	NA,-inf	NA,inf	NA,0.933919	0.000389726	0.000389726
2	chr22:43512800:A:G	43512800	NA,G	NA,A	NA,1	NA,-inf	NA,inf	NA,0.944565	0.000389385	0.000389385
2	chr22:43783994:G:A	43783994	NA,A	NA,G	NA,1	NA,inf	NA,inf	NA,0.971172	0.000389185	0.000389185
2	chr22:44426352:C:T	44426352	NA,T	NA,C	NA,1	NA,inf	NA,inf	NA,0.843362	0.000388867	0.000388867
2	chr22:44035530:C:T	44035530	T,T	C,C	1,1	inf,inf	inf,inf	2.05289,1.07655	0.000388794	0.000388794
2	chr22:44015218:GA:G	44015218	NA,G	NA,GA	NA,1	NA,-inf	NA,inf	NA,0.955515	0.000388626	0.000388626
2	chr22:43617071:T:C	43617071	C,NA	T,NA	1,NA	inf,NA	inf,NA	1.69336,NA	0.000388386	0.000388386
2	chr22:43875862:TCCAC:T	43875862	NA,T	NA,TCCAC	NA,1	NA,inf	NA,inf	NA,0.762476	0.000387616	0.000387616
2	chr22:43875873:C:G	43875873	NA,G	NA,C	NA,1	NA,inf	NA,inf	NA,0.762476	0.000387616	0.000387616
2	chr22:44400477:G:C	44400477	C,C	G,G	1,1	inf,inf	inf,inf	0.618121,1.0667	0.00038737	0.00038737
2	chr22:43569666:C:T	43569666	T,T	C,C	1,1	-inf,inf	inf,inf	3.03708,0.313048	0.000387338	0.000387338
2	chr22:43691022:A:G	43691022	NA,G	NA,A	NA,1	NA,-inf	NA,inf	NA,0.905255	0.000387249	0.000387249
2	chr22:44009470:C:T	44009470	NA,T	NA,C	NA,1	NA,inf	NA,inf	NA,0.808388	0.000387095	0.000387095
2	chr22:43491666:G:GGTA	43491666	NA,GGTA	NA,G	NA,1	NA,-inf	NA,inf	NA,0.869132	0.000386186	0.000386186
2	chr22:43668303:T:C	43668303	NA,C	NA,T	NA,1	NA,-inf	NA,inf	NA,0.891563	0.000385419	0.000385419
2	chr22:44233054:A:C	44233054	NA,C	NA,A	NA,1	NA,-inf	NA,inf	NA,0.880627	0.000383002	0.000383002
2	chr22:44124849:G:A	44124849	NA,A	NA,G	NA,1	NA,inf	NA,inf	NA,0.887996	0.000382608	0.000382608
2	chr22:43506300:C:T	43506300	NA,T	NA,C	NA,1	NA,-inf	NA,inf	NA,0.901236	0.000381571	0.000381571
2	chr22:43615347:T:C	43615347	NA,C	NA,T	NA,1	NA,-inf	NA,inf	NA,0.906026	0.000381129	0.000381129
2	chr22:44229463:C:T	44229463	NA,T	NA,C	NA,1	NA,-inf	NA,inf	NA,0.877782	0.000381017	0.000381017
2	chr22:44386948:C:T	44386948	NA,T	NA,C	NA,1	NA,inf	NA,inf	NA,0.848622	0.000379292	0.000379292
2	chr22:44055974:A:C	44055974	NA,C	NA,A	NA,1	NA,inf	NA,inf	NA,0.837547	0.000378786	0.000378786
2	chr22:44273148:T:C	44273148	NA,C	NA,T	NA,1	NA,-inf	NA,inf	NA,0.904261	0.000378772	0.000378772
2	chr22:43491041:T:C	43491041	C,NA	T,NA	1,NA	-inf,NA	inf,NA	1.48699,NA	0.000378467	0.000378467
2	chr22:44185544:T:C	44185544	NA,C	NA,T	NA,1	NA,inf	NA,inf	NA,0.894779	0.000378431	0.000378431
2	chr22:44186212:G:A	44186212	NA,A	NA,G	NA,1	NA,inf	NA,inf	NA,0.850679	0.000378395	0.000378395
2	chr22:44267784:C:T	44267784	NA,T	NA,C	NA,1	NA,-inf	NA,inf	NA,0.876707	0.000378161	0.000378161
2	chr22:43435298:T:C	43435298	NA,C	NA,T	NA,1	NA,-inf	NA,inf	NA,0.764594	0.000377828	0.000377828
2	chr22:44275697:C:T	44275697	NA,T	NA,C	NA,1	NA,-inf	NA,inf	NA,0.867307	0.000376504	0.000376504
2	chr22:44227106:T:C	44227106	C,C	T,T	1,1	inf,inf	inf,inf	0.517274,0.624034	0.000376401	0.000376401
2	chr22:43838203:A:G	43838203	G,NA	A,NA	1,NA	inf,NA	inf,NA	2.02755,NA	0.00037575	0.00037575
2	chr22:44130397:C:T	44130397	NA,T	NA,C	NA,1	NA,-inf	NA,inf	NA,0.940904	0.000374923	0.000374923
2	chr22:43806574:G:A	43806574	A,A	G,G	1,1	-inf,-inf	inf,inf	1.67428,1.11113	0.000374451	0.000374451
2	chr22:44308796:GC:G	44308796	G,G	GC,GC	1,1	inf,inf	inf,inf	1.41857,0.00475228	0.000373767	0.000373767
2	chr22:44014923:T:G	44014923	NA,G	NA,T	NA,1	NA,-inf	NA,inf	NA,0.930593	0.000373591	0.000373591
2	chr22:44232051:T:C	44232051	NA,C	NA,T	NA,1	NA,-inf	NA,inf	NA,0.865552	0.000373271	0.000373271
2	chr22:44339066:CA:C	44339066	C,C	CA,CA	1,1	-inf,inf	inf,inf	0.265398,2.05655	0.000372892	0.000372892
2	chr22:44313874:G:A	44313874	A,A	G,G	1,1	-inf,inf	inf,inf	2.49776,0.0410103	0.00037211	0.00037211
2	chr22:43602366:T:C	43602366	C,C	T,T	1,1	-inf,inf	inf,inf	2.85453,0.46746	0.000368856	0.000368856
2	chr22:44010984:T:G	44010984	NA,G	NA,T	NA,1	NA,inf	NA,inf	NA,0.778297	0.000368844	0.000368844
2	chr22:44252589:GC:G	44252589	NA,G	NA,GC	NA,1	NA,-inf	NA,inf	NA,0.846064	0.000367938	0.000367938
2	chr22:44207804:T:C	44207804	C,C	T,T	1,1	inf,inf	inf,inf	0.530637,0.699916	0.000367149	0.000367149
2	chr22:44387878:C:G	44387878	NA,G	NA,C	NA,1	NA,inf	NA,inf	NA,0.817321	0.000366466	0.000366466
2	chr22:43453621:G:A	43453621	NA,A	NA,G	NA,1	NA,inf	NA,inf	NA,0.796607	0.000366438	0.000366438
2	chr22:43512220:C:T	43512220	NA,T	NA,C	NA,1	NA,inf	NA,inf	NA,0.746049	0.000361871	0.000361871
2	chr22:44391244:A:G	44391244	NA,G	NA,A	NA,1	NA,inf	NA,inf	NA,0.820286	0.000360972	0.000360972
2	chr22:44182667:G:A	44182667	NA,A	NA,G	NA,1	NA,-inf	NA,inf	NA,0.872966	0.000360748	0.000360748
2	chr22:43891036:A:G	43891036	NA,G	NA,A	NA,1	NA,inf	NA,inf	NA,0.836062	0.00036061	0.00036061
2	chr22:43485423:C:T	43485423	NA,T	NA,C	NA,1	NA,inf	NA,inf	NA,0.832123	0.000360087	0.000360087
2	chr22:43448517:C:T	43448517	NA,T	NA,C	NA,1	NA,-inf	NA,inf	NA,0.889357	0.000358659	0.000358659
2	chr22:44186554:C:T	44186554	NA,T	NA,C	NA,1	NA,inf	NA,inf	NA,0.816048	0.000357597	0.000357597
2	chr22:43463277:C:T	43463277	NA,T	NA,C	NA,1	NA,inf	NA,inf	NA,0.77976	0.000357027	0.000357027
2	chr22:44340390:T:C	44340390	NA,C	NA,T	NA,1	NA,inf	NA,inf	NA,0.824467	0.000355447	0.000355447
2	chr22:44392184:T:C	44392184	NA,C	NA,T	NA,1	NA,inf	NA,inf	NA,0.806328	0.000354993	0.000354993
2	chr22:43472589:G:A	43472589	NA,A	NA,G	NA,1	NA,inf	NA,inf	NA,0.790802	0.000354828	0.000354828
2	chr22:43430923:C:T	43430923	NA,T	NA,C	NA,1	NA,inf	NA,inf	NA,0.771832	0.000354371	0.000354371
2	chr22:44149452:A:G	44149452	NA,G	NA,A	NA,1	NA,-inf	NA,inf	NA,0.873781	0.000353766	0.000353766
2	chr22:44283595:A:C	44283595	NA,C	NA,A	NA,1	NA,inf	NA,inf	NA,0.757329	0.000353298	0.000353298
2	chr22:43967948:G:A	43967948	A,NA	G,NA	1,NA	-inf,NA	inf,NA	2.79536,NA	0.000351955	0.000351955
2	chr22:43558382:GA:G	43558382	NA,G	NA,GA	NA,1	NA,inf	NA,inf	NA,0.764167	0.000351916	0.000351916
2	chr22:43935959:C:T	43935959	NA,T	NA,C	NA,1	NA,inf	NA,inf	NA,0.665941	0.000350268	0.000350268
2	chr22:43606574:T:G	43606574	NA,G	NA,T	NA,1	NA,inf	NA,inf	NA,0.870795	0.000349765	0.000349765
2	chr22:43506590:G:A	43506590	NA,A	NA,G	NA,1	NA,-inf	NA,inf	NA,0.867854	0.000349635	0.000349635
2	chr22:44081676:G:T	44081676	NA,T	NA,G	NA,1	NA,inf	NA,inf	NA,0.77358	0.000349596	0.000349596
2	chr22:44395797:T:C	44395797	NA,C	NA,T	NA,1	NA,-inf	NA,inf	NA,0.846826	0.000348464	0.000348464
2	chr22:43712818:G:A	43712818	NA,A	NA,G	NA,1	NA,inf	NA,inf	NA,0.90355	0.000348457	0.000348457
2	chr22:43688701:G:T	43688701	NA,T	NA,G	NA,1	NA,-inf	NA,inf	NA,0.839136	0.000348174	0.000348174
2	chr22:43845938:C:T	43845938	NA,T	NA,C	NA,1	NA,inf	NA,inf	NA,0.90415	0.000347049	0.000347049
2	chr22:43924804:A:C	43924804	NA,C	NA,A	NA,1	NA,inf	NA,inf	NA,0.720122	0.000346985	0.000346985
2	chr22:43607198:C:T	43607198	T,T	C,C	1,1	-inf,inf	inf,inf	2.87423,0.405189	0.000346917	0.000346917
2	chr22:43516925:G:T	43516925	NA,T	NA,G	NA,1	NA,inf	NA,inf	NA,0.720195	0.000346855	0.000346855
2	chr22:43634089:A:T	43634089	NA,T	NA,A	NA,1	NA,inf	NA,inf	NA,0.865367	0.000346797	0.000346797
2	chr22:43461645:C:T	43461645	NA,T	NA,C	NA,1	NA,inf	NA,inf	NA,0.760254	0.000345434	0.000345434
2	chr22:43948586:C:A	43948586	NA,A	NA,C	NA,1	NA,inf	NA,inf	NA,0.536995	0.000343673	0.000343673
2	chr22:43461237:A:G	43461237	NA,G	NA,A	NA,1	NA,inf	NA,inf	NA,0.756964	0.00034352	0.00034352
2	chr22:43490383:C:T	43490383	T,NA	C,NA	1,NA	-inf,NA	inf,NA	1.43362,NA	0.000342672	0.000342672
2	chr22:43929892:C:T	43929892	NA,T	NA,C	NA,1	NA,inf	NA,inf	NA,0.72312	0.000342616	0.000342616
2	chr22:43488193:G:A	43488193	A,NA	G,NA	1,NA	inf,NA	inf,NA	1.5721,NA	0.000342499	0.000342499
2	chr22:43714395:T:C	43714395	NA,C	NA,T	NA,1	NA,-inf	NA,inf	NA,0.848964	0.000342412	0.000342412
2	chr22:43742469:G:C	43742469	NA,C	NA,G	NA,1	NA,inf	NA,inf	NA,0.733307	0.000341347	0.000341347
2	chr22:43779735:G:A	43779735	NA,A	NA,G	NA,1	NA,inf	NA,inf	NA,0.886762	0.000341054	0.000341054
2	chr22:44391771:A:G	44391771	NA,G	NA,A	NA,1	NA,inf	NA,inf	NA,0.781734	0.000340259	0.000340259
2	chr22:43535583:C:T	43535583	T,NA	C,NA	1,NA	inf,NA	inf,NA	1.63111,NA	0.000339754	0.000339754
2	chr22:44341012:T:G	44341012	NA,G	NA,T	NA,1	NA,inf	NA,inf	NA,0.795493	0.000339076	0.000339076
2	chr22:43883368:G:T	43883368	NA,T	NA,G	NA,1	NA,inf	NA,inf	NA,0.79874	0.000338942	0.000338942
2	chr22:43526350:G:A	43526350	NA,A	NA,G	NA,1	NA,-inf	NA,inf	NA,0.830384	0.000338743	0.000338743
2	chr22:44305000:T:G	44305000	NA,G	NA,T	NA,1	NA,-inf	NA,inf	NA,0.809062	0.000338519	0.000338519
2	chr22:43925181:A:G	43925181	NA,G	NA,A	NA,1	NA,inf	NA,inf	NA,0.703629	0.000337453	0.000337453
2	chr22:43925165:T:C	43925165	NA,C	NA,T	NA,1	NA,inf	NA,inf	NA,0.701943	0.000336477	0.000336477
2	chr22:44403682:T:C	44403682	NA,C	NA,T	NA,1	NA,inf	NA,inf	NA,0.797935	0.000335929	0.000335929
2	chr22:44176196:T:C	44176196	NA,C	NA,T	NA,1	NA,inf	NA,inf	NA,0.793667	0.00033592	0.00033592
2	chr22:43638996:G:A	43638996	NA,A	NA,G	NA,1	NA,-inf	NA,inf	NA,0.835081	0.000335867	0.000335867
2	chr22:44400187:C:T	44400187	NA,T	NA,C	NA,1	NA,inf	NA,inf	NA,0.784142	0.000335579	0.000335579
2	chr22:44135905:A:G	44135905	G,NA	A,NA	1,NA	-inf,NA	inf,NA	0.196822,NA	0.000334453	0.000334453
2	chr22:43586737:G:T	43586737	T,T	G,G	1,1	-inf,inf	inf,inf	2.96909,0.255236	0.000334064	0.000334064
2	chr22:43564152:A:G	43564152	NA,G	NA,A	NA,1	NA,inf	NA,inf	NA,0.844574	0.000332824	0.000332824
2	chr22:43463341:T:C	43463341	NA,C	NA,T	NA,1	NA,inf	NA,inf	NA,0.737314	0.00033222	0.00033222
2	chr22:44027516:G:A	44027516	A,A	G,G	1,1	inf,inf	inf,inf	0.773018,1.71724	0.000332207	0.000332207
2	chr22:44227961:AC:A	44227961	NA,A	NA,AC	NA,1	NA,-inf	NA,inf	NA,0.790046	0.000331698	0.000331698
2	chr22:44205115:C:A	44205115	A,A	C,C	1,1	inf,-inf	inf,inf	2.31047,0.308805	0.000330168	0.000330168
2	chr22:44107896:C:T	44107896	NA,T	NA,C	NA,1	NA,-inf	NA,inf	NA,0.899099	0.000329503	0.000329503
2	chr22:43526619:G:A	43526619	A,A	G,G	1,1	-inf,inf	inf,inf	2.67903,0.578343	0.000329283	0.000329283
2	chr22:44061628:T:A	44061628	NA,A	NA,T	NA,1	NA,-inf	NA,inf	NA,0.928912	0.000328458	0.000328458
2	chr22:44204620:C:T	44204620	T,T	C,C	1,1	inf,-inf	inf,inf	2.29224,0.329247	0.000328176	0.000328176
2	chr22:44309679:A:G	44309679	G,NA	A,NA	1,NA	-inf,NA	inf,NA	0.0203621,NA	0.00032725	0.00032725
2	chr22:43949571:C:T	43949571	NA,T	NA,C	NA,1	NA,inf	NA,inf	NA,0.529488	0.000326629	0.000326629
2	chr22:44161881:G:A	44161881	NA,A	NA,G	NA,1	NA,inf	NA,inf	NA,0.760225	0.000325937	0.000325937
2	chr22:44025981:C:G	44025981	G,NA	C,NA	1,NA	inf,NA	inf,NA	1.47427,NA	0.000325773	0.000325773
2	chr22:44209527:G:A	44209527	A,A	G,G	1,1	inf,inf	inf,inf	0.476883,0.739817	0.00032545	0.00032545
2	chr22:44139250:G:A	44139250	NA,A	NA,G	NA,1	NA,-inf	NA,inf	NA,0.804159	0.000324488	0.000324488
2	chr22:44376029:A:C	44376029	C,C	A,A	1,1	inf,-inf	inf,inf	0.254713,1.90168	0.000324102	0.000324102
2	chr22:44340409:T:C	44340409	NA,C	NA,T	NA,1	NA,inf	NA,inf	NA,0.766345	0.00032367	0.00032367
2	chr22:44049779:C:T	44049779	T,T	C,C	1,1	inf,inf	inf,inf	2.49245,0.137669	0.000323428	0.000323428
2	chr22:44263334:G:A	44263334	NA,A	NA,G	NA,1	NA,inf	NA,inf	NA,0.725472	0.000323153	0.000323153
2	chr22:44246675:ACT:A	44246675	NA,A	NA,ACT	NA,1	NA,inf	NA,inf	NA,0.756977	0.000322381	0.000322381
2	chr22:44249028:G:A	44249028	NA,A	NA,G	NA,1	NA,inf	NA,inf	NA,0.798983	0.000322052	0.000322052
2	chr22:44077712:A:G	44077712	NA,G	NA,A	NA,1	NA,inf	NA,inf	NA,0.729348	0.000321519	0.000321519
2	chr22:44176913:C:G	44176913	NA,G	NA,C	NA,1	NA,inf	NA,inf	NA,0.753819	0.00032149	0.00032149
2	chr22:44087922:A:G	44087922	NA,G	NA,A	NA,1	NA,-inf	NA,inf	NA,0.878442	0.000319728	0.000319728
2	chr22:44224865:A:G	44224865	G,G	A,A	1,1	inf,inf	inf,inf	0.535809,0.398688	0.000319344	0.000319344
2	chr22:43665789:CTTCT:C	43665789	NA,C	NA,CTTCT	NA,1	NA,-inf	NA,inf	NA,0.824075	0.000319144	0.000319144
2	chr22:44177875:A:G	44177875	NA,G	NA,A	NA,1	NA,inf	NA,inf	NA,0.748951	0.000318429	0.000318429
2	chr22:43858142:T:C	43858142	C,NA	T,NA	1,NA	inf,NA	inf,NA	1.92296,NA	0.000318183	0.000318183
2	chr22:44027366:T:C	44027366	NA,C	NA,T	NA,1	NA,inf	NA,inf	NA,0.688201	0.000318144	0.000318144
2	chr22:44317639:G:A	44317639	NA,A	NA,G	NA,1	NA,inf	NA,inf	NA,0.747103	0.00031755	0.00031755
2	chr22:44017499:A:G	44017499	NA,G	NA,A	NA,1	NA,inf	NA,inf	NA,0.724405	0.000317451	0.000317451
2	chr22:43506675:C:T	43506675	NA,T	NA,C	NA,1	NA,-inf	NA,inf	NA,0.785909	0.000317416	0.000317416
2	chr22:43527017:G:A	43527017	NA,A	NA,G	NA,1	NA,inf	NA,inf	NA,0.807578	0.000316741	0.000316741
2	chr22:44340616:A:G	44340616	NA,G	NA,A	NA,1	NA,inf	NA,inf	NA,0.753863	0.000316427	0.000316427
2	chr22:44413430:G:A	44413430	NA,A	NA,G	NA,1	NA,inf	NA,inf	NA,0.723648	0.000316396	0.000316396
2	chr22:44176931:A:T	44176931	NA,T	NA,A	NA,1	NA,inf	NA,inf	NA,0.743885	0.000316315	0.000316315
2	chr22:43436643:G:T	43436643	NA,T	NA,G	NA,1	NA,inf	NA,inf	NA,0.708232	0.000315941	0.000315941
2	chr22:44311187:C:T	44311187	T,T	C,C	1,1	inf,inf	inf,inf	0.918047,1.47154	0.00031587	0.00031587
2	chr22:44237065:C:T	44237065	NA,T	NA,C	NA,1	NA,inf	NA,inf	NA,0.755448	0.000315622	0.000315622
2	chr22:44129838:G:A	44129838	NA,A	NA,G	NA,1	NA,inf	NA,inf	NA,0.73204	0.000315209	0.000315209
2	chr22:44392347:T:C	44392347	NA,C	NA,T	NA,1	NA,inf	NA,inf	NA,0.732717	0.000315169	0.000315169
2	chr22:44077253:G:A	44077253	NA,A	NA,G	NA,1	NA,-inf	NA,inf	NA,0.798892	0.000315022	0.000315022
2	chr22:44156908:T:A	44156908	NA,A	NA,T	NA,1	NA,inf	NA,inf	NA,0.761803	0.000314623	0.000314623
2	chr22:43985322:T:C	43985322	NA,C	NA,T	NA,1	NA,inf	NA,inf	NA,0.681217	0.000314528	0.000314528
2	chr22:44011558:G:C	44011558	NA,C	NA,G	NA,1	NA,inf	NA,inf	NA,0.674507	0.000314495	0.000314495
2	chr22:43598189:C:T	43598189	T,T	C,C	1,1	-inf,inf	inf,inf	2.71272,0.501723	0.000314213	0.000314213
2	chr22:43528285:G:A	43528285	A,A	G,G	1,1	-inf,inf	inf,inf	2.53837,0.730586	0.000313871	0.000313871
2	chr22:44148698:C:T	44148698	NA,T	NA,C	NA,1	NA,-inf	NA,inf	NA,0.814769	0.000313301	0.000313301
2	chr22:44061584:G:A	44061584	NA,A	NA,G	NA,1	NA,inf	NA,inf	NA,0.688059	0.000312827	0.000312827
2	chr22:44056643:C:T	44056643	NA,T	NA,C	NA,1	NA,-inf	NA,inf	NA,0.794214	0.000311646	0.000311646
2	chr22:44285103:G:A	44285103	NA,A	NA,G	NA,1	NA,inf	NA,inf	NA,0.687539	0.000311623	0.000311623
2	chr22:44171211:C:T	44171211	NA,T	NA,C	NA,1	NA,-inf	NA,inf	NA,0.777042	0.000310133	0.000310133
2	chr22:44176935:G:A	44176935	NA,A	NA,G	NA,1	NA,inf	NA,inf	NA,0.730561	0.000309747	0.000309747
2	chr22:44164168:G:A	44164168	A,NA	G,NA	1,NA	inf,NA	inf,NA	0.93749,NA	0.000309616	0.000309616
2	chr22:44263926:G:A	44263926	NA,A	NA,G	NA,1	NA,inf	NA,inf	NA,0.716302	0.000309524	0.000309524
2	chr22:44228181:G:A	44228181	NA,A	NA,G	NA,1	NA,-inf	NA,inf	NA,0.763998	0.000308588	0.000308588
2	chr22:43840601:G:A	43840601	NA,A	NA,G	NA,1	NA,inf	NA,inf	NA,0.647493	0.000307859	0.000307859
2	chr22:43894495:C:T	43894495	NA,T	NA,C	NA,1	NA,inf	NA,inf	NA,0.800008	0.000307567	0.000307567
2	chr22:44212577:A:C	44212577	C,C	A,A	1,1	inf,-inf	inf,inf	1.89502,0.09966	0.000307518	0.000307518
2	chr22:44083887:T:A	44083887	NA,A	NA,T	NA,1	NA,-inf	NA,inf	NA,0.77104	0.000306555	0.000306555
2	chr22:44129498:G:C	44129498	NA,C	NA,G	NA,1	NA,-inf	NA,inf	NA,0.793023	0.000305982	0.000305982
2	chr22:43563978:G:A	43563978	NA,A	NA,G	NA,1	NA,-inf	NA,inf	NA,0.762082	0.000304518	0.000304518
2	chr22:44410350:G:A	44410350	NA,A	NA,G	NA,1	NA,inf	NA,inf	NA,0.719001	0.000303848	0.000303848
2	chr22:44132832:C:T	44132832	NA,T	NA,C	NA,1	NA,inf	NA,inf	NA,0.8178	0.000303593	0.000303593
2	chr22:44284509:G:A	44284509	NA,A	NA,G	NA,1	NA,inf	NA,inf	NA,0.669975	0.000303571	0.000303571
2	chr22:44392865:C:A	44392865	NA,A	NA,C	NA,1	NA,inf	NA,inf	NA,0.704685	0.000303443	0.000303443
2	chr22:44119831:G:A	44119831	A,NA	G,NA	1,NA	-inf,NA	inf,NA	1.27296,NA	0.000302544	0.000302544
2	chr22:43712161:C:T	43712161	NA,T	NA,C	NA,1	NA,inf	NA,inf	NA,0.66089	0.00030188	0.00030188
2	chr22:44284311:C:T	44284311	NA,T	NA,C	NA,1	NA,inf	NA,inf	NA,0.666365	0.000301784	0.000301784
2	chr22:44146242:G:A	44146242	NA,A	NA,G	NA,1	NA,-inf	NA,inf	NA,0.790588	0.000301315	0.000301315
2	chr22:44426207:C:T	44426207	NA,T	NA,C	NA,1	NA,inf	NA,inf	NA,0.741039	0.000300896	0.000300896
2	chr22:44244180:T:C	44244180	NA,C	NA,T	NA,1	NA,inf	NA,inf	NA,0.751851	0.000300791	0.000300791
2	chr22:44340268:A:G	44340268	NA,G	NA,A	NA,1	NA,inf	NA,inf	NA,0.71929	0.000299605	0.000299605
2	chr22:44392061:AG:A	44392061	NA,A	NA,AG	NA,1	NA,inf	NA,inf	NA,0.701001	0.000299548	0.000299548
2	chr22:43885500:T:C	43885500	C,C	T,T	1,1	inf,-inf	inf,inf	1.55484,1.30544	0.000299118	0.000299118
2	chr22:44145530:C:T	44145530	NA,T	NA,C	NA,1	NA,inf	NA,inf	NA,0.678404	0.000298335	0.000298335
2	chr22:43460138:C:T	43460138	NA,T	NA,C	NA,1	NA,inf	NA,inf	NA,0.6704	0.000297945	0.000297945
2	chr22:44062397:G:C	44062397	C,NA	G,NA	1,NA	inf,NA	inf,NA	0.557147,NA	0.000297906	0.000297906
2	chr22:44202208:A:G	44202208	NA,G	NA,A	NA,1	NA,inf	NA,inf	NA,0.696061	0.000297681	0.000297681
2	chr22:43555961:G:A	43555961	NA,A	NA,G	NA,1	NA,inf	NA,inf	NA,0.773583	0.000297649	0.000297649
2	chr22:43741058:G:A	43741058	NA,A	NA,G	NA,1	NA,-inf	NA,inf	NA,0.772127	0.000297275	0.000297275
2	chr22:44011406:C:T	44011406	NA,T	NA,C	NA,1	NA,inf	NA,inf	NA,0.6397	0.000296968	0.000296968
2	chr22:43773075:G:A	43773075	NA,A	NA,G	NA,1	NA,inf	NA,inf	NA,0.660584	0.0002967	0.0002967
2	chr22:43894647:G:A	43894647	NA,A	NA,G	NA,1	NA,-inf	NA,inf	NA,0.506004	0.000296584	0.000296584
2	chr22:44159584:G:A	44159584	A,NA	G,NA	1,NA	inf,NA	inf,NA	0.864953,NA	0.000296372	0.000296372
2	chr22:44120223:A:C	44120223	NA,C	NA,A	NA,1	NA,inf	NA,inf	NA,0.666794	0.000295888	0.000295888
2	chr22:43683848:A:C	43683848	NA,C	NA,A	NA,1	NA,-inf	NA,inf	NA,0.752368	0.000295171	0.000295171
2	chr22:44100525:A:C	44100525	C,C	A,A	1,1	-inf,-inf	inf,inf	0.073796,1.92987	0.000295037	0.000295037
2	chr22:43678386:T:C	43678386	NA,C	NA,T	NA,1	NA,-inf	NA,inf	NA,0.74995	0.000294963	0.000294963
2	chr22:44302139:G:A	44302139	NA,A	NA,G	NA,1	NA,inf	NA,inf	NA,0.69401	0.000294698	0.000294698
2	chr22:44401520:C:T	44401520	NA,T	NA,C	NA,1	NA,-inf	NA,inf	NA,0.752334	0.000294134	0.000294134
2	chr22:44401519:C:A	44401519	NA,A	NA,C	NA,1	NA,-inf	NA,inf	NA,0.752334	0.000294134	0.000294134
2	chr22:44146141:A:G	44146141	NA,G	NA,A	NA,1	NA,inf	NA,inf	NA,0.70587	0.000292734	0.000292734
2	chr22:43715305:C:T	43715305	NA,T	NA,C	NA,1	NA,-inf	NA,inf	NA,0.744586	0.000292593	0.000292593
2	chr22:43766607:C:T	43766607	NA,T	NA,C	NA,1	NA,-inf	NA,inf	NA,0.741067	0.00029251	0.00029251
2	chr22:43589696:G:A	43589696	A,A	G,G	1,1	-inf,inf	inf,inf	2.97893,0.109945	0.000291955	0.000291955
2	chr22:44364852:C:T	44364852	T,T	C,C	1,1	inf,-inf	inf,inf	0.732987,1.02427	0.000291921	0.000291921
2	chr22:44202812:G:A	44202812	A,A	G,G	1,1	inf,-inf	inf,inf	2.27123,0.253869	0.000291732	0.000291732
2	chr22:43446825:C:G	43446825	NA,G	NA,C	NA,1	NA,-inf	NA,inf	NA,0.763769	0.00029167	0.00029167
2	chr22:44176369:G:A	44176369	NA,A	NA,G	NA,1	NA,inf	NA,inf	NA,0.723652	0.000290964	0.000290964
2	chr22:43591325:T:C	43591325	NA,C	NA,T	NA,1	NA,inf	NA,inf	NA,0.750536	0.000290073	0.000290073
2	chr22:44285889:G:A	44285889	NA,A	NA,G	NA,1	NA,inf	NA,inf	NA,0.652615	0.000290046	0.000290046
2	chr22:43449840:C:T	43449840	NA,T	NA,C	NA,1	NA,-inf	NA,inf	NA,0.759338	0.000290024	0.000290024
2	chr22:43921871:T:C	43921871	NA,C	NA,T	NA,1	NA,inf	NA,inf	NA,0.617646	0.00028975	0.00028975
2	chr22:44379831:AAG:A	44379831	NA,A	NA,AAG	NA,1	NA,inf	NA,inf	NA,0.701227	0.00028959	0.00028959
2	chr22:43868337:G:T	43868337	T,T	G,G	1,1	inf,-inf	inf,inf	1.57585,1.37667	0.000289293	0.000289293
2	chr22:43905040:A:G	43905040	NA,G	NA,A	NA,1	NA,inf	NA,inf	NA,0.689628	0.000289288	0.000289288
2	chr22:44216882:G:A	44216882	A,A	G,G	1,1	inf,-inf	inf,inf	1.87023,0.00993578	0.000288703	0.000288703
2	chr22:43966907:A:G	43966907	NA,G	NA,A	NA,1	NA,inf	NA,inf	NA,0.521681	0.000288474	0.000288474
2	chr22:44361025:C:T	44361025	NA,T	NA,C	NA,1	NA,inf	NA,inf	NA,0.684033	0.00028818	0.00028818
2	chr22:44203776:G:A	44203776	A,A	G,G	1,1	inf,-inf	inf,inf	2.26275,0.257382	0.000287554	0.000287554
2	chr22:44266366:G:A	44266366	NA,A	NA,G	NA,1	NA,-inf	NA,inf	NA,0.735688	0.00028699	0.00028699
2	chr22:44229722:T:C	44229722	NA,C	NA,T	NA,1	NA,inf	NA,inf	NA,0.656163	0.000286754	0.000286754
2	chr22:43478932:C:T	43478932	T,NA	C,NA	1,NA	inf,NA	inf,NA	1.32731,NA	0.000286636	0.000286636
2	chr22:44321254:C:T	44321254	NA,T	NA,C	NA,1	NA,inf	NA,inf	NA,0.683353	0.000286412	0.000286412
2	chr22:43886396:A:G	43886396	G,G	A,A	1,1	inf,-inf	inf,inf	1.45684,1.34379	0.000285987	0.000285987
2	chr22:43506162:C:T	43506162	NA,T	NA,C	NA,1	NA,inf	NA,inf	NA,0.636614	0.000285975	0.000285975
2	chr22:43545794:G:A	43545794	A,A	G,G	1,1	-inf,inf	inf,inf	2.81196,0.342578	0.000285889	0.000285889
2	chr22:44221854:C:T	44221854	NA,T	NA,C	NA,1	NA,inf	NA,inf	NA,0.669806	0.000284852	0.000284852
2	chr22:44102656:A:G	44102656	NA,G	NA,A	NA,1	NA,-inf	NA,inf	NA,0.843376	0.000284832	0.000284832
2	chr22:44008652:G:A	44008652	NA,A	NA,G	NA,1	NA,inf	NA,inf	NA,0.613809	0.000284806	0.000284806
2	chr22:44216775:G:C	44216775	C,C	G,G	1,1	inf,inf	inf,inf	1.17728,0.261422	0.000284632	0.000284632
2	chr22:44020111:T:C	44020111	NA,C	NA,T	NA,1	NA,-inf	NA,inf	NA,0.527898	0.000284359	0.000284359
2	chr22:43530845:T:C	43530845	NA,C	NA,T	NA,1	NA,-inf	NA,inf	NA,0.728178	0.00028408	0.00028408
2	chr22:43434195:G:C	43434195	NA,C	NA,G	NA,1	NA,-inf	NA,inf	NA,0.708682	0.000283652	0.000283652
2	chr22:44177772:A:G	44177772	NA,G	NA,A	NA,1	NA,inf	NA,inf	NA,0.67553	0.000283517	0.000283517
2	chr22:44252921:G:A	44252921	NA,A	NA,G	NA,1	NA,inf	NA,inf	NA,0.654798	0.000283008	0.000283008
2	chr22:44181197:C:T	44181197	NA,T	NA,C	NA,1	NA,inf	NA,inf	NA,0.676314	0.000282868	0.000282868
2	chr22:44255993:C:T	44255993	NA,T	NA,C	NA,1	NA,inf	NA,inf	NA,0.673216	0.00028233	0.00028233
2	chr22:44230277:A:G	44230277	NA,G	NA,A	NA,1	NA,-inf	NA,inf	NA,0.704983	0.000281446	0.000281446
2	chr22:43485163:A:G	43485163	NA,G	NA,A	NA,1	NA,inf	NA,inf	NA,0.606332	0.000281248	0.000281248
2	chr22:43613706:G:A	43613706	NA,A	NA,G	NA,1	NA,-inf	NA,inf	NA,0.712815	0.000280952	0.000280952
2	chr22:44143805:G:A	44143805	A,NA	G,NA	1,NA	-inf,NA	inf,NA	1.64752,NA	0.000280626	0.000280626
2	chr22:44289705:C:T	44289705	NA,T	NA,C	NA,1	NA,-inf	NA,inf	NA,0.673925	0.000279901	0.000279901
2	chr22:44082157:G:T	44082157	NA,T	NA,G	NA,1	NA,-inf	NA,inf	NA,0.755634	0.000279888	0.000279888
2	chr22:44200863:C:A	44200863	A,A	C,C	1,1	inf,-inf	inf,inf	2.29307,0.081215	0.000279395	0.000279395
2	chr22:43511098:G:A	43511098	NA,A	NA,G	NA,1	NA,inf	NA,inf	NA,0.634508	0.000279077	0.000279077
2	chr22:44094446:G:T	44094446	NA,T	NA,G	NA,1	NA,-inf	NA,inf	NA,0.717735	0.000278841	0.000278841
2	chr22:44139746:C:T	44139746	NA,T	NA,C	NA,1	NA,-inf	NA,inf	NA,0.705754	0.000278792	0.000278792
2	chr22:44006562:T:G	44006562	NA,G	NA,T	NA,1	NA,inf	NA,inf	NA,0.600156	0.000278639	0.000278639
2	chr22:44023939:A:G	44023939	NA,G	NA,A	NA,1	NA,inf	NA,inf	NA,0.710194	0.000278608	0.000278608
2	chr22:44006950:T:A	44006950	NA,A	NA,T	NA,1	NA,inf	NA,inf	NA,0.599695	0.000278431	0.000278431
2	chr22:43563109:C:T	43563109	NA,T	NA,C	NA,1	NA,-inf	NA,inf	NA,0.70431	0.000278214	0.000278214
2	chr22:44349787:CACTT:C	44349787	NA,C	NA,CACTT	NA,1	NA,-inf	NA,inf	NA,0.745021	0.000277953	0.000277953
2	chr22:44099002:A:G	44099002	NA,G	NA,A	NA,1	NA,inf	NA,inf	NA,0.586725	0.000277819	0.000277819
2	chr22:44272137:AG:A	44272137	NA,A	NA,AG	NA,1	NA,-inf	NA,inf	NA,0.704006	0.000277702	0.000277702
2	chr22:44147236:G:A	44147236	NA,A	NA,G	NA,1	NA,-inf	NA,inf	NA,0.716435	0.000277138	0.000277138
2	chr22:44219832:C:G	44219832	NA,G	NA,C	NA,1	NA,inf	NA,inf	NA,0.673588	0.000276885	0.000276885
2	chr22:44012103:G:T	44012103	NA,T	NA,G	NA,1	NA,-inf	NA,inf	NA,0.680383	0.000276561	0.000276561
2	chr22:44023664:G:C	44023664	NA,C	NA,G	NA,1	NA,inf	NA,inf	NA,0.704972	0.000276553	0.000276553
2	chr22:43591835:T:C	43591835	NA,C	NA,T	NA,1	NA,-inf	NA,inf	NA,0.693695	0.000276224	0.000276224
2	chr22:44016446:G:T	44016446	NA,T	NA,G	NA,1	NA,inf	NA,inf	NA,0.586688	0.000275801	0.000275801
2	chr22:44027172:G:A	44027172	NA,A	NA,G	NA,1	NA,inf	NA,inf	NA,0.654029	0.00027548	0.00027548
2	chr22:43751421:C:T	43751421	NA,T	NA,C	NA,1	NA,-inf	NA,inf	NA,0.686984	0.000274519	0.000274519
2	chr22:44298111:T:G	44298111	NA,G	NA,T	NA,1	NA,inf	NA,inf	NA,0.651157	0.000274447	0.000274447
2	chr22:43469133:C:T	43469133	NA,T	NA,C	NA,1	NA,inf	NA,inf	NA,0.619213	0.000273573	0.000273573
2	chr22:43988545:G:A	43988545	NA,A	NA,G	NA,1	NA,inf	NA,inf	NA,0.579235	0.000272782	0.000272782
2	chr22:44246974:T:C	44246974	NA,C	NA,T	NA,1	NA,-inf	NA,inf	NA,0.708854	0.000272469	0.000272469
2	chr22:44383018:G:T	44383018	NA,T	NA,G	NA,1	NA,-inf	NA,inf	NA,0.674085	0.00027238	0.00027238
2	chr22:44286959:AGTGTCCGGCCT:A	44286959	NA,A	NA,AGTGTCCGGCCT	NA,1	NA,inf	NA,inf	NA,0.624095	0.000271746	0.000271746
2	chr22:44177152:C:G	44177152	NA,G	NA,C	NA,1	NA,inf	NA,inf	NA,0.651064	0.000271459	0.000271459
2	chr22:43477169:C:T	43477169	NA,T	NA,C	NA,1	NA,-inf	NA,inf	NA,0.71357	0.000271187	0.000271187
2	chr22:44387572:C:T	44387572	NA,T	NA,C	NA,1	NA,-inf	NA,inf	NA,0.724385	0.000270999	0.000270999
2	chr22:44359431:G:C	44359431	C,C	G,G	1,1	-inf,inf	inf,inf	1.19109,0.836367	0.00027097	0.00027097
2	chr22:44271081:C:T	44271081	NA,T	NA,C	NA,1	NA,-inf	NA,inf	NA,0.671346	0.000270631	0.000270631
2	chr22:44423902:C:A	44423902	NA,A	NA,C	NA,1	NA,inf	NA,inf	NA,0.661655	0.000269745	0.000269745
2	chr22:44070023:G:A	44070023	NA,A	NA,G	NA,1	NA,-inf	NA,inf	NA,0.758852	0.000269342	0.000269342
2	chr22:44169454:C:T	44169454	T,NA	C,NA	1,NA	-inf,NA	inf,NA	0.951709,NA	0.000269182	0.000269182
2	chr22:44140719:A:G	44140719	NA,G	NA,A	NA,1	NA,-inf	NA,inf	NA,0.714469	0.000268878	0.000268878
2	chr22:44038728:G:T	44038728	NA,T	NA,G	NA,1	NA,inf	NA,inf	NA,0.600794	0.000267559	0.000267559
2	chr22:43726049:T:A	43726049	NA,A	NA,T	NA,1	NA,inf	NA,inf	NA,0.587489	0.000267408	0.000267408
2	chr22:43450629:A:G	43450629	NA,G	NA,A	NA,1	NA,-inf	NA,inf	NA,0.701512	0.000267131	0.000267131
2	chr22:43884621:A:G	43884621	G,G	A,A	1,1	inf,-inf	inf,inf	1.46385,1.29968	0.000266715	0.000266715
2	chr22:43665156:C:T	43665156	NA,T	NA,C	NA,1	NA,-inf	NA,inf	NA,0.654671	0.000266613	0.000266613
2	chr22:43511167:C:T	43511167	NA,T	NA,C	NA,1	NA,inf	NA,inf	NA,0.545928	0.000266574	0.000266574
2	chr22:44187985:G:A	44187985	NA,A	NA,G	NA,1	NA,inf	NA,inf	NA,0.62221	0.00026585	0.00026585
2	chr22:44101887:C:T	44101887	T,T	C,C	1,1	inf,-inf	inf,inf	0.117645,2.0525	0.000265728	0.000265728
2	chr22:44187899:C:T	44187899	NA,T	NA,C	NA,1	NA,inf	NA,inf	NA,0.621895	0.000265725	0.000265725
2	chr22:43711591:G:A	43711591	NA,A	NA,G	NA,1	NA,-inf	NA,inf	NA,0.653592	0.000265196	0.000265196
2	chr22:43588697:C:T	43588697	NA,T	NA,C	NA,1	NA,-inf	NA,inf	NA,0.664743	0.000264665	0.000264665
2	chr22:44271835:A:T	44271835	NA,T	NA,A	NA,1	NA,-inf	NA,inf	NA,0.663727	0.000264646	0.000264646
2	chr22:44417110:G:A	44417110	NA,A	NA,G	NA,1	NA,inf	NA,inf	NA,0.632923	0.000264054	0.000264054
2	chr22:44188211:G:A	44188211	NA,A	NA,G	NA,1	NA,inf	NA,inf	NA,0.617519	0.000263932	0.000263932
2	chr22:43887140:C:T	43887140	T,T	C,C	1,1	inf,-inf	inf,inf	1.44734,1.30824	0.000263654	0.000263654
2	chr22:43459632:T:C	43459632	NA,C	NA,T	NA,1	NA,inf	NA,inf	NA,0.600208	0.000263648	0.000263648
2	chr22:44313588:C:T	44313588	NA,T	NA,C	NA,1	NA,-inf	NA,inf	NA,0.65142	0.00026332	0.00026332
2	chr22:43587592:G:A	43587592	NA,A	NA,G	NA,1	NA,-inf	NA,inf	NA,0.671594	0.000262856	0.000262856
2	chr22:44416255:G:A	44416255	NA,A	NA,G	NA,1	NA,-inf	NA,inf	NA,0.641952	0.000262723	0.000262723
2	chr22:43662477:T:C	43662477	NA,C	NA,T	NA,1	NA,-inf	NA,inf	NA,0.674509	0.000262677	0.000262677
2	chr22:43515569:A:T	43515569	NA,T	NA,A	NA,1	NA,inf	NA,inf	NA,0.53283	0.000262627	0.000262627
2	chr22:44242892:C:T	44242892	NA,T	NA,C	NA,1	NA,inf	NA,inf	NA,0.634745	0.000262528	0.000262528
2	chr22:43955966:A:G	43955966	NA,G	NA,A	NA,1	NA,-inf	NA,inf	NA,0.61782	0.000262171	0.000262171
2	chr22:44020344:T:C	44020344	NA,C	NA,T	NA,1	NA,-inf	NA,inf	NA,0.479028	0.000262028	0.000262028
2	chr22:44312851:T:C	44312851	NA,C	NA,T	NA,1	NA,inf	NA,inf	NA,0.621352	0.000261793	0.000261793
2	chr22:43897885:C:T	43897885	NA,T	NA,C	NA,1	NA,-inf	NA,inf	NA,0.597999	0.000261381	0.000261381
2	chr22:44009521:A:G	44009521	NA,G	NA,A	NA,1	NA,-inf	NA,inf	NA,0.645109	0.000261245	0.000261245
2	chr22:44118284:G:A	44118284	NA,A	NA,G	NA,1	NA,inf	NA,inf	NA,0.64304	0.000259909	0.000259909
2	chr22:43573836:A:G	43573836	NA,G	NA,A	NA,1	NA,-inf	NA,inf	NA,0.662175	0.000259028	0.000259028
2	chr22:44166034:G:A	44166034	A,NA	G,NA	1,NA	-inf,NA	inf,NA	1.26186,NA	0.000258605	0.000258605
2	chr22:43621438:A:T	43621438	T,T	A,A	1,1	-inf,inf	inf,inf	2.61123,0.476274	0.00025857	0.00025857
2	chr22:43636008:T:A	43636008	NA,A	NA,T	NA,1	NA,inf	NA,inf	NA,0.576784	0.000258459	0.000258459
2	chr22:43885193:T:C	43885193	C,C	T,T	1,1	inf,-inf	inf,inf	1.49344,1.26153	0.000258271	0.000258271
2	chr22:43717057:T:C	43717057	NA,C	NA,T	NA,1	NA,-inf	NA,inf	NA,0.661195	0.000258066	0.000258066
2	chr22:44269641:AAAC:A	44269641	NA,A	NA,AAAC	NA,1	NA,-inf	NA,inf	NA,0.646395	0.00025798	0.00025798
2	chr22:43895087:G:A	43895087	NA,A	NA,G	NA,1	NA,inf	NA,inf	NA,0.557073	0.000257843	0.000257843
2	chr22:43575468:A:G	43575468	NA,G	NA,A	NA,1	NA,-inf	NA,inf	NA,0.658974	0.000257788	0.000257788
2	chr22:43682129:C:T	43682129	NA,T	NA,C	NA,1	NA,-inf	NA,inf	NA,0.39674	0.000257659	0.000257659
2	chr22:44123172:A:G	44123172	NA,G	NA,A	NA,1	NA,-inf	NA,inf	NA,0.736517	0.000257158	0.000257158
2	chr22:43488661:TCTAATTTTCAA:T	43488661	NA,T	NA,TCTAATTTTCAA	NA,1	NA,-inf	NA,inf	NA,0.683826	0.000257094	0.000257094
2	chr22:44120617:G:A	44120617	NA,A	NA,G	NA,1	NA,-inf	NA,inf	NA,0.737453	0.000256192	0.000256192
2	chr22:43448787:G:C	43448787	NA,C	NA,G	NA,1	NA,-inf	NA,inf	NA,0.655695	0.000255963	0.000255963
2	chr22:44087529:A:AGAT	44087529	NA,AGAT	NA,A	NA,1	NA,-inf	NA,inf	NA,0.655386	0.000255725	0.000255725
2	chr22:44425214:C:A	44425214	A,A	C,C	1,1	inf,-inf	inf,inf	0.387647,1.50347	0.000255404	0.000255404
2	chr22:43482896:C:G	43482896	NA,G	NA,C	NA,1	NA,inf	NA,inf	NA,0.534605	0.000255081	0.000255081
2	chr22:43631669:T:C	43631669	NA,C	NA,T	NA,1	NA,inf	NA,inf	NA,0.715597	0.000255036	0.000255036
2	chr22:44141192:G:A	44141192	NA,A	NA,G	NA,1	NA,-inf	NA,inf	NA,0.678558	0.000254904	0.000254904
2	chr22:44397039:C:T	44397039	NA,T	NA,C	NA,1	NA,inf	NA,inf	NA,0.5919	0.000254396	0.000254396
2	chr22:44318114:G:A	44318114	NA,A	NA,G	NA,1	NA,inf	NA,inf	NA,0.590436	0.000254394	0.000254394
2	chr22:43791672:G:A	43791672	NA,A	NA,G	NA,1	NA,inf	NA,inf	NA,0.579376	0.00025404	0.00025404
2	chr22:43647664:G:C	43647664	C,NA	G,NA	1,NA	inf,NA	inf,NA	0.95885,NA	0.000253968	0.000253968
2	chr22:44215518:T:C	44215518	NA,C	NA,T	NA,1	NA,inf	NA,inf	NA,0.580291	0.00025384	0.00025384
2	chr22:44176953:A:C	44176953	NA,C	NA,A	NA,1	NA,inf	NA,inf	NA,0.600396	0.00025374	0.00025374
2	chr22:43911737:C:T	43911737	NA,T	NA,C	NA,1	NA,-inf	NA,inf	NA,0.664865	0.000253699	0.000253699
2	chr22:44107126:G:C	44107126	NA,C	NA,G	NA,1	NA,inf	NA,inf	NA,0.56367	0.000253675	0.000253675
2	chr22:44423598:G:T	44423598	NA,T	NA,G	NA,1	NA,inf	NA,inf	NA,0.595518	0.000253316	0.000253316
2	chr22:43489342:C:A	43489342	NA,A	NA,C	NA,1	NA,inf	NA,inf	NA,0.542127	0.00025329	0.00025329
2	chr22:44248110:A:C	44248110	NA,C	NA,A	NA,1	NA,-inf	NA,inf	NA,0.629308	0.00025314	0.00025314
2	chr22:44266205:A:T	44266205	NA,T	NA,A	NA,1	NA,inf	NA,inf	NA,0.638381	0.000252841	0.000252841
2	chr22:44055158:A:G	44055158	NA,G	NA,A	NA,1	NA,inf	NA,inf	NA,0.586108	0.000252759	0.000252759
2	chr22:43584381:T:C	43584381	NA,C	NA,T	NA,1	NA,-inf	NA,inf	NA,0.630109	0.000252671	0.000252671
2	chr22:44231036:T:G	44231036	NA,G	NA,T	NA,1	NA,inf	NA,inf	NA,0.608514	0.000252531	0.000252531
2	chr22:43700204:T:G	43700204	NA,G	NA,T	NA,1	NA,inf	NA,inf	NA,0.548765	0.000252303	0.000252303
2	chr22:44344692:C:T	44344692	T,T	C,C	1,1	-inf,inf	inf,inf	0.544907,1.73386	0.000251991	0.000251991
2	chr22:43861651:G:A	43861651	NA,A	NA,G	NA,1	NA,-inf	NA,inf	NA,0.378353	0.00025198	0.00025198
2	chr22:44351148:G:T	44351148	NA,T	NA,G	NA,1	NA,inf	NA,inf	NA,0.595554	0.000251788	0.000251788
2	chr22:44139611:C:T	44139611	NA,T	NA,C	NA,1	NA,-inf	NA,inf	NA,0.668106	0.000251699	0.000251699
2	chr22:43983872:G:A	43983872	NA,A	NA,G	NA,1	NA,inf	NA,inf	NA,0.543034	0.000251219	0.000251219
2	chr22:44386385:T:C	44386385	C,C	T,T	1,1	inf,-inf	inf,inf	1.21293,1.70553	0.0002505	0.0002505
2	chr22:44315382:G:A	44315382	A,A	G,G	1,1	-inf,inf	inf,inf	2.27493,0.024472	0.00025042	0.00025042
2	chr22:44231965:G:A	44231965	A,NA	G,NA	1,NA	-inf,NA	inf,NA	1.48146,NA	0.000250294	0.000250294
2	chr22:44135311:T:C	44135311	NA,C	NA,T	NA,1	NA,inf	NA,inf	NA,0.582353	0.000250139	0.000250139
2	chr22:44191628:A:G	44191628	NA,G	NA,A	NA,1	NA,inf	NA,inf	NA,0.580175	0.000250105	0.000250105
2	chr22:43826244:G:T	43826244	NA,T	NA,G	NA,1	NA,inf	NA,inf	NA,0.716114	0.000249891	0.000249891
2	chr22:43885281:C:T	43885281	T,T	C,C	1,1	inf,-inf	inf,inf	1.48844,1.24725	0.000249609	0.000249609
2	chr22:44258827:T:C	44258827	NA,C	NA,T	NA,1	NA,inf	NA,inf	NA,0.643597	0.000249459	0.000249459
2	chr22:43526996:C:T	43526996	T,T	C,C	1,1	-inf,-inf	inf,inf	0.154213,1.89672	0.000249399	0.000249399
2	chr22:44160846:G:A	44160846	NA,A	NA,G	NA,1	NA,inf	NA,inf	NA,0.57191	0.000249214	0.000249214
2	chr22:43456882:C:T	43456882	NA,T	NA,C	NA,1	NA,-inf	NA,inf	NA,0.653543	0.000249113	0.000249113
2	chr22:44170327:G:A	44170327	NA,A	NA,G	NA,1	NA,inf	NA,inf	NA,0.611326	0.000249002	0.000249002
2	chr22:44225177:G:A	44225177	A,A	G,G	1,1	inf,-inf	inf,inf	0.272557,1.60145	0.000248568	0.000248568
2	chr22:43840777:T:C	43840777	NA,C	NA,T	NA,1	NA,-inf	NA,inf	NA,0.644041	0.000248535	0.000248535
2	chr22:43856654:G:A	43856654	NA,A	NA,G	NA,1	NA,-inf	NA,inf	NA,0.642335	0.000247917	0.000247917
2	chr22:44155505:C:T	44155505	NA,T	NA,C	NA,1	NA,inf	NA,inf	NA,0.579893	0.000247801	0.000247801
2	chr22:44019702:G:A	44019702	NA,A	NA,G	NA,1	NA,-inf	NA,inf	NA,0.445261	0.00024733	0.00024733
2	chr22:44019551:T:C	44019551	NA,C	NA,T	NA,1	NA,-inf	NA,inf	NA,0.444975	0.00024721	0.00024721
2	chr22:44019883:C:T	44019883	NA,T	NA,C	NA,1	NA,-inf	NA,inf	NA,0.444877	0.000247174	0.000247174
2	chr22:44019836:A:G	44019836	NA,G	NA,A	NA,1	NA,-inf	NA,inf	NA,0.444877	0.000247174	0.000247174
2	chr22:43996049:G:A	43996049	NA,A	NA,G	NA,1	NA,inf	NA,inf	NA,0.496629	0.000247021	0.000247021
2	chr22:43594647:A:G	43594647	NA,G	NA,A	NA,1	NA,-inf	NA,inf	NA,0.628593	0.000246626	0.000246626
2	chr22:44302474:C:T	44302474	NA,T	NA,C	NA,1	NA,inf	NA,inf	NA,0.614216	0.00024649	0.00024649
2	chr22:44221809:T:C	44221809	C,C	T,T	1,1	inf,inf	inf,inf	0.979887,0.453539	0.000246271	0.000246271
2	chr22:44283241:G:A	44283241	NA,A	NA,G	NA,1	NA,inf	NA,inf	NA,0.547641	0.000246122	0.000246122
2	chr22:44412762:G:A	44412762	NA,A	NA,G	NA,1	NA,inf	NA,inf	NA,0.565421	0.000246033	0.000246033
2	chr22:44019481:A:G	44019481	NA,G	NA,A	NA,1	NA,-inf	NA,inf	NA,0.441817	0.000245954	0.000245954
2	chr22:43596172:A:G	43596172	NA,G	NA,A	NA,1	NA,-inf	NA,inf	NA,0.626181	0.000245753	0.000245753
2	chr22:44276824:C:T	44276824	NA,T	NA,C	NA,1	NA,-inf	NA,inf	NA,0.611719	0.000245709	0.000245709
2	chr22:43983171:G:A	43983171	NA,A	NA,G	NA,1	NA,inf	NA,inf	NA,0.497145	0.000244855	0.000244855
2	chr22:44019938:G:A	44019938	NA,A	NA,G	NA,1	NA,-inf	NA,inf	NA,0.438007	0.000244694	0.000244694
2	chr22:43430650:T:C	43430650	NA,C	NA,T	NA,1	NA,-inf	NA,inf	NA,0.605115	0.000244636	0.000244636
2	chr22:44297021:A:G	44297021	NA,G	NA,A	NA,1	NA,inf	NA,inf	NA,0.572528	0.000244537	0.000244537
2	chr22:43671085:G:T	43671085	NA,T	NA,G	NA,1	NA,inf	NA,inf	NA,0.61153	0.000244425	0.000244425
2	chr22:43934394:G:A	43934394	A,A	G,G	1,1	-inf,-inf	inf,inf	6.16693,2.3747	0.000243973	0.000243973
2	chr22:44186455:G:A	44186455	NA,A	NA,G	NA,1	NA,inf	NA,inf	NA,0.562163	0.000243832	0.000243832
2	chr22:43575177:G:T	43575177	NA,T	NA,G	NA,1	NA,-inf	NA,inf	NA,0.618873	0.000243795	0.000243795
2	chr22:44414637:C:T	44414637	NA,T	NA,C	NA,1	NA,inf	NA,inf	NA,0.571133	0.000243772	0.000243772
2	chr22:43508291:T:G	43508291	NA,G	NA,T	NA,1	NA,inf	NA,inf	NA,0.504432	0.000243723	0.000243723
2	chr22:43504839:T:C	43504839	NA,C	NA,T	NA,1	NA,inf	NA,inf	NA,0.525969	0.000243564	0.000243564
2	chr22:43476096:T:C	43476096	NA,C	NA,T	NA,1	NA,-inf	NA,inf	NA,0.6465	0.000243556	0.000243556
2	chr22:43647507:C:T	43647507	NA,T	NA,C	NA,1	NA,inf	NA,inf	NA,0.554187	0.000243526	0.000243526
2	chr22:43737833:TCA:T	43737833	T,NA	TCA,NA	1,NA	inf,NA	inf,NA	0.574043,NA	0.000243523	0.000243523
2	chr22:44133346:C:T	44133346	NA,T	NA,C	NA,1	NA,inf	NA,inf	NA,0.606833	0.000243177	0.000243177
2	chr22:43705470:T:C	43705470	NA,C	NA,T	NA,1	NA,inf	NA,inf	NA,0.526281	0.000243135	0.000243135
2	chr22:43486768:T:C	43486768	NA,C	NA,T	NA,1	NA,inf	NA,inf	NA,0.514089	0.000242759	0.000242759
2	chr22:44189498:GCAAA:G	44189498	NA,G	NA,GCAAA	NA,1	NA,inf	NA,inf	NA,0.616674	0.000242587	0.000242587
2	chr22:43485011:G:A	43485011	NA,A	NA,G	NA,1	NA,inf	NA,inf	NA,0.553462	0.000242532	0.000242532
2	chr22:43806118:A:T	43806118	NA,T	NA,A	NA,1	NA,-inf	NA,inf	NA,0.589267	0.000241717	0.000241717
2	chr22:44276524:AGAGAAG:A	44276524	NA,A	NA,AGAGAAG	NA,1	NA,inf	NA,inf	NA,0.570341	0.000241686	0.000241686
2	chr22:44416488:C:T	44416488	NA,T	NA,C	NA,1	NA,-inf	NA,inf	NA,0.585977	0.000241633	0.000241633
2	chr22:43945311:C:G	43945311	NA,G	NA,C	NA,1	NA,inf	NA,inf	NA,0.51542	0.000241631	0.000241631
2	chr22:44198255:A:G	44198255	NA,G	NA,A	NA,1	NA,inf	NA,inf	NA,0.633039	0.000241484	0.000241484
2	chr22:44027297:T:C	44027297	NA,C	NA,T	NA,1	NA,inf	NA,inf	NA,0.528587	0.000241456	0.000241456
2	chr22:44199559:C:T	44199559	T,T	C,C	1,1	inf,-inf	inf,inf	2.19618,0.108871	0.000241162	0.000241162
2	chr22:43504260:A:G	43504260	NA,G	NA,A	NA,1	NA,inf	NA,inf	NA,0.589649	0.000240979	0.000240979
2	chr22:44259050:AGAAC:A	44259050	NA,A	NA,AGAAC	NA,1	NA,inf	NA,inf	NA,0.545528	0.000240974	0.000240974
2	chr22:43673453:A:C	43673453	NA,C	NA,A	NA,1	NA,inf	NA,inf	NA,0.519778	0.000240919	0.000240919
2	chr22:43800469:G:A	43800469	NA,A	NA,G	NA,1	NA,inf	NA,inf	NA,0.671158	0.000240795	0.000240795
2	chr22:44070108:C:T	44070108	NA,T	NA,C	NA,1	NA,inf	NA,inf	NA,0.547069	0.000240747	0.000240747
2	chr22:43804780:C:G	43804780	NA,G	NA,C	NA,1	NA,inf	NA,inf	NA,0.669559	0.000239863	0.000239863
2	chr22:44318433:A:G	44318433	NA,G	NA,A	NA,1	NA,inf	NA,inf	NA,0.58976	0.00023975	0.00023975
2	chr22:43725985:A:C	43725985	NA,C	NA,A	NA,1	NA,-inf	NA,inf	NA,0.587163	0.000239741	0.000239741
2	chr22:43720214:G:T	43720214	NA,T	NA,G	NA,1	NA,-inf	NA,inf	NA,0.581697	0.000239425	0.000239425
2	chr22:43630684:G:A	43630684	A,A	G,G	1,1	inf,inf	inf,inf	0.295538,1.96983	0.000239417	0.000239417
2	chr22:43431610:G:C	43431610	NA,C	NA,G	NA,1	NA,-inf	NA,inf	NA,0.590404	0.000239225	0.000239225
2	chr22:44270741:C:A	44270741	NA,A	NA,C	NA,1	NA,inf	NA,inf	NA,0.536951	0.000239211	0.000239211
2	chr22:44259049:G:C	44259049	NA,C	NA,G	NA,1	NA,inf	NA,inf	NA,0.539053	0.000239059	0.000239059
2	chr22:44218437:C:G	44218437	NA,G	NA,C	NA,1	NA,inf	NA,inf	NA,0.543584	0.000238947	0.000238947
2	chr22:44050158:A:G	44050158	NA,G	NA,A	NA,1	NA,inf	NA,inf	NA,0.593674	0.000238855	0.000238855
2	chr22:43432045:G:C	43432045	NA,C	NA,G	NA,1	NA,-inf	NA,inf	NA,0.589153	0.000238794	0.000238794
2	chr22:44219553:A:G	44219553	G,G	A,A	1,1	inf,-inf	inf,inf	1.71284,0.0924609	0.000238603	0.000238603
2	chr22:44229065:ATTAAG:A	44229065	NA,A	NA,ATTAAG	NA,1	NA,-inf	NA,inf	NA,0.576062	0.000238579	0.000238579
2	chr22:44146031:T:C	44146031	NA,C	NA,T	NA,1	NA,inf	NA,inf	NA,0.570213	0.000237861	0.000237861
2	chr22:44366819:G:A	44366819	NA,A	NA,G	NA,1	NA,inf	NA,inf	NA,0.559798	0.000237108	0.000237108
2	chr22:43949117:C:T	43949117	NA,T	NA,C	NA,1	NA,inf	NA,inf	NA,0.51291	0.000236401	0.000236401
2	chr22:44221916:T:C	44221916	C,C	T,T	1,1	inf,inf	inf,inf	0.977567,0.415206	0.00023618	0.00023618
2	chr22:43852330:G:A	43852330	NA,A	NA,G	NA,1	NA,-inf	NA,inf	NA,0.612525	0.000236117	0.000236117
2	chr22:44203380:G:A	44203380	A,A	G,G	1,1	inf,inf	inf,inf	0.434615,0.781775	0.000236059	0.000236059
2	chr22:44050251:C:T	44050251	NA,T	NA,C	NA,1	NA,inf	NA,inf	NA,0.58912	0.000235976	0.000235976
2	chr22:43852331:C:G	43852331	NA,G	NA,C	NA,1	NA,-inf	NA,inf	NA,0.611912	0.000235918	0.000235918
2	chr22:43859948:T:C	43859948	C,C	T,T	1,1	inf,-inf	inf,inf	1.32957,1.53788	0.000235637	0.000235637
2	chr22:44350576:G:A	44350576	NA,A	NA,G	NA,1	NA,-inf	NA,inf	NA,0.642515	0.000235625	0.000235625
2	chr22:43946514:T:A	43946514	NA,A	NA,T	NA,1	NA,inf	NA,inf	NA,0.489743	0.000235497	0.000235497
2	chr22:44149626:G:A	44149626	NA,A	NA,G	NA,1	NA,inf	NA,inf	NA,0.537357	0.000234885	0.000234885
2	chr22:43599709:G:A	43599709	A,A	G,G	1,1	-inf,inf	inf,inf	2.75892,0.236257	0.000234813	0.000234813
2	chr22:43560267:T:C	43560267	NA,C	NA,T	NA,1	NA,-inf	NA,inf	NA,0.578446	0.000234773	0.000234773
2	chr22:43623868:CACT:C	43623868	NA,C	NA,CACT	NA,1	NA,inf	NA,inf	NA,0.623203	0.000234308	0.000234308
2	chr22:43852597:C:T	43852597	NA,T	NA,C	NA,1	NA,inf	NA,inf	NA,0.597377	0.000234255	0.000234255
2	chr22:44292577:G:C	44292577	NA,C	NA,G	NA,1	NA,inf	NA,inf	NA,0.544397	0.000233971	0.000233971
2	chr22:44116057:T:C	44116057	NA,C	NA,T	NA,1	NA,-inf	NA,inf	NA,0.552743	0.000232974	0.000232974
2	chr22:43997880:C:T	43997880	NA,T	NA,C	NA,1	NA,inf	NA,inf	NA,0.459483	0.00023278	0.00023278
2	chr22:44199682:C:A	44199682	A,A	C,C	1,1	inf,-inf	inf,inf	2.17633,0.111167	0.000232663	0.000232663
2	chr22:44424474:G:A	44424474	NA,A	NA,G	NA,1	NA,inf	NA,inf	NA,0.568368	0.000232421	0.000232421
2	chr22:44317669:A:G	44317669	G,G	A,A	1,1	-inf,-inf	inf,inf	2.24723,0.151101	0.00023217	0.00023217
2	chr22:43655295:A:G	43655295	NA,G	NA,A	NA,1	NA,inf	NA,inf	NA,0.517111	0.000232007	0.000232007
2	chr22:43976645:A:G	43976645	NA,G	NA,A	NA,1	NA,inf	NA,inf	NA,0.460759	0.000231732	0.000231732
2	chr22:44120115:C:A	44120115	NA,A	NA,C	NA,1	NA,inf	NA,inf	NA,0.522199	0.000231661	0.000231661
2	chr22:43905296:G:A	43905296	A,A	G,G	1,1	inf,inf	inf,inf	1.76358,1.54244	0.000230912	0.000230912
2	chr22:44142143:C:T	44142143	NA,T	NA,C	NA,1	NA,inf	NA,inf	NA,0.529044	0.000230904	0.000230904
2	chr22:44155787:T:C	44155787	NA,C	NA,T	NA,1	NA,inf	NA,inf	NA,0.557383	0.000230834	0.000230834
2	chr22:44279874:C:G	44279874	NA,G	NA,C	NA,1	NA,-inf	NA,inf	NA,0.561797	0.000230352	0.000230352
2	chr22:44123347:G:T	44123347	NA,T	NA,G	NA,1	NA,-inf	NA,inf	NA,0.595925	0.000230253	0.000230253
2	chr22:44276532:T:C	44276532	NA,C	NA,T	NA,1	NA,inf	NA,inf	NA,0.537796	0.000230253	0.000230253
2	chr22:43906457:T:C	43906457	C,C	T,T	1,1	inf,inf	inf,inf	0.699765,1.93131	0.000230233	0.000230233
2	chr22:43772258:G:A	43772258	NA,A	NA,G	NA,1	NA,-inf	NA,inf	NA,0.56876	0.000230118	0.000230118
2	chr22:43962361:G:A	43962361	NA,A	NA,G	NA,1	NA,inf	NA,inf	NA,0.487763	0.000230103	0.000230103
2	chr22:43799240:G:C	43799240	NA,C	NA,G	NA,1	NA,inf	NA,inf	NA,0.637665	0.000229994	0.000229994
2	chr22:44120450:G:A	44120450	NA,A	NA,G	NA,1	NA,inf	NA,inf	NA,0.506897	0.000229819	0.000229819
2	chr22:44301215:C:T	44301215	NA,T	NA,C	NA,1	NA,inf	NA,inf	NA,0.544748	0.000229781	0.000229781
2	chr22:44393328:C:G	44393328	NA,G	NA,C	NA,1	NA,-inf	NA,inf	NA,0.560851	0.000229769	0.000229769
2	chr22:43444163:G:A	43444163	NA,A	NA,G	NA,1	NA,-inf	NA,inf	NA,0.596083	0.000229729	0.000229729
2	chr22:44389045:T:C	44389045	NA,C	NA,T	NA,1	NA,inf	NA,inf	NA,0.525921	0.000229453	0.000229453
2	chr22:43721712:C:T	43721712	NA,T	NA,C	NA,1	NA,inf	NA,inf	NA,0.527001	0.000229417	0.000229417
2	chr22:44070473:C:T	44070473	NA,T	NA,C	NA,1	NA,inf	NA,inf	NA,0.511454	0.000229395	0.000229395
2	chr22:44031748:G:A	44031748	NA,A	NA,G	NA,1	NA,inf	NA,inf	NA,0.611016	0.000228935	0.000228935
2	chr22:43547095:G:A	43547095	NA,A	NA,G	NA,1	NA,inf	NA,inf	NA,0.505458	0.000228828	0.000228828
2	chr22:43801696:G:A	43801696	NA,A	NA,G	NA,1	NA,inf	NA,inf	NA,0.632757	0.000228773	0.000228773
2	chr22:44223084:TTTG:T	44223084	T,T	TTTG,TTTG	1,1	inf,inf	inf,inf	0.941983,0.448851	0.000228715	0.000228715
2	chr22:43610481:T:C	43610481	NA,C	NA,T	NA,1	NA,-inf	NA,inf	NA,0.577042	0.000228714	0.000228714
2	chr22:43708320:C:T	43708320	NA,T	NA,C	NA,1	NA,inf	NA,inf	NA,0.484854	0.000228652	0.000228652
2	chr22:44296013:T:C	44296013	NA,C	NA,T	NA,1	NA,-inf	NA,inf	NA,0.576202	0.000228482	0.000228482
2	chr22:44267091:T:G	44267091	NA,G	NA,T	NA,1	NA,inf	NA,inf	NA,0.464791	0.000228358	0.000228358
2	chr22:43859952:G:A	43859952	A,A	G,G	1,1	inf,-inf	inf,inf	1.94649,0.427773	0.000228156	0.000228156
2	chr22:43847809:G:A	43847809	NA,A	NA,G	NA,1	NA,inf	NA,inf	NA,0.46	0.000227949	0.000227949
2	chr22:43956633:C:T	43956633	NA,T	NA,C	NA,1	NA,inf	NA,inf	NA,0.393756	0.000227884	0.000227884
2	chr22:43743572:TGTGCAG:T	43743572	NA,T	NA,TGTGCAG	NA,1	NA,-inf	NA,inf	NA,0.547324	0.000227764	0.000227764
2	chr22:43808839:T:C	43808839	NA,C	NA,T	NA,1	NA,inf	NA,inf	NA,0.50976	0.000227597	0.000227597
2	chr22:43484634:C:T	43484634	NA,T	NA,C	NA,1	NA,inf	NA,inf	NA,0.503916	0.000227584	0.000227584
2	chr22:43816958:C:T	43816958	T,T	C,C	1,1	inf,-inf	inf,inf	1.11668,1.60885	0.000227472	0.000227472
2	chr22:43893709:A:G	43893709	NA,G	NA,A	NA,1	NA,inf	NA,inf	NA,0.833308	0.000227373	0.000227373
2	chr22:43802897:T:C	43802897	NA,C	NA,T	NA,1	NA,inf	NA,inf	NA,0.501495	0.000227272	0.000227272
2	chr22:43978065:G:T	43978065	NA,T	NA,G	NA,1	NA,inf	NA,inf	NA,0.448494	0.00022727	0.00022727
2	chr22:43992239:T:C	43992239	NA,C	NA,T	NA,1	NA,inf	NA,inf	NA,0.443118	0.000227222	0.000227222
2	chr22:43787534:C:T	43787534	NA,T	NA,C	NA,1	NA,inf	NA,inf	NA,0.495184	0.000227171	0.000227171
2	chr22:43751157:A:G	43751157	NA,G	NA,A	NA,1	NA,-inf	NA,inf	NA,0.545263	0.000227041	0.000227041
2	chr22:44263465:A:G	44263465	NA,G	NA,A	NA,1	NA,inf	NA,inf	NA,0.506264	0.000226476	0.000226476
2	chr22:43489034:T:C	43489034	NA,C	NA,T	NA,1	NA,-inf	NA,inf	NA,0.599172	0.000226453	0.000226453
2	chr22:43450305:T:C	43450305	NA,C	NA,T	NA,1	NA,-inf	NA,inf	NA,0.614984	0.000226021	0.000226021
2	chr22:43647751:C:T	43647751	NA,T	NA,C	NA,1	NA,inf	NA,inf	NA,0.52416	0.000225967	0.000225967
2	chr22:43502609:C:T	43502609	NA,T	NA,C	NA,1	NA,-inf	NA,inf	NA,0.554768	0.000225858	0.000225858
2	chr22:43785032:G:A	43785032	NA,A	NA,G	NA,1	NA,inf	NA,inf	NA,0.498915	0.000225825	0.000225825
2	chr22:43590698:C:T	43590698	NA,T	NA,C	NA,1	NA,inf	NA,inf	NA,0.596305	0.000225099	0.000225099
2	chr22:44274909:C:T	44274909	NA,T	NA,C	NA,1	NA,inf	NA,inf	NA,0.575918	0.000225058	0.000225058
2	chr22:44263722:G:A	44263722	NA,A	NA,G	NA,1	NA,-inf	NA,inf	NA,0.563792	0.000225054	0.000225054
2	chr22:44194533:A:G	44194533	NA,G	NA,A	NA,1	NA,inf	NA,inf	NA,0.493464	0.000225053	0.000225053
2	chr22:43630780:C:T	43630780	T,T	C,C	1,1	inf,inf	inf,inf	0.314366,1.91896	0.000224625	0.000224625
2	chr22:44212732:A:G	44212732	G,G	A,A	1,1	inf,-inf	inf,inf	1.73454,0.031648	0.000223852	0.000223852
2	chr22:44020393:C:T	44020393	T,T	C,C	1,1	inf,-inf	inf,inf	1.13788,0.173437	0.000223738	0.000223738
2	chr22:43744226:G:A	43744226	A,NA	G,NA	1,NA	inf,NA	inf,NA	0.891544,NA	0.000223736	0.000223736
2	chr22:43525428:G:C	43525428	NA,C	NA,G	NA,1	NA,-inf	NA,inf	NA,0.574257	0.000223706	0.000223706
2	chr22:43899480:C:T	43899480	T,T	C,C	1,1	inf,-inf	inf,inf	1.01577,1.03825	0.000223671	0.000223671
2	chr22:44427284:C:T	44427284	NA,T	NA,C	NA,1	NA,-inf	NA,inf	NA,0.574109	0.000223467	0.000223467
2	chr22:44042180:T:G	44042180	NA,G	NA,T	NA,1	NA,-inf	NA,inf	NA,0.597425	0.000223135	0.000223135
2	chr22:43887676:A:G	43887676	G,G	A,A	1,1	inf,-inf	inf,inf	1.40455,1.24648	0.00022308	0.00022308
2	chr22:43444887:T:C	43444887	NA,C	NA,T	NA,1	NA,-inf	NA,inf	NA,0.584417	0.000222827	0.000222827
2	chr22:44254742:AG:A	44254742	NA,A	NA,AG	NA,1	NA,inf	NA,inf	NA,0.511148	0.000222648	0.000222648
2	chr22:43794410:A:G	43794410	NA,G	NA,A	NA,1	NA,inf	NA,inf	NA,0.487336	0.000222642	0.000222642
2	chr22:43842218:G:A	43842218	NA,A	NA,G	NA,1	NA,inf	NA,inf	NA,0.560055	0.000222299	0.000222299
2	chr22:43734149:G:A	43734149	NA,A	NA,G	NA,1	NA,-inf	NA,inf	NA,0.529906	0.000222262	0.000222262
2	chr22:44408781:T:C	44408781	NA,C	NA,T	NA,1	NA,inf	NA,inf	NA,0.524015	0.000222252	0.000222252
2	chr22:44407842:C:T	44407842	T,T	C,C	1,1	-inf,inf	inf,inf	1.43485,0.61357	0.000222215	0.000222215
2	chr22:43658546:C:T	43658546	NA,T	NA,C	NA,1	NA,inf	NA,inf	NA,0.46452	0.000222107	0.000222107
2	chr22:43606850:C:G	43606850	NA,G	NA,C	NA,1	NA,-inf	NA,inf	NA,0.554263	0.000222073	0.000222073
2	chr22:44279469:C:T	44279469	NA,T	NA,C	NA,1	NA,-inf	NA,inf	NA,0.540094	0.000222056	0.000222056
2	chr22:43791806:G:C	43791806	NA,C	NA,G	NA,1	NA,inf	NA,inf	NA,0.464316	0.000221665	0.000221665
2	chr22:43597383:C:CT	43597383	NA,CT	NA,C	NA,1	NA,-inf	NA,inf	NA,0.551921	0.000220944	0.000220944
2	chr22:43663938:T:A	43663938	NA,A	NA,T	NA,1	NA,inf	NA,inf	NA,0.484279	0.000220856	0.000220856
2	chr22:43823165:G:A	43823165	NA,A	NA,G	NA,1	NA,-inf	NA,inf	NA,0.553093	0.000220834	0.000220834
2	chr22:44400582:T:C	44400582	NA,C	NA,T	NA,1	NA,inf	NA,inf	NA,0.496099	0.000220156	0.000220156
2	chr22:43796934:T:C	43796934	NA,C	NA,T	NA,1	NA,inf	NA,inf	NA,0.48676	0.000220143	0.000220143
2	chr22:44259704:G:A	44259704	NA,A	NA,G	NA,1	NA,inf	NA,inf	NA,0.499812	0.000219933	0.000219933
2	chr22:43810649:G:C	43810649	NA,C	NA,G	NA,1	NA,inf	NA,inf	NA,0.608168	0.000219702	0.000219702
2	chr22:43962328:T:C	43962328	NA,C	NA,T	NA,1	NA,inf	NA,inf	NA,0.450053	0.000219539	0.000219539
2	chr22:44383210:C:T	44383210	NA,T	NA,C	NA,1	NA,inf	NA,inf	NA,0.509342	0.000219371	0.000219371
2	chr22:44222284:CAG:C	44222284	C,C	CAG,CAG	1,1	inf,inf	inf,inf	0.90665,0.494089	0.000219351	0.000219351
2	chr22:43717200:T:G	43717200	NA,G	NA,T	NA,1	NA,inf	NA,inf	NA,0.456253	0.000219277	0.000219277
2	chr22:44125076:G:A	44125076	NA,A	NA,G	NA,1	NA,-inf	NA,inf	NA,0.611712	0.000219263	0.000219263
2	chr22:43999094:C:G	43999094	NA,G	NA,C	NA,1	NA,inf	NA,inf	NA,0.420615	0.00021905	0.00021905
2	chr22:43646503:A:C	43646503	C,NA	A,NA	1,NA	inf,NA	inf,NA	0.88734,NA	0.000218486	0.000218486
2	chr22:43564906:C:T	43564906	NA,T	NA,C	NA,1	NA,-inf	NA,inf	NA,0.526926	0.000218448	0.000218448
2	chr22:43492634:A:T	43492634	NA,T	NA,A	NA,1	NA,inf	NA,inf	NA,0.478816	0.000218421	0.000218421
2	chr22:44181221:C:G	44181221	NA,G	NA,C	NA,1	NA,inf	NA,inf	NA,0.490874	0.0002184	0.0002184
2	chr22:44198329:T:G	44198329	G,G	T,T	1,1	inf,inf	inf,inf	2.12077,0.145136	0.000217641	0.000217641
2	chr22:43878322:T:C	43878322	C,C	T,T	1,1	inf,inf	inf,inf	1.95012,0.798709	0.000217334	0.000217334
2	chr22:43599373:G:T	43599373	NA,T	NA,G	NA,1	NA,inf	NA,inf	NA,0.450522	0.000217304	0.000217304
2	chr22:44267188:T:A	44267188	NA,A	NA,T	NA,1	NA,inf	NA,inf	NA,0.479334	0.000217211	0.000217211
2	chr22:44257404:A:T	44257404	NA,T	NA,A	NA,1	NA,inf	NA,inf	NA,0.494949	0.000217104	0.000217104
2	chr22:44062606:C:T	44062606	T,NA	C,NA	1,NA	inf,NA	inf,NA	3.7679,NA	0.00021675	0.00021675
2	chr22:44216937:G:A	44216937	A,A	G,G	1,1	inf,-inf	inf,inf	1.64924,0.245251	0.000216732	0.000216732
2	chr22:44197744:T:C	44197744	C,C	T,T	1,1	inf,inf	inf,inf	2.0971,0.197889	0.000216662	0.000216662
2	chr22:43993929:C:T	43993929	NA,T	NA,C	NA,1	NA,-inf	NA,inf	NA,0.62063	0.000216473	0.000216473
2	chr22:43781227:G:A	43781227	NA,A	NA,G	NA,1	NA,inf	NA,inf	NA,0.474684	0.000216451	0.000216451
2	chr22:43936812:A:G	43936812	NA,G	NA,A	NA,1	NA,-inf	NA,inf	NA,0.724495	0.000216326	0.000216326
2	chr22:44123301:G:A	44123301	NA,A	NA,G	NA,1	NA,inf	NA,inf	NA,0.504183	0.000216234	0.000216234
2	chr22:44027084:G:T	44027084	T,T	G,G	1,1	-inf,-inf	inf,inf	0.415765,1.334	0.000216223	0.000216223
2	chr22:43745569:G:T	43745569	NA,T	NA,G	NA,1	NA,inf	NA,inf	NA,0.469548	0.000216116	0.000216116
2	chr22:44015341:CAT:C	44015341	NA,C	NA,CAT	NA,1	NA,inf	NA,inf	NA,0.437839	0.00021603	0.00021603
2	chr22:44017795:C:T	44017795	NA,T	NA,C	NA,1	NA,inf	NA,inf	NA,0.42816	0.000215916	0.000215916
2	chr22:44221984:A:G	44221984	G,G	A,A	1,1	inf,inf	inf,inf	0.925197,0.447449	0.000215853	0.000215853
2	chr22:44380612:A:C	44380612	NA,C	NA,A	NA,1	NA,-inf	NA,inf	NA,0.509529	0.000215842	0.000215842
2	chr22:44416208:A:G	44416208	NA,G	NA,A	NA,1	NA,inf	NA,inf	NA,0.496591	0.000215589	0.000215589
2	chr22:44085007:G:A	44085007	NA,A	NA,G	NA,1	NA,-inf	NA,inf	NA,0.528993	0.000215449	0.000215449
2	chr22:44126737:A:G	44126737	NA,G	NA,A	NA,1	NA,-inf	NA,inf	NA,0.514426	0.000215254	0.000215254
2	chr22:43733499:T:C	43733499	NA,C	NA,T	NA,1	NA,-inf	NA,inf	NA,0.507105	0.000215222	0.000215222
2	chr22:44221763:T:C	44221763	C,C	T,T	1,1	inf,inf	inf,inf	0.918661,0.47178	0.000215199	0.000215199
2	chr22:43433016:G:A	43433016	NA,A	NA,G	NA,1	NA,-inf	NA,inf	NA,0.516135	0.000215158	0.000215158
2	chr22:44135050:A:T	44135050	NA,T	NA,A	NA,1	NA,-inf	NA,inf	NA,0.538456	0.000215041	0.000215041
2	chr22:44269714:A:G	44269714	NA,G	NA,A	NA,1	NA,-inf	NA,inf	NA,0.517957	0.000214833	0.000214833
2	chr22:44142652:G:T	44142652	NA,T	NA,G	NA,1	NA,-inf	NA,inf	NA,0.526156	0.000214796	0.000214796
2	chr22:43498059:C:T	43498059	NA,T	NA,C	NA,1	NA,inf	NA,inf	NA,0.466678	0.000214489	0.000214489
2	chr22:43705731:T:G	43705731	NA,G	NA,T	NA,1	NA,inf	NA,inf	NA,0.463455	0.000214478	0.000214478
2	chr22:44232188:G:A	44232188	A,A	G,G	1,1	inf,inf	inf,inf	0.312149,0.853934	0.000214472	0.000214472
2	chr22:43705913:C:T	43705913	NA,T	NA,C	NA,1	NA,inf	NA,inf	NA,0.463264	0.000214421	0.000214421
2	chr22:43826864:C:T	43826864	T,NA	C,NA	1,NA	inf,NA	inf,NA	1.0051,NA	0.000214273	0.000214273
2	chr22:44270333:C:T	44270333	NA,T	NA,C	NA,1	NA,-inf	NA,inf	NA,0.51487	0.000214206	0.000214206
2	chr22:43796221:C:T	43796221	NA,T	NA,C	NA,1	NA,inf	NA,inf	NA,0.459417	0.000213792	0.000213792
2	chr22:44264283:A:G	44264283	NA,G	NA,A	NA,1	NA,inf	NA,inf	NA,0.474677	0.000213668	0.000213668
2	chr22:44071053:A:C	44071053	NA,C	NA,A	NA,1	NA,inf	NA,inf	NA,0.466056	0.000213276	0.000213276
2	chr22:43841447:T:C	43841447	NA,C	NA,T	NA,1	NA,-inf	NA,inf	NA,0.547342	0.000213166	0.000213166
2	chr22:43471762:C:T	43471762	NA,T	NA,C	NA,1	NA,inf	NA,inf	NA,0.445832	0.000213041	0.000213041
2	chr22:44125813:A:T	44125813	NA,T	NA,A	NA,1	NA,-inf	NA,inf	NA,0.589047	0.000212898	0.000212898
2	chr22:44164030:A:G	44164030	NA,G	NA,A	NA,1	NA,-inf	NA,inf	NA,0.518811	0.000212705	0.000212705
2	chr22:43974788:C:T	43974788	NA,T	NA,C	NA,1	NA,inf	NA,inf	NA,0.403929	0.000212568	0.000212568
2	chr22:44003203:C:T	44003203	NA,T	NA,C	NA,1	NA,inf	NA,inf	NA,0.439036	0.000212401	0.000212401
2	chr22:44368461:T:C	44368461	NA,C	NA,T	NA,1	NA,inf	NA,inf	NA,0.484477	0.000212399	0.000212399
2	chr22:44287340:G:A	44287340	NA,A	NA,G	NA,1	NA,inf	NA,inf	NA,0.45403	0.00021222	0.00021222
2	chr22:44369749:C:A	44369749	NA,A	NA,C	NA,1	NA,inf	NA,inf	NA,0.483754	0.000212166	0.000212166
2	chr22:43887807:GGCA:G	43887807	G,G	GGCA,GGCA	1,1	inf,-inf	inf,inf	1.40626,1.21856	0.000212142	0.000212142
2	chr22:44402333:G:T	44402333	NA,T	NA,G	NA,1	NA,-inf	NA,inf	NA,0.510427	0.000212083	0.000212083
2	chr22:43995145:T:C	43995145	C,C	T,T	1,1	inf,inf	inf,inf	2.45906,2.05269	0.000211931	0.000211931
2	chr22:43887797:CAGGAG:C	43887797	C,C	CAGGAG,CAGGAG	1,1	inf,-inf	inf,inf	1.40062,1.22123	0.000211546	0.000211546
2	chr22:44401969:G:A	44401969	NA,A	NA,G	NA,1	NA,-inf	NA,inf	NA,0.509682	0.000211439	0.000211439
2	chr22:44368396:C:G	44368396	NA,G	NA,C	NA,1	NA,inf	NA,inf	NA,0.480712	0.000211345	0.000211345
2	chr22:44252652:CACAA:C	44252652	C,C	CACAA,CACAA	1,1	-inf,-inf	inf,inf	1.50252,0.292803	0.000210658	0.000210658
2	chr22:44149279:G:A	44149279	NA,A	NA,G	NA,1	NA,-inf	NA,inf	NA,0.511321	0.000210343	0.000210343
2	chr22:44220575:G:A	44220575	NA,A	NA,G	NA,1	NA,inf	NA,inf	NA,0.448551	0.000210285	0.000210285
2	chr22:43795520:C:T	43795520	NA,T	NA,C	NA,1	NA,inf	NA,inf	NA,0.447754	0.000210246	0.000210246
2	chr22:43715143:A:T	43715143	T,NA	A,NA	1,NA	-inf,NA	inf,NA	0.843656,NA	0.000210137	0.000210137
2	chr22:43520520:G:A	43520520	NA,A	NA,G	NA,1	NA,-inf	NA,inf	NA,0.545433	0.000210134	0.000210134
2	chr22:44421589:T:C	44421589	NA,C	NA,T	NA,1	NA,inf	NA,inf	NA,0.458489	0.000210016	0.000210016
2	chr22:44022567:T:C	44022567	C,C	T,T	1,1	-inf,-inf	inf,inf	0.120508,1.37586	0.00020986	0.00020986
2	chr22:44198831:G:A	44198831	NA,A	NA,G	NA,1	NA,inf	NA,inf	NA,0.460291	0.000209843	0.000209843
2	chr22:43639775:A:G	43639775	NA,G	NA,A	NA,1	NA,inf	NA,inf	NA,0.751543	0.000209766	0.000209766
2	chr22:43453855:A:G	43453855	NA,G	NA,A	NA,1	NA,inf	NA,inf	NA,0.438968	0.000209765	0.000209765
2	chr22:43843835:C:T	43843835	NA,T	NA,C	NA,1	NA,-inf	NA,inf	NA,0.522536	0.000209729	0.000209729
2	chr22:44222726:A:G	44222726	G,G	A,A	1,1	inf,inf	inf,inf	0.916629,0.439256	0.000209598	0.000209598
2	chr22:44223091:G:GT	44223091	GT,GT	G,G	1,1	inf,inf	inf,inf	0.909076,0.449263	0.000209597	0.000209597
2	chr22:44199112:T:A	44199112	A,A	T,T	1,1	inf,-inf	inf,inf	2.13268,0.0599682	0.000209359	0.000209359
2	chr22:44284291:A:G	44284291	NA,G	NA,A	NA,1	NA,inf	NA,inf	NA,0.436167	0.000209193	0.000209193
2	chr22:44411928:G:A	44411928	NA,A	NA,G	NA,1	NA,inf	NA,inf	NA,0.487856	0.000209013	0.000209013
2	chr22:44397525:T:C	44397525	NA,C	NA,T	NA,1	NA,-inf	NA,inf	NA,0.520635	0.000208876	0.000208876
2	chr22:44396353:G:A	44396353	NA,A	NA,G	NA,1	NA,inf	NA,inf	NA,0.457458	0.000208692	0.000208692
2	chr22:44007953:GCAT:G	44007953	NA,G	NA,GCAT	NA,1	NA,-inf	NA,inf	NA,0.537762	0.000208412	0.000208412
2	chr22:43514400:G:A	43514400	NA,A	NA,G	NA,1	NA,inf	NA,inf	NA,0.411662	0.000208153	0.000208153
2	chr22:43799074:G:A	43799074	A,A	G,G	1,1	inf,inf	inf,inf	0.482132,1.11801	0.000207964	0.000207964
2	chr22:44182685:G:A	44182685	NA,A	NA,G	NA,1	NA,-inf	NA,inf	NA,0.488653	0.000207923	0.000207923
2	chr22:44128220:C:T	44128220	NA,T	NA,C	NA,1	NA,inf	NA,inf	NA,0.438929	0.000207861	0.000207861
2	chr22:44168767:A:G	44168767	NA,G	NA,A	NA,1	NA,inf	NA,inf	NA,0.48657	0.000207858	0.000207858
2	chr22:43632984:G:T	43632984	NA,T	NA,G	NA,1	NA,inf	NA,inf	NA,0.438796	0.000207672	0.000207672
2	chr22:43674094:C:T	43674094	NA,T	NA,C	NA,1	NA,inf	NA,inf	NA,0.46131	0.00020746	0.00020746
2	chr22:43753414:G:A	43753414	NA,A	NA,G	NA,1	NA,inf	NA,inf	NA,0.440203	0.000207455	0.000207455
2	chr22:44126374:T:G	44126374	NA,G	NA,T	NA,1	NA,-inf	NA,inf	NA,0.569469	0.000207379	0.000207379
2	chr22:43590329:G:T	43590329	NA,T	NA,G	NA,1	NA,inf	NA,inf	NA,0.708595	0.000207375	0.000207375
2	chr22:44418093:C:T	44418093	NA,T	NA,C	NA,1	NA,inf	NA,inf	NA,0.464311	0.000207217	0.000207217
2	chr22:43962160:A:C	43962160	NA,C	NA,A	NA,1	NA,inf	NA,inf	NA,0.386578	0.000207212	0.000207212
2	chr22:43855631:C:T	43855631	NA,T	NA,C	NA,1	NA,-inf	NA,inf	NA,0.509037	0.000207181	0.000207181
2	chr22:44081710:G:T	44081710	NA,T	NA,G	NA,1	NA,-inf	NA,inf	NA,0.500689	0.000207084	0.000207084
2	chr22:44270207:T:C	44270207	NA,C	NA,T	NA,1	NA,-inf	NA,inf	NA,0.489432	0.000206526	0.000206526
2	chr22:44205074:T:C	44205074	C,C	T,T	1,1	inf,-inf	inf,inf	2.07116,0.279828	0.000206465	0.000206465
2	chr22:43526253:C:G	43526253	NA,G	NA,C	NA,1	NA,inf	NA,inf	NA,0.381318	0.000206235	0.000206235
2	chr22:43630245:C:T	43630245	T,T	C,C	1,1	inf,inf	inf,inf	0.318732,1.8658	0.000206114	0.000206114
2	chr22:43672637:G:C	43672637	NA,C	NA,G	NA,1	NA,inf	NA,inf	NA,0.414609	0.000206058	0.000206058
2	chr22:43786693:G:A	43786693	NA,A	NA,G	NA,1	NA,inf	NA,inf	NA,0.415705	0.000206051	0.000206051
2	chr22:44126164:C:T	44126164	NA,T	NA,C	NA,1	NA,-inf	NA,inf	NA,0.481366	0.00020601	0.00020601
2	chr22:43660236:G:A	43660236	NA,A	NA,G	NA,1	NA,-inf	NA,inf	NA,0.501918	0.000205922	0.000205922
2	chr22:43486346:C:A	43486346	NA,A	NA,C	NA,1	NA,-inf	NA,inf	NA,0.520946	0.000205912	0.000205912
2	chr22:43791807:A:C	43791807	C,C	A,A	1,1	-inf,-inf	inf,inf	2.2156,0.189124	0.000205506	0.000205506
2	chr22:44418125:G:T	44418125	NA,T	NA,G	NA,1	NA,inf	NA,inf	NA,0.458078	0.000205469	0.000205469
2	chr22:43894569:C:T	43894569	NA,T	NA,C	NA,1	NA,-inf	NA,inf	NA,0.477447	0.000205436	0.000205436
2	chr22:44221645:C:T	44221645	T,T	C,C	1,1	inf,inf	inf,inf	0.904368,0.448324	0.000205299	0.000205299
2	chr22:44269638:C:T	44269638	NA,T	NA,C	NA,1	NA,-inf	NA,inf	NA,0.483842	0.000205236	0.000205236
2	chr22:44244026:C:T	44244026	NA,T	NA,C	NA,1	NA,inf	NA,inf	NA,0.428143	0.000205094	0.000205094
2	chr22:44218576:G:A	44218576	NA,A	NA,G	NA,1	NA,inf	NA,inf	NA,0.43162	0.000204427	0.000204427
2	chr22:43968771:G:A	43968771	NA,A	NA,G	NA,1	NA,inf	NA,inf	NA,0.405999	0.000204044	0.000204044
2	chr22:44262870:G:A	44262870	NA,A	NA,G	NA,1	NA,-inf	NA,inf	NA,0.482671	0.000204016	0.000204016
2	chr22:44384096:C:T	44384096	NA,T	NA,C	NA,1	NA,inf	NA,inf	NA,0.4669	0.000203911	0.000203911
2	chr22:43542230:C:T	43542230	NA,T	NA,C	NA,1	NA,inf	NA,inf	NA,0.423689	0.000203708	0.000203708
2	chr22:43598491:A:G	43598491	G,G	A,A	1,1	-inf,inf	inf,inf	2.79981,0.0265474	0.000203676	0.000203676
2	chr22:44422902:C:T	44422902	NA,T	NA,C	NA,1	NA,inf	NA,inf	NA,0.454679	0.000203585	0.000203585
2	chr22:43780048:T:C	43780048	NA,C	NA,T	NA,1	NA,inf	NA,inf	NA,0.430931	0.000203494	0.000203494
2	chr22:43857210:G:A	43857210	NA,A	NA,G	NA,1	NA,inf	NA,inf	NA,0.411581	0.000203179	0.000203179
2	chr22:44366999:C:G	44366999	NA,G	NA,C	NA,1	NA,inf	NA,inf	NA,0.451047	0.000203024	0.000203024
2	chr22:44290566:C:T	44290566	NA,T	NA,C	NA,1	NA,-inf	NA,inf	NA,0.454036	0.00020302	0.00020302
2	chr22:43955163:G:C	43955163	NA,C	NA,G	NA,1	NA,inf	NA,inf	NA,0.405354	0.000202936	0.000202936
2	chr22:44354331:AG:A	44354331	NA,A	NA,AG	NA,1	NA,inf	NA,inf	NA,0.458729	0.000202899	0.000202899
2	chr22:44064680:C:T	44064680	NA,T	NA,C	NA,1	NA,-inf	NA,inf	NA,0.468931	0.000202807	0.000202807
2	chr22:44350946:C:T	44350946	NA,T	NA,C	NA,1	NA,-inf	NA,inf	NA,0.504275	0.000202759	0.000202759
2	chr22:44254370:T:TG	44254370	NA,TG	NA,T	NA,1	NA,inf	NA,inf	NA,0.467687	0.000202703	0.000202703
2	chr22:44199628:C:T	44199628	NA,T	NA,C	NA,1	NA,inf	NA,inf	NA,0.435577	0.000202663	0.000202663
2	chr22:43970818:A:G	43970818	NA,G	NA,A	NA,1	NA,inf	NA,inf	NA,0.394257	0.000202643	0.000202643
2	chr22:43812540:T:C	43812540	NA,C	NA,T	NA,1	NA,-inf	NA,inf	NA,0.492328	0.000202586	0.000202586
2	chr22:44106550:T:C	44106550	NA,C	NA,T	NA,1	NA,-inf	NA,inf	NA,0.512926	0.000202586	0.000202586
2	chr22:44416881:T:G	44416881	G,G	T,T	1,1	inf,-inf	inf,inf	0.575019,1.63559	0.000202561	0.000202561
2	chr22:43670680:G:A	43670680	NA,A	NA,G	NA,1	NA,inf	NA,inf	NA,0.444525	0.000202388	0.000202388
2	chr22:43902930:G:A	43902930	NA,A	NA,G	NA,1	NA,inf	NA,inf	NA,0.627252	0.000202375	0.000202375
2	chr22:43820498:G:A	43820498	NA,A	NA,G	NA,1	NA,-inf	NA,inf	NA,0.491041	0.000202247	0.000202247
2	chr22:43844547:A:C	43844547	NA,C	NA,A	NA,1	NA,-inf	NA,inf	NA,0.506868	0.000202241	0.000202241
2	chr22:44025636:C:G	44025636	NA,G	NA,C	NA,1	NA,-inf	NA,inf	NA,0.487914	0.0002022	0.0002022
2	chr22:44093667:T:C	44093667	NA,C	NA,T	NA,1	NA,-inf	NA,inf	NA,0.434918	0.000202072	0.000202072
2	chr22:43841084:C:T	43841084	NA,T	NA,C	NA,1	NA,-inf	NA,inf	NA,0.50432	0.000201985	0.000201985
2	chr22:43458520:G:A	43458520	NA,A	NA,G	NA,1	NA,inf	NA,inf	NA,0.454634	0.000201891	0.000201891
2	chr22:44009705:A:G	44009705	NA,G	NA,A	NA,1	NA,inf	NA,inf	NA,0.563515	0.000201845	0.000201845
2	chr22:44217642:C:T	44217642	T,T	C,C	1,1	inf,-inf	inf,inf	1.59329,0.281037	0.000201766	0.000201766
2	chr22:44223820:A:G	44223820	G,G	A,A	1,1	inf,inf	inf,inf	0.884311,0.476418	0.000201744	0.000201744
2	chr22:43763938:T:A	43763938	NA,A	NA,T	NA,1	NA,-inf	NA,inf	NA,0.477098	0.00020171	0.00020171
2	chr22:44394996:G:A	44394996	A,A	G,G	1,1	-inf,-inf	inf,inf	1.34207,1.03147	0.000201478	0.000201478
2	chr22:44283147:G:A	44283147	NA,A	NA,G	NA,1	NA,-inf	NA,inf	NA,0.463682	0.000201467	0.000201467
2	chr22:44278263:C:G	44278263	G,NA	C,NA	1,NA	-inf,NA	inf,NA	1.38549,NA	0.000201403	0.000201403
2	chr22:43843177:G:A	43843177	A,A	G,G	1,1	inf,inf	inf,inf	1.43319,0.314486	0.000201308	0.000201308
2	chr22:44120254:A:G	44120254	NA,G	NA,A	NA,1	NA,-inf	NA,inf	NA,0.474979	0.00020093	0.00020093
2	chr22:43801676:AT:A	43801676	NA,A	NA,AT	NA,1	NA,inf	NA,inf	NA,0.409603	0.000200897	0.000200897
2	chr22:44259724:G:A	44259724	NA,A	NA,G	NA,1	NA,inf	NA,inf	NA,0.435904	0.000200883	0.000200883
2	chr22:44016995:C:T	44016995	NA,T	NA,C	NA,1	NA,-inf	NA,inf	NA,0.188592	0.000200648	0.000200648
2	chr22:44167426:G:A	44167426	NA,A	NA,G	NA,1	NA,inf	NA,inf	NA,0.435957	0.000200637	0.000200637
2	chr22:43824137:G:A	43824137	NA,A	NA,G	NA,1	NA,inf	NA,inf	NA,0.434248	0.000200473	0.000200473
2	chr22:43710219:G:T	43710219	NA,T	NA,G	NA,1	NA,inf	NA,inf	NA,0.392689	0.000200079	0.000200079
2	chr22:44284467:G:A	44284467	A,NA	G,NA	1,NA	-inf,NA	inf,NA	1.21248,NA	0.000200048	0.000200048
2	chr22:43503932:C:T	43503932	NA,T	NA,C	NA,1	NA,-inf	NA,inf	NA,0.47162	0.000199968	0.000199968
2	chr22:43579539:C:T	43579539	NA,T	NA,C	NA,1	NA,inf	NA,inf	NA,0.711947	0.000199841	0.000199841
2	chr22:43999253:C:T	43999253	NA,T	NA,C	NA,1	NA,inf	NA,inf	NA,0.372102	0.000199708	0.000199708
2	chr22:43664619:G:C	43664619	NA,C	NA,G	NA,1	NA,inf	NA,inf	NA,0.406974	0.000199706	0.000199706
2	chr22:43818443:A:G	43818443	NA,G	NA,A	NA,1	NA,-inf	NA,inf	NA,0.49952	0.000199281	0.000199281
2	chr22:43918933:T:G	43918933	NA,G	NA,T	NA,1	NA,inf	NA,inf	NA,0.360841	0.000199135	0.000199135
2	chr22:44252641:AAAAG:A	44252641	NA,A	NA,AAAAG	NA,1	NA,inf	NA,inf	NA,0.414937	0.000199024	0.000199024
2	chr22:44107052:G:A	44107052	NA,A	NA,G	NA,1	NA,-inf	NA,inf	NA,0.502204	0.000198998	0.000198998
2	chr22:44201421:G:A	44201421	NA,A	NA,G	NA,1	NA,inf	NA,inf	NA,0.419594	0.000198809	0.000198809
2	chr22:44239042:C:G	44239042	NA,G	NA,C	NA,1	NA,inf	NA,inf	NA,0.442109	0.000198753	0.000198753
2	chr22:44241947:C:T	44241947	NA,T	NA,C	NA,1	NA,inf	NA,inf	NA,0.44239	0.000198716	0.000198716
2	chr22:43819783:G:A	43819783	NA,A	NA,G	NA,1	NA,-inf	NA,inf	NA,0.467714	0.000198701	0.000198701
2	chr22:43727296:G:A	43727296	A,A	G,G	1,1	-inf,-inf	inf,inf	2.22471,0.161668	0.000198373	0.000198373
2	chr22:44379750:C:T	44379750	NA,T	NA,C	NA,1	NA,inf	NA,inf	NA,0.43445	0.000198245	0.000198245
2	chr22:44160887:C:T	44160887	NA,T	NA,C	NA,1	NA,inf	NA,inf	NA,0.421048	0.000198139	0.000198139
2	chr22:44404498:T:C	44404498	NA,C	NA,T	NA,1	NA,-inf	NA,inf	NA,0.448181	0.000197979	0.000197979
2	chr22:43972493:C:T	43972493	NA,T	NA,C	NA,1	NA,inf	NA,inf	NA,0.352362	0.000197968	0.000197968
2	chr22:44276080:C:T	44276080	NA,T	NA,C	NA,1	NA,inf	NA,inf	NA,0.431266	0.000197871	0.000197871
2	chr22:44261247:C:T	44261247	NA,T	NA,C	NA,1	NA,-inf	NA,inf	NA,0.463413	0.00019781	0.00019781
2	chr22:43481316:G:A	43481316	NA,A	NA,G	NA,1	NA,-inf	NA,inf	NA,0.520053	0.000197761	0.000197761
2	chr22:44367670:G:A	44367670	NA,A	NA,G	NA,1	NA,-inf	NA,inf	NA,0.462077	0.00019767	0.00019767
2	chr22:43520711:A:C	43520711	NA,C	NA,A	NA,1	NA,inf	NA,inf	NA,0.372584	0.00019752	0.00019752
2	chr22:44343646:T:C	44343646	NA,C	NA,T	NA,1	NA,-inf	NA,inf	NA,0.465643	0.000197189	0.000197189
2	chr22:43858797:C:T	43858797	NA,T	NA,C	NA,1	NA,inf	NA,inf	NA,0.336864	0.000197188	0.000197188
2	chr22:44333094:A:T	44333094	NA,T	NA,A	NA,1	NA,-inf	NA,inf	NA,0.452753	0.00019695	0.00019695
2	chr22:44075591:C:T	44075591	NA,T	NA,C	NA,1	NA,-inf	NA,inf	NA,0.49721	0.000196925	0.000196925
2	chr22:43438107:A:G	43438107	G,G	A,A	1,1	inf,inf	inf,inf	0.757874,0.572369	0.000196918	0.000196918
2	chr22:43995179:C:T	43995179	NA,T	NA,C	NA,1	NA,-inf	NA,inf	NA,0.533203	0.000196881	0.000196881
2	chr22:44298790:G:A	44298790	NA,A	NA,G	NA,1	NA,inf	NA,inf	NA,0.435584	0.000196783	0.000196783
2	chr22:44029122:C:A	44029122	NA,A	NA,C	NA,1	NA,-inf	NA,inf	NA,0.466007	0.000196783	0.000196783
2	chr22:43444476:C:A	43444476	NA,A	NA,C	NA,1	NA,-inf	NA,inf	NA,0.451651	0.000196739	0.000196739
2	chr22:44252648:T:C	44252648	C,C	T,T	1,1	-inf,-inf	inf,inf	1.0739,1.35688	0.000196472	0.000196472
2	chr22:44149251:C:T	44149251	NA,T	NA,C	NA,1	NA,inf	NA,inf	NA,0.413979	0.000196335	0.000196335
2	chr22:44005922:A:G	44005922	NA,G	NA,A	NA,1	NA,inf	NA,inf	NA,0.386478	0.000196311	0.000196311
2	chr22:44074335:C:A	44074335	NA,A	NA,C	NA,1	NA,inf	NA,inf	NA,0.385622	0.000196177	0.000196177
2	chr22:43517388:C:T	43517388	NA,T	NA,C	NA,1	NA,-inf	NA,inf	NA,0.450208	0.000196092	0.000196092
2	chr22:43865046:G:A	43865046	NA,A	NA,G	NA,1	NA,-inf	NA,inf	NA,0.475175	0.000195952	0.000195952
2	chr22:44024721:G:A	44024721	NA,A	NA,G	NA,1	NA,inf	NA,inf	NA,0.390756	0.000195899	0.000195899
2	chr22:43529859:C:T	43529859	NA,T	NA,C	NA,1	NA,-inf	NA,inf	NA,0.465973	0.000195894	0.000195894
2	chr22:43504620:T:C	43504620	NA,C	NA,T	NA,1	NA,inf	NA,inf	NA,0.373585	0.000195814	0.000195814
2	chr22:44106560:G:A	44106560	NA,A	NA,G	NA,1	NA,-inf	NA,inf	NA,0.485799	0.000195584	0.000195584
2	chr22:44262388:C:T	44262388	T,T	C,C	1,1	-inf,-inf	inf,inf	1.85786,0.166013	0.000195454	0.000195454
2	chr22:44221522:G:A	44221522	A,A	G,G	1,1	inf,inf	inf,inf	0.897134,0.418168	0.0001954	0.0001954
2	chr22:44285733:G:A	44285733	NA,A	NA,G	NA,1	NA,inf	NA,inf	NA,0.406316	0.000195157	0.000195157
2	chr22:43437173:C:T	43437173	NA,T	NA,C	NA,1	NA,-inf	NA,inf	NA,0.471759	0.000195132	0.000195132
2	chr22:43548509:C:T	43548509	NA,T	NA,C	NA,1	NA,-inf	NA,inf	NA,0.414487	0.000195021	0.000195021
2	chr22:44367869:T:TC	44367869	NA,TC	NA,T	NA,1	NA,inf	NA,inf	NA,0.421593	0.000194968	0.000194968
2	chr22:44408087:A:G	44408087	NA,G	NA,A	NA,1	NA,-inf	NA,inf	NA,0.437078	0.000194505	0.000194505
2	chr22:43614637:G:C	43614637	C,C	G,G	1,1	-inf,inf	inf,inf	2.7616,0.0326666	0.000194383	0.000194383
2	chr22:43839321:C:T	43839321	NA,T	NA,C	NA,1	NA,inf	NA,inf	NA,0.432205	0.000194306	0.000194306
2	chr22:44172033:A:G	44172033	NA,G	NA,A	NA,1	NA,inf	NA,inf	NA,0.394242	0.000193975	0.000193975
2	chr22:44264090:C:A	44264090	NA,A	NA,C	NA,1	NA,-inf	NA,inf	NA,0.448923	0.000193968	0.000193968
2	chr22:43709914:T:C	43709914	NA,C	NA,T	NA,1	NA,inf	NA,inf	NA,0.422673	0.000193923	0.000193923
2	chr22:44270210:C:G	44270210	NA,G	NA,C	NA,1	NA,-inf	NA,inf	NA,0.442071	0.000193861	0.000193861
2	chr22:43617818:A:T	43617818	NA,T	NA,A	NA,1	NA,inf	NA,inf	NA,0.388886	0.000193818	0.000193818
2	chr22:44398635:G:A	44398635	NA,A	NA,G	NA,1	NA,inf	NA,inf	NA,0.409664	0.000193812	0.000193812
2	chr22:44327818:C:T	44327818	NA,T	NA,C	NA,1	NA,-inf	NA,inf	NA,0.441151	0.000193722	0.000193722
2	chr22:44298479:AC:A	44298479	NA,A	NA,AC	NA,1	NA,-inf	NA,inf	NA,0.459477	0.000193631	0.000193631
2	chr22:44285213:T:C	44285213	NA,C	NA,T	NA,1	NA,inf	NA,inf	NA,0.398383	0.000193033	0.000193033
2	chr22:44065305:T:C	44065305	NA,C	NA,T	NA,1	NA,inf	NA,inf	NA,0.370416	0.000193003	0.000193003
2	chr22:44196508:G:C	44196508	NA,C	NA,G	NA,1	NA,inf	NA,inf	NA,0.419781	0.000192792	0.000192792
2	chr22:44120157:C:T	44120157	NA,T	NA,C	NA,1	NA,inf	NA,inf	NA,0.396821	0.000192738	0.000192738
2	chr22:43890467:G:A	43890467	NA,A	NA,G	NA,1	NA,inf	NA,inf	NA,0.35952	0.000192687	0.000192687
2	chr22:43925837:C:T	43925837	NA,T	NA,C	NA,1	NA,inf	NA,inf	NA,0.349047	0.000192676	0.000192676
2	chr22:44222824:C:T	44222824	T,T	C,C	1,1	inf,inf	inf,inf	0.877333,0.45202	0.000192643	0.000192643
2	chr22:44129147:T:A	44129147	NA,A	NA,T	NA,1	NA,inf	NA,inf	NA,0.411753	0.000192568	0.000192568
2	chr22:43519997:G:A	43519997	NA,A	NA,G	NA,1	NA,-inf	NA,inf	NA,0.36138	0.000192555	0.000192555
2	chr22:44167262:G:C	44167262	C,NA	G,NA	1,NA	inf,NA	inf,NA	0.688742,NA	0.000192418	0.000192418
2	chr22:44108720:T:G	44108720	NA,G	NA,T	NA,1	NA,-inf	NA,inf	NA,0.433691	0.000192228	0.000192228
2	chr22:43954010:G:A	43954010	NA,A	NA,G	NA,1	NA,inf	NA,inf	NA,0.30604	0.00019216	0.00019216
2	chr22:43671991:G:A	43671991	NA,A	NA,G	NA,1	NA,-inf	NA,inf	NA,0.49165	0.000192154	0.000192154
2	chr22:44415695:T:C	44415695	NA,C	NA,T	NA,1	NA,inf	NA,inf	NA,0.419877	0.000192014	0.000192014
2	chr22:43673673:G:A	43673673	NA,A	NA,G	NA,1	NA,inf	NA,inf	NA,0.422543	0.000191896	0.000191896
2	chr22:43486747:GCC:G	43486747	NA,G	NA,GCC	NA,1	NA,-inf	NA,inf	NA,0.465752	0.000191842	0.000191842
2	chr22:43649841:G:A	43649841	NA,A	NA,G	NA,1	NA,inf	NA,inf	NA,0.409982	0.000191821	0.000191821
2	chr22:44223711:C:T	44223711	T,T	C,C	1,1	inf,inf	inf,inf	0.860593,0.479043	0.000191612	0.000191612
2	chr22:44309883:T:C	44309883	NA,C	NA,T	NA,1	NA,inf	NA,inf	NA,0.418088	0.000191585	0.000191585
2	chr22:44223455:T:G	44223455	G,G	T,T	1,1	inf,inf	inf,inf	0.850723,0.499321	0.000191577	0.000191577
2	chr22:44008186:C:T	44008186	NA,T	NA,C	NA,1	NA,-inf	NA,inf	NA,0.603253	0.00019122	0.00019122
2	chr22:44107542:C:T	44107542	NA,T	NA,C	NA,1	NA,-inf	NA,inf	NA,0.468415	0.000190948	0.000190948
2	chr22:43842386:G:A	43842386	NA,A	NA,G	NA,1	NA,inf	NA,inf	NA,0.501901	0.000190888	0.000190888
2	chr22:44396812:C:T	44396812	NA,T	NA,C	NA,1	NA,-inf	NA,inf	NA,0.435408	0.000190665	0.000190665
2	chr22:44260536:T:G	44260536	NA,G	NA,T	NA,1	NA,inf	NA,inf	NA,0.422981	0.000190656	0.000190656
2	chr22:43701672:T:C	43701672	NA,C	NA,T	NA,1	NA,inf	NA,inf	NA,0.348299	0.000190613	0.000190613
2	chr22:44243662:A:G	44243662	NA,G	NA,A	NA,1	NA,inf	NA,inf	NA,0.389424	0.000190538	0.000190538
2	chr22:44391991:T:C	44391991	NA,C	NA,T	NA,1	NA,inf	NA,inf	NA,0.41568	0.000190531	0.000190531
2	chr22:44091904:C:T	44091904	NA,T	NA,C	NA,1	NA,inf	NA,inf	NA,0.386313	0.000190513	0.000190513
2	chr22:44102564:G:A	44102564	NA,A	NA,G	NA,1	NA,inf	NA,inf	NA,0.33988	0.000190406	0.000190406
2	chr22:44157180:G:C	44157180	NA,C	NA,G	NA,1	NA,inf	NA,inf	NA,0.390536	0.000190339	0.000190339
2	chr22:44408114:A:C	44408114	NA,C	NA,A	NA,1	NA,-inf	NA,inf	NA,0.41742	0.000190076	0.000190076
2	chr22:44295772:G:A	44295772	NA,A	NA,G	NA,1	NA,inf	NA,inf	NA,0.423708	0.000189932	0.000189932
2	chr22:44303240:CCT:C	44303240	NA,C	NA,CCT	NA,1	NA,-inf	NA,inf	NA,0.443851	0.00018984	0.00018984
2	chr22:44186388:C:A	44186388	NA,A	NA,C	NA,1	NA,inf	NA,inf	NA,0.395344	0.000189781	0.000189781
2	chr22:43577684:A:G	43577684	NA,G	NA,A	NA,1	NA,inf	NA,inf	NA,0.373824	0.000189756	0.000189756
2	chr22:44069081:C:T	44069081	NA,T	NA,C	NA,1	NA,inf	NA,inf	NA,0.358629	0.000189674	0.000189674
2	chr22:44230522:T:C	44230522	NA,C	NA,T	NA,1	NA,-inf	NA,inf	NA,0.410467	0.000189637	0.000189637
2	chr22:43485494:A:G	43485494	NA,G	NA,A	NA,1	NA,-inf	NA,inf	NA,0.445226	0.000189625	0.000189625
2	chr22:44387874:A:G	44387874	NA,G	NA,A	NA,1	NA,inf	NA,inf	NA,0.398373	0.0001895	0.0001895
2	chr22:44071349:C:T	44071349	T,NA	C,NA	1,NA	-inf,NA	inf,NA	1.60153,NA	0.00018905	0.00018905
2	chr22:44120174:G:C	44120174	NA,C	NA,G	NA,1	NA,-inf	NA,inf	NA,0.427407	0.000189037	0.000189037
2	chr22:44223697:G:C	44223697	C,C	G,G	1,1	inf,inf	inf,inf	0.855664,0.479797	0.000188767	0.000188767
2	chr22:44255254:T:C	44255254	NA,C	NA,T	NA,1	NA,inf	NA,inf	NA,0.396262	0.000188535	0.000188535
2	chr22:44066562:G:C	44066562	NA,C	NA,G	NA,1	NA,-inf	NA,inf	NA,0.439325	0.000188513	0.000188513
2	chr22:44377772:A:G	44377772	NA,G	NA,A	NA,1	NA,inf	NA,inf	NA,0.405341	0.000188386	0.000188386
2	chr22:44411713:T:G	44411713	NA,G	NA,T	NA,1	NA,inf	NA,inf	NA,0.389293	0.000188155	0.000188155
2	chr22:44012981:C:T	44012981	NA,T	NA,C	NA,1	NA,inf	NA,inf	NA,0.319781	0.00018809	0.00018809
2	chr22:43798471:G:A	43798471	NA,A	NA,G	NA,1	NA,inf	NA,inf	NA,0.359489	0.000187972	0.000187972
2	chr22:44345878:T:C	44345878	NA,C	NA,T	NA,1	NA,inf	NA,inf	NA,0.380437	0.000187913	0.000187913
2	chr22:44025614:G:A	44025614	NA,A	NA,G	NA,1	NA,-inf	NA,inf	NA,0.430701	0.00018775	0.00018775
2	chr22:43821424:G:A	43821424	NA,A	NA,G	NA,1	NA,-inf	NA,inf	NA,0.432313	0.000187726	0.000187726
2	chr22:44302232:T:C	44302232	NA,C	NA,T	NA,1	NA,-inf	NA,inf	NA,0.427867	0.000187607	0.000187607
2	chr22:43480307:T:C	43480307	NA,C	NA,T	NA,1	NA,-inf	NA,inf	NA,0.437013	0.000187605	0.000187605
2	chr22:43676174:T:C	43676174	NA,C	NA,T	NA,1	NA,inf	NA,inf	NA,0.386928	0.000187513	0.000187513
2	chr22:44250932:G:A	44250932	NA,A	NA,G	NA,1	NA,inf	NA,inf	NA,0.378655	0.000187421	0.000187421
2	chr22:44291504:C:T	44291504	NA,T	NA,C	NA,1	NA,-inf	NA,inf	NA,0.395151	0.000187376	0.000187376
2	chr22:44139639:T:TG	44139639	NA,TG	NA,T	NA,1	NA,-inf	NA,inf	NA,0.435494	0.0001873	0.0001873
2	chr22:43924245:A:G	43924245	NA,G	NA,A	NA,1	NA,inf	NA,inf	NA,0.327832	0.0001873	0.0001873
2	chr22:44195526:G:A	44195526	NA,A	NA,G	NA,1	NA,inf	NA,inf	NA,0.375663	0.000187292	0.000187292
2	chr22:43974735:T:C	43974735	C,C	T,T	1,1	inf,inf	inf,inf	3.72862,2.05072	0.000187231	0.000187231
2	chr22:43925319:C:T	43925319	NA,T	NA,C	NA,1	NA,inf	NA,inf	NA,0.328459	0.000187126	0.000187126
2	chr22:43973500:G:T	43973500	NA,T	NA,G	NA,1	NA,inf	NA,inf	NA,0.287304	0.000187065	0.000187065
2	chr22:43892318:AG:A	43892318	NA,A	NA,AG	NA,1	NA,inf	NA,inf	NA,0.339188	0.000186991	0.000186991
2	chr22:43478233:G:C	43478233	NA,C	NA,G	NA,1	NA,inf	NA,inf	NA,0.504514	0.000186967	0.000186967
2	chr22:43855269:C:G	43855269	NA,G	NA,C	NA,1	NA,inf	NA,inf	NA,0.480623	0.000186879	0.000186879
2	chr22:44294696:C:T	44294696	NA,T	NA,C	NA,1	NA,inf	NA,inf	NA,0.407826	0.000186766	0.000186766
2	chr22:44018381:G:A	44018381	NA,A	NA,G	NA,1	NA,-inf	NA,inf	NA,0.365725	0.000186733	0.000186733
2	chr22:43534501:CTG:C	43534501	NA,C	NA,CTG	NA,1	NA,inf	NA,inf	NA,0.312174	0.000186631	0.000186631
2	chr22:44125321:C:T	44125321	NA,T	NA,C	NA,1	NA,-inf	NA,inf	NA,0.437715	0.000186584	0.000186584
2	chr22:44234023:G:A	44234023	NA,A	NA,G	NA,1	NA,inf	NA,inf	NA,0.391182	0.000186567	0.000186567
2	chr22:44082343:A:C	44082343	C,NA	A,NA	1,NA	-inf,NA	inf,NA	1.52431,NA	0.000186494	0.000186494
2	chr22:43858479:G:A	43858479	NA,A	NA,G	NA,1	NA,inf	NA,inf	NA,0.37614	0.000186458	0.000186458
2	chr22:43542118:C:G	43542118	NA,G	NA,C	NA,1	NA,inf	NA,inf	NA,0.354669	0.000186344	0.000186344
2	chr22:43674713:T:C	43674713	NA,C	NA,T	NA,1	NA,inf	NA,inf	NA,0.381793	0.000186282	0.000186282
2	chr22:43925761:G:A	43925761	NA,A	NA,G	NA,1	NA,inf	NA,inf	NA,0.325157	0.000186246	0.000186246
2	chr22:44107063:A:C	44107063	NA,C	NA,A	NA,1	NA,-inf	NA,inf	NA,0.449815	0.000186222	0.000186222
2	chr22:43950331:A:G	43950331	NA,G	NA,A	NA,1	NA,inf	NA,inf	NA,0.282773	0.000186162	0.000186162
2	chr22:44110430:C:T	44110430	NA,T	NA,C	NA,1	NA,inf	NA,inf	NA,0.392065	0.00018608	0.00018608
2	chr22:43926053:C:A	43926053	NA,A	NA,C	NA,1	NA,inf	NA,inf	NA,0.323528	0.00018576	0.00018576
2	chr22:43823733:G:A	43823733	NA,A	NA,G	NA,1	NA,inf	NA,inf	NA,0.337541	0.000185526	0.000185526
2	chr22:43885069:C:T	43885069	NA,T	NA,C	NA,1	NA,inf	NA,inf	NA,0.333026	0.000185446	0.000185446
2	chr22:44395260:G:A	44395260	NA,A	NA,G	NA,1	NA,inf	NA,inf	NA,0.380425	0.000185418	0.000185418
2	chr22:44346045:G:T	44346045	NA,T	NA,G	NA,1	NA,inf	NA,inf	NA,0.370334	0.000185381	0.000185381
2	chr22:44196530:G:A	44196530	NA,A	NA,G	NA,1	NA,inf	NA,inf	NA,0.365813	0.000185142	0.000185142
2	chr22:43887317:C:CTGT	43887317	NA,CTGT	NA,C	NA,1	NA,inf	NA,inf	NA,0.343588	0.000184731	0.000184731
2	chr22:44324647:T:C	44324647	NA,C	NA,T	NA,1	NA,inf	NA,inf	NA,0.369001	0.000184693	0.000184693
2	chr22:43485854:C:T	43485854	NA,T	NA,C	NA,1	NA,-inf	NA,inf	NA,0.393172	0.000184555	0.000184555
2	chr22:43887316:A:T	43887316	NA,T	NA,A	NA,1	NA,inf	NA,inf	NA,0.342699	0.000184519	0.000184519
2	chr22:43887319:GCCT:G	43887319	NA,G	NA,GCCT	NA,1	NA,inf	NA,inf	NA,0.342727	0.000184517	0.000184517
2	chr22:44200285:C:T	44200285	NA,T	NA,C	NA,1	NA,inf	NA,inf	NA,0.362863	0.000184478	0.000184478
2	chr22:43718476:A:C	43718476	NA,C	NA,A	NA,1	NA,inf	NA,inf	NA,0.372421	0.000184042	0.000184042
2	chr22:43983627:C:G	43983627	NA,G	NA,C	NA,1	NA,inf	NA,inf	NA,0.327254	0.000184003	0.000184003
2	chr22:44137175:A:G	44137175	NA,G	NA,A	NA,1	NA,-inf	NA,inf	NA,0.417909	0.00018381	0.00018381
2	chr22:43530130:G:C	43530130	C,C	G,G	1,1	-inf,inf	inf,inf	2.54676,0.320505	0.000183721	0.000183721
2	chr22:44428266:G:A	44428266	NA,A	NA,G	NA,1	NA,-inf	NA,inf	NA,0.412241	0.000183691	0.000183691
2	chr22:43634932:T:C	43634932	NA,C	NA,T	NA,1	NA,inf	NA,inf	NA,0.342409	0.000183637	0.000183637
2	chr22:44107672:A:G	44107672	NA,G	NA,A	NA,1	NA,-inf	NA,inf	NA,0.422542	0.000183576	0.000183576
2	chr22:44070323:C:A	44070323	NA,A	NA,C	NA,1	NA,inf	NA,inf	NA,0.334581	0.000183518	0.000183518
2	chr22:44288402:C:T	44288402	NA,T	NA,C	NA,1	NA,inf	NA,inf	NA,0.393845	0.000183516	0.000183516
2	chr22:44259417:G:A	44259417	NA,A	NA,G	NA,1	NA,-inf	NA,inf	NA,0.400656	0.000183194	0.000183194
2	chr22:44092523:G:C	44092523	NA,C	NA,G	NA,1	NA,inf	NA,inf	NA,0.47233	0.000183086	0.000183086
2	chr22:43532005:T:G	43532005	NA,G	NA,T	NA,1	NA,inf	NA,inf	NA,0.296913	0.000183031	0.000183031
2	chr22:43505296:T:C	43505296	NA,C	NA,T	NA,1	NA,inf	NA,inf	NA,0.310013	0.000182928	0.000182928
2	chr22:44238628:G:A	44238628	NA,A	NA,G	NA,1	NA,inf	NA,inf	NA,0.362196	0.000182513	0.000182513
2	chr22:44217400:T:C	44217400	C,C	T,T	1,1	inf,-inf	inf,inf	1.54791,0.273434	0.000182383	0.000182383
2	chr22:44197016:C:G	44197016	NA,G	NA,C	NA,1	NA,inf	NA,inf	NA,0.35251	0.000182372	0.000182372
2	chr22:44135806:C:T	44135806	NA,T	NA,C	NA,1	NA,-inf	NA,inf	NA,0.411176	0.000182256	0.000182256
2	chr22:44388873:G:A	44388873	NA,A	NA,G	NA,1	NA,-inf	NA,inf	NA,0.427586	0.0001822	0.0001822
2	chr22:44028090:C:T	44028090	NA,T	NA,C	NA,1	NA,-inf	NA,inf	NA,0.374698	0.000181654	0.000181654
2	chr22:44105744:T:C	44105744	NA,C	NA,T	NA,1	NA,-inf	NA,inf	NA,0.418035	0.000181602	0.000181602
2	chr22:44153898:C:T	44153898	NA,T	NA,C	NA,1	NA,inf	NA,inf	NA,0.353934	0.000181273	0.000181273
2	chr22:43971749:C:T	43971749	NA,T	NA,C	NA,1	NA,inf	NA,inf	NA,0.298045	0.000181159	0.000181159
2	chr22:44277739:T:C	44277739	NA,C	NA,T	NA,1	NA,-inf	NA,inf	NA,0.402597	0.000181092	0.000181092
2	chr22:43954063:A:T	43954063	NA,T	NA,A	NA,1	NA,-inf	NA,inf	NA,0.471572	0.000181019	0.000181019
2	chr22:43895622:C:G	43895622	NA,G	NA,C	NA,1	NA,-inf	NA,inf	NA,0.408354	0.000180917	0.000180917
2	chr22:43474259:G:A	43474259	NA,A	NA,G	NA,1	NA,-inf	NA,inf	NA,0.415592	0.000180803	0.000180803
2	chr22:44409508:G:A	44409508	NA,A	NA,G	NA,1	NA,inf	NA,inf	NA,0.359683	0.000180681	0.000180681
2	chr22:43866705:G:A	43866705	NA,A	NA,G	NA,1	NA,inf	NA,inf	NA,0.322647	0.000180477	0.000180477
2	chr22:44272635:G:A	44272635	NA,A	NA,G	NA,1	NA,inf	NA,inf	NA,0.336716	0.000180474	0.000180474
2	chr22:43925735:G:A	43925735	NA,A	NA,G	NA,1	NA,inf	NA,inf	NA,0.301378	0.000180408	0.000180408
2	chr22:43441384:G:T	43441384	NA,T	NA,G	NA,1	NA,inf	NA,inf	NA,0.369744	0.000180282	0.000180282
2	chr22:43513200:A:G	43513200	NA,G	NA,A	NA,1	NA,inf	NA,inf	NA,0.29039	0.000180251	0.000180251
2	chr22:43921194:C:A	43921194	NA,A	NA,C	NA,1	NA,inf	NA,inf	NA,0.305425	0.000180229	0.000180229
2	chr22:44257409:G:A	44257409	NA,A	NA,G	NA,1	NA,inf	NA,inf	NA,0.330331	0.000180017	0.000180017
2	chr22:43459442:G:T	43459442	NA,T	NA,G	NA,1	NA,-inf	NA,inf	NA,0.412189	0.000179996	0.000179996
2	chr22:43692046:G:C	43692046	NA,C	NA,G	NA,1	NA,inf	NA,inf	NA,0.354674	0.000179962	0.000179962
2	chr22:44194617:A:G	44194617	NA,G	NA,A	NA,1	NA,inf	NA,inf	NA,0.347334	0.000179875	0.000179875
2	chr22:44107483:A:G	44107483	NA,G	NA,A	NA,1	NA,-inf	NA,inf	NA,0.420034	0.000179755	0.000179755
2	chr22:44339460:T:C	44339460	NA,C	NA,T	NA,1	NA,inf	NA,inf	NA,0.349876	0.000179697	0.000179697
2	chr22:43950731:C:T	43950731	NA,T	NA,C	NA,1	NA,inf	NA,inf	NA,0.25754	0.000179629	0.000179629
2	chr22:43915591:C:T	43915591	T,T	C,C	1,1	inf,-inf	inf,inf	2.55946,0.130829	0.000179389	0.000179389
2	chr22:44217983:T:C	44217983	C,C	T,T	1,1	inf,inf	inf,inf	0.457787,0.374146	0.000179347	0.000179347
2	chr22:44194251:T:A	44194251	NA,A	NA,T	NA,1	NA,inf	NA,inf	NA,0.343984	0.000179084	0.000179084
2	chr22:43954045:C:T	43954045	NA,T	NA,C	NA,1	NA,-inf	NA,inf	NA,0.461997	0.000179043	0.000179043
2	chr22:43829919:A:C	43829919	NA,C	NA,A	NA,1	NA,-inf	NA,inf	NA,0.372072	0.000178944	0.000178944
2	chr22:44277755:G:A	44277755	NA,A	NA,G	NA,1	NA,-inf	NA,inf	NA,0.391691	0.000178874	0.000178874
2	chr22:44282199:G:T	44282199	NA,T	NA,G	NA,1	NA,inf	NA,inf	NA,0.338734	0.000178828	0.000178828
2	chr22:43675762:A:C	43675762	NA,C	NA,A	NA,1	NA,inf	NA,inf	NA,0.349616	0.000178822	0.000178822
2	chr22:43703608:T:A	43703608	NA,A	NA,T	NA,1	NA,-inf	NA,inf	NA,0.23008	0.000178796	0.000178796
2	chr22:43977251:G:A	43977251	NA,A	NA,G	NA,1	NA,-inf	NA,inf	NA,0.452304	0.000178774	0.000178774
2	chr22:43645124:T:C	43645124	C,C	T,T	1,1	inf,-inf	inf,inf	1.74398,1.40258	0.000178576	0.000178576
2	chr22:43516404:C:T	43516404	NA,T	NA,C	NA,1	NA,inf	NA,inf	NA,0.311575	0.00017854	0.00017854
2	chr22:44259811:A:G	44259811	NA,G	NA,A	NA,1	NA,inf	NA,inf	NA,0.322979	0.000178384	0.000178384
2	chr22:43968144:T:A	43968144	NA,A	NA,T	NA,1	NA,inf	NA,inf	NA,0.285267	0.00017796	0.00017796
2	chr22:43472704:C:T	43472704	NA,T	NA,C	NA,1	NA,-inf	NA,inf	NA,0.403837	0.000177755	0.000177755
2	chr22:43676437:AG:A	43676437	NA,A	NA,AG	NA,1	NA,inf	NA,inf	NA,0.341936	0.000177654	0.000177654
2	chr22:44022680:A:G	44022680	NA,G	NA,A	NA,1	NA,inf	NA,inf	NA,0.268674	0.000177604	0.000177604
2	chr22:44370798:T:C	44370798	NA,C	NA,T	NA,1	NA,-inf	NA,inf	NA,0.360308	0.000177432	0.000177432
2	chr22:44019561:G:A	44019561	NA,A	NA,G	NA,1	NA,inf	NA,inf	NA,0.281818	0.000177429	0.000177429
2	chr22:43601595:T:A	43601595	A,A	T,T	1,1	-inf,inf	inf,inf	2.67648,0.0944837	0.000177351	0.000177351
2	chr22:44388621:G:A	44388621	NA,A	NA,G	NA,1	NA,-inf	NA,inf	NA,0.404239	0.000177296	0.000177296
2	chr22:43539917:C:T	43539917	NA,T	NA,C	NA,1	NA,inf	NA,inf	NA,0.274953	0.000177223	0.000177223
2	chr22:44268104:G:A	44268104	NA,A	NA,G	NA,1	NA,-inf	NA,inf	NA,0.371058	0.000176984	0.000176984
2	chr22:43471947:AC:A	43471947	NA,A	NA,AC	NA,1	NA,inf	NA,inf	NA,0.289075	0.000176854	0.000176854
2	chr22:44028543:A:G	44028543	G,G	A,A	1,1	inf,inf	inf,inf	2.80464,0.206796	0.000176853	0.000176853
2	chr22:44007979:G:A	44007979	NA,A	NA,G	NA,1	NA,inf	NA,inf	NA,0.304329	0.000176753	0.000176753
2	chr22:43453072:C:T	43453072	NA,T	NA,C	NA,1	NA,inf	NA,inf	NA,0.311172	0.000176745	0.000176745
2	chr22:44360192:G:A	44360192	NA,A	NA,G	NA,1	NA,inf	NA,inf	NA,0.356341	0.000176725	0.000176725
2	chr22:43552022:G:A	43552022	NA,A	NA,G	NA,1	NA,inf	NA,inf	NA,0.306949	0.000176571	0.000176571
2	chr22:43722686:G:A	43722686	NA,A	NA,G	NA,1	NA,inf	NA,inf	NA,0.338622	0.000176413	0.000176413
2	chr22:44076253:T:G	44076253	NA,G	NA,T	NA,1	NA,inf	NA,inf	NA,0.475839	0.000176369	0.000176369
2	chr22:44427929:T:G	44427929	NA,G	NA,T	NA,1	NA,inf	NA,inf	NA,0.355931	0.000176295	0.000176295
2	chr22:44389135:G:A	44389135	NA,A	NA,G	NA,1	NA,-inf	NA,inf	NA,0.398701	0.000176271	0.000176271
2	chr22:44086281:G:A	44086281	NA,A	NA,G	NA,1	NA,inf	NA,inf	NA,0.320352	0.000176228	0.000176228
2	chr22:44390685:G:A	44390685	NA,A	NA,G	NA,1	NA,inf	NA,inf	NA,0.35259	0.000176182	0.000176182
2	chr22:43886427:G:A	43886427	A,A	G,G	1,1	inf,-inf	inf,inf	1.36219,1.13478	0.000176034	0.000176034
2	chr22:44108040:A:AT	44108040	NA,AT	NA,A	NA,1	NA,-inf	NA,inf	NA,0.37632	0.000175984	0.000175984
2	chr22:43575939:T:C	43575939	NA,C	NA,T	NA,1	NA,inf	NA,inf	NA,0.301176	0.000175938	0.000175938
2	chr22:44167083:T:C	44167083	NA,C	NA,T	NA,1	NA,inf	NA,inf	NA,0.351308	0.000175848	0.000175848
2	chr22:44005352:G:A	44005352	A,A	G,G	1,1	inf,-inf	inf,inf	2.93658,0.81555	0.000175507	0.000175507
2	chr22:44277004:C:T	44277004	NA,T	NA,C	NA,1	NA,inf	NA,inf	NA,0.318731	0.000175395	0.000175395
2	chr22:43676913:T:C	43676913	NA,C	NA,T	NA,1	NA,inf	NA,inf	NA,0.333553	0.000175391	0.000175391
2	chr22:43758661:GC:G	43758661	NA,G	NA,GC	NA,1	NA,-inf	NA,inf	NA,0.413018	0.000175366	0.000175366
2	chr22:43874994:G:A	43874994	NA,A	NA,G	NA,1	NA,inf	NA,inf	NA,0.330083	0.000175174	0.000175174
2	chr22:43933426:G:A	43933426	NA,A	NA,G	NA,1	NA,-inf	NA,inf	NA,0.466216	0.00017517	0.00017517
2	chr22:44276260:A:G	44276260	NA,G	NA,A	NA,1	NA,inf	NA,inf	NA,0.31703	0.000175026	0.000175026
2	chr22:43650357:C:T	43650357	NA,T	NA,C	NA,1	NA,inf	NA,inf	NA,0.29445	0.000174912	0.000174912
2	chr22:43656163:G:A	43656163	NA,A	NA,G	NA,1	NA,inf	NA,inf	NA,0.285122	0.00017491	0.00017491
2	chr22:43879303:C:T	43879303	NA,T	NA,C	NA,1	NA,-inf	NA,inf	NA,0.373932	0.00017488	0.00017488
2	chr22:44088466:T:G	44088466	NA,G	NA,T	NA,1	NA,-inf	NA,inf	NA,0.366524	0.000174808	0.000174808
2	chr22:44015819:C:T	44015819	NA,T	NA,C	NA,1	NA,inf	NA,inf	NA,0.295927	0.000174768	0.000174768
2	chr22:44111092:TTC:T	44111092	NA,T	NA,TTC	NA,1	NA,-inf	NA,inf	NA,0.403953	0.000174638	0.000174638
2	chr22:43484833:A:C	43484833	NA,C	NA,A	NA,1	NA,-inf	NA,inf	NA,0.377407	0.000174636	0.000174636
2	chr22:43812447:C:T	43812447	NA,T	NA,C	NA,1	NA,inf	NA,inf	NA,0.287793	0.000174618	0.000174618
2	chr22:43643320:C:T	43643320	NA,T	NA,C	NA,1	NA,inf	NA,inf	NA,0.284028	0.000174577	0.000174577
2	chr22:44219366:G:A	44219366	NA,A	NA,G	NA,1	NA,inf	NA,inf	NA,0.309408	0.000174556	0.000174556
2	chr22:43947766:T:G	43947766	NA,G	NA,T	NA,1	NA,-inf	NA,inf	NA,0.520097	0.00017448	0.00017448
2	chr22:43919960:G:A	43919960	NA,A	NA,G	NA,1	NA,inf	NA,inf	NA,0.280523	0.000174408	0.000174408
2	chr22:44163280:A:T	44163280	NA,T	NA,A	NA,1	NA,-inf	NA,inf	NA,0.364183	0.000174384	0.000174384
2	chr22:43505383:G:A	43505383	NA,A	NA,G	NA,1	NA,-inf	NA,inf	NA,0.287908	0.000174302	0.000174302
2	chr22:44261432:A:G	44261432	NA,G	NA,A	NA,1	NA,-inf	NA,inf	NA,0.361106	0.000174256	0.000174256
2	chr22:43915629:CAG:C	43915629	NA,C	NA,CAG	NA,1	NA,inf	NA,inf	NA,0.29231	0.00017413	0.00017413
2	chr22:43838167:G:A	43838167	A,A	G,G	1,1	inf,inf	inf,inf	1.37435,0.284255	0.000173974	0.000173974
2	chr22:43507990:C:T	43507990	NA,T	NA,C	NA,1	NA,inf	NA,inf	NA,0.260641	0.000173943	0.000173943
2	chr22:43511440:C:T	43511440	T,NA	C,NA	1,NA	inf,NA	inf,NA	0.763261,NA	0.000173739	0.000173739
2	chr22:44163237:A:G	44163237	NA,G	NA,A	NA,1	NA,-inf	NA,inf	NA,0.360969	0.000173726	0.000173726
2	chr22:43976324:C:T	43976324	NA,T	NA,C	NA,1	NA,inf	NA,inf	NA,0.286026	0.000173659	0.000173659
2	chr22:44340818:G:A	44340818	NA,A	NA,G	NA,1	NA,inf	NA,inf	NA,0.310551	0.000173618	0.000173618
2	chr22:43512678:G:A	43512678	NA,A	NA,G	NA,1	NA,-inf	NA,inf	NA,0.363688	0.000173053	0.000173053
2	chr22:44216881:T:C	44216881	C,C	T,T	1,1	inf,-inf	inf,inf	1.60873,0.0657447	0.000173051	0.000173051
2	chr22:44156556:C:T	44156556	NA,T	NA,C	NA,1	NA,-inf	NA,inf	NA,0.347588	0.00017294	0.00017294
2	chr22:44345877:A:T	44345877	NA,T	NA,A	NA,1	NA,-inf	NA,inf	NA,0.343467	0.000172937	0.000172937
2	chr22:44276052:T:C	44276052	NA,C	NA,T	NA,1	NA,inf	NA,inf	NA,0.306865	0.000172881	0.000172881
2	chr22:43526200:C:G	43526200	NA,G	NA,C	NA,1	NA,inf	NA,inf	NA,0.276045	0.000172805	0.000172805
2	chr22:43870397:A:G	43870397	NA,G	NA,A	NA,1	NA,-inf	NA,inf	NA,0.362285	0.000172707	0.000172707
2	chr22:43862403:C:T	43862403	T,T	C,C	1,1	inf,-inf	inf,inf	1.32757,0.393671	0.000172589	0.000172589
2	chr22:43977456:G:A	43977456	NA,A	NA,G	NA,1	NA,inf	NA,inf	NA,0.261895	0.000172586	0.000172586
2	chr22:44311627:G:A	44311627	NA,A	NA,G	NA,1	NA,-inf	NA,inf	NA,0.356041	0.000172586	0.000172586
2	chr22:44298165:G:A	44298165	NA,A	NA,G	NA,1	NA,inf	NA,inf	NA,0.312901	0.000172579	0.000172579
2	chr22:44016998:C:T	44016998	NA,T	NA,C	NA,1	NA,inf	NA,inf	NA,0.541191	0.000172532	0.000172532
2	chr22:43523897:CCTTT:C	43523897	NA,C	NA,CCTTT	NA,1	NA,-inf	NA,inf	NA,0.383818	0.000172515	0.000172515
2	chr22:44291560:AG:A	44291560	NA,A	NA,AG	NA,1	NA,inf	NA,inf	NA,0.338631	0.000172466	0.000172466
2	chr22:44040700:C:T	44040700	NA,T	NA,C	NA,1	NA,-inf	NA,inf	NA,0.399818	0.000172425	0.000172425
2	chr22:44223906:G:A	44223906	A,A	G,G	1,1	inf,inf	inf,inf	0.835278,0.448173	0.000172336	0.000172336
2	chr22:44423162:C:T	44423162	NA,T	NA,C	NA,1	NA,-inf	NA,inf	NA,0.368154	0.000172233	0.000172233
2	chr22:44051068:C:T	44051068	T,T	C,C	1,1	inf,inf	inf,inf	1.60966,0.41615	0.000172215	0.000172215
2	chr22:44147618:C:T	44147618	NA,T	NA,C	NA,1	NA,-inf	NA,inf	NA,0.337546	0.000172142	0.000172142
2	chr22:43473212:G:A	43473212	NA,A	NA,G	NA,1	NA,inf	NA,inf	NA,0.430789	0.000172061	0.000172061
2	chr22:44349562:G:A	44349562	NA,A	NA,G	NA,1	NA,-inf	NA,inf	NA,0.386625	0.000172043	0.000172043
2	chr22:43677205:T:C	43677205	NA,C	NA,T	NA,1	NA,inf	NA,inf	NA,0.31334	0.00017203	0.00017203
2	chr22:44124074:GTTGA:G	44124074	NA,G	NA,GTTGA	NA,1	NA,-inf	NA,inf	NA,0.354674	0.000172002	0.000172002
2	chr22:44265095:C:T	44265095	NA,T	NA,C	NA,1	NA,-inf	NA,inf	NA,0.338544	0.000171965	0.000171965
2	chr22:44194702:C:T	44194702	NA,T	NA,C	NA,1	NA,inf	NA,inf	NA,0.310239	0.000171926	0.000171926
2	chr22:43973296:G:A	43973296	NA,A	NA,G	NA,1	NA,-inf	NA,inf	NA,0.49248	0.00017189	0.00017189
2	chr22:44218690:C:T	44218690	NA,T	NA,C	NA,1	NA,inf	NA,inf	NA,0.290601	0.000171752	0.000171752
2	chr22:43529780:A:G	43529780	NA,G	NA,A	NA,1	NA,-inf	NA,inf	NA,0.371433	0.000171729	0.000171729
2	chr22:43794665:T:C	43794665	NA,C	NA,T	NA,1	NA,-inf	NA,inf	NA,0.394463	0.000171652	0.000171652
2	chr22:44219960:T:C	44219960	NA,C	NA,T	NA,1	NA,inf	NA,inf	NA,0.31815	0.000171572	0.000171572
2	chr22:44155550:C:T	44155550	NA,T	NA,C	NA,1	NA,inf	NA,inf	NA,0.309223	0.000171561	0.000171561
2	chr22:44187013:G:A	44187013	NA,A	NA,G	NA,1	NA,inf	NA,inf	NA,0.296227	0.000171378	0.000171378
2	chr22:44035034:A:G	44035034	G,G	A,A	1,1	inf,inf	inf,inf	2.05225,0.516732	0.000171125	0.000171125
2	chr22:44050252:A:G	44050252	NA,G	NA,A	NA,1	NA,inf	NA,inf	NA,0.343758	0.000171072	0.000171072
2	chr22:44393477:G:A	44393477	NA,A	NA,G	NA,1	NA,inf	NA,inf	NA,0.326911	0.000170826	0.000170826
2	chr22:44095776:T:C	44095776	NA,C	NA,T	NA,1	NA,inf	NA,inf	NA,0.304913	0.000170523	0.000170523
2	chr22:44157015:T:C	44157015	NA,C	NA,T	NA,1	NA,inf	NA,inf	NA,0.301778	0.000169918	0.000169918
2	chr22:44411200:C:T	44411200	T,NA	C,NA	1,NA	inf,NA	inf,NA	0.895908,NA	0.000169824	0.000169824
2	chr22:44055997:G:A	44055997	NA,A	NA,G	NA,1	NA,-inf	NA,inf	NA,0.199966	0.000169745	0.000169745
2	chr22:44300091:A:G	44300091	NA,G	NA,A	NA,1	NA,inf	NA,inf	NA,0.337807	0.000169705	0.000169705
2	chr22:43504599:G:A	43504599	NA,A	NA,G	NA,1	NA,-inf	NA,inf	NA,0.316292	0.00016967	0.00016967
2	chr22:43682752:A:T	43682752	NA,T	NA,A	NA,1	NA,inf	NA,inf	NA,0.305667	0.000169631	0.000169631
2	chr22:43985131:AC:A	43985131	NA,A	NA,AC	NA,1	NA,-inf	NA,inf	NA,0.411983	0.00016958	0.00016958
2	chr22:44336542:A:G	44336542	G,G	A,A	1,1	-inf,inf	inf,inf	0.165386,1.7956	0.000169576	0.000169576
2	chr22:44372816:G:C	44372816	NA,C	NA,G	NA,1	NA,-inf	NA,inf	NA,0.329902	0.000169507	0.000169507
2	chr22:43545970:TA:T	43545970	NA,T	NA,TA	NA,1	NA,inf	NA,inf	NA,0.239967	0.000169492	0.000169492
2	chr22:44126376:T:C	44126376	NA,C	NA,T	NA,1	NA,-inf	NA,inf	NA,0.343448	0.000169412	0.000169412
2	chr22:44051920:G:GATGCTGCC	44051920	NA,GATGCTGCC	NA,G	NA,1	NA,-inf	NA,inf	NA,0.343438	0.000169367	0.000169367
2	chr22:44287509:A:C	44287509	NA,C	NA,A	NA,1	NA,-inf	NA,inf	NA,0.329588	0.000169339	0.000169339
2	chr22:43948032:A:G	43948032	NA,G	NA,A	NA,1	NA,-inf	NA,inf	NA,0.490011	0.000169295	0.000169295
2	chr22:44268070:C:T	44268070	NA,T	NA,C	NA,1	NA,inf	NA,inf	NA,0.277556	0.000169271	0.000169271
2	chr22:43744920:A:G	43744920	NA,G	NA,A	NA,1	NA,-inf	NA,inf	NA,0.190538	0.000169268	0.000169268
2	chr22:43809985:A:G	43809985	G,G	A,A	1,1	-inf,-inf	inf,inf	2.11056,0.214855	0.000169256	0.000169256
2	chr22:44166571:A:C	44166571	NA,C	NA,A	NA,1	NA,inf	NA,inf	NA,0.304692	0.000169214	0.000169214
2	chr22:43533942:C:T	43533942	NA,T	NA,C	NA,1	NA,inf	NA,inf	NA,0.236636	0.000169051	0.000169051
2	chr22:44168627:C:T	44168627	NA,T	NA,C	NA,1	NA,inf	NA,inf	NA,0.320474	0.000168603	0.000168603
2	chr22:43916731:T:C	43916731	NA,C	NA,T	NA,1	NA,-inf	NA,inf	NA,0.378799	0.000168596	0.000168596
2	chr22:43897907:C:T	43897907	T,T	C,C	1,1	inf,-inf	inf,inf	1.11043,0.696787	0.000168289	0.000168289
2	chr22:43638646:T:C	43638646	NA,C	NA,T	NA,1	NA,inf	NA,inf	NA,0.27735	0.000167974	0.000167974
2	chr22:43635147:C:T	43635147	NA,T	NA,C	NA,1	NA,inf	NA,inf	NA,0.277053	0.000167913	0.000167913
2	chr22:44395468:A:G	44395468	NA,G	NA,A	NA,1	NA,inf	NA,inf	NA,0.292815	0.000167865	0.000167865
2	chr22:44161634:C:T	44161634	NA,T	NA,C	NA,1	NA,inf	NA,inf	NA,0.291123	0.000167855	0.000167855
2	chr22:43642164:C:A	43642164	NA,A	NA,C	NA,1	NA,inf	NA,inf	NA,0.276582	0.000167823	0.000167823
2	chr22:44285883:G:A	44285883	NA,A	NA,G	NA,1	NA,inf	NA,inf	NA,0.282665	0.000167762	0.000167762
2	chr22:44267009:C:T	44267009	NA,T	NA,C	NA,1	NA,-inf	NA,inf	NA,0.321911	0.000167755	0.000167755
2	chr22:43813426:T:A	43813426	NA,A	NA,T	NA,1	NA,-inf	NA,inf	NA,0.336432	0.000167755	0.000167755
2	chr22:44293475:A:C	44293475	NA,C	NA,A	NA,1	NA,-inf	NA,inf	NA,0.331136	0.000167753	0.000167753
2	chr22:43439852:C:T	43439852	NA,T	NA,C	NA,1	NA,inf	NA,inf	NA,0.318669	0.000167606	0.000167606
2	chr22:43543975:G:A	43543975	NA,A	NA,G	NA,1	NA,-inf	NA,inf	NA,0.330432	0.00016757	0.00016757
2	chr22:44199331:T:C	44199331	NA,C	NA,T	NA,1	NA,inf	NA,inf	NA,0.29835	0.000167404	0.000167404
2	chr22:44124218:A:G	44124218	NA,G	NA,A	NA,1	NA,-inf	NA,inf	NA,0.332126	0.000167334	0.000167334
2	chr22:43510575:T:G	43510575	NA,G	NA,T	NA,1	NA,inf	NA,inf	NA,0.230719	0.000167315	0.000167315
2	chr22:44147663:TC:T	44147663	NA,T	NA,TC	NA,1	NA,-inf	NA,inf	NA,0.331466	0.000167266	0.000167266
2	chr22:44104263:A:G	44104263	G,G	A,A	1,1	inf,-inf	inf,inf	0.899494,0.349065	0.000167218	0.000167218
2	chr22:44353294:C:T	44353294	NA,T	NA,C	NA,1	NA,inf	NA,inf	NA,0.303856	0.000167217	0.000167217
2	chr22:44167244:G:C	44167244	NA,C	NA,G	NA,1	NA,inf	NA,inf	NA,0.309655	0.000167173	0.000167173
2	chr22:44166680:G:A	44166680	NA,A	NA,G	NA,1	NA,-inf	NA,inf	NA,0.328342	0.000167132	0.000167132
2	chr22:43825066:G:C	43825066	NA,C	NA,G	NA,1	NA,-inf	NA,inf	NA,0.30543	0.000167079	0.000167079
2	chr22:43818243:T:C	43818243	NA,C	NA,T	NA,1	NA,-inf	NA,inf	NA,0.310808	0.000167071	0.000167071
2	chr22:44108830:T:G	44108830	NA,G	NA,T	NA,1	NA,-inf	NA,inf	NA,0.360381	0.000166913	0.000166913
2	chr22:43772694:C:A	43772694	NA,A	NA,C	NA,1	NA,inf	NA,inf	NA,0.290806	0.000166784	0.000166784
2	chr22:43757963:G:A	43757963	NA,A	NA,G	NA,1	NA,inf	NA,inf	NA,0.289823	0.000166604	0.000166604
2	chr22:43832389:C:T	43832389	NA,T	NA,C	NA,1	NA,-inf	NA,inf	NA,0.306951	0.0001666	0.0001666
2	chr22:43796907:G:A	43796907	A,A	G,G	1,1	-inf,-inf	inf,inf	2.10892,0.153606	0.000166564	0.000166564
2	chr22:43511652:G:A	43511652	NA,A	NA,G	NA,1	NA,inf	NA,inf	NA,0.2262	0.000166503	0.000166503
2	chr22:43492184:C:T	43492184	T,NA	C,NA	1,NA	-inf,NA	inf,NA	1.02535,NA	0.000166467	0.000166467
2	chr22:43560932:G:A	43560932	NA,A	NA,G	NA,1	NA,inf	NA,inf	NA,0.265257	0.000166413	0.000166413
2	chr22:43655853:A:C	43655853	NA,C	NA,A	NA,1	NA,inf	NA,inf	NA,0.243451	0.000166132	0.000166132
2	chr22:43670920:T:C	43670920	NA,C	NA,T	NA,1	NA,inf	NA,inf	NA,0.236206	0.000166052	0.000166052
2	chr22:44233092:T:C	44233092	NA,C	NA,T	NA,1	NA,inf	NA,inf	NA,0.256769	0.000166045	0.000166045
2	chr22:44310336:A:T	44310336	T,T	A,A	1,1	-inf,-inf	inf,inf	2.02685,0.108041	0.00016604	0.00016604
2	chr22:44236790:CA:C	44236790	NA,C	NA,CA	NA,1	NA,inf	NA,inf	NA,0.275574	0.000166033	0.000166033
2	chr22:43974062:C:T	43974062	NA,T	NA,C	NA,1	NA,inf	NA,inf	NA,0.230656	0.000165983	0.000165983
2	chr22:43924110:G:A	43924110	NA,A	NA,G	NA,1	NA,inf	NA,inf	NA,0.234303	0.00016591	0.00016591
2	chr22:43863459:C:T	43863459	NA,T	NA,C	NA,1	NA,inf	NA,inf	NA,0.248317	0.000165907	0.000165907
2	chr22:43895220:A:G	43895220	G,G	A,A	1,1	inf,inf	inf,inf	0.578401,0.701065	0.00016587	0.00016587
2	chr22:43872442:A:G	43872442	G,G	A,A	1,1	inf,-inf	inf,inf	1.32449,0.370611	0.000165851	0.000165851
2	chr22:44405505:G:A	44405505	NA,A	NA,G	NA,1	NA,-inf	NA,inf	NA,0.312529	0.000165778	0.000165778
2	chr22:44278392:G:A	44278392	NA,A	NA,G	NA,1	NA,-inf	NA,inf	NA,0.286192	0.000165765	0.000165765
2	chr22:43719623:T:C	43719623	NA,C	NA,T	NA,1	NA,inf	NA,inf	NA,0.280337	0.000165658	0.000165658
2	chr22:43439989:C:T	43439989	NA,T	NA,C	NA,1	NA,inf	NA,inf	NA,0.30766	0.000165594	0.000165594
2	chr22:44299378:C:T	44299378	NA,T	NA,C	NA,1	NA,inf	NA,inf	NA,0.286044	0.00016558	0.00016558
2	chr22:44219378:G:A	44219378	NA,A	NA,G	NA,1	NA,-inf	NA,inf	NA,0.280184	0.000165465	0.000165465
2	chr22:43508178:A:G	43508178	G,G	A,A	1,1	inf,-inf	inf,inf	0.227368,1.65248	0.000165438	0.000165438
2	chr22:43930082:G:T	43930082	NA,T	NA,G	NA,1	NA,-inf	NA,inf	NA,0.349305	0.000165385	0.000165385
2	chr22:44159878:C:T	44159878	T,NA	C,NA	1,NA	inf,NA	inf,NA	0.0680681,NA	0.00016526	0.00016526
2	chr22:44370794:C:T	44370794	NA,T	NA,C	NA,1	NA,-inf	NA,inf	NA,0.301783	0.000165229	0.000165229
2	chr22:44182162:G:A	44182162	NA,A	NA,G	NA,1	NA,inf	NA,inf	NA,0.266496	0.000165189	0.000165189
2	chr22:44377114:G:A	44377114	NA,A	NA,G	NA,1	NA,inf	NA,inf	NA,0.281227	0.000165189	0.000165189
2	chr22:43431278:A:G	43431278	NA,G	NA,A	NA,1	NA,inf	NA,inf	NA,0.255967	0.000165173	0.000165173
2	chr22:44204734:G:A	44204734	NA,A	NA,G	NA,1	NA,inf	NA,inf	NA,0.289407	0.000165142	0.000165142
2	chr22:44193493:G:A	44193493	NA,A	NA,G	NA,1	NA,inf	NA,inf	NA,0.276107	0.000165078	0.000165078
2	chr22:43927056:G:A	43927056	NA,A	NA,G	NA,1	NA,inf	NA,inf	NA,0.257221	0.000164909	0.000164909
2	chr22:43511759:G:A	43511759	NA,A	NA,G	NA,1	NA,inf	NA,inf	NA,0.217908	0.000164884	0.000164884
2	chr22:43998477:G:A	43998477	NA,A	NA,G	NA,1	NA,-inf	NA,inf	NA,0.406333	0.000164854	0.000164854
2	chr22:43822192:G:C	43822192	NA,C	NA,G	NA,1	NA,-inf	NA,inf	NA,0.320342	0.000164851	0.000164851
2	chr22:44276498:T:C	44276498	NA,C	NA,T	NA,1	NA,inf	NA,inf	NA,0.265715	0.000164772	0.000164772
2	chr22:44214328:A:G	44214328	NA,G	NA,A	NA,1	NA,-inf	NA,inf	NA,0.32298	0.000164727	0.000164727
2	chr22:44310248:G:A	44310248	NA,A	NA,G	NA,1	NA,inf	NA,inf	NA,0.280835	0.000164614	0.000164614
2	chr22:43825608:T:C	43825608	NA,C	NA,T	NA,1	NA,inf	NA,inf	NA,0.239729	0.000164545	0.000164545
2	chr22:44195882:C:G	44195882	NA,G	NA,C	NA,1	NA,inf	NA,inf	NA,0.271189	0.000164468	0.000164468
2	chr22:43728754:G:A	43728754	A,A	G,G	1,1	inf,inf	inf,inf	0.44353,0.85595	0.000164258	0.000164258
2	chr22:44333996:G:C	44333996	NA,C	NA,G	NA,1	NA,inf	NA,inf	NA,0.278833	0.000164207	0.000164207
2	chr22:44294045:T:C	44294045	NA,C	NA,T	NA,1	NA,inf	NA,inf	NA,0.274169	0.000164089	0.000164089
2	chr22:44023908:C:T	44023908	NA,T	NA,C	NA,1	NA,inf	NA,inf	NA,0.248209	0.000164039	0.000164039
2	chr22:43642142:T:C	43642142	NA,C	NA,T	NA,1	NA,inf	NA,inf	NA,0.256246	0.000164015	0.000164015
2	chr22:43842296:A:T	43842296	NA,T	NA,A	NA,1	NA,inf	NA,inf	NA,0.260554	0.000163889	0.000163889
2	chr22:44118972:C:A	44118972	NA,A	NA,C	NA,1	NA,inf	NA,inf	NA,0.291397	0.000163784	0.000163784
2	chr22:43670231:G:A	43670231	NA,A	NA,G	NA,1	NA,inf	NA,inf	NA,0.271925	0.000163749	0.000163749
2	chr22:44344787:T:A	44344787	NA,A	NA,T	NA,1	NA,-inf	NA,inf	NA,0.306749	0.000163722	0.000163722
2	chr22:43573876:G:A	43573876	NA,A	NA,G	NA,1	NA,inf	NA,inf	NA,0.246142	0.000163631	0.000163631
2	chr22:44214108:G:A	44214108	NA,A	NA,G	NA,1	NA,-inf	NA,inf	NA,0.316781	0.000163625	0.000163625
2	chr22:43828519:C:T	43828519	NA,T	NA,C	NA,1	NA,-inf	NA,inf	NA,0.286454	0.000163595	0.000163595
2	chr22:44269076:G:A	44269076	NA,A	NA,G	NA,1	NA,-inf	NA,inf	NA,0.298222	0.000163571	0.000163571
2	chr22:43975100:A:G	43975100	NA,G	NA,A	NA,1	NA,-inf	NA,inf	NA,0.341004	0.00016351	0.00016351
2	chr22:44425511:C:T	44425511	NA,T	NA,C	NA,1	NA,inf	NA,inf	NA,0.276369	0.000163385	0.000163385
2	chr22:44004258:C:T	44004258	NA,T	NA,C	NA,1	NA,inf	NA,inf	NA,0.220194	0.000163342	0.000163342
2	chr22:44165256:G:A	44165256	NA,A	NA,G	NA,1	NA,-inf	NA,inf	NA,0.293156	0.000163333	0.000163333
2	chr22:44171026:G:A	44171026	A,NA	G,NA	1,NA	inf,NA	inf,NA	0.584749,NA	0.000163312	0.000163312
2	chr22:44291355:C:T	44291355	NA,T	NA,C	NA,1	NA,-inf	NA,inf	NA,0.285674	0.000163217	0.000163217
2	chr22:44424663:C:G	44424663	NA,G	NA,C	NA,1	NA,-inf	NA,inf	NA,0.284089	0.000163124	0.000163124
2	chr22:43866030:C:T	43866030	T,T	C,C	1,1	inf,-inf	inf,inf	1.3153,0.372365	0.000163121	0.000163121
2	chr22:43858223:G:A	43858223	A,A	G,G	1,1	inf,-inf	inf,inf	1.29004,0.413748	0.000163117	0.000163117
2	chr22:44084048:C:T	44084048	NA,T	NA,C	NA,1	NA,-inf	NA,inf	NA,0.362849	0.000163102	0.000163102
2	chr22:44183752:C:T	44183752	NA,T	NA,C	NA,1	NA,-inf	NA,inf	NA,0.287759	0.000163101	0.000163101
2	chr22:43631134:C:T	43631134	NA,T	NA,C	NA,1	NA,inf	NA,inf	NA,0.336385	0.000163065	0.000163065
2	chr22:43661434:A:G	43661434	NA,G	NA,A	NA,1	NA,inf	NA,inf	NA,0.276897	0.000163022	0.000163022
2	chr22:43625258:G:A	43625258	NA,A	NA,G	NA,1	NA,inf	NA,inf	NA,0.22372	0.000162933	0.000162933
2	chr22:43867937:A:G	43867937	G,G	A,A	1,1	inf,-inf	inf,inf	1.29891,0.397822	0.00016291	0.00016291
2	chr22:43943421:C:T	43943421	NA,T	NA,C	NA,1	NA,-inf	NA,inf	NA,0.451982	0.000162806	0.000162806
2	chr22:44108335:G:C	44108335	NA,C	NA,G	NA,1	NA,-inf	NA,inf	NA,0.337295	0.00016276	0.00016276
2	chr22:44395225:C:T	44395225	NA,T	NA,C	NA,1	NA,inf	NA,inf	NA,0.275237	0.000162747	0.000162747
2	chr22:44349233:A:G	44349233	NA,G	NA,A	NA,1	NA,-inf	NA,inf	NA,0.303427	0.000162722	0.000162722
2	chr22:43660195:T:C	43660195	NA,C	NA,T	NA,1	NA,inf	NA,inf	NA,0.232255	0.000162669	0.000162669
2	chr22:43433976:C:T	43433976	T,T	C,C	1,1	-inf,-inf	inf,inf	0.777056,0.0469991	0.000162607	0.000162607
2	chr22:44087444:G:T	44087444	T,NA	G,NA	1,NA	-inf,NA	inf,NA	1.375,NA	0.000162604	0.000162604
2	chr22:44304505:A:T	44304505	NA,T	NA,A	NA,1	NA,-inf	NA,inf	NA,0.297632	0.000162564	0.000162564
2	chr22:44132173:G:A	44132173	NA,A	NA,G	NA,1	NA,-inf	NA,inf	NA,0.333725	0.00016255	0.00016255
2	chr22:43946294:G:T	43946294	NA,T	NA,G	NA,1	NA,-inf	NA,inf	NA,0.448822	0.00016249	0.00016249
2	chr22:44341343:C:T	44341343	NA,T	NA,C	NA,1	NA,-inf	NA,inf	NA,0.291097	0.000162361	0.000162361
2	chr22:43900322:C:G	43900322	NA,G	NA,C	NA,1	NA,inf	NA,inf	NA,0.24801	0.000162282	0.000162282
2	chr22:44030192:T:C	44030192	NA,C	NA,T	NA,1	NA,inf	NA,inf	NA,0.250279	0.000162172	0.000162172
2	chr22:44130595:A:G	44130595	NA,G	NA,A	NA,1	NA,-inf	NA,inf	NA,0.307419	0.000162149	0.000162149
2	chr22:44055106:A:T	44055106	NA,T	NA,A	NA,1	NA,-inf	NA,inf	NA,0.293895	0.000162013	0.000162013
2	chr22:44243151:CTG:C	44243151	NA,C	NA,CTG	NA,1	NA,-inf	NA,inf	NA,0.299178	0.000161992	0.000161992
2	chr22:43906280:T:C	43906280	NA,C	NA,T	NA,1	NA,-inf	NA,inf	NA,0.349485	0.000161835	0.000161835
2	chr22:44234029:T:C	44234029	NA,C	NA,T	NA,1	NA,inf	NA,inf	NA,0.273836	0.000161813	0.000161813
2	chr22:44150082:G:A	44150082	NA,A	NA,G	NA,1	NA,-inf	NA,inf	NA,0.277734	0.000161803	0.000161803
2	chr22:43464388:C:T	43464388	NA,T	NA,C	NA,1	NA,-inf	NA,inf	NA,0.319757	0.000161709	0.000161709
2	chr22:44064115:T:C	44064115	C,C	T,T	1,1	-inf,inf	inf,inf	0.428266,1.56508	0.000161661	0.000161661
2	chr22:44134726:G:A	44134726	NA,A	NA,G	NA,1	NA,-inf	NA,inf	NA,0.32853	0.000161582	0.000161582
2	chr22:44196578:A:G	44196578	NA,G	NA,A	NA,1	NA,-inf	NA,inf	NA,0.293903	0.000161494	0.000161494
2	chr22:43923801:G:A	43923801	NA,A	NA,G	NA,1	NA,inf	NA,inf	NA,0.214652	0.000161401	0.000161401
2	chr22:44057941:C:T	44057941	NA,T	NA,C	NA,1	NA,inf	NA,inf	NA,0.259478	0.000161372	0.000161372
2	chr22:44398916:G:A	44398916	NA,A	NA,G	NA,1	NA,inf	NA,inf	NA,0.253963	0.000161163	0.000161163
2	chr22:44327673:A:G	44327673	NA,G	NA,A	NA,1	NA,-inf	NA,inf	NA,0.302221	0.000161102	0.000161102
2	chr22:44107935:G:A	44107935	NA,A	NA,G	NA,1	NA,-inf	NA,inf	NA,0.329408	0.000160967	0.000160967
2	chr22:43805110:C:T	43805110	NA,T	NA,C	NA,1	NA,inf	NA,inf	NA,0.219763	0.000160679	0.000160679
2	chr22:43439813:C:T	43439813	NA,T	NA,C	NA,1	NA,-inf	NA,inf	NA,0.280441	0.000160614	0.000160614
2	chr22:43662833:C:T	43662833	NA,T	NA,C	NA,1	NA,inf	NA,inf	NA,0.262689	0.000160508	0.000160508
2	chr22:43957185:T:C	43957185	NA,C	NA,T	NA,1	NA,inf	NA,inf	NA,0.211177	0.000160497	0.000160497
2	chr22:43847799:G:A	43847799	NA,A	NA,G	NA,1	NA,-inf	NA,inf	NA,0.269045	0.000160476	0.000160476
2	chr22:44039070:G:A	44039070	A,A	G,G	1,1	inf,inf	inf,inf	1.98204,0.47151	0.000160456	0.000160456
2	chr22:43436478:G:T	43436478	NA,T	NA,G	NA,1	NA,inf	NA,inf	NA,0.243434	0.000160424	0.000160424
2	chr22:43450001:T:A	43450001	NA,A	NA,T	NA,1	NA,inf	NA,inf	NA,0.2296	0.000160377	0.000160377
2	chr22:44018564:C:T	44018564	NA,T	NA,C	NA,1	NA,-inf	NA,inf	NA,0.158273	0.000160373	0.000160373
2	chr22:44240414:A:G	44240414	NA,G	NA,A	NA,1	NA,inf	NA,inf	NA,0.237574	0.000160372	0.000160372
2	chr22:43523352:C:T	43523352	NA,T	NA,C	NA,1	NA,-inf	NA,inf	NA,0.311202	0.000160207	0.000160207
2	chr22:44360518:C:T	44360518	NA,T	NA,C	NA,1	NA,inf	NA,inf	NA,0.251994	0.000160183	0.000160183
2	chr22:43851624:G:A	43851624	NA,A	NA,G	NA,1	NA,inf	NA,inf	NA,0.239738	0.000160173	0.000160173
2	chr22:43818359:A:G	43818359	NA,G	NA,A	NA,1	NA,-inf	NA,inf	NA,0.270773	0.000159963	0.000159963
2	chr22:43586926:G:A	43586926	NA,A	NA,G	NA,1	NA,inf	NA,inf	NA,0.216041	0.000159906	0.000159906
2	chr22:44270234:C:A	44270234	NA,A	NA,C	NA,1	NA,-inf	NA,inf	NA,0.276637	0.000159833	0.000159833
2	chr22:44342163:A:T	44342163	T,T	A,A	1,1	-inf,inf	inf,inf	0.0243973,1.46979	0.000159826	0.000159826
2	chr22:44122339:C:T	44122339	NA,T	NA,C	NA,1	NA,-inf	NA,inf	NA,0.277451	0.000159713	0.000159713
2	chr22:43817883:T:G	43817883	NA,G	NA,T	NA,1	NA,-inf	NA,inf	NA,0.269017	0.000159535	0.000159535
2	chr22:44152894:T:A	44152894	NA,A	NA,T	NA,1	NA,inf	NA,inf	NA,0.243627	0.000159505	0.000159505
2	chr22:43983851:CAT:C	43983851	NA,C	NA,CAT	NA,1	NA,inf	NA,inf	NA,0.167375	0.000159455	0.000159455
2	chr22:44032607:A:G	44032607	NA,G	NA,A	NA,1	NA,-inf	NA,inf	NA,0.330689	0.000159444	0.000159444
2	chr22:44159656:C:T	44159656	NA,T	NA,C	NA,1	NA,-inf	NA,inf	NA,0.254489	0.000159411	0.000159411
2	chr22:43912192:A:G	43912192	NA,G	NA,A	NA,1	NA,inf	NA,inf	NA,0.199056	0.000159317	0.000159317
2	chr22:44106871:C:G	44106871	NA,G	NA,C	NA,1	NA,-inf	NA,inf	NA,0.288362	0.000159317	0.000159317
2	chr22:43818689:TTCA:T	43818689	NA,T	NA,TTCA	NA,1	NA,-inf	NA,inf	NA,0.266727	0.000159287	0.000159287
2	chr22:43756994:A:T	43756994	T,T	A,A	1,1	inf,inf	inf,inf	0.464984,0.989051	0.000159285	0.000159285
2	chr22:43976431:A:G	43976431	NA,G	NA,A	NA,1	NA,inf	NA,inf	NA,0.305981	0.000159271	0.000159271
2	chr22:43985983:C:T	43985983	NA,T	NA,C	NA,1	NA,-inf	NA,inf	NA,0.35019	0.000159169	0.000159169
2	chr22:43897873:C:T	43897873	NA,T	NA,C	NA,1	NA,-inf	NA,inf	NA,0.218183	0.000159117	0.000159117
2	chr22:43675282:AATT:A	43675282	NA,A	NA,AATT	NA,1	NA,inf	NA,inf	NA,0.18617	0.000159084	0.000159084
2	chr22:44416196:A:C	44416196	NA,C	NA,A	NA,1	NA,inf	NA,inf	NA,0.248038	0.000158992	0.000158992
2	chr22:43461904:A:G	43461904	NA,G	NA,A	NA,1	NA,-inf	NA,inf	NA,0.30918	0.000158964	0.000158964
2	chr22:44286857:C:T	44286857	T,NA	C,NA	1,NA	-inf,NA	inf,NA	1.23406,NA	0.000158878	0.000158878
2	chr22:44269080:C:G	44269080	NA,G	NA,C	NA,1	NA,inf	NA,inf	NA,0.239147	0.000158851	0.000158851
2	chr22:44132277:G:T	44132277	NA,T	NA,G	NA,1	NA,-inf	NA,inf	NA,0.310458	0.00015878	0.00015878
2	chr22:44040321:G:A	44040321	NA,A	NA,G	NA,1	NA,-inf	NA,inf	NA,0.286288	0.000158723	0.000158723
2	chr22:44412113:C:T	44412113	NA,T	NA,C	NA,1	NA,-inf	NA,inf	NA,0.265138	0.000158714	0.000158714
2	chr22:43816156:T:C	43816156	NA,C	NA,T	NA,1	NA,-inf	NA,inf	NA,0.26133	0.000158675	0.000158675
2	chr22:43565839:A:G	43565839	NA,G	NA,A	NA,1	NA,inf	NA,inf	NA,0.217462	0.000158662	0.000158662
2	chr22:43900374:A:T	43900374	T,T	A,A	1,1	inf,inf	inf,inf	2.26303,0.386912	0.000158457	0.000158457
2	chr22:43816304:C:A	43816304	NA,A	NA,C	NA,1	NA,inf	NA,inf	NA,0.32004	0.000158453	0.000158453
2	chr22:43469799:G:C	43469799	NA,C	NA,G	NA,1	NA,-inf	NA,inf	NA,0.313736	0.000158382	0.000158382
2	chr22:44302513:A:C	44302513	NA,C	NA,A	NA,1	NA,inf	NA,inf	NA,0.224571	0.000158335	0.000158335
2	chr22:44400696:TG:T	44400696	NA,T	NA,TG	NA,1	NA,inf	NA,inf	NA,0.238998	0.000158327	0.000158327
2	chr22:43802156:G:A	43802156	NA,A	NA,G	NA,1	NA,-inf	NA,inf	NA,0.266569	0.000158259	0.000158259
2	chr22:44137258:C:T	44137258	NA,T	NA,C	NA,1	NA,-inf	NA,inf	NA,0.28109	0.000158183	0.000158183
2	chr22:44256387:C:A	44256387	NA,A	NA,C	NA,1	NA,-inf	NA,inf	NA,0.271648	0.000158115	0.000158115
2	chr22:44264988:TAACACACACACAACAGAGACCCC:T	44264988	NA,T	NA,TAACACACACACAACAGAGACCCC	NA,1	NA,inf	NA,inf	NA,0.243344	0.000158113	0.000158113
2	chr22:43683278:T:A	43683278	NA,A	NA,T	NA,1	NA,inf	NA,inf	NA,0.242006	0.0001581	0.0001581
2	chr22:43643751:A:T	43643751	NA,T	NA,A	NA,1	NA,inf	NA,inf	NA,0.209323	0.000158049	0.000158049
2	chr22:44293190:C:T	44293190	NA,T	NA,C	NA,1	NA,-inf	NA,inf	NA,0.280013	0.000158043	0.000158043
2	chr22:43501162:A:G	43501162	NA,G	NA,A	NA,1	NA,-inf	NA,inf	NA,0.304562	0.000158021	0.000158021
2	chr22:44260353:C:T	44260353	NA,T	NA,C	NA,1	NA,inf	NA,inf	NA,0.250276	0.000157955	0.000157955
2	chr22:44423558:A:G	44423558	NA,G	NA,A	NA,1	NA,-inf	NA,inf	NA,0.265198	0.000157784	0.000157784
2	chr22:43480650:C:T	43480650	NA,T	NA,C	NA,1	NA,inf	NA,inf	NA,0.260546	0.000157695	0.000157695
2	chr22:44160242:C:T	44160242	NA,T	NA,C	NA,1	NA,inf	NA,inf	NA,0.226292	0.000157689	0.000157689
2	chr22:43735049:C:T	43735049	NA,T	NA,C	NA,1	NA,inf	NA,inf	NA,0.24772	0.000157668	0.000157668
2	chr22:43773353:G:A	43773353	NA,A	NA,G	NA,1	NA,inf	NA,inf	NA,0.252039	0.000157663	0.000157663
2	chr22:43819557:G:A	43819557	NA,A	NA,G	NA,1	NA,-inf	NA,inf	NA,0.223714	0.000157633	0.000157633
2	chr22:43971538:G:A	43971538	NA,A	NA,G	NA,1	NA,inf	NA,inf	NA,0.194986	0.000157628	0.000157628
2	chr22:44067429:C:T	44067429	NA,T	NA,C	NA,1	NA,inf	NA,inf	NA,0.206675	0.000157568	0.000157568
2	chr22:43816111:C:T	43816111	NA,T	NA,C	NA,1	NA,-inf	NA,inf	NA,0.254403	0.00015752	0.00015752
2	chr22:44021063:G:A	44021063	NA,A	NA,G	NA,1	NA,-inf	NA,inf	NA,0.126283	0.000157504	0.000157504
2	chr22:44064267:G:A	44064267	A,A	G,G	1,1	-inf,inf	inf,inf	0.363265,1.57693	0.000157483	0.000157483
2	chr22:43524693:G:A	43524693	NA,A	NA,G	NA,1	NA,inf	NA,inf	NA,0.197484	0.000157471	0.000157471
2	chr22:43458168:T:C	43458168	NA,C	NA,T	NA,1	NA,-inf	NA,inf	NA,0.311706	0.000157367	0.000157367
2	chr22:44186631:C:T	44186631	NA,T	NA,C	NA,1	NA,-inf	NA,inf	NA,0.26421	0.000157317	0.000157317
2	chr22:44018786:G:A	44018786	NA,A	NA,G	NA,1	NA,-inf	NA,inf	NA,0.125863	0.000157285	0.000157285
2	chr22:43601742:G:A	43601742	NA,A	NA,G	NA,1	NA,inf	NA,inf	NA,0.177482	0.000157283	0.000157283
2	chr22:44257879:C:T	44257879	NA,T	NA,C	NA,1	NA,-inf	NA,inf	NA,0.267363	0.000157273	0.000157273
2	chr22:44247089:C:G	44247089	NA,G	NA,C	NA,1	NA,-inf	NA,inf	NA,0.255446	0.000157167	0.000157167
2	chr22:43831145:C:T	43831145	T,T	C,C	1,1	inf,-inf	inf,inf	1.2773,0.405349	0.000157047	0.000157047
2	chr22:44094579:G:A	44094579	NA,A	NA,G	NA,1	NA,-inf	NA,inf	NA,0.257985	0.000157036	0.000157036
2	chr22:44133865:C:T	44133865	NA,T	NA,C	NA,1	NA,-inf	NA,inf	NA,0.272821	0.00015695	0.00015695
2	chr22:44136322:G:A	44136322	NA,A	NA,G	NA,1	NA,-inf	NA,inf	NA,0.299291	0.000156948	0.000156948
2	chr22:43874653:C:T	43874653	NA,T	NA,C	NA,1	NA,inf	NA,inf	NA,0.217836	0.000156932	0.000156932
2	chr22:43786573:T:A	43786573	NA,A	NA,T	NA,1	NA,-inf	NA,inf	NA,0.266383	0.000156864	0.000156864
2	chr22:43591589:G:T	43591589	NA,T	NA,G	NA,1	NA,inf	NA,inf	NA,0.17721	0.00015686	0.00015686
2	chr22:44390510:A:G	44390510	NA,G	NA,A	NA,1	NA,inf	NA,inf	NA,0.242216	0.000156857	0.000156857
2	chr22:44119115:C:T	44119115	NA,T	NA,C	NA,1	NA,-inf	NA,inf	NA,0.299669	0.000156808	0.000156808
2	chr22:44009397:TAATCAGTTTTGA:T	44009397	NA,T	NA,TAATCAGTTTTGA	NA,1	NA,inf	NA,inf	NA,0.193954	0.00015679	0.00015679
2	chr22:43854129:C:T	43854129	NA,T	NA,C	NA,1	NA,-inf	NA,inf	NA,0.286514	0.000156768	0.000156768
2	chr22:43977722:A:G	43977722	NA,G	NA,A	NA,1	NA,-inf	NA,inf	NA,0.321296	0.000156693	0.000156693
2	chr22:44049858:T:C	44049858	NA,C	NA,T	NA,1	NA,inf	NA,inf	NA,0.247372	0.000156665	0.000156665
2	chr22:43675465:TATATA:T	43675465	NA,T	NA,TATATA	NA,1	NA,inf	NA,inf	NA,0.230473	0.00015666	0.00015666
2	chr22:44151538:A:G	44151538	NA,G	NA,A	NA,1	NA,inf	NA,inf	NA,0.22556	0.000156459	0.000156459
2	chr22:43446399:G:A	43446399	NA,A	NA,G	NA,1	NA,inf	NA,inf	NA,0.242843	0.000156377	0.000156377
2	chr22:43914766:T:C	43914766	NA,C	NA,T	NA,1	NA,-inf	NA,inf	NA,0.322852	0.000156283	0.000156283
2	chr22:43947629:C:T	43947629	NA,T	NA,C	NA,1	NA,-inf	NA,inf	NA,0.327489	0.000156193	0.000156193
2	chr22:43625154:A:T	43625154	NA,T	NA,A	NA,1	NA,inf	NA,inf	NA,0.187371	0.000156186	0.000156186
2	chr22:44013781:C:T	44013781	NA,T	NA,C	NA,1	NA,inf	NA,inf	NA,0.362154	0.000156168	0.000156168
2	chr22:44219039:C:T	44219039	NA,T	NA,C	NA,1	NA,inf	NA,inf	NA,0.234251	0.000156123	0.000156123
2	chr22:44110743:G:A	44110743	NA,A	NA,G	NA,1	NA,-inf	NA,inf	NA,0.273974	0.00015612	0.00015612
2	chr22:44259239:T:C	44259239	NA,C	NA,T	NA,1	NA,-inf	NA,inf	NA,0.266959	0.000156114	0.000156114
2	chr22:44177315:T:TGAA	44177315	NA,TGAA	NA,T	NA,1	NA,inf	NA,inf	NA,0.246815	0.000156102	0.000156102
2	chr22:44280239:G:C	44280239	NA,C	NA,G	NA,1	NA,inf	NA,inf	NA,0.220208	0.000156089	0.000156089
2	chr22:43982626:T:C	43982626	NA,C	NA,T	NA,1	NA,-inf	NA,inf	NA,0.292706	0.000156029	0.000156029
2	chr22:44382455:G:A	44382455	NA,A	NA,G	NA,1	NA,-inf	NA,inf	NA,0.25378	0.000156024	0.000156024
2	chr22:44011307:A:G	44011307	NA,G	NA,A	NA,1	NA,inf	NA,inf	NA,0.272253	0.000155997	0.000155997
2	chr22:44401357:CAG:C	44401357	NA,C	NA,CAG	NA,1	NA,inf	NA,inf	NA,0.228588	0.0001559	0.0001559
2	chr22:43635055:G:A	43635055	A,A	G,G	1,1	inf,inf	inf,inf	0.384514,0.927142	0.000155881	0.000155881
2	chr22:44221673:C:T	44221673	NA,T	NA,C	NA,1	NA,-inf	NA,inf	NA,0.259609	0.000155832	0.000155832
2	chr22:43938923:G:A	43938923	NA,A	NA,G	NA,1	NA,-inf	NA,inf	NA,0.325708	0.000155801	0.000155801
2	chr22:44215260:TA:T	44215260	NA,T	NA,TA	NA,1	NA,inf	NA,inf	NA,0.209576	0.000155799	0.000155799
2	chr22:44165229:C:T	44165229	NA,T	NA,C	NA,1	NA,inf	NA,inf	NA,0.252188	0.000155687	0.000155687
2	chr22:43576944:T:C	43576944	NA,C	NA,T	NA,1	NA,inf	NA,inf	NA,0.169295	0.000155664	0.000155664
2	chr22:44052149:T:C	44052149	NA,C	NA,T	NA,1	NA,inf	NA,inf	NA,0.187709	0.000155626	0.000155626
2	chr22:44254846:T:C	44254846	C,C	T,T	1,1	-inf,inf	inf,inf	1.46742,0.0678934	0.000155613	0.000155613
2	chr22:43440909:C:T	43440909	NA,T	NA,C	NA,1	NA,-inf	NA,inf	NA,0.271789	0.000155512	0.000155512
2	chr22:44346129:G:A	44346129	NA,A	NA,G	NA,1	NA,inf	NA,inf	NA,0.219223	0.000155454	0.000155454
2	chr22:43479178:G:A	43479178	NA,A	NA,G	NA,1	NA,inf	NA,inf	NA,0.21461	0.000155392	0.000155392
2	chr22:44200259:A:T	44200259	NA,T	NA,A	NA,1	NA,inf	NA,inf	NA,0.216821	0.00015539	0.00015539
2	chr22:44185056:A:G	44185056	G,G	A,A	1,1	inf,-inf	inf,inf	1.13911,0.514717	0.000155327	0.000155327
2	chr22:44320679:C:G	44320679	NA,G	NA,C	NA,1	NA,inf	NA,inf	NA,0.234583	0.000155257	0.000155257
2	chr22:43527161:C:T	43527161	NA,T	NA,C	NA,1	NA,inf	NA,inf	NA,0.183566	0.000155231	0.000155231
2	chr22:44004818:G:A	44004818	A,A	G,G	1,1	inf,inf	inf,inf	2.08934,0.121417	0.000155227	0.000155227
2	chr22:43450370:C:T	43450370	NA,T	NA,C	NA,1	NA,-inf	NA,inf	NA,0.230961	0.000155157	0.000155157
2	chr22:43829037:G:A	43829037	NA,A	NA,G	NA,1	NA,inf	NA,inf	NA,0.273513	0.000155041	0.000155041
2	chr22:43656344:T:C	43656344	NA,C	NA,T	NA,1	NA,inf	NA,inf	NA,0.188759	0.000155034	0.000155034
2	chr22:44310271:T:C	44310271	NA,C	NA,T	NA,1	NA,inf	NA,inf	NA,0.211569	0.000154985	0.000154985
2	chr22:44137494:T:G	44137494	NA,G	NA,T	NA,1	NA,inf	NA,inf	NA,0.19777	0.000154955	0.000154955
2	chr22:43662531:C:T	43662531	NA,T	NA,C	NA,1	NA,inf	NA,inf	NA,0.186943	0.000154908	0.000154908
2	chr22:43569657:C:T	43569657	NA,T	NA,C	NA,1	NA,inf	NA,inf	NA,0.163582	0.000154871	0.000154871
2	chr22:43782597:C:A	43782597	NA,A	NA,C	NA,1	NA,-inf	NA,inf	NA,0.25172	0.000154566	0.000154566
2	chr22:44175433:C:T	44175433	NA,T	NA,C	NA,1	NA,inf	NA,inf	NA,0.200168	0.000154441	0.000154441
2	chr22:43486359:G:A	43486359	NA,A	NA,G	NA,1	NA,inf	NA,inf	NA,0.229256	0.000154391	0.000154391
2	chr22:44219246:G:T	44219246	NA,T	NA,G	NA,1	NA,inf	NA,inf	NA,0.226315	0.000154388	0.000154388
2	chr22:43712896:A:G	43712896	NA,G	NA,A	NA,1	NA,inf	NA,inf	NA,0.184571	0.00015438	0.00015438
2	chr22:44276668:T:C	44276668	NA,C	NA,T	NA,1	NA,inf	NA,inf	NA,0.212246	0.000154271	0.000154271
2	chr22:43746440:A:C	43746440	NA,C	NA,A	NA,1	NA,inf	NA,inf	NA,0.218547	0.000154232	0.000154232
2	chr22:44363111:G:A	44363111	NA,A	NA,G	NA,1	NA,-inf	NA,inf	NA,0.231899	0.000154201	0.000154201
2	chr22:43975446:A:C	43975446	NA,C	NA,A	NA,1	NA,-inf	NA,inf	NA,0.314558	0.000154189	0.000154189
2	chr22:44261615:T:C	44261615	C,C	T,T	1,1	-inf,inf	inf,inf	0.835755,0.532232	0.000154086	0.000154086
2	chr22:44392888:T:G	44392888	NA,G	NA,T	NA,1	NA,inf	NA,inf	NA,0.226938	0.000153811	0.000153811
2	chr22:43541784:C:T	43541784	NA,T	NA,C	NA,1	NA,-inf	NA,inf	NA,0.241924	0.000153763	0.000153763
2	chr22:43899306:C:T	43899306	NA,T	NA,C	NA,1	NA,inf	NA,inf	NA,0.19278	0.000153751	0.000153751
2	chr22:44268000:G:C	44268000	NA,C	NA,G	NA,1	NA,inf	NA,inf	NA,0.201842	0.00015372	0.00015372
2	chr22:44144298:T:C	44144298	NA,C	NA,T	NA,1	NA,inf	NA,inf	NA,0.191026	0.000153698	0.000153698
2	chr22:44216539:T:A	44216539	NA,A	NA,T	NA,1	NA,inf	NA,inf	NA,0.195338	0.00015367	0.00015367
2	chr22:44231719:G:A	44231719	A,A	G,G	1,1	inf,-inf	inf,inf	1.03839,0.0811359	0.00015358	0.00015358
2	chr22:43773585:C:T	43773585	NA,T	NA,C	NA,1	NA,inf	NA,inf	NA,0.187529	0.000153571	0.000153571
2	chr22:43587394:A:T	43587394	NA,T	NA,A	NA,1	NA,inf	NA,inf	NA,0.13487	0.000153541	0.000153541
2	chr22:44287353:G:A	44287353	NA,A	NA,G	NA,1	NA,inf	NA,inf	NA,0.212609	0.000153499	0.000153499
2	chr22:43790359:A:G	43790359	NA,G	NA,A	NA,1	NA,-inf	NA,inf	NA,0.23376	0.000153436	0.000153436
2	chr22:43940380:C:T	43940380	NA,T	NA,C	NA,1	NA,-inf	NA,inf	NA,0.253291	0.000153405	0.000153405
2	chr22:43472057:C:T	43472057	NA,T	NA,C	NA,1	NA,-inf	NA,inf	NA,0.256721	0.000153379	0.000153379
2	chr22:43790015:T:C	43790015	NA,C	NA,T	NA,1	NA,inf	NA,inf	NA,0.220768	0.000153375	0.000153375
2	chr22:44134330:G:A	44134330	NA,A	NA,G	NA,1	NA,-inf	NA,inf	NA,0.273799	0.00015337	0.00015337
2	chr22:43660037:G:A	43660037	NA,A	NA,G	NA,1	NA,-inf	NA,inf	NA,0.283963	0.000153314	0.000153314
2	chr22:43467830:TG:T	43467830	NA,T	NA,TG	NA,1	NA,inf	NA,inf	NA,0.210073	0.000153195	0.000153195
2	chr22:43637294:G:A	43637294	NA,A	NA,G	NA,1	NA,inf	NA,inf	NA,0.210165	0.000153162	0.000153162
2	chr22:43787906:T:A	43787906	NA,A	NA,T	NA,1	NA,inf	NA,inf	NA,0.185162	0.000153087	0.000153087
2	chr22:44361310:C:T	44361310	NA,T	NA,C	NA,1	NA,inf	NA,inf	NA,0.217124	0.000153028	0.000153028
2	chr22:44284774:A:G	44284774	NA,G	NA,A	NA,1	NA,-inf	NA,inf	NA,0.178414	0.000152967	0.000152967
2	chr22:44408459:G:A	44408459	NA,A	NA,G	NA,1	NA,-inf	NA,inf	NA,0.231202	0.000152874	0.000152874
2	chr22:43559404:AC:A	43559404	NA,A	NA,AC	NA,1	NA,inf	NA,inf	NA,0.151792	0.000152863	0.000152863
2	chr22:43491281:G:C	43491281	NA,C	NA,G	NA,1	NA,-inf	NA,inf	NA,0.218692	0.000152772	0.000152772
2	chr22:44219274:G:A	44219274	NA,A	NA,G	NA,1	NA,inf	NA,inf	NA,0.200281	0.000152755	0.000152755
2	chr22:43624302:TTG:T	43624302	NA,T	NA,TTG	NA,1	NA,inf	NA,inf	NA,0.173285	0.000152733	0.000152733
2	chr22:43811151:G:A	43811151	NA,A	NA,G	NA,1	NA,-inf	NA,inf	NA,0.221494	0.000152633	0.000152633
2	chr22:43580534:G:A	43580534	NA,A	NA,G	NA,1	NA,-inf	NA,inf	NA,0.262849	0.000152631	0.000152631
2	chr22:43596360:C:T	43596360	NA,T	NA,C	NA,1	NA,inf	NA,inf	NA,0.150978	0.000152605	0.000152605
2	chr22:44399885:G:A	44399885	NA,A	NA,G	NA,1	NA,inf	NA,inf	NA,0.192813	0.000152569	0.000152569
2	chr22:43524276:AAATCC:A	43524276	NA,A	NA,AAATCC	NA,1	NA,inf	NA,inf	NA,0.24842	0.000152513	0.000152513
2	chr22:43758644:A:G	43758644	NA,G	NA,A	NA,1	NA,inf	NA,inf	NA,0.214304	0.00015251	0.00015251
2	chr22:44066036:C:G	44066036	NA,G	NA,C	NA,1	NA,-inf	NA,inf	NA,0.264033	0.00015244	0.00015244
2	chr22:43437841:G:A	43437841	NA,A	NA,G	NA,1	NA,inf	NA,inf	NA,0.169433	0.000152398	0.000152398
2	chr22:43557123:T:C	43557123	NA,C	NA,T	NA,1	NA,-inf	NA,inf	NA,0.237198	0.00015236	0.00015236
2	chr22:43766386:T:A	43766386	NA,A	NA,T	NA,1	NA,inf	NA,inf	NA,0.132744	0.000152316	0.000152316
2	chr22:44286811:C:T	44286811	NA,T	NA,C	NA,1	NA,inf	NA,inf	NA,0.180216	0.000152266	0.000152266
2	chr22:43633097:G:T	43633097	NA,T	NA,G	NA,1	NA,inf	NA,inf	NA,0.164104	0.000152243	0.000152243
2	chr22:44120409:G:A	44120409	NA,A	NA,G	NA,1	NA,-inf	NA,inf	NA,0.237829	0.000152243	0.000152243
2	chr22:44125395:C:T	44125395	T,T	C,C	1,1	inf,-inf	inf,inf	0.923595,0.29581	0.00015221	0.00015221
2	chr22:43526982:G:A	43526982	A,A	G,G	1,1	-inf,-inf	inf,inf	0.0791943,1.65234	0.000152194	0.000152194
2	chr22:43609050:C:G	43609050	NA,G	NA,C	NA,1	NA,inf	NA,inf	NA,0.148089	0.000152167	0.000152167
2	chr22:44173655:A:G	44173655	NA,G	NA,A	NA,1	NA,-inf	NA,inf	NA,0.205082	0.000152165	0.000152165
2	chr22:43562390:T:C	43562390	NA,C	NA,T	NA,1	NA,inf	NA,inf	NA,0.147521	0.00015209	0.00015209
2	chr22:43644638:A:G	43644638	NA,G	NA,A	NA,1	NA,-inf	NA,inf	NA,0.262572	0.000152055	0.000152055
2	chr22:43447697:G:T	43447697	NA,T	NA,G	NA,1	NA,-inf	NA,inf	NA,0.199741	0.000152029	0.000152029
2	chr22:43821587:G:T	43821587	NA,T	NA,G	NA,1	NA,-inf	NA,inf	NA,0.216772	0.000152027	0.000152027
2	chr22:44013327:G:T	44013327	NA,T	NA,G	NA,1	NA,inf	NA,inf	NA,0.125586	0.000151999	0.000151999
2	chr22:44291060:G:A	44291060	NA,A	NA,G	NA,1	NA,inf	NA,inf	NA,0.194578	0.000151987	0.000151987
2	chr22:44402682:A:G	44402682	NA,G	NA,A	NA,1	NA,inf	NA,inf	NA,0.206059	0.000151961	0.000151961
2	chr22:43976941:T:C	43976941	NA,C	NA,T	NA,1	NA,-inf	NA,inf	NA,0.359421	0.000151939	0.000151939
2	chr22:43943696:A:G	43943696	NA,G	NA,A	NA,1	NA,-inf	NA,inf	NA,0.297919	0.000151937	0.000151937
2	chr22:44308513:A:G	44308513	NA,G	NA,A	NA,1	NA,-inf	NA,inf	NA,0.21898	0.000151864	0.000151864
2	chr22:44320658:G:A	44320658	NA,A	NA,G	NA,1	NA,inf	NA,inf	NA,0.21158	0.000151848	0.000151848
2	chr22:44155484:T:C	44155484	NA,C	NA,T	NA,1	NA,-inf	NA,inf	NA,0.231748	0.000151822	0.000151822
2	chr22:44276505:A:G	44276505	NA,G	NA,A	NA,1	NA,inf	NA,inf	NA,0.195412	0.000151788	0.000151788
2	chr22:43931870:G:A	43931870	NA,A	NA,G	NA,1	NA,inf	NA,inf	NA,0.143837	0.000151787	0.000151787
2	chr22:44033713:C:A	44033713	NA,A	NA,C	NA,1	NA,-inf	NA,inf	NA,0.254561	0.000151778	0.000151778
2	chr22:43804889:A:G	43804889	NA,G	NA,A	NA,1	NA,-inf	NA,inf	NA,0.222867	0.00015168	0.00015168
2	chr22:44043423:T:G	44043423	NA,G	NA,T	NA,1	NA,-inf	NA,inf	NA,0.250655	0.000151663	0.000151663
2	chr22:44395652:C:A	44395652	NA,A	NA,C	NA,1	NA,inf	NA,inf	NA,0.214811	0.000151561	0.000151561
2	chr22:43922675:G:A	43922675	NA,A	NA,G	NA,1	NA,inf	NA,inf	NA,0.352843	0.000151518	0.000151518
2	chr22:43930680:A:C	43930680	NA,C	NA,A	NA,1	NA,inf	NA,inf	NA,0.149884	0.000151406	0.000151406
2	chr22:43642778:T:A	43642778	NA,A	NA,T	NA,1	NA,inf	NA,inf	NA,0.138729	0.0001514	0.0001514
2	chr22:43632542:C:T	43632542	NA,T	NA,C	NA,1	NA,-inf	NA,inf	NA,0.0672071	0.000151355	0.000151355
2	chr22:43964254:A:G	43964254	NA,G	NA,A	NA,1	NA,-inf	NA,inf	NA,0.354836	0.000151304	0.000151304
2	chr22:44064240:G:A	44064240	NA,A	NA,G	NA,1	NA,-inf	NA,inf	NA,0.251607	0.000151181	0.000151181
2	chr22:43561041:T:C	43561041	NA,C	NA,T	NA,1	NA,inf	NA,inf	NA,0.164016	0.000151177	0.000151177
2	chr22:43548773:T:C	43548773	NA,C	NA,T	NA,1	NA,inf	NA,inf	NA,0.221184	0.000151094	0.000151094
2	chr22:44282897:C:G	44282897	NA,G	NA,C	NA,1	NA,-inf	NA,inf	NA,0.21994	0.000151094	0.000151094
2	chr22:43984769:C:T	43984769	NA,T	NA,C	NA,1	NA,inf	NA,inf	NA,0.115488	0.000151035	0.000151035
2	chr22:43469591:C:CAT	43469591	NA,CAT	NA,C	NA,1	NA,inf	NA,inf	NA,0.209085	0.000151031	0.000151031
2	chr22:44410448:G:A	44410448	NA,A	NA,G	NA,1	NA,inf	NA,inf	NA,0.189764	0.000151001	0.000151001
2	chr22:44216756:G:A	44216756	NA,A	NA,G	NA,1	NA,inf	NA,inf	NA,0.191733	0.000150982	0.000150982
```
