## Supplementary material for "Characterization of shared and ancestry-specific signals driving complex traits using multi-ancestry fine-mapping": susiex_nc2.cs80.snp

```
BP	SNP	PIP(CS1)	LogBF(CS1,Pop1)	LogBF(CS1,Pop2)	PIP(CS2)	LogBF(CS2,Pop1)	LogBF(CS2,Pop2)
43429411	chr22:43429411:C:T	1.48201e-26	-2.21188	-0.825063	2.30678e-05	-2.14097	-0.900547
43429433	chr22:43429433:A:G	1.80023e-26	-1.76192	-1.08051	6.38842e-05	-1.13467	-0.888208
43429612	chr22:43429612:G:C	6.09509e-26	-2.19277	0.56992	8.79333e-05	-2.3135	0.610123
43429778	chr22:43429778:G:A	8.81326e-26	-5.82626e-10	-1.25408	0.000135705	-5.82626e-10	-1.26947
43429973	chr22:43429973:C:T	7.48102e-26	-2.19131	0.77334	0.000109718	-2.3147	0.832657
43430187	chr22:43430187:G:A	3.5316e-25	-5.82626e-10	0.134	0.000458383	-5.82626e-10	-0.052248
43430261	chr22:43430261:G:A	9.18942e-27	-2.27419	-1.24068	2.16423e-05	-1.84577	-1.25953
43430317	chr22:43430317:C:T	8.09957e-27	-2.36777	-1.27334	2.18004e-05	-1.83085	-1.26718
43430650	chr22:43430650:T:C	1.59206e-25	-5.82626e-10	-0.662721	0.000244636	-5.82626e-10	-0.680181
43430744	chr22:43430744:G:T	1.01628e-26	-2.37616	-1.03802	1.59534e-05	-2.27867	-1.13161
43430748	chr22:43430748:G:A	2.88968e-26	-2.36919	-2.96855e-10	5.16799e-05	-2.23488	-2.96855e-10
43430771	chr22:43430771:A:G	7.1735e-26	-2.15085	0.690908	0.000102496	-2.2881	0.737979
43430774	chr22:43430774:C:T	9.28158e-26	-5.82626e-10	-1.20231	0.000139519	-5.82626e-10	-1.24175
43430777	chr22:43430777:C:T	8.71825e-26	-5.82626e-10	-1.26492	0.000134954	-5.82626e-10	-1.27502
43430812	chr22:43430812:C:A	7.54734e-26	-2.15046	0.741318	0.000107939	-2.28807	0.789683
43430923	chr22:43430923:C:T	2.02221e-25	-5.82626e-10	-0.423562	0.000354371	-5.82626e-10	-0.309607
43431167	chr22:43431167:T:C	1.05496e-26	-2.25966	-1.11717	1.55692e-05	-2.3767	-1.05796
43431271	chr22:43431271:G:A	1.55836e-26	-2.17023	-0.816473	0.000104327	-0.784044	-0.748381
43431278	chr22:43431278:A:G	1.00025e-25	-5.82626e-10	-1.1275	0.000165173	-5.82626e-10	-1.07296
43431610	chr22:43431610:G:C	1.55764e-25	-5.82626e-10	-0.684583	0.000239225	-5.82626e-10	-0.702545
43431857	chr22:43431857:C:T	7.50791e-25	-5.82626e-10	0.888206	0.000899021	-5.82626e-10	0.621354
43432041	chr22:43432041:C:T	2.79744e-25	-5.82626e-10	-0.0990452	0.00042039	-5.82626e-10	-0.138768
43432045	chr22:43432045:G:C	1.55476e-25	-5.82626e-10	-0.686428	0.000238794	-5.82626e-10	-0.704349
43433016	chr22:43433016:G:A	1.39944e-25	-5.82626e-10	-0.791681	0.000215158	-5.82626e-10	-0.808581
43433976	chr22:43433976:C:T	2.00747e-26	-1.45931	-1.27415	0.000162607	0.143619	-1.23223
43434195	chr22:43434195:G:C	1.86036e-25	-5.82626e-10	-0.506984	0.000283652	-5.82626e-10	-0.532203
43434333	chr22:43434333:T:A	1.07556e-26	-2.20211	-1.15539	1.49177e-05	-2.29457	-1.18283
43434433	chr22:43434433:T:C	2.04016e-26	-2.34785	-0.369461	2.96617e-05	-2.37255	-0.417544
43434570	chr22:43434570:G:A	8.69892e-26	-5.82626e-10	-1.26714	0.000135007	-5.82626e-10	-1.27463
43434900	chr22:43434900:G:A	8.70779e-26	-5.82626e-10	-1.26612	0.000134871	-5.82626e-10	-1.27563
43434917	chr22:43434917:G:A	8.6821e-26	-5.82626e-10	-1.26907	0.000134757	-5.82626e-10	-1.27648
43434925	chr22:43434925:G:C	6.85307e-26	-2.37681	0.871167	0.0001146	-2.35832	0.919814
43434928	chr22:43434928:C:T	2.80943e-26	-1.56298	-0.834381	0.000119621	-0.600544	-0.795078
43434990	chr22:43434990:C:T	4.43484e-26	-2.3738	0.432955	7.08214e-05	-2.34256	0.42277
43435076	chr22:43435076:C:T	2.94827e-26	-1.52664	-0.822483	0.000126813	-0.554142	-0.7831
43435298	chr22:43435298:T:C	2.00986e-25	-5.82626e-10	-0.429687	0.000377828	-5.82626e-10	-0.245513
43435308	chr22:43435308:C:T	8.69016e-26	-5.82626e-10	-1.26814	0.000134782	-5.82626e-10	-1.2763
43435549	chr22:43435549:G:A	8.69154e-26	-5.82626e-10	-1.26799	0.000134801	-5.82626e-10	-1.27615
43436158	chr22:43436158:G:A	9.09769e-26	-5.82626e-10	-1.22232	0.000145225	-5.82626e-10	-1.20167
43436163	chr22:43436163:C:T	2.97196e-26	-2.34112	-2.96855e-10	4.86299e-05	-2.29571	-2.96855e-10
43436478	chr22:43436478:G:T	9.97855e-26	-5.82626e-10	-1.1299	0.000160424	-5.82626e-10	-1.10213
43436566	chr22:43436566:A:G	8.71503e-26	-5.82626e-10	-1.26529	0.000134922	-5.82626e-10	-1.27525
43436617	chr22:43436617:C:G	1.15403e-26	-2.24606	-1.04102	1.67672e-05	-2.31939	-1.04114
43436643	chr22:43436643:G:T	1.84509e-25	-5.82626e-10	-0.515224	0.000315941	-5.82626e-10	-0.424395
43436926	chr22:43436926:T:C	1.12657e-26	-2.35472	-0.956433	1.96281e-05	-2.21959	-0.983407
43437173	chr22:43437173:C:T	1.33208e-25	-5.82626e-10	-0.84101	0.000195132	-5.82626e-10	-0.906273
43437779	chr22:43437779:A:G	2.84498e-26	-2.33825	-0.0465248	4.61617e-05	-2.37065	0.0228519
43437839	chr22:43437839:G:A	3.46855e-25	-5.82626e-10	0.115985	0.000450151	-5.82626e-10	-0.0703688
43437841	chr22:43437841:G:A	9.24647e-26	-5.82626e-10	-1.20609	0.000152398	-5.82626e-10	-1.15346
43437863	chr22:43437863:T:C	3.04282e-26	-2.31755	-2.96855e-10	5.03246e-05	-2.26146	-2.96855e-10
43437869	chr22:43437869:C:T	8.74209e-26	-5.82626e-10	-1.26219	0.000141265	-5.82626e-10	-1.22932
43438018	chr22:43438018:A:G	6.99768e-25	-5.82626e-10	0.817827	0.00128797	-5.82626e-10	0.980869
43438107	chr22:43438107:A:G	3.36804e-26	-1.49106	-0.724945	0.000196918	-0.232775	-0.664388
43438222	chr22:43438222:T:C	9.33882e-26	-5.82626e-10	-1.19616	0.00014765	-5.82626e-10	-1.18511
43438306	chr22:43438306:G:A	3.1214e-26	-2.29206	-2.96855e-10	5.20111e-05	-2.22849	-2.96855e-10
43438375	chr22:43438375:TG:T	9.66022e-26	-5.82626e-10	-1.16232	0.000149308	-5.82626e-10	-1.17394
43438420	chr22:43438420:G:A	3.99837e-26	-2.04445	-2.96855e-10	9.59942e-05	-1.61566	-2.96855e-10
43438901	chr22:43438901:A:C	1.09107e-26	-2.0874	-1.25578	1.69282e-05	-2.11868	-1.23229
43439310	chr22:43439310:G:A	1.12315e-26	-2.14525	-1.16895	1.60328e-05	-2.24126	-1.16406
43439390	chr22:43439390:C:A	9.4498e-26	-5.82626e-10	-1.18434	0.00014388	-5.82626e-10	-1.21097
43439813	chr22:43439813:C:T	1.03996e-25	-5.82626e-10	-1.08857	0.000160614	-5.82626e-10	-1.10095
43439849	chr22:43439849:C:T	1.73684e-26	-1.60233	-1.27593	7.88975e-05	-0.542906	-1.2689
43439852	chr22:43439852:C:T	1.08282e-25	-5.82626e-10	-1.04819	0.000167606	-5.82626e-10	-1.05834
43439989	chr22:43439989:C:T	1.06923e-25	-5.82626e-10	-1.06081	0.000165594	-5.82626e-10	-1.07041
43440012	chr22:43440012:C:G	8.78799e-26	-5.82626e-10	-1.25695	0.000136964	-5.82626e-10	-1.26024
43440023	chr22:43440023:T:C	1.79215e-26	-1.57305	-1.27387	8.44371e-05	-0.479793	-1.26415
43440215	chr22:43440215:A:G	1.75219e-26	-1.60125	-1.26822	8.11891e-05	-0.527788	-1.25538
43440705	chr22:43440705:T:C	9.7147e-26	-5.82626e-10	-1.1567	0.000149749	-5.82626e-10	-1.17099
43440730	chr22:43440730:C:G	2.64241e-25	-5.82626e-10	-0.156059	0.000392654	-5.82626e-10	-0.207023
43440836	chr22:43440836:C:T	7.62855e-26	-1.39844	-2.96855e-10	0.00010533	-1.52285	-2.96855e-10
43440909	chr22:43440909:C:T	1.03316e-25	-5.82626e-10	-1.09513	0.000155512	-5.82626e-10	-1.13323
43441288	chr22:43441288:C:T	9.48776e-26	-5.82626e-10	-1.18033	0.00014278	-5.82626e-10	-1.21864
43441384	chr22:43441384:G:T	1.14259e-25	-5.82626e-10	-0.994453	0.000180282	-5.82626e-10	-0.985432
43441855	chr22:43441855:A:G	8.71059e-26	-5.82626e-10	-1.2658	0.000136039	-5.82626e-10	-1.26701
43441926	chr22:43441926:C:T	2.39376e-26	-1.29048	-1.267	1.50843e-05	-2.19589	-1.27041
43442164	chr22:43442164:A:T	2.09948e-26	-1.64528	-1.04337	3.08853e-05	-1.68904	-1.06063
43442179	chr22:43442179:A:G	7.1846e-25	-1.37034	2.21453	0.00133151	-1.44568	2.4598
43442288	chr22:43442288:T:G	8.81759e-26	-5.82626e-10	-1.25359	0.000137846	-5.82626e-10	-1.25381
43442487	chr22:43442487:A:G	6.58828e-26	-1.72026	0.175219	0.00039563	-0.517962	0.31849
43442527	chr22:43442527:T:C	3.10751e-26	-2.29651	-2.96855e-10	5.54616e-05	-2.16426	-2.96855e-10
43443709	chr22:43443709:C:T	1.0787e-26	-2.20808	-1.1465	1.56268e-05	-2.29025	-1.14072
43443917	chr22:43443917:G:A	9.3253e-26	-5.82626e-10	-1.19761	0.000140812	-5.82626e-10	-1.23252
43444163	chr22:43444163:G:A	1.58282e-25	-5.82626e-10	-0.668545	0.000229729	-5.82626e-10	-0.743052
43444348	chr22:43444348:TTTTC:T	2.91117e-26	-2.36178	-2.96855e-10	4.5031e-05	-2.3726	-2.96855e-10
43444476	chr22:43444476:C:A	1.27978e-25	-5.82626e-10	-0.88106	0.000196739	-5.82626e-10	-0.898072
43444506	chr22:43444506:A:G	9.22944e-26	-5.82626e-10	-1.20794	0.00013978	-5.82626e-10	-1.23988
43444593	chr22:43444593:A:C	2.40283e-26	-1.44429	-1.10939	0.000133048	-0.178077	-1.11117
43444887	chr22:43444887:T:C	1.55982e-25	-5.82626e-10	-0.683182	0.000222827	-5.82626e-10	-0.773555
43445526	chr22:43445526:A:G	8.21921e-27	-2.36835	-1.2581	1.27982e-05	-2.36378	-1.26686
43445560	chr22:43445560:T:G	2.12843e-26	-1.40521	-1.26974	0.000101491	-0.290772	-1.26921
43445668	chr22:43445668:C:T	2.83922e-26	-1.29192	-1.09489	2.92599e-05	-1.75163	-1.0521
43446216	chr22:43446216:A:G	8.81675e-26	-5.82626e-10	-1.25368	0.000136371	-5.82626e-10	-1.26457
43446399	chr22:43446399:G:A	9.93004e-26	-5.82626e-10	-1.13477	0.000156377	-5.82626e-10	-1.12768
43446575	chr22:43446575:G:A	4.16467e-26	-2.33736	0.333665	8.17732e-05	-2.29917	0.523169
43446825	chr22:43446825:C:G	2.04567e-25	-5.82626e-10	-0.412025	0.00029167	-5.82626e-10	-0.504328
43447158	chr22:43447158:C:T	1.32683e-26	-1.87822	-1.26932	1.46865e-05	-2.29755	-1.19547
43447675	chr22:43447675:T:C	9.17911e-26	-5.82626e-10	-1.21341	0.000146848	-5.82626e-10	-1.19056
43447697	chr22:43447697:G:T	9.66543e-26	-5.82626e-10	-1.16178	0.000152029	-5.82626e-10	-1.15588
43447942	chr22:43447942:G:A	1.34069e-26	-1.90959	-1.22756	1.77013e-05	-2.25688	-1.04943
43448517	chr22:43448517:C:T	2.51121e-25	-5.82626e-10	-0.206986	0.000358659	-5.82626e-10	-0.29758
43448549	chr22:43448549:A:G	1.02192e-26	-2.15592	-1.25274	1.59577e-05	-2.29125	-1.11875
43448730	chr22:43448730:G:C	1.00686e-26	-2.16855	-1.25496	1.57375e-05	-2.29801	-1.12589
43448787	chr22:43448787:G:C	1.71208e-25	-5.82626e-10	-0.590041	0.000255963	-5.82626e-10	-0.634918
43448928	chr22:43448928:C:A	1.25597e-26	-1.99363	-1.2088	1.61895e-05	-2.32984	-1.06575
43449355	chr22:43449355:G:A	9.5753e-27	-2.21236	-1.26138	1.28508e-05	-2.37359	-1.25296
43449700	chr22:43449700:T:C	4.24644e-26	-2.21977	0.235518	8.1885e-05	-2.18624	0.411601
43449809	chr22:43449809:G:A	7.21683e-26	-2.00715	0.553231	0.000142426	-1.87591	0.654778
43449840	chr22:43449840:C:T	2.03172e-25	-5.82626e-10	-0.418869	0.000290024	-5.82626e-10	-0.509987
43450001	chr22:43450001:T:A	9.82072e-26	-5.82626e-10	-1.14584	0.000160377	-5.82626e-10	-1.10243
43450305	chr22:43450305:T:C	1.62601e-25	-5.82626e-10	-0.641625	0.000226021	-5.82626e-10	-0.759324
43450342	chr22:43450342:C:G	8.86038e-26	-5.82626e-10	-1.24875	0.000138054	-5.82626e-10	-1.25231
43450370	chr22:43450370:C:T	9.89022e-26	-5.82626e-10	-1.13879	0.000155157	-5.82626e-10	-1.13552
43450616	chr22:43450616:A:G	1.97722e-26	-1.96079	-0.787858	3.10818e-05	-1.81667	-0.926657
43450629	chr22:43450629:A:G	1.85528e-25	-5.82626e-10	-0.509717	0.000267131	-5.82626e-10	-0.592213
43450871	chr22:43450871:C:G	3.19267e-26	-2.26948	-2.96855e-10	4.61006e-05	-2.34913	-2.96855e-10
43451121	chr22:43451121:G:C	2.61818e-26	-2.20968	-0.258181	4.77143e-05	-1.99309	-0.321636
43451151	chr22:43451151:C:T	8.67621e-26	-5.82626e-10	-1.26975	0.000134908	-5.82626e-10	-1.27536
43451194	chr22:43451194:AC:A	8.61558e-26	-5.82626e-10	-1.27676	0.000134842	-5.82626e-10	-1.27585
43451689	chr22:43451689:C:T	2.58931e-26	-1.62319	-0.855755	7.02899e-05	-1.23028	-0.697041
43451879	chr22:43451879:G:A	2.63887e-26	-1.23893	-1.22106	6.03914e-05	-0.984246	-1.09486
43451998	chr22:43451998:C:G	8.85012e-26	-5.82626e-10	-1.24991	0.000141468	-5.82626e-10	-1.22788
43452046	chr22:43452046:C:T	4.41658e-26	-1.94497	-2.96855e-10	4.54018e-05	-2.3644	-2.96855e-10
43452062	chr22:43452062:G:C	8.23347e-27	-2.36857	-1.25614	1.66721e-05	-2.12649	-1.23973
43452136	chr22:43452136:G:C	2.64818e-26	-1.45665	-0.999819	5.05975e-05	-1.19594	-1.06011
43452407	chr22:43452407:A:G	2.13105e-26	-1.85899	-0.814733	3.48164e-05	-1.81959	-0.810276
43452418	chr22:43452418:T:C	2.6218e-26	-1.26649	-1.19998	3.41687e-05	-1.50565	-1.14299
43452743	chr22:43452743:G:A	9.5307e-26	-5.82626e-10	-1.17582	0.000143714	-5.82626e-10	-1.21212
43453004	chr22:43453004:C:T	5.15986e-26	-1.78943	-2.96855e-10	6.15393e-05	-2.06028	-2.96855e-10
43453072	chr22:43453072:C:T	1.06968e-25	-5.82626e-10	-1.0604	0.000176745	-5.82626e-10	-1.00525
43453278	chr22:43453278:C:A	8.89719e-26	-5.82626e-10	-1.2446	0.000140115	-5.82626e-10	-1.23749
43453331	chr22:43453331:CT:C	2.55046e-26	-1.75225	-0.741819	3.38702e-05	-1.73438	-0.923035
43453519	chr22:43453519:T:C	1.47993e-26	-2.31272	-0.725629	2.31135e-05	-2.2694	-0.77013
43453593	chr22:43453593:T:G	9.50019e-26	-5.82626e-10	-1.17902	0.000140797	-5.82626e-10	-1.23263
43453621	chr22:43453621:G:A	2.09407e-25	-5.82626e-10	-0.388642	0.000366438	-5.82626e-10	-0.276123
43453819	chr22:43453819:T:C	1.54251e-26	-2.19763	-0.799299	2.64605e-05	-2.01441	-0.889889
43453820	chr22:43453820:C:T	2.95719e-26	-1.68748	-0.658614	3.89728e-05	-1.66307	-0.854015
43453855	chr22:43453855:A:G	1.24137e-25	-5.82626e-10	-0.911536	0.000209765	-5.82626e-10	-0.833963
43454036	chr22:43454036:T:G	2.58834e-26	-2.37182	-0.107497	4.49586e-05	-2.3677	-0.00650765
43454229	chr22:43454229:G:A	8.99562e-26	-5.82626e-10	-1.2336	0.000141709	-5.82626e-10	-1.22618
43454308	chr22:43454308:C:A	6.89644e-26	-1.7102	0.210868	7.50467e-05	-1.73408	-0.127765
43454787	chr22:43454787:G:A	9.01342e-26	-5.82626e-10	-1.23162	0.000144961	-5.82626e-10	-1.20349
43454893	chr22:43454893:T:C	8.71522e-26	-5.82626e-10	-1.26527	0.000135466	-5.82626e-10	-1.27123
43455585	chr22:43455585:A:G	1.65448e-26	-2.23057	-0.69628	2.25885e-05	-2.17897	-0.883542
43455773	chr22:43455773:G:A	3.56477e-26	-1.85949	-0.29975	5.69252e-05	-1.87004	-0.268178
43456042	chr22:43456042:C:T	3.03871e-26	-2.35849	0.0395868	5.34156e-05	-2.3434	0.141547
43456592	chr22:43456592:T:A	3.20504e-26	-2.26561	-2.96855e-10	5.14115e-05	-2.24009	-2.96855e-10
43456882	chr22:43456882:C:T	1.72172e-25	-5.82626e-10	-0.58443	0.000249113	-5.82626e-10	-0.662046
43457628	chr22:43457628:T:C	1.02702e-26	-2.19023	-1.21344	1.44952e-05	-2.31974	-1.18639
43457680	chr22:43457680:A:G	9.08265e-26	-5.82626e-10	-1.22397	0.000139363	-5.82626e-10	-1.24287
43457797	chr22:43457797:T:C	5.30641e-26	-2.17907	0.417652	7.325e-05	-2.17514	0.289064
43458168	chr22:43458168:T:C	1.09061e-25	-5.82626e-10	-1.04101	0.000157367	-5.82626e-10	-1.12137
43458181	chr22:43458181:G:A	3.16043e-26	-2.27963	-2.96855e-10	6.652e-05	-1.98245	-2.96855e-10
43458354	chr22:43458354:C:T	8.63298e-26	-5.82626e-10	-1.27475	0.000135652	-5.82626e-10	-1.26986
43458441	chr22:43458441:A:G	3.31976e-26	-2.23044	-2.96855e-10	6.31325e-05	-2.03472	-2.96855e-10
43458506	chr22:43458506:T:C	1.44545e-26	-2.11323	-0.948687	2.0087e-05	-2.2198	-0.960081
43458520	chr22:43458520:G:A	1.27402e-25	-5.82626e-10	-0.885577	0.000201891	-5.82626e-10	-0.872225
43459041	chr22:43459041:G:A	3.09808e-26	-2.29955	-2.96855e-10	5.8755e-05	-2.10658	-2.96855e-10
43459442	chr22:43459442:G:T	1.23867e-25	-5.82626e-10	-0.91371	0.000179996	-5.82626e-10	-0.987018
43459632	chr22:43459632:T:C	1.55092e-25	-5.82626e-10	-0.688901	0.000263648	-5.82626e-10	-0.605336
43460138	chr22:43460138:C:T	1.72236e-25	-5.82626e-10	-0.584057	0.000297945	-5.82626e-10	-0.483042
43460589	chr22:43460589:T:C	9.12473e-26	-5.82626e-10	-1.21935	0.0001463	-5.82626e-10	-1.19429
43460646	chr22:43460646:G:T	8.84028e-26	-5.82626e-10	-1.25102	0.000143681	-5.82626e-10	-1.21235
43460759	chr22:43460759:T:C	4.28673e-26	-1.97481	-2.96855e-10	5.7602e-05	-2.1264	-2.96855e-10
43460852	chr22:43460852:C:T	8.63164e-26	-5.82626e-10	-1.2749	0.000135702	-5.82626e-10	-1.26949
43461187	chr22:43461187:A:G	3.42277e-26	-2.0171	-0.182787	6.33502e-05	-1.76751	-0.26376
43461237	chr22:43461237:A:G	1.96716e-25	-5.82626e-10	-0.451161	0.00034352	-5.82626e-10	-0.340706
43461434	chr22:43461434:C:T	8.57582e-26	-1.76614	0.484747	9.41836e-05	-1.78808	0.15337
43461645	chr22:43461645:C:T	1.97733e-25	-5.82626e-10	-0.446002	0.000345434	-5.82626e-10	-0.33515
43461904	chr22:43461904:A:G	1.06956e-25	-5.82626e-10	-1.06051	0.000158964	-5.82626e-10	-1.11128
43462636	chr22:43462636:A:G	2.35042e-26	-1.98787	-0.58787	3.22425e-05	-1.91241	-0.794258
43463277	chr22:43463277:C:T	2.03862e-25	-5.82626e-10	-0.415478	0.000357027	-5.82626e-10	-0.30214
43463341	chr22:43463341:T:C	1.90803e-25	-5.82626e-10	-0.481679	0.00033222	-5.82626e-10	-0.374153
43463583	chr22:43463583:C:T	5.82835e-26	-0.861073	-0.806529	0.000111194	-0.813379	-0.655292
43464388	chr22:43464388:C:T	1.09144e-25	-5.82626e-10	-1.04025	0.000161709	-5.82626e-10	-1.09416
43464545	chr22:43464545:T:C	9.16408e-26	-5.82626e-10	-1.21504	0.000140506	-5.82626e-10	-1.2347
43465006	chr22:43465006:C:A	2.51717e-26	-1.91305	-0.594152	3.44071e-05	-1.84465	-0.797045
43465843	chr22:43465843:G:A	9.26851e-26	-5.82626e-10	-1.20371	0.000141534	-5.82626e-10	-1.22741
43466394	chr22:43466394:G:C	2.32055e-26	-1.37909	-1.20944	3.41697e-05	-1.40465	-1.24397
43467417	chr22:43467417:C:T	2.0052e-26	-1.64357	-1.09102	4.0006e-05	-1.59338	-0.897546
43467830	chr22:43467830:TG:T	9.57048e-26	-5.82626e-10	-1.17165	0.000153195	-5.82626e-10	-1.14824
43468724	chr22:43468724:G:A	1.83513e-26	-2.10077	-0.722451	2.52816e-05	-2.04732	-0.902557
43469133	chr22:43469133:C:T	1.60467e-25	-5.82626e-10	-0.654832	0.000273573	-5.82626e-10	-0.568385
43469591	chr22:43469591:C:CAT	9.57832e-26	-5.82626e-10	-1.17083	0.000151031	-5.82626e-10	-1.16247
43469599	chr22:43469599:G:A	1.0609e-26	-2.22339	-1.14783	2.95534e-05	-1.67702	-1.11673
43469799	chr22:43469799:G:C	1.08419e-25	-5.82626e-10	-1.04692	0.000158382	-5.82626e-10	-1.11494
43469900	chr22:43469900:A:G	4.59284e-26	-1.90584	-2.96855e-10	6.00978e-05	-2.08398	-2.96855e-10
43470055	chr22:43470055:T:C	9.09817e-26	-5.82626e-10	-1.22226	0.0001376	-5.82626e-10	-1.2556
43470344	chr22:43470344:T:A	3.11953e-25	-5.82626e-10	0.00993153	0.000553771	-5.82626e-10	0.136799
43470362	chr22:43470362:T:C	2.27629e-26	-1.49846	-1.10933	8.49218e-05	-0.548351	-1.18987
43470797	chr22:43470797:G:T	1.28182e-26	-2.19707	-0.984985	1.83059e-05	-2.2751	-0.997632
43470876	chr22:43470876:G:A	4.43744e-26	-0.704708	-1.23555	9.57837e-05	-0.390917	-1.22694
43471021	chr22:43471021:A:G	1.32007e-26	-2.10817	-1.04448	3.83144e-05	-1.39614	-1.13799
43471051	chr22:43471051:C:T	1.5801e-26	-2.32649	-0.646362	2.61602e-05	-2.11647	-0.799237
43471420	chr22:43471420:G:A	1.60079e-26	-2.35029	-0.609548	1.98288e-05	-2.34877	-0.844046
43471762	chr22:43471762:C:T	1.25925e-25	-5.82626e-10	-0.897239	0.000213041	-5.82626e-10	-0.818466
43471801	chr22:43471801:G:A	1.05713e-26	-2.13991	-1.23487	1.51352e-05	-2.22907	-1.23387
43471880	chr22:43471880:T:A	8.53219e-27	-2.37551	-1.21356	1.50403e-05	-2.36353	-1.10569
43471947	chr22:43471947:AC:A	1.03342e-25	-5.82626e-10	-1.09487	0.000176854	-5.82626e-10	-1.00463
43472057	chr22:43472057:C:T	1.01429e-25	-5.82626e-10	-1.11356	0.000153379	-5.82626e-10	-1.14704
43472185	chr22:43472185:T:C	2.89512e-26	-2.34576	-0.021549	4.45997e-05	-2.34627	-0.0359513
43472435	chr22:43472435:A:G	9.46175e-27	-2.21128	-1.27439	1.40917e-05	-2.25818	-1.27619
43472589	chr22:43472589:G:A	2.1082e-25	-5.82626e-10	-0.381918	0.000354828	-5.82626e-10	-0.308318
43472626	chr22:43472626:G:A	1.08746e-26	-2.12065	-1.22584	1.49476e-05	-2.26151	-1.21389
43472691	chr22:43472691:A:C	9.0896e-27	-2.24915	-1.27664	1.36623e-05	-2.29908	-1.26623
43472704	chr22:43472704:C:T	1.19602e-25	-5.82626e-10	-0.948752	0.000177755	-5.82626e-10	-0.999544
43472953	chr22:43472953:TAAGGG:T	1.7591e-26	-1.8114	-1.05413	2.23124e-05	-2.08882	-0.985991
43473199	chr22:43473199:G:T	3.35816e-25	-5.82626e-10	0.0836421	0.000495591	-5.82626e-10	0.0257988
43473200	chr22:43473200:A:G	3.46736e-25	-5.82626e-10	0.115643	0.000511357	-5.82626e-10	0.0571163
43473204	chr22:43473204:ACC:A	4.11606e-25	-5.82626e-10	0.287145	0.000604881	-5.82626e-10	0.22508
43473207	chr22:43473207:ACGGTGCCCGTGCTGC:A	3.9981e-25	-5.82626e-10	0.258067	0.000587855	-5.82626e-10	0.196528
43473212	chr22:43473212:G:A	1.2343e-25	-5.82626e-10	-0.917245	0.000172061	-5.82626e-10	-1.0321
43473369	chr22:43473369:G:A	1.68787e-26	-2.30573	-0.601139	2.42661e-05	-2.37212	-0.618748
43473405	chr22:43473405:T:C	9.89258e-27	-2.20771	-1.23343	1.33725e-05	-2.35648	-1.23027
43473483	chr22:43473483:T:C	8.28231e-27	-2.37569	-1.24311	1.28223e-05	-2.37441	-1.25436
43473542	chr22:43473542:G:C	2.89322e-26	-2.36796	-2.96855e-10	5.64003e-05	-2.14748	-2.96855e-10
43473727	chr22:43473727:G:A	1.22349e-26	-1.96621	-1.26242	1.70483e-05	-2.06833	-1.27558
43473752	chr22:43473752:T:C	8.68117e-26	-5.82626e-10	-1.26918	0.000136895	-5.82626e-10	-1.26074
43474156	chr22:43474156:G:C	8.53723e-27	-2.31747	-1.27101	1.25672e-05	-2.37521	-1.27366
43474183	chr22:43474183:A:G	8.54368e-27	-2.37263	-1.2151	1.31042e-05	-2.37636	-1.23065
43474259	chr22:43474259:G:A	1.22634e-25	-5.82626e-10	-0.923715	0.000180803	-5.82626e-10	-0.982542
43474510	chr22:43474510:T:G	8.22472e-27	-2.36727	-1.25851	1.32923e-05	-2.36476	-1.228
43474602	chr22:43474602:C:T	1.59899e-26	-1.75221	-1.20876	1.76763e-05	-2.05167	-1.25605
43474863	chr22:43474863:G:A	2.87813e-26	-2.3732	-2.96855e-10	4.70877e-05	-2.32794	-2.96855e-10
43474881	chr22:43474881:G:A	9.20244e-26	-5.82626e-10	-1.21087	0.000148684	-5.82626e-10	-1.17813
43474920	chr22:43474920:G:A	8.53559e-27	-2.33497	-1.2537	1.32978e-05	-2.325	-1.26735
43475018	chr22:43475018:C:T	8.77173e-26	-5.82626e-10	-1.2588	0.000136748	-5.82626e-10	-1.26182
43475238	chr22:43475238:C:T	8.61684e-26	-5.82626e-10	-1.27662	0.000134751	-5.82626e-10	-1.27652
43476096	chr22:43476096:T:C	1.67591e-25	-5.82626e-10	-0.611396	0.000243556	-5.82626e-10	-0.684604
43476363	chr22:43476363:C:T	1.44705e-26	-2.19186	-0.868949	2.11604e-05	-2.17196	-0.955863
43476906	chr22:43476906:C:T	1.54373e-26	-2.19721	-0.798919	2.24436e-05	-2.17454	-0.894403
43477169	chr22:43477169:C:T	1.89036e-25	-5.82626e-10	-0.490986	0.000271187	-5.82626e-10	-0.577142
43477605	chr22:43477605:C:T	7.65231e-26	-1.39533	-2.96855e-10	7.43187e-05	-1.87159	-2.96855e-10
43477772	chr22:43477772:T:C	1.15838e-26	-2.30749	-0.975831	1.50875e-05	-2.37668	-1.0894
43477791	chr22:43477791:C:G	1.14723e-26	-2.31903	-0.973956	1.51247e-05	-2.37566	-1.08796
43477940	chr22:43477940:CAAAG:C	1.39939e-26	-2.24785	-0.846447	1.8536e-05	-2.37132	-0.888913
43477983	chr22:43477983:T:C	8.53235e-27	-2.31229	-1.27677	1.27829e-05	-2.35506	-1.27678
43478233	chr22:43478233:G:C	1.36263e-25	-5.82626e-10	-0.818338	0.000186967	-5.82626e-10	-0.94902
43478399	chr22:43478399:C:T	1.13678e-26	-2.32452	-0.977614	1.50895e-05	-2.37506	-1.0909
43478673	chr22:43478673:G:A	5.71965e-26	-1.68643	-2.96855e-10	9.72787e-05	-1.60237	-2.96855e-10
43478722	chr22:43478722:C:T	1.07421e-26	-2.34612	-1.01263	1.47863e-05	-2.36789	-1.11836
43478855	chr22:43478855:T:G	1.06578e-26	-2.28901	-1.07762	1.39618e-05	-2.3765	-1.16712
43478857	chr22:43478857:A:G	1.24628e-26	-2.13491	-1.07526	1.82475e-05	-2.21874	-1.05719
43478921	chr22:43478921:A:G	1.14582e-26	-2.01914	-1.27507	1.59339e-05	-2.15419	-1.25731
43478932	chr22:43478932:C:T	2.02198e-25	-0.423674	-2.96855e-10	0.000286636	-0.521739	-2.96855e-10
43479178	chr22:43479178:G:A	9.68391e-26	-5.82626e-10	-1.15987	0.000155392	-5.82626e-10	-1.134
43479794	chr22:43479794:T:C	8.73222e-27	-2.33409	-1.23181	1.45516e-05	-2.31826	-1.18399
43480170	chr22:43480170:G:A	1.15146e-26	-2.30245	-0.986856	1.49406e-05	-2.37681	-1.09906
43480273	chr22:43480273:C:T	8.62823e-27	-2.31969	-1.2582	1.29943e-05	-2.34623	-1.26921
43480307	chr22:43480307:T:C	1.26071e-25	-5.82626e-10	-0.896076	0.000187605	-5.82626e-10	-0.945614
43480339	chr22:43480339:C:T	1.51051e-26	-2.27675	-0.741141	2.11755e-05	-2.37607	-0.751035
43480470	chr22:43480470:C:T	9.68064e-27	-2.33188	-1.13091	1.38716e-05	-2.31373	-1.23638
43480527	chr22:43480527:G:T	9.75999e-26	-5.82626e-10	-1.15205	0.000139881	-5.82626e-10	-1.23916
43480531	chr22:43480531:A:G	9.73241e-27	-2.27067	-1.18679	1.40749e-05	-2.31284	-1.22272
43480650	chr22:43480650:C:T	1.01325e-25	-5.82626e-10	-1.11459	0.000157695	-5.82626e-10	-1.11929
43480991	chr22:43480991:T:C	3.54697e-26	-1.78488	-0.379367	3.8851e-05	-2.10414	-0.416079
43481216	chr22:43481216:T:C	2.02056e-26	-1.46325	-1.26371	2.00742e-05	-1.90438	-1.27614
43481316	chr22:43481316:G:A	1.4192e-25	-5.82626e-10	-0.777661	0.000197761	-5.82626e-10	-0.892892
43481389	chr22:43481389:G:A	8.25439e-27	-2.36358	-1.2586	1.30385e-05	-2.33962	-1.27243
43482466	chr22:43482466:C:G	8.69748e-27	-2.29649	-1.2734	1.36417e-05	-2.29009	-1.27673
43482817	chr22:43482817:T:C	8.04889e-27	-2.37671	-1.27068	1.26556e-05	-2.37534	-1.26652
43482896	chr22:43482896:C:G	1.42527e-25	-5.82626e-10	-0.773392	0.000255081	-5.82626e-10	-0.63837
43483569	chr22:43483569:G:T	2.99282e-26	-1.77214	-0.561978	3.17111e-05	-2.11464	-0.608646
43483594	chr22:43483594:AC:A	3.03842e-26	-1.77464	-0.544359	3.21798e-05	-2.11673	-0.591881
43483784	chr22:43483784:A:G	8.28209e-27	-2.34346	-1.27537	1.35608e-05	-2.35079	-1.22198
43483934	chr22:43483934:C:T	3.24774e-26	-2.25238	-2.96855e-10	4.49277e-05	-2.3749	-2.96855e-10
43484343	chr22:43484343:G:C	3.57132e-26	-1.76323	-0.394175	3.84869e-05	-2.09727	-0.432364
43484497	chr22:43484497:CT:C	1.95057e-26	-2.07991	-0.682302	3.42268e-05	-1.76588	-0.88106
43484619	chr22:43484619:A:G	1.01909e-26	-2.37668	-1.03474	1.52466e-05	-2.37116	-1.08444
43484634	chr22:43484634:C:T	1.36533e-25	-5.82626e-10	-0.816359	0.000227584	-5.82626e-10	-0.752431
43484650	chr22:43484650:G:A	3.24891e-26	-2.25202	-2.96855e-10	4.75653e-05	-2.31785	-2.96855e-10
43484833	chr22:43484833:A:C	1.16271e-25	-5.82626e-10	-0.976996	0.000174636	-5.82626e-10	-1.01725
43485011	chr22:43485011:G:A	1.46755e-25	-5.82626e-10	-0.74416	0.000242532	-5.82626e-10	-0.68882
43485104	chr22:43485104:G:A	2.60885e-26	-2.31131	-0.160115	4.1096e-05	-2.34839	-0.115652
43485153	chr22:43485153:T:C	2.29533e-26	-1.69837	-0.901092	2.22943e-05	-2.04833	-1.02729
43485163	chr22:43485163:A:G	1.58457e-25	-5.82626e-10	-0.667441	0.000281248	-5.82626e-10	-0.540715
43485184	chr22:43485184:G:A	3.75135e-26	-1.87333	-0.234889	4.16951e-05	-2.17236	-0.277208
43485285	chr22:43485285:T:C	8.40251e-26	-1.77998	0.478178	8.26815e-05	-2.16065	0.395692
43485423	chr22:43485423:C:T	2.19691e-25	-5.82626e-10	-0.3407	0.000360087	-5.82626e-10	-0.293606
43485494	chr22:43485494:A:G	1.26942e-25	-5.82626e-10	-0.889195	0.000189625	-5.82626e-10	-0.934906
43485854	chr22:43485854:C:T	1.19152e-25	-5.82626e-10	-0.952519	0.000184555	-5.82626e-10	-0.962004
43485891	chr22:43485891:G:A	1.09755e-26	-2.36525	-0.972003	1.56757e-05	-2.3522	-1.07564
43485936	chr22:43485936:G:A	1.82625e-26	-1.59232	-1.23575	3.76653e-05	-1.31522	-1.23599
43486279	chr22:43486279:C:T	3.13827e-25	-5.82626e-10	0.0159214	0.000412329	-5.82626e-10	-0.15813
43486346	chr22:43486346:C:A	1.40223e-25	-5.82626e-10	-0.789684	0.000205912	-5.82626e-10	-0.852501
43486359	chr22:43486359:G:A	9.84234e-26	-5.82626e-10	-1.14364	0.000154391	-5.82626e-10	-1.14046
43486422	chr22:43486422:A:C	1.14385e-26	-2.13475	-1.16118	1.77503e-05	-2.10215	-1.2014
43486714	chr22:43486714:C:T	8.81087e-27	-2.28016	-1.27678	1.58772e-05	-2.16755	-1.24752
43486747	chr22:43486747:GCC:G	1.29914e-25	-5.82626e-10	-0.866051	0.000191842	-5.82626e-10	-0.923278
43486768	chr22:43486768:T:C	1.38742e-25	-5.82626e-10	-0.800305	0.000242759	-5.82626e-10	-0.687883
43486861	chr22:43486861:G:A	9.06331e-27	-2.34629	-1.1824	1.43126e-05	-2.29544	-1.22337
43486903	chr22:43486903:C:A	8.58042e-27	-2.35683	-1.22661	1.36917e-05	-2.30959	-1.25357
43486993	chr22:43486993:A:G	9.01622e-27	-2.30312	-1.23077	1.33206e-05	-2.32955	-1.26109
43487392	chr22:43487392:G:A	8.43808e-27	-2.37423	-1.22593	1.42711e-05	-2.34317	-1.17855
43487953	chr22:43487953:C:T	1.55525e-26	-1.95699	-1.03171	2.88465e-05	-1.6779	-1.14006
43488099	chr22:43488099:G:T	1.49573e-26	-1.95302	-1.0747	2.81119e-05	-1.67211	-1.17165
43488193	chr22:43488193:G:A	3.1671e-25	0.0250654	-2.96855e-10	0.000342499	-0.343684	-2.96855e-10
43488258	chr22:43488258:GC:G	1.22255e-26	-2.36279	-0.86661	2.20978e-05	-2.32982	-0.754658
43488661	chr22:43488661:TCTAATTTTCAA:T	1.77052e-25	-5.82626e-10	-0.556476	0.000257094	-5.82626e-10	-0.63051
43488970	chr22:43488970:G:A	1.00815e-26	-2.22841	-1.19381	1.37313e-05	-2.29367	-1.2666
43489034	chr22:43489034:T:C	1.56997e-25	-5.82626e-10	-0.676693	0.000226453	-5.82626e-10	-0.757414
43489216	chr22:43489216:C:T	8.66854e-26	-5.82626e-10	-1.27064	0.000134792	-5.82626e-10	-1.27622
43489317	chr22:43489317:C:T	8.93025e-26	-5.82626e-10	-1.24089	0.000140647	-5.82626e-10	-1.2337
43489342	chr22:43489342:C:A	1.4434e-25	-5.82626e-10	-0.76075	0.00025329	-5.82626e-10	-0.645417
43489519	chr22:43489519:T:C	8.52945e-27	-2.31698	-1.27242	1.34403e-05	-2.32259	-1.25911
43489982	chr22:43489982:G:A	1.20955e-26	-2.35301	-0.887076	1.99226e-05	-2.34973	-0.838366
43490125	chr22:43490125:A:G	1.20361e-26	-2.35781	-0.8872	1.99221e-05	-2.34869	-0.839437
43490152	chr22:43490152:C:T	8.33499e-27	-2.37613	-1.23633	1.30572e-05	-2.37649	-1.23413
43490383	chr22:43490383:C:T	2.20465e-25	-0.337184	-2.96855e-10	0.000342672	-0.343177	-2.96855e-10
43490411	chr22:43490411:C:T	9.87039e-26	-5.82626e-10	-1.1408	0.000146378	-5.82626e-10	-1.19376
43490490	chr22:43490490:T:C	1.41329e-26	-1.83729	-1.24713	2.74829e-05	-1.74801	-1.11838
43490671	chr22:43490671:T:G	8.68092e-26	-5.82626e-10	-1.26921	0.000135698	-5.82626e-10	-1.26952
43490681	chr22:43490681:T:A	1.01836e-26	-2.30836	-1.10377	1.71144e-05	-2.29353	-1.0465
43490876	chr22:43490876:C:T	2.40792e-26	-2.36862	-0.182951	4.467e-05	-2.32549	-0.0551616
43490974	chr22:43490974:C:T	9.10127e-27	-2.36905	-1.15546	1.57298e-05	-2.28029	-1.1441
43490996	chr22:43490996:CTG:C	9.97577e-27	-2.35248	-1.08028	1.61211e-05	-2.35023	-1.04959
43491041	chr22:43491041:T:C	2.43915e-25	-0.236102	-2.96855e-10	0.000378467	-0.243822	-2.96855e-10
43491281	chr22:43491281:G:C	9.76615e-26	-5.82626e-10	-1.15141	0.000152772	-5.82626e-10	-1.151
43491660	chr22:43491660:G:GGTA	5.82623e-25	-5.82626e-10	0.634618	0.000955428	-5.82626e-10	0.682207
43491666	chr22:43491666:G:GGTA	2.40775e-25	-5.82626e-10	-0.249058	0.000386186	-5.82626e-10	-0.223632
43491765	chr22:43491765:G:A	4.56083e-26	-1.56641	-0.346418	6.57275e-05	-1.70165	-0.292784
43492184	chr22:43492184:C:T	1.15459e-25	-0.98401	-2.96855e-10	0.000166467	-1.06516	-2.96855e-10
43492348	chr22:43492348:A:G	1.10365e-26	-2.21796	-1.11375	1.88369e-05	-2.17432	-1.06982
43492624	chr22:43492624:C:T	1.42502e-26	-1.81492	-1.26123	1.72013e-05	-2.09923	-1.23573
43492634	chr22:43492634:A:T	1.32395e-25	-5.82626e-10	-0.847131	0.000218421	-5.82626e-10	-0.793526
43492653	chr22:43492653:G:A	1.70272e-26	-1.82182	-1.07629	2.60152e-05	-1.93241	-0.988859
43492784	chr22:43492784:A:G	9.95247e-27	-2.35019	-1.08491	1.34308e-05	-2.3768	-1.2056
43493236	chr22:43493236:C:T	8.62996e-27	-2.35692	-1.22076	1.35482e-05	-2.37623	-1.19747
43494021	chr22:43494021:C:T	8.28826e-27	-2.34466	-1.27342	1.36039e-05	-2.30012	-1.26947
43494042	chr22:43494042:G:A	4.69888e-26	-1.88301	-2.96855e-10	7.02108e-05	-1.92845	-2.96855e-10
43494176	chr22:43494176:C:G	9.27637e-27	-2.26353	-1.24192	1.48792e-05	-2.26058	-1.21941
43494664	chr22:43494664:T:C	8.56402e-27	-2.37584	-1.20951	1.92053e-05	-2.04107	-1.1837
43497154	chr22:43497154:T:C	2.40947e-26	-1.35567	-1.19526	1.3668e-05	-2.29638	-1.26852
43497219	chr22:43497219:G:A	8.88993e-27	-2.32808	-1.21992	1.29691e-05	-2.36125	-1.25614
43498059	chr22:43498059:C:T	1.30186e-25	-5.82626e-10	-0.863956	0.000214489	-5.82626e-10	-0.811692
43498241	chr22:43498241:C:T	3.11927e-26	-1.01863	-1.2741	4.08287e-05	-1.21791	-1.25265
43498507	chr22:43498507:TA:T	1.13552e-26	-2.13742	-1.16583	1.62196e-05	-2.27956	-1.11418
43498581	chr22:43498581:C:T	3.55408e-26	-2.16224	-2.96855e-10	4.61596e-05	-2.34785	-2.96855e-10
43498719	chr22:43498719:T:C	8.14893e-27	-2.36619	-1.26885	2.31799e-05	-1.76589	-1.27078
43498857	chr22:43498857:AC:A	8.95944e-27	-2.32815	-1.21206	1.31165e-05	-2.37543	-1.23065
43499036	chr22:43499036:G:A	8.43127e-27	-2.33785	-1.26312	1.31286e-05	-2.35872	-1.24644
43500500	chr22:43500500:C:T	1.29135e-26	-2.20351	-0.971142	2.52341e-05	-2.13769	-0.814063
43500802	chr22:43500802:T:A	8.33463e-27	-2.337	-1.2755	1.25632e-05	-2.37239	-1.27679
43500805	chr22:43500805:G:A	1.32313e-26	-2.3708	-0.779536	4.75172e-05	-1.728	-0.590859
43500911	chr22:43500911:C:G	9.86895e-27	-2.37481	-1.06872	2.89272e-05	-1.79605	-1.01913
43500955	chr22:43500955:G:C	1.40792e-26	-2.3768	-0.711428	4.66835e-05	-1.82388	-0.512681
43501162	chr22:43501162:A:G	1.07491e-25	-5.82626e-10	-1.05551	0.000158021	-5.82626e-10	-1.11723
43501359	chr22:43501359:C:T	6.71281e-26	-1.52632	-2.96855e-10	9.96357e-05	-1.57843	-2.96855e-10
43501553	chr22:43501553:C:T	1.46019e-26	-2.32698	-0.72479	2.26075e-05	-2.20671	-0.854955
43501688	chr22:43501688:G:A	1.0058e-26	-2.28129	-1.14326	1.54498e-05	-2.37597	-1.06639
43501720	chr22:43501720:A:C	4.40133e-25	-5.82626e-10	0.354155	0.0007359	-5.82626e-10	0.421143
43501978	chr22:43501978:C:T	8.72041e-26	-5.82626e-10	-1.26467	0.000135738	-5.82626e-10	-1.26922
43502345	chr22:43502345:G:C	4.36265e-26	-2.22258	0.265322	7.07155e-05	-2.36111	0.439826
43502609	chr22:43502609:C:T	1.48121e-25	-5.82626e-10	-0.734893	0.000225858	-5.82626e-10	-0.760047
43502770	chr22:43502770:C:T	1.39226e-26	-2.37315	-0.726265	2.43216e-05	-2.22447	-0.764119
43503078	chr22:43503078:C:T	1.14478e-26	-2.12819	-1.16694	1.80033e-05	-2.14921	-1.14019
43503090	chr22:43503090:G:A	9.01553e-26	-5.82626e-10	-1.23139	0.000135795	-5.82626e-10	-1.26881
43503449	chr22:43503449:G:A	3.10207e-26	-2.29827	-2.96855e-10	5.43708e-05	-2.18412	-2.96855e-10
43503534	chr22:43503534:A:G	9.58644e-26	-5.82626e-10	-1.16999	0.000149504	-5.82626e-10	-1.17263
43503535	chr22:43503535:T:C	1.06837e-26	-2.17995	-1.18425	1.62831e-05	-2.29785	-1.09198
43503538	chr22:43503538:T:C	1.06627e-26	-2.10842	-1.25774	1.39846e-05	-2.33346	-1.20853
43503932	chr22:43503932:C:T	1.29337e-25	-5.82626e-10	-0.870502	0.000199968	-5.82626e-10	-0.881793
43504134	chr22:43504134:GTAA:G	9.14552e-27	-2.28276	-1.2369	1.67121e-05	-2.15407	-1.20975
43504260	chr22:43504260:A:G	1.53714e-25	-5.82626e-10	-0.697831	0.000240979	-5.82626e-10	-0.695241
43504379	chr22:43504379:A:G	8.09561e-26	-1.49408	0.155066	6.1967e-05	-2.36344	0.310092
43504519	chr22:43504519:T:G	8.7055e-26	-5.82626e-10	-1.26638	0.000137017	-5.82626e-10	-1.25985
43504547	chr22:43504547:G:A	4.5869e-26	-1.90713	-2.96855e-10	6.63939e-05	-1.98435	-2.96855e-10
43504599	chr22:43504599:G:A	1.08476e-25	-5.82626e-10	-1.0464	0.00016967	-5.82626e-10	-1.0461
43504620	chr22:43504620:T:C	1.15227e-25	-5.82626e-10	-0.986014	0.000195814	-5.82626e-10	-0.902788
43504650	chr22:43504650:C:T	7.20204e-26	-2.06207	0.606094	9.23723e-05	-2.33727	0.683145
43504680	chr22:43504680:T:C	9.05564e-26	-5.82626e-10	-1.22695	0.000138661	-5.82626e-10	-1.24792
43504760	chr22:43504760:G:A	7.98128e-26	-2.02027	0.667032	9.96648e-05	-2.3226	0.744461
43504839	chr22:43504839:T:C	1.41088e-25	-5.82626e-10	-0.783536	0.000243564	-5.82626e-10	-0.684571
43505162	chr22:43505162:T:G	2.88513e-26	-2.37077	-2.96855e-10	5.9877e-05	-2.08766	-2.96855e-10
43505296	chr22:43505296:T:C	1.06249e-25	-5.82626e-10	-1.06714	0.000182928	-5.82626e-10	-0.97086
43505383	chr22:43505383:G:A	1.05456e-25	-5.82626e-10	-1.07462	0.000174302	-5.82626e-10	-1.01916
43506162	chr22:43506162:C:T	1.65349e-25	-5.82626e-10	-0.624865	0.000285975	-5.82626e-10	-0.524047
43506300	chr22:43506300:C:T	2.46887e-25	-5.82626e-10	-0.223989	0.000381571	-5.82626e-10	-0.235655
43506325	chr22:43506325:C:G	1.02412e-26	-2.13112	-1.27538	1.39646e-05	-2.26667	-1.27676
43506590	chr22:43506590:G:A	2.40558e-25	-5.82626e-10	-0.249962	0.000349635	-5.82626e-10	-0.323063
43506675	chr22:43506675:C:T	2.05159e-25	-5.82626e-10	-0.409138	0.000317416	-5.82626e-10	-0.419739
43506998	chr22:43506998:G:A	4.44392e-26	-1.54993	-0.38887	5.37713e-05	-1.94161	-0.253603
43507990	chr22:43507990:C:T	1.00925e-25	-5.82626e-10	-1.11854	0.000173943	-5.82626e-10	-1.02123
43508178	chr22:43508178:A:G	9.43312e-26	-2.24241	1.0563	0.000165438	-2.25545	1.18409
43508291	chr22:43508291:T:G	1.3352e-25	-5.82626e-10	-0.838671	0.000243723	-5.82626e-10	-0.683918
43510059	chr22:43510059:C:T	2.65183e-25	-5.82626e-10	-0.152503	0.000409577	-5.82626e-10	-0.164828
43510289	chr22:43510289:T:C	5.2817e-26	-0.799076	-0.967012	1.74552e-05	-2.28967	-1.03064
43510575	chr22:43510575:T:G	9.79648e-26	-5.82626e-10	-1.14831	0.000167315	-5.82626e-10	-1.06007
43510652	chr22:43510652:A:T	9.17094e-27	-2.33161	-1.18527	1.34205e-05	-2.37307	-1.2101
43510741	chr22:43510741:G:A	8.51824e-27	-2.3516	-1.23912	1.28174e-05	-2.37673	-1.25242
43511098	chr22:43511098:G:A	1.66264e-25	-5.82626e-10	-0.619345	0.000279077	-5.82626e-10	-0.548464
43511167	chr22:43511167:C:T	1.43416e-25	-5.82626e-10	-0.767173	0.000266574	-5.82626e-10	-0.594298
43511440	chr22:43511440:C:T	7.09326e-26	-1.47119	-2.96855e-10	0.000173739	-1.0224	-2.96855e-10
43511652	chr22:43511652:G:A	9.7561e-26	-5.82626e-10	-1.15244	0.000166503	-5.82626e-10	-1.06494
43511668	chr22:43511668:A:G	3.53218e-25	-5.82626e-10	0.134164	0.000497794	-5.82626e-10	0.0302352
43511759	chr22:43511759:G:A	9.68022e-26	-5.82626e-10	-1.16025	0.000164884	-5.82626e-10	-1.07471
43512220	chr22:43512220:C:T	1.89449e-25	-5.82626e-10	-0.488801	0.000361871	-5.82626e-10	-0.288664
43512289	chr22:43512289:T:C	9.86065e-27	-2.25395	-1.19042	1.47495e-05	-2.34267	-1.14607
43512433	chr22:43512433:A:G	9.66409e-27	-2.34429	-1.12022	1.51765e-05	-2.37631	-1.0839
43512678	chr22:43512678:G:A	1.12738e-25	-5.82626e-10	-1.00786	0.000173053	-5.82626e-10	-1.02635
43512753	chr22:43512753:C:A	1.6791e-26	-1.97846	-0.933616	2.42088e-05	-2.16545	-0.827791
43512800	chr22:43512800:A:G	2.7522e-25	-5.82626e-10	-0.11535	0.000389385	-5.82626e-10	-0.215384
43513200	chr22:43513200:A:G	1.04151e-25	-5.82626e-10	-1.08708	0.000180251	-5.82626e-10	-0.985604
43513431	chr22:43513431:G:T	8.43657e-27	-2.32356	-1.27679	1.26002e-05	-2.36994	-1.2763
43514400	chr22:43514400:G:A	1.19824e-25	-5.82626e-10	-0.9469	0.000208153	-5.82626e-10	-0.841681
43514603	chr22:43514603:G:C	1.27451e-26	-2.31777	-0.870012	2.79318e-05	-2.07739	-0.7728
43514732	chr22:43514732:A:G	1.82513e-26	-2.05983	-0.768854	2.7157e-05	-2.22207	-0.656243
43514892	chr22:43514892:T:A	4.85285e-25	-5.82626e-10	0.451815	0.00070537	-5.82626e-10	0.378771
43514959	chr22:43514959:G:A	7.27588e-26	-0.480259	-0.965513	2.0594e-05	-2.09284	-1.06212
43515436	chr22:43515436:G:A	2.92197e-26	-2.35808	-2.96855e-10	5.03691e-05	-2.26058	-2.96855e-10
43515492	chr22:43515492:C:T	8.87931e-27	-2.33289	-1.2163	1.30823e-05	-2.37338	-1.2353
43515554	chr22:43515554:C:G	8.78561e-27	-2.34054	-1.21927	1.30285e-05	-2.37514	-1.23768
43515569	chr22:43515569:A:T	1.40768e-25	-5.82626e-10	-0.785809	0.000262627	-5.82626e-10	-0.609219
43516404	chr22:43516404:C:T	1.07385e-25	-5.82626e-10	-1.0565	0.00017854	-5.82626e-10	-0.995137
43516439	chr22:43516439:C:T	1.25644e-26	-2.15658	-1.04547	1.73432e-05	-2.32279	-1.00396
43516925	chr22:43516925:G:T	1.82179e-25	-5.82626e-10	-0.527934	0.000346855	-5.82626e-10	-0.331044
43517239	chr22:43517239:C:G	8.79467e-27	-2.35255	-1.20623	1.31535e-05	-2.37677	-1.2265
43517388	chr22:43517388:C:T	1.27265e-25	-5.82626e-10	-0.886649	0.000196092	-5.82626e-10	-0.901368
43517429	chr22:43517429:G:A	2.88027e-26	-2.19388	-0.178574	5.14382e-05	-2.2123	-0.0272685
43517986	chr22:43517986:C:T	9.17607e-27	-2.33381	-1.18251	1.34665e-05	-2.37353	-1.20622
43518025	chr22:43518025:T:C	1.62352e-26	-2.0524	-0.893341	0.00011454	-0.513213	-0.925814
43518516	chr22:43518516:G:A	1.18502e-26	-2.24255	-1.01803	1.71481e-05	-2.35978	-0.978288
43519549	chr22:43519549:A:G	9.25304e-26	-5.82626e-10	-1.20538	0.000143279	-5.82626e-10	-1.21515
43519573	chr22:43519573:A:G	4.56364e-26	-1.91222	-2.96855e-10	7.50736e-05	-1.86148	-2.96855e-10
43519997	chr22:43519997:G:A	1.15931e-25	-5.82626e-10	-0.979928	0.000192555	-5.82626e-10	-0.919572
43520520	chr22:43520520:G:A	1.47028e-25	-5.82626e-10	-0.742297	0.000210134	-5.82626e-10	-0.832209
43520651	chr22:43520651:A:G	1.88612e-26	-1.89592	-0.899895	0.000102055	-0.627102	-0.927338
43520711	chr22:43520711:A:C	1.14061e-25	-5.82626e-10	-0.99619	0.00019752	-5.82626e-10	-0.89411
43521561	chr22:43521561:G:A	1.70896e-25	-0.706889	0.115021	8.32062e-05	-2.34923	0.590598
43523259	chr22:43523259:G:A	9.12883e-27	-2.36178	-1.15971	1.37376e-05	-2.37574	-1.18407
43523352	chr22:43523352:C:T	1.08057e-25	-5.82626e-10	-1.05026	0.000160207	-5.82626e-10	-1.10349
43523356	chr22:43523356:C:T	9.11308e-27	-2.36677	-1.15644	1.37796e-05	-2.3751	-1.18166
43523897	chr22:43523897:CCTTT:C	1.18079e-25	-5.82626e-10	-0.96157	0.000172515	-5.82626e-10	-1.02947
43524276	chr22:43524276:AAATCC:A	9.86431e-26	-5.82626e-10	-1.14141	0.000152513	-5.82626e-10	-1.1527
43524693	chr22:43524693:G:A	9.53883e-26	-5.82626e-10	-1.17497	0.000157471	-5.82626e-10	-1.12071
43524897	chr22:43524897:G:A	1.33933e-26	-2.14679	-0.991384	1.84018e-05	-2.31743	-0.950071
43525428	chr22:43525428:G:C	1.53229e-25	-5.82626e-10	-0.700988	0.000223706	-5.82626e-10	-0.76962
43526093	chr22:43526093:G:A	3.11578e-26	-1.55417	-0.739688	2.63153e-05	-2.3729	-0.5369
43526200	chr22:43526200:C:G	1.02245e-25	-5.82626e-10	-1.10555	0.000172805	-5.82626e-10	-1.02779
43526253	chr22:43526253:C:G	1.15295e-25	-5.82626e-10	-0.985424	0.000206235	-5.82626e-10	-0.850936
43526350	chr22:43526350:G:A	2.26553e-25	-5.82626e-10	-0.309943	0.000338743	-5.82626e-10	-0.354709
43526444	chr22:43526444:C:T	9.0195e-26	-5.82626e-10	-1.23095	0.000141302	-5.82626e-10	-1.22905
43526619	chr22:43526619:G:A	1.32551e-24	2.17995	-0.723321	0.000329283	0.24778	-0.630815
43526657	chr22:43526657:A:G	1.72153e-25	0.305045	-0.889586	6.17191e-05	-1.25954	-0.79782
43526954	chr22:43526954:T:G	3.20918e-26	-2.26432	-2.96855e-10	4.83343e-05	-2.30181	-2.96855e-10
43526961	chr22:43526961:T:C	2.87564e-26	-2.37406	-2.96855e-10	4.59343e-05	-2.35274	-2.96855e-10
43526965	chr22:43526965:G:A	2.89616e-26	-2.36695	-2.96855e-10	4.67206e-05	-2.33577	-2.96855e-10
43526982	chr22:43526982:G:A	8.64729e-26	-2.35114	1.07805	0.000152194	-2.37236	1.21756
43526996	chr22:43526996:C:T	1.43414e-25	-2.29717	1.52999	0.000249399	-2.33922	1.67832
43527002	chr22:43527002:C:A	6.42856e-26	-2.28234	0.71275	0.000108751	-2.32775	0.836863
43527006	chr22:43527006:G:T	4.47955e-26	-2.22853	0.297712	7.34995e-05	-2.28589	0.403213
43527017	chr22:43527017:G:A	2.05747e-25	-5.82626e-10	-0.406272	0.000316741	-5.82626e-10	-0.421869
43527161	chr22:43527161:C:T	9.37413e-26	-5.82626e-10	-1.19238	0.000155231	-5.82626e-10	-1.13504
43528050	chr22:43528050:G:A	2.24223e-26	-1.91401	-0.708856	4.93596e-05	-1.78386	-0.496956
43528237	chr22:43528237:G:A	2.89888e-26	-2.36601	-2.96855e-10	5.16932e-05	-2.23463	-2.96855e-10
43528285	chr22:43528285:G:A	1.2383e-24	1.89385	-0.505275	0.000313871	-0.0617137	-0.369255
43528670	chr22:43528670:G:A	8.84552e-27	-2.35407	-1.19894	1.32416e-05	-2.37676	-1.21982
43529210	chr22:43529210:G:A	2.92375e-26	-1.61362	-0.743852	2.61206e-05	-2.37576	-0.541466
43529780	chr22:43529780:A:G	1.16241e-25	-5.82626e-10	-0.977256	0.000171729	-5.82626e-10	-1.03403
43529859	chr22:43529859:C:T	1.29531e-25	-5.82626e-10	-0.869005	0.000195894	-5.82626e-10	-0.902376
43530130	chr22:43530130:G:C	7.22204e-25	1.90773	-1.05834	0.000183721	0.0299534	-0.99649
43530484	chr22:43530484:G:A	1.68966e-26	-2.23709	-0.66872	7.29966e-05	-1.19014	-0.699398
43530845	chr22:43530845:T:C	1.90584e-25	-5.82626e-10	-0.48283	0.00028408	-5.82626e-10	-0.530697
43531154	chr22:43531154:A:G	9.51801e-26	-5.82626e-10	-1.17715	0.000147141	-5.82626e-10	-1.18856
43531440	chr22:43531440:G:A	8.73974e-27	-2.34752	-1.21753	1.30197e-05	-2.37628	-1.23721
43531466	chr22:43531466:T:A	1.77456e-26	-2.23665	-0.620139	3.39972e-05	-2.12319	-0.530487
43532005	chr22:43532005:T:G	1.04573e-25	-5.82626e-10	-1.08304	0.000183031	-5.82626e-10	-0.970294
43532380	chr22:43532380:T:A	1.27553e-26	-2.19675	-0.990222	1.7982e-05	-2.34208	-0.948503
43533018	chr22:43533018:G:A	1.29598e-26	-2.18625	-0.984815	1.83291e-05	-2.33757	-0.933892
43533217	chr22:43533217:G:A	1.34464e-26	-2.18348	-0.950731	1.88754e-05	-2.33672	-0.905374
43533931	chr22:43533931:A:G	9.36715e-26	-5.82626e-10	-1.19313	0.00013887	-5.82626e-10	-1.24641
43533942	chr22:43533942:C:T	9.82932e-26	-5.82626e-10	-1.14497	0.000169051	-5.82626e-10	-1.04975
43534009	chr22:43534009:T:C	2.88318e-26	-2.37144	-2.96855e-10	4.76635e-05	-2.31579	-2.96855e-10
43534501	chr22:43534501:CTG:C	1.06288e-25	-5.82626e-10	-1.06677	0.000186631	-5.82626e-10	-0.950818
43534945	chr22:43534945:C:T	1.92447e-26	-2.09531	-0.680371	3.86413e-05	-1.93579	-0.589839
43535094	chr22:43535094:C:T	8.85134e-26	-5.82626e-10	-1.24977	0.000141135	-5.82626e-10	-1.23024
43535495	chr22:43535495:C:T	8.67568e-26	-5.82626e-10	-1.26981	0.000140245	-5.82626e-10	-1.23656
43535583	chr22:43535583:C:T	3.56303e-25	0.14286	-2.96855e-10	0.000339754	-0.35173	-2.96855e-10
43535784	chr22:43535784:C:T	2.05739e-26	-2.05576	-0.653131	4.17091e-05	-1.88683	-0.562406
43535828	chr22:43535828:T:C	2.02818e-26	-2.05291	-0.670287	4.1123e-05	-1.88225	-0.581139
43536541	chr22:43536541:A:C	8.78148e-27	-2.31863	-1.24165	3.02695e-05	-1.52546	-1.24435
43537926	chr22:43537926:C:T	2.01991e-26	-1.94012	-0.787163	3.91846e-05	-1.79616	-0.715505
43537974	chr22:43537974:T:G	1.01348e-26	-2.35858	-1.05837	1.48998e-05	-2.37618	-1.10243
43539155	chr22:43539155:AAGCCAG:A	1.46447e-26	-2.33702	-0.711825	2.21247e-05	-2.36276	-0.720498
43539853	chr22:43539853:G:A	8.98559e-27	-2.35851	-1.17879	1.3472e-05	-2.37651	-1.20283
43539917	chr22:43539917:C:T	1.0207e-25	-5.82626e-10	-1.10726	0.000177223	-5.82626e-10	-1.00254
43540861	chr22:43540861:C:T	2.08318e-26	-2.07487	-0.621574	4.17087e-05	-1.9197	-0.529544
43540977	chr22:43540977:AAATG:A	1.48632e-26	-1.75763	-1.2764	5.67323e-05	-0.865176	-1.27643
43541184	chr22:43541184:G:A	8.71647e-26	-5.82626e-10	-1.26512	0.000144039	-5.82626e-10	-1.20987
43541201	chr22:43541201:T:A	2.30926e-24	2.85244	-0.840682	0.000511295	0.739786	-0.682792
43541521	chr22:43541521:A:G	9.71746e-25	2.3146	-1.16843	0.000136312	-0.151795	-1.11321
43541558	chr22:43541558:T:C	2.07883e-26	-2.04278	-0.65575	4.18785e-05	-1.87954	-0.565635
43541609	chr22:43541609:G:C	2.89408e-24	2.88476	-0.647258	0.000655682	0.770039	-0.464315
43541636	chr22:43541636:A:G	1.40913e-26	-2.35506	-0.732304	2.15843e-05	-2.37103	-0.736956
43541784	chr22:43541784:C:T	9.97916e-26	-5.82626e-10	-1.12984	0.000153763	-5.82626e-10	-1.14454
43542066	chr22:43542066:G:A	1.61793e-26	-2.31784	-0.631346	3.04374e-05	-2.22621	-0.538068
43542118	chr22:43542118:C:G	1.12374e-25	-5.82626e-10	-1.01109	0.000186344	-5.82626e-10	-0.952355
43542174	chr22:43542174:A:G	1.43767e-26	-1.79075	-1.27656	5.15158e-05	-0.961437	-1.27663
43542230	chr22:43542230:C:T	1.23341e-25	-5.82626e-10	-0.917968	0.000203708	-5.82626e-10	-0.863264
43542765	chr22:43542765:G:A	1.06453e-24	-5.82626e-10	1.23737	0.00154841	-5.82626e-10	1.16503
43543002	chr22:43543002:C:T	8.4424e-27	-2.37045	-1.2292	1.33462e-05	-2.37037	-1.21834
43543003	chr22:43543003:C:G	1.02127e-26	-2.18031	-1.22898	1.69779e-05	-2.12686	-1.22117
43543537	chr22:43543537:T:C	5.79992e-26	-1.67249	-2.96855e-10	0.000138261	-1.25081	-2.96855e-10
43543853	chr22:43543853:C:T	2.95663e-26	-2.34629	-2.96855e-10	6.00188e-05	-2.08529	-2.96855e-10
43543975	chr22:43543975:G:A	1.09551e-25	-5.82626e-10	-1.03653	0.00016757	-5.82626e-10	-1.05855
43544072	chr22:43544072:C:T	4.67962e-26	-1.88712	-2.96855e-10	5.88451e-05	-2.10504	-2.96855e-10
43545101	chr22:43545101:C:T	8.7186e-27	-2.37677	-1.19069	1.33441e-05	-2.35393	-1.23494
43545571	chr22:43545571:T:C	1.12523e-26	-2.37529	-0.937066	1.79134e-05	-2.37077	-0.923637
43545794	chr22:43545794:G:A	1.27825e-24	2.45062	-1.0303	0.000285889	0.408612	-0.932961
43545970	chr22:43545970:TA:T	9.85313e-26	-5.82626e-10	-1.14255	0.000169492	-5.82626e-10	-1.04715
43546433	chr22:43546433:A:G	8.00254e-27	-2.37666	-1.27651	1.28883e-05	-2.34762	-1.27601
43547095	chr22:43547095:G:A	1.3782e-25	-5.82626e-10	-0.806974	0.000228828	-5.82626e-10	-0.74698
43547951	chr22:43547951:C:G	9.76822e-27	-2.23103	-1.22275	1.33864e-05	-2.37487	-1.21084
43547965	chr22:43547965:G:A	8.55857e-27	-2.36999	-1.216	1.31251e-05	-2.37131	-1.23411
43548125	chr22:43548125:A:G	8.576e-27	-2.37367	-1.21029	1.32467e-05	-2.36688	-1.22932
43548128	chr22:43548128:G:C	8.82314e-26	-5.82626e-10	-1.25296	0.00013606	-5.82626e-10	-1.26686
43548267	chr22:43548267:G:A	8.40498e-27	-2.37452	-1.22958	1.30606e-05	-2.36498	-1.24537
43548509	chr22:43548509:C:T	1.22736e-25	-5.82626e-10	-0.922885	0.000195021	-5.82626e-10	-0.906843
43548773	chr22:43548773:T:C	9.75268e-26	-5.82626e-10	-1.15279	0.000151094	-5.82626e-10	-1.16205
43548844	chr22:43548844:A:G	2.90054e-26	-2.36544	-2.96855e-10	4.53603e-05	-2.36532	-2.96855e-10
43550596	chr22:43550596:C:T	1.63067e-26	-2.27473	-0.66662	2.38277e-05	-2.37623	-0.632875
43550760	chr22:43550760:G:A	1.16768e-26	-2.22505	-1.05027	1.65507e-05	-2.34618	-1.02734
43550772	chr22:43550772:T:C	2.8683e-26	-2.37662	-2.96855e-10	4.87674e-05	-2.29289	-2.96855e-10
43550843	chr22:43550843:T:C	1.95888e-26	-1.56041	-1.19756	9.31704e-05	-0.456099	-1.18942
43550868	chr22:43550868:G:A	8.54642e-27	-2.37402	-1.21339	1.3227e-05	-2.36622	-1.23148
43551194	chr22:43551194:C:T	1.72401e-26	-1.77708	-1.1086	7.31238e-05	-0.830512	-1.05729
43551223	chr22:43551223:G:A	1.90956e-26	-1.57608	-1.20739	7.3996e-05	-0.667877	-1.20806
43551409	chr22:43551409:G:A	1.30383e-26	-2.19683	-0.968202	1.62602e-05	-2.33922	-1.05201
43552022	chr22:43552022:G:A	1.06242e-25	-5.82626e-10	-1.0672	0.000176571	-5.82626e-10	-1.00623
43552779	chr22:43552779:G:A	8.58954e-27	-2.37663	-1.20575	1.34355e-05	-2.35667	-1.22538
43553129	chr22:43553129:G:A	2.89622e-26	-2.36693	-2.96855e-10	5.50302e-05	-2.17207	-2.96855e-10
43553497	chr22:43553497:C:T	8.72133e-26	-5.82626e-10	-1.26456	0.000140659	-5.82626e-10	-1.23362
43553672	chr22:43553672:G:A	2.38713e-24	3.05754	-1.01261	0.000467426	0.867224	-0.899936
43554403	chr22:43554403:T:C	1.19632e-26	-2.24024	-1.01084	1.52496e-05	-2.3597	-1.0957
43554462	chr22:43554462:C:T	3.56732e-26	-2.15852	-2.96855e-10	5.43603e-05	-2.18432	-2.96855e-10
43554526	chr22:43554526:G:A	6.95304e-26	-0.216896	-1.27426	1.42481e-05	-2.25994	-1.26339
43555699	chr22:43555699:G:A	8.69261e-27	-2.37593	-1.19452	1.35178e-05	-2.3604	-1.21555
43555961	chr22:43555961:G:A	1.95306e-25	-5.82626e-10	-0.458352	0.000297649	-5.82626e-10	-0.484038
43556374	chr22:43556374:G:A	1.27611e-26	-2.16787	-1.01866	1.57716e-05	-2.326	-1.09574
43557123	chr22:43557123:T:C	9.91793e-26	-5.82626e-10	-1.13599	0.00015236	-5.82626e-10	-1.15371
43557824	chr22:43557824:C:T	7.94375e-25	-5.82626e-10	0.944633	0.00113802	-5.82626e-10	0.857092
43557881	chr22:43557881:A:T	1.22711e-26	-2.20534	-1.02033	1.53531e-05	-2.34514	-1.10349
43557888	chr22:43557888:G:A	1.2726e-26	-2.19089	-0.998386	1.58968e-05	-2.33565	-1.07818
43558337	chr22:43558337:G:A	1.18707e-26	-2.16641	-1.09244	1.57303e-05	-2.34667	-1.07769
43558382	chr22:43558382:GA:G	2.03697e-25	-5.82626e-10	-0.41629	0.000351916	-5.82626e-10	-0.31656
43558890	chr22:43558890:C:T	9.29886e-26	-0.159218	-1.04123	2.67062e-05	-1.89824	-0.996819
43559404	chr22:43559404:AC:A	9.13983e-26	-5.82626e-10	-1.21769	0.000152863	-5.82626e-10	-1.15041
43559436	chr22:43559436:C:T	1.17447e-26	-2.01382	-1.2557	4.33176e-05	-1.15663	-1.25476
43559879	chr22:43559879:G:A	8.92931e-26	-5.82626e-10	-1.241	0.000147508	-5.82626e-10	-1.18607
43560160	chr22:43560160:T:C	5.11781e-26	-1.79761	-2.96855e-10	7.33905e-05	-1.88416	-2.96855e-10
43560267	chr22:43560267:T:C	1.49274e-25	-5.82626e-10	-0.727135	0.000234773	-5.82626e-10	-0.721332
43560334	chr22:43560334:G:A	9.00612e-26	-5.82626e-10	-1.23243	0.000149429	-5.82626e-10	-1.17313
43560932	chr22:43560932:G:A	1.01683e-25	-5.82626e-10	-1.11107	0.000166413	-5.82626e-10	-1.06548
43560949	chr22:43560949:C:T	8.34268e-27	-2.37366	-1.23787	1.29907e-05	-2.36388	-1.25184
43561041	chr22:43561041:T:C	9.24533e-26	-5.82626e-10	-1.20622	0.000151177	-5.82626e-10	-1.1615
43561125	chr22:43561125:A:G	9.73965e-27	-2.26381	-1.19291	2.97892e-05	-1.58467	-1.20113
43561628	chr22:43561628:G:A	2.90881e-26	-2.36259	-2.96855e-10	4.5025e-05	-2.37273	-2.96855e-10
43561944	chr22:43561944:C:T	4.2635e-24	3.4634	-0.838478	0.000767946	1.15829	-0.69452
43562293	chr22:43562293:G:A	9.5558e-27	-2.27002	-1.20575	2.85314e-05	-1.61577	-1.21317
43562390	chr22:43562390:T:C	9.1115e-26	-5.82626e-10	-1.2208	0.00015209	-5.82626e-10	-1.15548
43562536	chr22:43562536:G:A	2.88418e-26	-2.3711	-2.96855e-10	4.49235e-05	-2.37499	-2.96855e-10
43562973	chr22:43562973:G:A	1.1115e-26	-2.34799	-0.97663	1.54077e-05	-2.37194	-1.07314
43563109	chr22:43563109:C:T	1.84112e-25	-5.82626e-10	-0.517377	0.000278214	-5.82626e-10	-0.551562
43563179	chr22:43563179:G:A	8.66053e-26	-5.82626e-10	-1.27156	0.000138718	-5.82626e-10	-1.24751
43563302	chr22:43563302:A:G	1.11669e-26	-2.14563	-1.17434	2.31923e-05	-1.82719	-1.20895
43563760	chr22:43563760:T:C	2.82337e-25	-0.459542	0.369721	9.18554e-05	-2.29889	0.639156
43563978	chr22:43563978:G:A	2.01576e-25	-5.82626e-10	-0.426756	0.000304518	-5.82626e-10	-0.461222
43563989	chr22:43563989:A:G	9.17329e-27	-2.25889	-1.25774	2.81743e-05	-1.58077	-1.26077
43564048	chr22:43564048:G:A	8.25594e-27	-2.34779	-1.27419	1.87749e-05	-1.97191	-1.27552
43564110	chr22:43564110:G:A	1.21295e-25	-0.248121	-0.686573	3.14289e-05	-2.25704	-0.475185
43564130	chr22:43564130:C:T	8.6285e-26	-5.82626e-10	-1.27527	0.000137299	-5.82626e-10	-1.25779
43564152	chr22:43564152:A:G	2.1823e-25	-5.82626e-10	-0.347372	0.000332824	-5.82626e-10	-0.372338
43564300	chr22:43564300:CA:C	1.11486e-26	-2.36235	-0.959255	1.57555e-05	-2.36391	-1.05886
43564483	chr22:43564483:T:A	1.12461e-26	-2.34351	-0.969391	1.54628e-05	-2.37414	-1.06737
43564906	chr22:43564906:C:T	1.38839e-25	-5.82626e-10	-0.799608	0.000218448	-5.82626e-10	-0.793405
43564938	chr22:43564938:G:A	3.80001e-26	-2.09533	-2.96855e-10	7.11289e-05	-1.91546	-2.96855e-10
43565155	chr22:43565155:G:A	3.04772e-26	-2.31594	-2.96855e-10	5.15224e-05	-2.23793	-2.96855e-10
43565652	chr22:43565652:T:C	1.11746e-26	-2.35551	-0.96376	1.56645e-05	-2.36543	-1.06312
43565748	chr22:43565748:C:A	8.97578e-27	-2.35243	-1.18596	2.1788e-05	-1.87371	-1.22488
43565839	chr22:43565839:A:G	9.69767e-26	-5.82626e-10	-1.15845	0.000158662	-5.82626e-10	-1.11318
43565850	chr22:43565850:CT:C	8.78178e-26	-5.82626e-10	-1.25766	0.000138811	-5.82626e-10	-1.24684
43566234	chr22:43566234:G:A	9.04036e-26	-5.82626e-10	-1.22864	0.000150387	-5.82626e-10	-1.16674
43566441	chr22:43566441:A:G	4.58532e-26	-0.659974	-1.2475	1.39121e-05	-2.32867	-1.21852
43566669	chr22:43566669:C:T	1.22932e-26	-1.98273	-1.24115	2.72744e-05	-1.60972	-1.26429
43566816	chr22:43566816:C:T	1.30541e-26	-2.37344	-0.790372	1.85567e-05	-2.3447	-0.914424
43566850	chr22:43566850:A:ACC	4.5221e-24	1.83707	0.846737	0.0020146	0.537351	0.890875
43568620	chr22:43568620:G:A	1.06366e-26	-2.27409	-1.09454	3.12297e-05	-1.63488	-1.1037
43569559	chr22:43569559:A:G	9.30694e-27	-2.2983	-1.20386	2.63745e-05	-1.69735	-1.21021
43569657	chr22:43569657:C:T	9.22102e-26	-5.82626e-10	-1.20885	0.000154871	-5.82626e-10	-1.13736
43569666	chr22:43569666:C:T	1.97219e-24	2.91795	-1.06397	0.000387338	0.753491	-0.974144
43569965	chr22:43569965:T:C	1.67638e-26	-2.17421	-0.739489	2.43539e-05	-2.08901	-0.898249
43570271	chr22:43570271:G:T	8.5569e-27	-2.35969	-1.22649	1.38765e-05	-2.29122	-1.25853
43570580	chr22:43570580:A:G	2.03255e-25	-0.0211515	-0.397308	4.54757e-05	-2.22091	-0.141867
43570607	chr22:43570607:G:C	9.39195e-27	-2.30035	-1.19272	2.64389e-05	-1.7039	-1.20121
43570925	chr22:43570925:C:T	8.80737e-26	-5.82626e-10	-1.25475	0.000147424	-5.82626e-10	-1.18664
43571045	chr22:43571045:G:T	9.43547e-26	-5.82626e-10	-1.18586	0.000141635	-5.82626e-10	-1.2267
43571060	chr22:43571060:C:T	1.19431e-26	-2.37241	-0.88036	1.70143e-05	-2.35365	-0.992248
43571458	chr22:43571458:G:A	1.03121e-26	-2.13788	-1.26172	1.32022e-05	-2.34696	-1.25261
43573836	chr22:43573836:A:G	1.72138e-25	-5.82626e-10	-0.584626	0.000259028	-5.82626e-10	-0.623017
43573876	chr22:43573876:G:A	9.97293e-26	-5.82626e-10	-1.13046	0.000163631	-5.82626e-10	-1.08234
43573950	chr22:43573950:T:C	1.02222e-26	-2.16258	-1.24578	2.15627e-05	-1.84218	-1.26681
43574014	chr22:43574014:C:T	3.12451e-26	-2.29106	-2.96855e-10	7.27477e-05	-1.89296	-2.96855e-10
43574120	chr22:43574120:C:A	9.24648e-26	0.0567299	-1.26282	1.51431e-05	-2.18788	-1.27453
43574358	chr22:43574358:C:T	2.8722e-26	-2.37526	-2.96855e-10	4.63648e-05	-2.34341	-2.96855e-10
43574723	chr22:43574723:G:A	8.98357e-26	-5.82626e-10	-1.23494	0.000148941	-5.82626e-10	-1.1764
43574737	chr22:43574737:C:T	9.70905e-26	-5.82626e-10	-1.15728	0.000144968	-5.82626e-10	-1.20344
43574750	chr22:43574750:C:T	9.83562e-27	-2.18855	-1.25836	2.08031e-05	-1.8715	-1.27335
43574853	chr22:43574853:A:G	1.01724e-26	-2.16017	-1.25308	2.18155e-05	-1.8264	-1.27093
43574993	chr22:43574993:A:G	9.5815e-27	-2.31064	-1.16245	2.69661e-05	-1.75455	-1.13082
43575177	chr22:43575177:G:T	1.61198e-25	-5.82626e-10	-0.65029	0.000243795	-5.82626e-10	-0.683623
43575468	chr22:43575468:A:G	1.71308e-25	-5.82626e-10	-0.58946	0.000257788	-5.82626e-10	-0.627813
43575844	chr22:43575844:T:C	2.91082e-26	-2.3619	-2.96855e-10	4.54595e-05	-2.36313	-2.96855e-10
43575939	chr22:43575939:T:C	1.06217e-25	-5.82626e-10	-1.06744	0.000175938	-5.82626e-10	-1.00982
43576888	chr22:43576888:T:A	8.64477e-26	-0.00719284	-1.26619	1.48747e-05	-2.2046	-1.27569
43576944	chr22:43576944:T:C	9.25962e-26	-5.82626e-10	-1.20467	0.000155664	-5.82626e-10	-1.13225
43577420	chr22:43577420:A:G	8.61969e-26	-5.82626e-10	-1.27629	0.000135063	-5.82626e-10	-1.27421
43577684	chr22:43577684:A:G	1.14808e-25	-5.82626e-10	-0.989659	0.000189756	-5.82626e-10	-0.934212
43577690	chr22:43577690:AAC:A	9.08255e-26	-5.82626e-10	-1.22398	0.000141889	-5.82626e-10	-1.22491
43577826	chr22:43577826:G:A	1.18056e-26	-2.37564	-0.888713	1.71197e-05	-2.34067	-0.999058
43577995	chr22:43577995:T:A	1.11332e-26	-2.28778	-1.03521	3.21492e-05	-1.66098	-1.04858
43578289	chr22:43578289:G:T	8.81553e-26	-5.82626e-10	-1.25382	0.000139385	-5.82626e-10	-1.24271
43579086	chr22:43579086:G:A	8.32817e-27	-2.33703	-1.27625	1.26706e-05	-2.37634	-1.26433
43579092	chr22:43579092:A:G	8.67399e-26	-5.82626e-10	-1.27001	0.000139949	-5.82626e-10	-1.23867
43579136	chr22:43579136:T:C	1.12463e-26	-2.37601	-0.936874	1.64661e-05	-2.336	-1.04265
43579539	chr22:43579539:C:T	1.86222e-25	-5.82626e-10	-0.505983	0.000199841	-5.82626e-10	-0.882431
43579838	chr22:43579838:C:T	6.1188e-25	-5.82626e-10	0.683615	0.000972006	-5.82626e-10	0.69941
43579899	chr22:43579899:C:T	1.16147e-26	-2.37343	-0.907222	1.66826e-05	-2.34978	-1.01581
43580087	chr22:43580087:C:G	3.71425e-25	-5.82626e-10	0.184426	0.000530861	-5.82626e-10	0.0945473
43580516	chr22:43580516:G:A	9.68489e-27	-2.24942	-1.21293	2.96718e-05	-1.56784	-1.22191
43580534	chr22:43580534:G:A	1.02469e-25	-5.82626e-10	-1.10336	0.000152631	-5.82626e-10	-1.15193
43580795	chr22:43580795:G:A	1.19312e-26	-2.23724	-1.01652	3.51455e-05	-1.59039	-1.03006
43580896	chr22:43580896:G:A	8.14743e-27	-2.35957	-1.27565	1.25207e-05	-2.37577	-1.2768
43581805	chr22:43581805:C:T	8.66175e-26	-5.82626e-10	-1.27142	0.000134713	-5.82626e-10	-1.2768
43581864	chr22:43581864:C:T	8.68287e-26	-5.82626e-10	-1.26898	0.000134783	-5.82626e-10	-1.27629
43583083	chr22:43583083:ACT:A	1.07226e-26	-2.36912	-0.991452	1.541e-05	-2.35862	-1.08632
43583308	chr22:43583308:C:G	9.35321e-26	-5.82626e-10	-1.19462	0.000144988	-5.82626e-10	-1.2033
43584381	chr22:43584381:T:C	1.64897e-25	-5.82626e-10	-0.627603	0.000252671	-5.82626e-10	-0.647864
43585666	chr22:43585666:C:G	1.16089e-26	-2.34907	-0.932081	1.59576e-05	-2.37299	-1.03702
43585873	chr22:43585873:C:A	1.02168e-26	-2.16483	-1.24406	3.39853e-05	-1.40635	-1.24767
43586538	chr22:43586538:T:C	1.33026e-26	-2.1355	-1.00947	4.56651e-05	-1.33808	-1.02054
43586666	chr22:43586666:T:C	1.32581e-26	-2.26775	-0.880564	1.9624e-05	-2.18367	-1.01953
43586737	chr22:43586737:G:T	1.60898e-24	2.77589	-1.12546	0.000334064	0.678155	-1.04678
43586926	chr22:43586926:G:A	9.69189e-26	-5.82626e-10	-1.15905	0.000159906	-5.82626e-10	-1.10536
43586958	chr22:43586958:T:C	2.8687e-26	-2.37648	-2.96855e-10	5.16632e-05	-2.23521	-2.96855e-10
43587324	chr22:43587324:A:T	3.7869e-25	-5.82626e-10	0.203797	0.000584557	-5.82626e-10	0.190902
43587394	chr22:43587394:A:T	9.00186e-26	-5.82626e-10	-1.23291	0.000153541	-5.82626e-10	-1.14599
43587592	chr22:43587592:G:A	1.74642e-25	-5.82626e-10	-0.570183	0.000262856	-5.82626e-10	-0.608344
43587617	chr22:43587617:CTT:C	8.93912e-26	-5.82626e-10	-1.2399	0.000138467	-5.82626e-10	-1.24932
43587756	chr22:43587756:A:C	8.43015e-27	-2.34988	-1.25123	1.26959e-05	-2.37681	-1.26186
43587882	chr22:43587882:G:A	1.24774e-26	-2.15552	-1.05348	4.03811e-05	-1.4194	-1.06219
43587941	chr22:43587941:C:T	2.88343e-26	-2.37136	-2.96855e-10	4.48917e-05	-2.3757	-2.96855e-10
43588697	chr22:43588697:C:T	1.73128e-25	-5.82626e-10	-0.578888	0.000264665	-5.82626e-10	-0.601487
43589138	chr22:43589138:C:T	1.132e-26	-2.36861	-0.937743	1.61005e-05	-2.35922	-1.04188
43589474	chr22:43589474:G:A	2.30883e-26	-2.37528	-0.21832	5.16425e-05	-1.92588	-0.309724
43589696	chr22:43589696:G:A	1.46031e-24	2.7967	-1.24322	0.000291955	0.695713	-1.19907
43589984	chr22:43589984:G:A	8.42607e-27	-2.36739	-1.2342	1.35772e-05	-2.30905	-1.26251
43590049	chr22:43590049:CAT:C	1.29694e-26	-2.36887	-0.80146	1.95122e-05	-2.28971	-0.919205
43590254	chr22:43590254:T:C	8.62828e-27	-2.30506	-1.27281	1.73087e-05	-2.05196	-1.27678
43590261	chr22:43590261:A:G	8.57235e-27	-2.36545	-1.21893	1.38237e-05	-2.37105	-1.18252
43590329	chr22:43590329:G:T	1.85013e-25	-5.82626e-10	-0.512497	0.000207375	-5.82626e-10	-0.845422
43590635	chr22:43590635:G:A	1.12825e-26	-2.0767	-1.23297	3.94646e-05	-1.26874	-1.23581
43590698	chr22:43590698:C:T	1.50843e-25	-5.82626e-10	-0.716685	0.000225099	-5.82626e-10	-0.763414
43590778	chr22:43590778:T:G	4.58594e-25	0.0354545	0.35979	0.00012645	-2.20622	0.866113
43590794	chr22:43590794:C:T	9.05384e-26	-5.82626e-10	-1.22715	0.000144208	-5.82626e-10	-1.20869
43591325	chr22:43591325:T:C	1.88353e-25	-5.82626e-10	-0.494606	0.000290073	-5.82626e-10	-0.50982
43591589	chr22:43591589:G:T	9.31739e-26	-5.82626e-10	-1.19845	0.00015686	-5.82626e-10	-1.1246
43591693	chr22:43591693:C:T	2.79313e-25	-5.82626e-10	-0.100587	0.000431786	-5.82626e-10	-0.112022
43591835	chr22:43591835:T:C	1.8099e-25	-5.82626e-10	-0.534481	0.000276224	-5.82626e-10	-0.55874
43592362	chr22:43592362:T:C	8.8917e-26	-5.82626e-10	-1.24522	0.000146409	-5.82626e-10	-1.19355
43592975	chr22:43592975:A:T	8.46689e-27	-2.35694	-1.23982	1.28196e-05	-2.3763	-1.25268
43593209	chr22:43593209:G:A	9.14497e-26	-5.82626e-10	-1.21713	0.000137699	-5.82626e-10	-1.25488
43593285	chr22:43593285:G:C	1.11453e-26	-2.35688	-0.965024	1.55461e-05	-2.37001	-1.06613
43593564	chr22:43593564:T:C	8.47576e-27	-2.33339	-1.26232	1.6347e-05	-2.11181	-1.2741
43593565	chr22:43593565:C:T	8.84061e-26	-5.82626e-10	-1.25098	0.000135342	-5.82626e-10	-1.27215
43594093	chr22:43594093:G:T	1.21785e-26	-1.98918	-1.24407	5.11306e-05	-1.03136	-1.21421
43594390	chr22:43594390:T:A	8.10139e-27	-2.36421	-1.27668	1.27735e-05	-2.36348	-1.2691
43594426	chr22:43594426:T:C	4.51785e-26	-1.9223	-2.96855e-10	0.000101935	-1.55561	-2.96855e-10
43594647	chr22:43594647:A:G	1.63719e-25	-5.82626e-10	-0.634771	0.000246626	-5.82626e-10	-0.672079
43594953	chr22:43594953:T:C	7.12576e-26	-0.233583	-1.23304	1.42514e-05	-2.25802	-1.26507
43595283	chr22:43595283:A:G	8.31436e-27	-2.35198	-1.26296	1.55511e-05	-2.16155	-1.27426
43595441	chr22:43595441:G:A	1.21895e-26	-2.06661	-1.16574	4.18292e-05	-1.27562	-1.17073
43595946	chr22:43595946:C:T	9.99301e-27	-2.15786	-1.27317	3.23269e-05	-1.42989	-1.27417
43596172	chr22:43596172:A:G	1.63129e-25	-5.82626e-10	-0.63838	0.000245753	-5.82626e-10	-0.675625
43596360	chr22:43596360:C:T	9.13227e-26	-5.82626e-10	-1.21852	0.000152605	-5.82626e-10	-1.1521
43597383	chr22:43597383:C:CT	1.46268e-25	-5.82626e-10	-0.747483	0.000220944	-5.82626e-10	-0.782042
43597546	chr22:43597546:T:C	9.18572e-24	3.39248	-2.96855e-10	0.0114794	3.16836	-2.96855e-10
43597991	chr22:43597991:C:T	1.00992e-26	-2.25239	-1.16807	1.33199e-05	-2.36494	-1.22575
43597992	chr22:43597992:G:A	1.31754e-26	-2.34176	-0.812807	2.66359e-05	-2.18694	-0.710749
43598037	chr22:43598037:C:T	5.85104e-25	-5.82626e-10	0.638869	0.000925531	-5.82626e-10	0.650416
43598189	chr22:43598189:C:T	1.26445e-24	2.24392	-0.834448	0.000314213	0.258536	-0.688417
43598353	chr22:43598353:A:G	2.70178e-25	-5.82626e-10	-0.133842	0.000415186	-5.82626e-10	-0.151226
43598491	chr22:43598491:A:G	9.74262e-25	2.42407	-1.27532	0.000203676	0.392554	-1.25597
43598758	chr22:43598758:T:A	1.04948e-26	-2.35356	-1.02848	1.47509e-05	-2.37146	-1.11719
43598886	chr22:43598886:T:C	2.81219e-25	-5.82626e-10	-0.0937885	0.000442561	-5.82626e-10	-0.087374
43598926	chr22:43598926:C:T	1.07863e-25	-0.284877	-0.767179	2.80762e-05	-2.27195	-0.573084
43598995	chr22:43598995:A:T	1.05201e-26	-2.35285	-1.02678	1.47659e-05	-2.37165	-1.11598
43599373	chr22:43599373:G:T	1.27309e-25	-5.82626e-10	-0.886302	0.000217304	-5.82626e-10	-0.798657
43599439	chr22:43599439:G:A	1.15479e-26	-2.3635	-0.922913	1.6181e-05	-2.36648	-1.02963
43599644	chr22:43599644:A:G	8.71128e-26	-5.82626e-10	-1.26572	0.000141045	-5.82626e-10	-1.23087
43599666	chr22:43599666:C:T	9.35486e-26	-0.380833	-0.813607	2.60461e-05	-2.29054	-0.629546
43599709	chr22:43599709:G:A	1.01212e-24	2.33856	-1.15168	0.000234813	0.294514	-1.01568
43600720	chr22:43600720:G:A	8.92003e-26	-5.82626e-10	-1.24204	0.000143764	-5.82626e-10	-1.21178
43600905	chr22:43600905:C:T	2.84691e-25	-5.82626e-10	-0.0815156	0.000425137	-5.82626e-10	-0.12754
43600908	chr22:43600908:C:T	8.24529e-27	-2.37418	-1.2491	1.28627e-05	-2.36519	-1.26042
43601072	chr22:43601072:A:T	4.0674e-25	-5.82626e-10	0.275252	0.000638324	-5.82626e-10	0.278895
43601595	chr22:43601595:T:A	7.73036e-25	2.16949	-1.25209	0.000177351	0.211097	-1.21292
43601600	chr22:43601600:G:A	1.08266e-26	-2.3508	-1.00011	1.69383e-05	-2.37671	-0.973659
43601742	chr22:43601742:G:A	9.32648e-26	-5.82626e-10	-1.19748	0.000157283	-5.82626e-10	-1.1219
43601948	chr22:43601948:C:T	8.0211e-27	-2.3761	-1.27474	1.25464e-05	-2.37676	-1.27376
43602101	chr22:43602101:C:G	1.00943e-26	-2.25367	-1.16728	3.05328e-05	-1.6264	-1.13475
43602366	chr22:43602366:T:C	1.61885e-24	2.53717	-0.880614	0.000368856	0.471035	-0.740582
43602442	chr22:43602442:A:G	9.77604e-27	-2.19974	-1.25325	3.11684e-05	-1.48249	-1.25805
43602618	chr22:43602618:G:C	1.05738e-26	-2.33846	-1.03608	1.63192e-05	-2.37624	-1.01137
43602700	chr22:43602700:C:A	5.7465e-26	-1.68175	-2.96855e-10	4.85898e-05	-2.29654	-2.96855e-10
43603172	chr22:43603172:G:C	3.69226e-25	-5.82626e-10	0.178488	0.000580239	-5.82626e-10	0.183489
43603542	chr22:43603542:G:T	8.46161e-27	-2.36108	-1.23631	1.28532e-05	-2.3755	-1.25086
43603681	chr22:43603681:G:A	1.23219e-25	-0.13102	-0.787934	2.83901e-05	-2.23609	-0.597822
43603845	chr22:43603845:A:G	8.92162e-26	-5.82626e-10	-1.24186	0.000147279	-5.82626e-10	-1.18762
43603986	chr22:43603986:G:C	2.73421e-25	-0.131008	0.00909919	8.11381e-05	-2.23795	0.454153
43604071	chr22:43604071:C:A	1.0408e-26	-2.36923	-1.02112	1.50238e-05	-2.3576	-1.11271
43604132	chr22:43604132:C:T	1.23876e-25	-0.137642	-0.775997	2.8742e-05	-2.23811	-0.583482
43604203	chr22:43604203:T:C	1.62392e-26	-2.13051	-0.814986	2.41396e-05	-2.02312	-0.972974
43604831	chr22:43604831:T:C	2.03432e-25	-0.270407	-0.147186	5.35712e-05	-2.26536	0.0664179
43605003	chr22:43605003:C:T	5.99302e-26	-1.63974	-2.96855e-10	0.000112914	-1.45332	-2.96855e-10
43605012	chr22:43605012:G:A	3.02485e-26	-2.32347	-2.96855e-10	6.73568e-05	-1.96995	-2.96855e-10
43605199	chr22:43605199:A:C	8.34973e-27	-2.37432	-1.23637	1.40961e-05	-2.3317	-1.20236
43605905	chr22:43605905:C:T	8.83871e-26	-5.82626e-10	-1.2512	0.000137008	-5.82626e-10	-1.25991
43605950	chr22:43605950:A:G	2.8784e-25	-5.82626e-10	-0.0705152	0.000448065	-5.82626e-10	-0.0750138
43606446	chr22:43606446:AAATGT:A	8.62883e-26	-5.82626e-10	-1.27523	0.000134776	-5.82626e-10	-1.27633
43606574	chr22:43606574:T:G	2.27287e-25	-5.82626e-10	-0.306707	0.000349765	-5.82626e-10	-0.322691
43606850	chr22:43606850:C:G	1.47948e-25	-5.82626e-10	-0.736059	0.000222073	-5.82626e-10	-0.776946
43607198	chr22:43607198:C:T	1.55696e-24	2.57778	-0.960211	0.000346917	0.502899	-0.833767
43607572	chr22:43607572:G:C	9.81747e-26	-5.82626e-10	-1.14617	0.000144799	-5.82626e-10	-1.20461
43608098	chr22:43608098:C:T	2.86779e-26	-2.3768	-2.96855e-10	4.49731e-05	-2.37389	-2.96855e-10
43608117	chr22:43608117:C:T	2.87846e-26	-2.37308	-2.96855e-10	4.88625e-05	-2.29094	-2.96855e-10
43608199	chr22:43608199:G:A	1.1217e-26	-2.3752	-0.940292	1.63384e-05	-2.3433	-1.04314
43609050	chr22:43609050:C:G	9.11766e-26	-5.82626e-10	-1.22012	0.000152167	-5.82626e-10	-1.15497
43609322	chr22:43609322:C:T	8.02723e-27	-2.37675	-1.27333	1.28606e-05	-2.37441	-1.25137
43609656	chr22:43609656:C:G	9.01599e-26	-5.82626e-10	-1.23134	0.000149648	-5.82626e-10	-1.17167
43610481	chr22:43610481:T:C	1.51742e-25	-5.82626e-10	-0.710743	0.000228714	-5.82626e-10	-0.74748
43610714	chr22:43610714:T:A	1.05254e-26	-2.11114	-1.268	4.66732e-05	-1.08929	-1.2475
43611478	chr22:43611478:C:T	6.53267e-26	-2.09508	0.541561	9.41018e-05	-1.97873	0.343156
43611497	chr22:43611497:G:A	1.28452e-26	-2.02429	-1.15567	6.52143e-05	-0.901675	-1.1006
43612282	chr22:43612282:C:T	9.02771e-26	-5.82626e-10	-1.23004	0.000149937	-5.82626e-10	-1.16974
43612420	chr22:43612420:C:A	1.61086e-26	-2.16283	-0.790741	2.15625e-05	-2.3699	-0.739099
43612598	chr22:43612598:C:T	8.49363e-27	-2.31696	-1.27664	2.49921e-05	-1.68759	-1.2738
43612931	chr22:43612931:T:TG	9.62458e-27	-2.25128	-1.21732	2.82205e-05	-1.61119	-1.22871
43613071	chr22:43613071:G:T	9.05655e-26	-5.82626e-10	-1.22685	0.000145925	-5.82626e-10	-1.19686
43613706	chr22:43613706:G:A	1.82957e-25	-5.82626e-10	-0.523672	0.000280952	-5.82626e-10	-0.541768
43614637	chr22:43614637:G:C	9.00975e-25	2.34502	-1.27447	0.000194383	0.32704	-1.23716
43615022	chr22:43615022:G:A	8.81416e-26	-5.82626e-10	-1.25398	0.000144301	-5.82626e-10	-1.20805
43615347	chr22:43615347:T:C	2.50142e-25	-5.82626e-10	-0.210892	0.000381129	-5.82626e-10	-0.236813
43616362	chr22:43616362:T:A	4.25237e-26	-1.98286	-2.96855e-10	7.12014e-05	-1.91444	-2.96855e-10
43617060	chr22:43617060:T:C	6.60853e-26	-0.445109	-1.09687	1.51839e-05	-2.30324	-1.15647
43617071	chr22:43617071:T:C	4.02694e-25	0.265256	-2.96855e-10	0.000388386	-0.217952	-2.96855e-10
43617436	chr22:43617436:T:C	8.494e-27	-2.32415	-1.26941	2.47083e-05	-1.71143	-1.26139
43617742	chr22:43617742:T:C	2.58679e-26	-2.36494	-0.114984	4.23993e-05	-2.36553	-0.0672938
43617818	chr22:43617818:A:T	1.17944e-25	-5.82626e-10	-0.962715	0.000193818	-5.82626e-10	-0.913033
43617821	chr22:43617821:C:T	2.80708e-25	-5.82626e-10	-0.0956063	0.000441599	-5.82626e-10	-0.0895497
43618319	chr22:43618319:TC:T	7.63107e-26	-0.283589	-1.11452	1.5398e-05	-2.27322	-1.17249
43618413	chr22:43618413:G:A	7.92075e-26	-0.260545	-1.10031	1.5669e-05	-2.2671	-1.16117
43618979	chr22:43618979:C:T	1.96934e-26	-2.07427	-0.67837	0.00012028	-0.753907	-0.636225
43619058	chr22:43619058:T:C	1.24818e-25	-0.0882654	-0.817802	2.75524e-05	-2.23126	-0.632604
43619411	chr22:43619411:A:G	1.09904e-26	-2.08368	-1.25222	5.03544e-05	-1.03968	-1.22118
43619611	chr22:43619611:C:T	3.56475e-25	-5.82626e-10	0.143343	0.000557742	-5.82626e-10	0.143945
43619708	chr22:43619708:A:C	1.03424e-25	-5.82626e-10	-1.09409	0.00014937	-5.82626e-10	-1.17353
43619854	chr22:43619854:A:C	1.12812e-26	-2.37395	-0.935835	1.94383e-05	-2.37672	-0.835991
43619875	chr22:43619875:TTA:T	1.33221e-26	-2.21358	-0.929919	2.01997e-05	-2.34161	-0.832677
43620017	chr22:43620017:T:C	6.82265e-25	-5.82626e-10	0.792496	0.00103405	-5.82626e-10	0.76129
43620047	chr22:43620047:A:G	1.08126e-26	-2.25607	-1.09614	3.17972e-05	-1.61183	-1.10875
43620364	chr22:43620364:G:A	5.86276e-26	-0.39227	-1.26945	1.35851e-05	-2.29439	-1.27658
43620467	chr22:43620467:G:GA	1.02546e-26	-2.21611	-1.18908	2.07835e-05	-1.91683	-1.22896
43621427	chr22:43621427:T:C	8.02409e-27	-2.3767	-1.27377	1.28352e-05	-2.37569	-1.25207
43621438	chr22:43621438:A:T	9.97677e-25	2.03569	-0.863181	0.00025857	0.110744	-0.735528
43621583	chr22:43621583:C:T	9.74257e-27	-2.29976	-1.15666	2.64117e-05	-1.73986	-1.16628
43622222	chr22:43622222:T:G	8.62118e-26	-5.82626e-10	-1.27611	0.00013541	-5.82626e-10	-1.27165
43622391	chr22:43622391:C:T	3.16659e-25	-5.82626e-10	0.0249044	0.00049813	-5.82626e-10	0.0309087
43622701	chr22:43622701:C:T	1.51706e-26	-2.11955	-0.89401	6.74793e-05	-1.09646	-0.871672
43622860	chr22:43622860:G:C	3.87553e-26	-2.07566	-2.96855e-10	5.95805e-05	-2.09262	-2.96855e-10
43623131	chr22:43623131:A:G	8.01182e-27	-2.37606	-1.27594	1.27304e-05	-2.37665	-1.25931
43623174	chr22:43623174:T:C	8.92409e-27	-2.34096	-1.20321	1.46041e-05	-2.25539	-1.24326
43623211	chr22:43623211:A:G	1.02187e-26	-2.25477	-1.15394	2.89075e-05	-1.65122	-1.16463
43623821	chr22:43623821:A:G	1.11143e-25	-0.407778	-0.614328	7.03919e-05	-1.11269	-0.813185
43623866	chr22:43623866:G:A	2.5303e-26	-2.21867	-0.28333	8.04743e-05	-1.4176	-0.374411
43623868	chr22:43623868:CACT:C	1.56812e-25	-5.82626e-10	-0.677871	0.000234308	-5.82626e-10	-0.723315
43623954	chr22:43623954:G:A	8.08959e-26	-2.21828	0.878517	9.55754e-05	-2.20664	0.586608
43624296	chr22:43624296:C:T	8.30826e-27	-2.3767	-1.23897	1.31001e-05	-2.3668	-1.24054
43624302	chr22:43624302:TTG:T	9.33579e-26	-5.82626e-10	-1.19648	0.000152733	-5.82626e-10	-1.15126
43624927	chr22:43624927:C:T	8.26144e-27	-2.37381	-1.24752	1.28594e-05	-2.36641	-1.25947
43625107	chr22:43625107:CAAAAT:C	1.37473e-25	0.0842253	-0.893722	2.59208e-05	-2.1974	-0.727509
43625154	chr22:43625154:A:T	9.42156e-26	-5.82626e-10	-1.18734	0.000156186	-5.82626e-10	-1.12891
43625258	chr22:43625258:G:A	9.73311e-26	-5.82626e-10	-1.1548	0.000162933	-5.82626e-10	-1.08662
43625344	chr22:43625344:T:A	1.01447e-25	0.0632348	-1.17662	1.79996e-05	-2.20413	-1.08547
43626251	chr22:43626251:G:A	9.16732e-26	-5.82626e-10	-1.21469	0.000150762	-5.82626e-10	-1.16425
43626291	chr22:43626291:G:A	1.90513e-25	0.745134	-1.22834	6.00379e-05	-0.889068	-1.19591
43626327	chr22:43626327:A:G	9.00207e-27	-2.30117	-1.23429	1.50513e-05	-2.2179	-1.25058
43626514	chr22:43626514:G:A	8.85854e-26	-5.82626e-10	-1.24895	0.000143131	-5.82626e-10	-1.21619
43627293	chr22:43627293:G:A	1.61235e-25	0.158234	-0.808291	3.1428e-05	-2.09647	-0.635786
43627815	chr22:43627815:T:G	8.52289e-27	-2.31426	-1.27591	1.45978e-05	-2.22232	-1.27676
43628028	chr22:43628028:G:A	3.12312e-26	-2.2915	-2.96855e-10	5.53664e-05	-2.16598	-2.96855e-10
43628086	chr22:43628086:C:G	8.62372e-26	-5.82626e-10	-1.27582	0.000134724	-5.82626e-10	-1.27672
43628356	chr22:43628356:AC:A	8.14972e-26	-1.33235	-2.96855e-10	0.000140092	-1.23765	-2.96855e-10
43628357	chr22:43628357:C:T	2.90246e-26	-2.36478	-2.96855e-10	4.70433e-05	-2.32888	-2.96855e-10
43628501	chr22:43628501:G:A	9.31805e-27	-2.30636	-1.19461	2.81448e-05	-1.64088	-1.20171
43629112	chr22:43629112:T:C	9.13176e-26	-5.82626e-10	-1.21858	0.000150055	-5.82626e-10	-1.16895
43629408	chr22:43629408:T:C	9.5881e-26	-5.82626e-10	-1.16981	0.000141034	-5.82626e-10	-1.23095
43630114	chr22:43630114:C:T	3.5383e-26	-2.16669	-2.96855e-10	5.45106e-05	-2.18156	-2.96855e-10
43630148	chr22:43630148:A:G	8.95518e-26	-5.82626e-10	-1.2381	0.000148627	-5.82626e-10	-1.17851
43630231	chr22:43630231:G:A	8.40753e-27	-2.35259	-1.25121	1.38065e-05	-2.28279	-1.27202
43630245	chr22:43630245:C:T	1.73678e-25	-2.13821	1.56249	0.000206114	-2.06744	1.21591
43630474	chr22:43630474:C:T	8.87515e-26	-5.82626e-10	-1.24708	0.000146411	-5.82626e-10	-1.19354
43630684	chr22:43630684:G:A	2.05732e-25	-2.16608	1.75973	0.000239417	-2.09972	1.39797
43630780	chr22:43630780:C:T	1.91087e-25	-2.14355	1.66335	0.000224625	-2.07431	1.30879
43630831	chr22:43630831:G:A	8.85168e-26	-5.82626e-10	-1.24973	0.000142806	-5.82626e-10	-1.21847
43631134	chr22:43631134:C:T	1.07922e-25	-5.82626e-10	-1.05151	0.000163065	-5.82626e-10	-1.0858
43631214	chr22:43631214:T:C	8.64481e-27	-2.34035	-1.23562	1.40803e-05	-2.29795	-1.23722
43631336	chr22:43631336:T:C	8.35675e-27	-2.35916	-1.25069	1.37362e-05	-2.3067	-1.25322
43631669	chr22:43631669:T:C	1.87183e-25	-5.82626e-10	-0.500833	0.000255036	-5.82626e-10	-0.638548
43632440	chr22:43632440:T:C	8.02683e-27	-2.3747	-1.27543	1.29512e-05	-2.36212	-1.25664
43632542	chr22:43632542:C:T	8.75772e-26	-5.82626e-10	-1.2604	0.000151355	-5.82626e-10	-1.16033
43632984	chr22:43632984:G:T	1.25826e-25	-5.82626e-10	-0.89802	0.000207672	-5.82626e-10	-0.843993
43633097	chr22:43633097:G:T	9.24484e-26	-5.82626e-10	-1.20627	0.000152243	-5.82626e-10	-1.15447
43633282	chr22:43633282:G:A	8.7998e-27	-2.36875	-1.18944	1.42978e-05	-2.30448	-1.21537
43633480	chr22:43633480:T:C	1.65666e-26	-2.30554	-0.619995	5.23009e-05	-1.66012	-0.562815
43633615	chr22:43633615:A:T	1.03496e-26	-2.3371	-1.05888	3.07406e-05	-1.76413	-0.99024
43634089	chr22:43634089:A:T	2.2496e-25	-5.82626e-10	-0.316997	0.000346797	-5.82626e-10	-0.331214
43634478	chr22:43634478:A:G	2.04045e-26	-2.3732	-0.343972	4.97451e-05	-2.01728	-0.255763
43634932	chr22:43634932:T:C	1.10656e-25	-5.82626e-10	-1.0265	0.000183637	-5.82626e-10	-0.966991
43635055	chr22:43635055:G:A	3.51625e-26	-2.06163	-0.111311	0.000155881	-0.940426	-0.19043
43635147	chr22:43635147:C:T	1.02774e-25	-5.82626e-10	-1.10039	0.000167913	-5.82626e-10	-1.05651
43635162	chr22:43635162:T:C	4.49398e-26	-1.9276	-2.96855e-10	9.62655e-05	-1.61284	-2.96855e-10
43635975	chr22:43635975:C:T	6.55001e-26	-2.35744	0.806571	7.68648e-05	-2.35115	0.513247
43635998	chr22:43635998:A:G	8.62367e-26	-5.82626e-10	-1.27583	0.000135282	-5.82626e-10	-1.27259
43636008	chr22:43636008:T:A	1.52773e-25	-5.82626e-10	-0.703968	0.000258459	-5.82626e-10	-0.625215
43636193	chr22:43636193:T:G	8.61538e-26	-5.82626e-10	-1.27679	0.000135409	-5.82626e-10	-1.27165
43637057	chr22:43637057:C:A	6.31981e-26	-2.35691	0.770262	7.44259e-05	-2.35028	0.480135
43637294	chr22:43637294:G:A	9.64564e-26	-5.82626e-10	-1.16383	0.000153162	-5.82626e-10	-1.14845
43637298	chr22:43637298:T:C	9.49486e-26	-0.666851	-0.512736	3.39853e-05	-2.22439	-0.429628
43637581	chr22:43637581:A:G	6.32757e-26	-2.35568	0.770262	7.454e-05	-2.34875	0.480135
43637600	chr22:43637600:G:A	1.47886e-26	-2.28974	-0.749324	2.58104e-05	-2.32355	-0.605629
43637610	chr22:43637610:A:G	9.14247e-26	-0.716412	-0.500994	3.39184e-05	-2.23869	-0.417303
43638054	chr22:43638054:C:T	2.70848e-25	0.35908	-0.490444	4.48724e-05	-2.11796	-0.258173
43638221	chr22:43638221:T:G	8.82536e-25	-5.82626e-10	1.04988	0.00132874	-5.82626e-10	1.01203
43638361	chr22:43638361:A:T	4.5316e-25	0.107059	0.276264	8.97536e-05	-2.1806	0.497719
43638646	chr22:43638646:T:C	1.02806e-25	-5.82626e-10	-1.10008	0.000167974	-5.82626e-10	-1.05614
43638996	chr22:43638996:G:A	2.2631e-25	-5.82626e-10	-0.311016	0.000335867	-5.82626e-10	-0.363238
43639423	chr22:43639423:G:A	4.14502e-25	-0.0312322	0.325389	9.06977e-05	-2.22305	0.550632
43639486	chr22:43639486:C:T	8.69618e-26	-5.82626e-10	-1.26745	0.000140985	-5.82626e-10	-1.2313
43639775	chr22:43639775:A:G	1.98197e-25	-5.82626e-10	-0.443659	0.000209766	-5.82626e-10	-0.833957
43639926	chr22:43639926:G:C	8.42146e-27	-2.36797	-1.23417	1.3358e-05	-2.33291	-1.25492
43640121	chr22:43640121:G:C	8.71429e-26	-5.82626e-10	-1.26537	0.000141651	-5.82626e-10	-1.22659
43640215	chr22:43640215:T:C	8.45969e-27	-2.36584	-1.23176	1.34371e-05	-2.32934	-1.2526
43640528	chr22:43640528:A:T	1.63989e-25	-0.00114933	-0.631972	3.4448e-05	-2.21921	-0.421291
43641669	chr22:43641669:G:GA	6.63151e-26	-2.33944	0.800933	7.87371e-05	-2.32685	0.513008
43641702	chr22:43641702:A:G	9.65033e-26	-0.638392	-0.524953	3.38887e-05	-2.21434	-0.442534
43642075	chr22:43642075:G:A	9.23007e-26	-5.82626e-10	-1.20787	0.00014546	-5.82626e-10	-1.20005
43642142	chr22:43642142:T:C	1.00692e-25	-5.82626e-10	-1.12086	0.000164015	-5.82626e-10	-1.07999
43642164	chr22:43642164:C:A	1.02722e-25	-5.82626e-10	-1.10089	0.000167823	-5.82626e-10	-1.05705
43642193	chr22:43642193:G:A	8.7574e-26	-5.82626e-10	-1.26044	0.000142999	-5.82626e-10	-1.21712
43642638	chr22:43642638:G:A	9.31253e-26	-0.707549	-0.491427	3.47921e-05	-2.22544	-0.405117
43642778	chr22:43642778:T:A	9.05975e-26	-5.82626e-10	-1.2265	0.0001514	-5.82626e-10	-1.16003
43643320	chr22:43643320:C:T	1.03348e-25	-5.82626e-10	-1.09482	0.000174577	-5.82626e-10	-1.01759
43643405	chr22:43643405:C:T	2.05997e-25	0.225366	-0.630425	3.67832e-05	-2.15727	-0.417635
43643518	chr22:43643518:C:T	2.99085e-26	-2.27106	-0.0637208	4.24366e-05	-2.31748	-0.114464
43643751	chr22:43643751:A:T	9.60049e-26	-5.82626e-10	-1.16852	0.000158049	-5.82626e-10	-1.11705
43643854	chr22:43643854:C:T	8.68535e-26	-5.82626e-10	-1.2687	0.00013706	-5.82626e-10	-1.25954
43644638	chr22:43644638:A:G	1.01719e-25	-5.82626e-10	-1.11071	0.000152055	-5.82626e-10	-1.15571
43644832	chr22:43644832:C:G	8.65483e-27	-2.29854	-1.27627	1.2977e-05	-2.34013	-1.27664
43645080	chr22:43645080:G:C	9.06121e-26	-5.82626e-10	-1.22633	0.000140803	-5.82626e-10	-1.23259
43645124	chr22:43645124:T:C	8.11129e-25	0.393311	0.572195	0.000178576	-2.10453	1.10959
43645337	chr22:43645337:A:G	3.01644e-25	-5.82626e-10	-0.0236749	0.000474993	-5.82626e-10	-0.0166523
43646102	chr22:43646102:T:C	9.17939e-27	-2.24706	-1.2689	1.3537e-05	-2.30393	-1.27059
43646503	chr22:43646503:A:C	9.01421e-26	-1.23153	-2.96855e-10	0.000218486	-0.793229	-2.96855e-10
43646672	chr22:43646672:T:C	3.34591e-25	-5.82626e-10	0.0799862	0.000510514	-5.82626e-10	0.0554665
43646896	chr22:43646896:G:A	5.90111e-26	-1.6552	-2.96855e-10	0.000144617	-1.20587	-2.96855e-10
43646982	chr22:43646982:A:G	3.08753e-25	-5.82626e-10	-0.000381227	0.000471074	-5.82626e-10	-0.0249366
43647112	chr22:43647112:T:C	8.91779e-26	-5.82626e-10	-1.24229	0.000141586	-5.82626e-10	-1.22705
43647507	chr22:43647507:C:T	1.46062e-25	-5.82626e-10	-0.748888	0.000243526	-5.82626e-10	-0.684727
43647664	chr22:43647664:G:C	1.02485e-25	-1.1032	-2.96855e-10	0.000253968	-0.642745	-2.96855e-10
43647751	chr22:43647751:C:T	1.40689e-25	-5.82626e-10	-0.786367	0.000225967	-5.82626e-10	-0.759562
43648253	chr22:43648253:G:A	3.216e-25	-5.82626e-10	0.0403879	0.000503547	-5.82626e-10	0.0417252
43648373	chr22:43648373:T:A	3.1802e-26	-1.03128	-1.24211	1.36693e-05	-2.30315	-1.26165
43648458	chr22:43648458:C:G	8.71857e-26	-5.82626e-10	-1.26488	0.000135572	-5.82626e-10	-1.27045
43648601	chr22:43648601:G:A	3.2462e-26	-2.07966	-0.173194	0.000140353	-0.980755	-0.255034
43648720	chr22:43648720:T:C	3.42651e-25	-5.82626e-10	0.10379	0.000522612	-5.82626e-10	0.0788873
43648893	chr22:43648893:T:C	4.19233e-26	-2.36626	0.369178	5.23094e-05	-2.34062	0.11784
43649395	chr22:43649395:A:G	2.56374e-26	-2.31025	-0.178621	4.46746e-05	-2.34055	-0.0400018
43649667	chr22:43649667:G:T	8.67162e-26	-5.82626e-10	-1.27028	0.000140098	-5.82626e-10	-1.23761
43649751	chr22:43649751:T:C	9.05964e-26	-5.82626e-10	-1.22651	0.000137729	-5.82626e-10	-1.25466
43649841	chr22:43649841:G:A	1.20765e-25	-5.82626e-10	-0.939074	0.000191821	-5.82626e-10	-0.92339
43649848	chr22:43649848:G:C	1.26993e-26	-1.91625	-1.27513	6.21433e-05	-0.776737	-1.27377
43649991	chr22:43649991:C:A	4.97368e-26	-2.3531	0.526929	6.16494e-05	-2.3192	0.260713
43650262	chr22:43650262:T:C	9.44062e-27	-2.33944	-1.14845	1.48815e-05	-2.29188	-1.18795
43650357	chr22:43650357:C:T	1.0439e-25	-5.82626e-10	-1.08479	0.000174912	-5.82626e-10	-1.01567
43650384	chr22:43650384:G:A	7.25194e-26	-0.814985	-0.634083	2.9966e-05	-2.3291	-0.450791
43650393	chr22:43650393:G:T	8.87387e-26	-5.82626e-10	-1.24722	0.000140993	-5.82626e-10	-1.23124
43650747	chr22:43650747:C:T	8.61644e-26	-5.82626e-10	-1.27667	0.00013698	-5.82626e-10	-1.26012
43650783	chr22:43650783:T:A	3.34818e-25	-5.82626e-10	0.0806645	0.000510544	-5.82626e-10	0.0555248
43650835	chr22:43650835:A:G	2.52689e-26	-1.2515	-1.25184	1.31127e-05	-2.33876	-1.26761
43651252	chr22:43651252:G:A	3.68868e-25	-5.82626e-10	0.177518	0.000582317	-5.82626e-10	0.187063
43651401	chr22:43651401:G:C	2.67033e-25	-5.82626e-10	-0.145548	0.000420515	-5.82626e-10	-0.138471
43651618	chr22:43651618:C:T	3.24407e-25	-5.82626e-10	0.0490758	0.000512127	-5.82626e-10	0.0586198
43652280	chr22:43652280:G:A	1.37564e-26	-2.29162	-0.819795	1.95071e-05	-2.29524	-0.913934
43652413	chr22:43652413:CTCTT:C	9.74487e-27	-2.33046	-1.12572	1.53544e-05	-2.27987	-1.16868
43652505	chr22:43652505:G:A	8.61529e-26	-5.82626e-10	-1.2768	0.000136496	-5.82626e-10	-1.26366
43653044	chr22:43653044:G:C	8.61867e-26	-5.82626e-10	-1.27641	0.000136373	-5.82626e-10	-1.26456
43653052	chr22:43653052:G:A	4.99326e-25	-5.82626e-10	0.480338	0.000747621	-5.82626e-10	0.436945
43653244	chr22:43653244:T:C	8.63572e-26	-5.82626e-10	-1.27443	0.000138491	-5.82626e-10	-1.24914
43653404	chr22:43653404:C:T	3.35396e-25	-5.82626e-10	0.0823897	0.000529258	-5.82626e-10	0.0915233
43653464	chr22:43653464:A:C	4.22755e-25	-5.82626e-10	0.313871	0.000667219	-5.82626e-10	0.323166
43654008	chr22:43654008:T:C	2.92115e-26	-2.35836	-2.96855e-10	4.90576e-05	-2.28696	-2.96855e-10
43654090	chr22:43654090:T:C	3.12281e-26	-2.2916	-2.96855e-10	4.62706e-05	-2.34545	-2.96855e-10
43654281	chr22:43654281:TC:T	9.10034e-26	-5.82626e-10	-1.22202	0.000147838	-5.82626e-10	-1.18384
43654483	chr22:43654483:G:A	1.34034e-26	-2.26856	-0.868852	2.24868e-05	-2.21492	-0.852107
43654484	chr22:43654484:A:T	1.3462e-26	-2.2689	-0.864147	2.25851e-05	-2.21539	-0.847274
43654718	chr22:43654718:C:T	7.29841e-26	-0.418866	-1.02381	2.17913e-05	-2.23251	-0.86593
43654953	chr22:43654953:T:TC	1.66101e-26	-2.28661	-0.636301	2.40816e-05	-2.32349	-0.675016
43655263	chr22:43655263:A:G	8.67709e-26	-5.82626e-10	-1.26965	0.000140343	-5.82626e-10	-1.23586
43655295	chr22:43655295:A:G	1.38523e-25	-5.82626e-10	-0.801885	0.000232007	-5.82626e-10	-0.733185
43655416	chr22:43655416:TCA:T	3.24373e-25	-5.82626e-10	0.0489723	0.000464801	-5.82626e-10	-0.0383425
43655677	chr22:43655677:G:A	8.70212e-26	-5.82626e-10	-1.26677	0.00014123	-5.82626e-10	-1.22956
43655853	chr22:43655853:A:C	9.91633e-26	-5.82626e-10	-1.13615	0.000166132	-5.82626e-10	-1.06717
43656054	chr22:43656054:C:G	1.95097e-25	0.629268	-1.0887	0.000137221	-0.239593	-1.01876
43656163	chr22:43656163:G:A	1.03515e-25	-5.82626e-10	-1.09321	0.00017491	-5.82626e-10	-1.01568
43656196	chr22:43656196:C:G	7.4354e-26	-1.14394	-0.280139	3.873e-05	-2.32691	-0.19643
43656309	chr22:43656309:A:G	6.05699e-26	-0.419094	-1.21003	1.73532e-05	-2.16229	-1.16389
43656344	chr22:43656344:T:C	9.46015e-26	-5.82626e-10	-1.18325	0.000155034	-5.82626e-10	-1.13631
43656544	chr22:43656544:A:G	8.99273e-26	-5.82626e-10	-1.23392	0.000143873	-5.82626e-10	-1.21102
43656793	chr22:43656793:C:T	9.2362e-26	-5.82626e-10	-1.20721	0.000148185	-5.82626e-10	-1.18149
43656883	chr22:43656883:G:A	6.54887e-26	-0.279601	-1.27144	1.6186e-05	-2.11901	-1.2768
43656898	chr22:43656898:A:C	4.58777e-25	-5.82626e-10	0.395642	0.000662178	-5.82626e-10	0.315583
43656966	chr22:43656966:A:G	8.04874e-26	-2.2087	0.863878	9.6634e-05	-2.17232	0.563302
43657135	chr22:43657135:C:A	1.28757e-25	-1.07295	0.197958	7.50779e-05	-2.31626	0.454837
43657186	chr22:43657186:T:C	1.28374e-26	-1.90904	-1.27153	6.16091e-05	-0.785841	-1.2733
43658066	chr22:43658066:T:TA	8.85552e-26	-5.82626e-10	-1.2493	0.000137019	-5.82626e-10	-1.25983
43658101	chr22:43658101:G:C	8.03069e-26	-0.890338	-0.456728	3.49018e-05	-2.26865	-0.358758
43658183	chr22:43658183:G:T	1.0236e-25	-0.585731	-0.518695	3.51525e-05	-2.32804	-0.292221
43658546	chr22:43658546:C:T	1.28465e-25	-5.82626e-10	-0.877262	0.000222107	-5.82626e-10	-0.776794
43658585	chr22:43658585:A:G	9.3696e-27	-2.31583	-1.17962	1.4997e-05	-2.25812	-1.21398
43658698	chr22:43658698:C:T	9.11521e-27	-2.30859	-1.21439	1.47389e-05	-2.24839	-1.24107
43658937	chr22:43658937:C:T	1.38396e-26	-2.32919	-0.7762	2.42498e-05	-2.34925	-0.642292
43659425	chr22:43659425:G:A	1.10841e-25	-0.467601	-0.55722	2.72159e-05	-2.29947	-0.576685
43659458	chr22:43659458:T:G	2.76166e-25	-5.82626e-10	-0.11192	0.000458138	-5.82626e-10	-0.0527813
43660037	chr22:43660037:G:A	1.04795e-25	-5.82626e-10	-1.08091	0.000153314	-5.82626e-10	-1.14747
43660092	chr22:43660092:A:G	9.28198e-26	-0.522233	-0.680029	3.01168e-05	-2.26815	-0.506718
43660195	chr22:43660195:T:C	9.8111e-26	-5.82626e-10	-1.14682	0.000162669	-5.82626e-10	-1.08823
43660236	chr22:43660236:G:A	1.38222e-25	-5.82626e-10	-0.804062	0.000205922	-5.82626e-10	-0.852456
43660361	chr22:43660361:G:A	1.86552e-25	-0.728943	0.224729	7.14149e-05	-2.35171	0.44027
43660398	chr22:43660398:A:G	8.37362e-26	-1.06092	-0.244327	4.09495e-05	-2.30841	-0.1592
43660490	chr22:43660490:T:C	7.2882e-26	-1.13996	-0.304124	3.78042e-05	-2.32543	-0.222105
43660511	chr22:43660511:T:C	9.34927e-26	-5.82626e-10	-1.19504	0.000149698	-5.82626e-10	-1.17133
43660823	chr22:43660823:A:G	1.55691e-25	-0.709409	0.0243609	5.1296e-05	-2.29696	0.0546195
43661103	chr22:43661103:G:A	8.54054e-26	-2.23666	0.951146	0.000100988	-2.20995	0.644998
43661434	chr22:43661434:A:G	1.03107e-25	-5.82626e-10	-1.09715	0.000163022	-5.82626e-10	-1.08607
43661501	chr22:43661501:G:A	7.67134e-26	-2.22885	0.836007	9.21333e-05	-2.19563	0.538917
43662477	chr22:43662477:T:C	1.78461e-25	-5.82626e-10	-0.548549	0.000262677	-5.82626e-10	-0.609026
43662531	chr22:43662531:C:T	9.44323e-26	-5.82626e-10	-1.18504	0.000154908	-5.82626e-10	-1.13712
43662768	chr22:43662768:C:G	1.28342e-26	-2.33863	-0.84218	2.48167e-05	-2.2998	-0.668631
43662797	chr22:43662797:T:C	1.41003e-25	-0.120045	-0.664097	3.04815e-05	-2.12401	-0.638822
43662833	chr22:43662833:C:T	1.0157e-25	-5.82626e-10	-1.11218	0.000160508	-5.82626e-10	-1.10161
43663179	chr22:43663179:T:C	1.33513e-25	-0.420196	-0.418528	4.17795e-05	-2.24151	-0.206034
43663224	chr22:43663224:C:T	3.50349e-26	-2.17658	-2.96855e-10	5.33148e-05	-2.20374	-2.96855e-10
43663500	chr22:43663500:A:C	8.9199e-26	-5.82626e-10	-1.24205	0.000142862	-5.82626e-10	-1.21807
43663884	chr22:43663884:G:A	8.68625e-26	-5.82626e-10	-1.26859	0.000140728	-5.82626e-10	-1.23312
43663938	chr22:43663938:T:A	1.32386e-25	-5.82626e-10	-0.847198	0.000220856	-5.82626e-10	-0.782442
43664516	chr22:43664516:A:G	7.37352e-26	-1.09051	-0.34193	3.66552e-05	-2.31576	-0.262635
43664619	chr22:43664619:G:C	1.20046e-25	-5.82626e-10	-0.945046	0.000199706	-5.82626e-10	-0.883103
43664841	chr22:43664841:T:C	7.8812e-26	-1.02477	-0.341089	3.72477e-05	-2.3009	-0.261459
43665129	chr22:43665129:G:T	1.0431e-25	-0.365603	-0.719947	2.87454e-05	-2.29169	-0.529781
43665156	chr22:43665156:C:T	1.7058e-25	-5.82626e-10	-0.593719	0.000266613	-5.82626e-10	-0.594152
43665789	chr22:43665789:CTTCT:C	2.22061e-25	-5.82626e-10	-0.329967	0.000319144	-5.82626e-10	-0.414311
43666021	chr22:43666021:C:T	9.45281e-26	-5.82626e-10	-1.18402	0.000146331	-5.82626e-10	-1.19408
43666149	chr22:43666149:C:A	8.61838e-26	-5.82626e-10	-1.27644	0.000136379	-5.82626e-10	-1.26451
43666459	chr22:43666459:A:G	1.26972e-26	-1.91499	-1.27655	5.96092e-05	-0.815337	-1.2768
43666959	chr22:43666959:A:G	3.03585e-26	-2.31985	-2.96855e-10	4.49577e-05	-2.37423	-2.96855e-10
43667043	chr22:43667043:T:C	9.53689e-26	-5.82626e-10	-1.17517	0.000147541	-5.82626e-10	-1.18585
43667058	chr22:43667058:G:A	2.72837e-26	-2.29595	-0.130679	4.28409e-05	-2.21097	-0.211491
43667525	chr22:43667525:G:T	9.20677e-26	-5.82626e-10	-1.2104	0.000138026	-5.82626e-10	-1.25251
43667735	chr22:43667735:C:T	4.18198e-26	-2.35356	0.354004	5.15714e-05	-2.33515	0.098167
43668303	chr22:43668303:T:C	2.48842e-25	-5.82626e-10	-0.216104	0.000385419	-5.82626e-10	-0.22562
43668784	chr22:43668784:A:G	8.65469e-26	-5.82626e-10	-1.27223	0.00013945	-5.82626e-10	-1.24225
43669146	chr22:43669146:T:A	2.87833e-26	-2.37313	-2.96855e-10	4.63158e-05	-2.34447	-2.96855e-10
43669237	chr22:43669237:A:C	3.61354e-26	-2.14565	-2.96855e-10	4.82616e-05	-2.30331	-2.96855e-10
43669271	chr22:43669271:A:G	8.67384e-26	-5.82626e-10	-1.27002	0.000140232	-5.82626e-10	-1.23665
43669460	chr22:43669460:C:T	8.69253e-26	-5.82626e-10	-1.26787	0.000140958	-5.82626e-10	-1.23149
43669646	chr22:43669646:T:C	1.35466e-26	-1.84999	-1.2768	6.92371e-05	-0.665936	-1.27648
43669861	chr22:43669861:G:A	4.32608e-26	-1.26536	-0.700311	2.35351e-05	-2.35875	-0.662707
43669890	chr22:43669890:C:T	1.11148e-26	-2.33133	-0.993316	1.90849e-05	-2.35392	-0.877137
43669984	chr22:43669984:G:A	2.54286e-25	-5.82626e-10	-0.194463	0.000432486	-5.82626e-10	-0.110402
43670231	chr22:43670231:G:A	1.01825e-25	-5.82626e-10	-1.10966	0.000163749	-5.82626e-10	-1.08162
43670643	chr22:43670643:C:T	9.18979e-26	-5.82626e-10	-1.21224	0.000142823	-5.82626e-10	-1.21835
43670667	chr22:43670667:C:T	4.61597e-26	-0.83513	-1.06568	1.84823e-05	-2.25059	-1.01254
43670680	chr22:43670680:G:A	1.2628e-25	-5.82626e-10	-0.894421	0.000202388	-5.82626e-10	-0.869765
43670920	chr22:43670920:T:C	9.84599e-26	-5.82626e-10	-1.14327	0.000166052	-5.82626e-10	-1.06765
43671085	chr22:43671085:G:T	1.57086e-25	-5.82626e-10	-0.67613	0.000244425	-5.82626e-10	-0.681045
43671370	chr22:43671370:T:C	8.74898e-26	-5.82626e-10	-1.2614	0.000142858	-5.82626e-10	-1.2181
43671581	chr22:43671581:A:G	8.75599e-26	-5.82626e-10	-1.2606	0.000143083	-5.82626e-10	-1.21653
43671991	chr22:43671991:G:A	1.3666e-25	-5.82626e-10	-0.815422	0.000192154	-5.82626e-10	-0.921655
43672313	chr22:43672313:G:A	2.95478e-26	-2.34691	-2.96855e-10	4.58544e-05	-2.35448	-2.96855e-10
43672637	chr22:43672637:G:C	1.21462e-25	-5.82626e-10	-0.933321	0.000206058	-5.82626e-10	-0.851796
43673175	chr22:43673175:C:T	1.0017e-25	-0.0218968	-1.10416	2.16552e-05	-2.12926	-0.975445
43673412	chr22:43673412:C:T	8.84848e-27	-2.27589	-1.27678	1.28302e-05	-2.36047	-1.26768
43673453	chr22:43673453:A:C	1.40024e-25	-5.82626e-10	-0.791105	0.000240919	-5.82626e-10	-0.695492
43673673	chr22:43673673:G:A	1.2323e-25	-5.82626e-10	-0.918866	0.000191896	-5.82626e-10	-0.923001
43673729	chr22:43673729:G:A	8.37311e-27	-2.3661	-1.2418	1.31278e-05	-2.37642	-1.2288
43673924	chr22:43673924:G:A	2.91311e-26	-2.36111	-2.96855e-10	5.42408e-05	-2.18652	-2.96855e-10
43674094	chr22:43674094:C:T	1.29077e-25	-5.82626e-10	-0.872516	0.00020746	-5.82626e-10	-0.845014
43674101	chr22:43674101:A:G	1.00446e-26	-2.37659	-1.0493	1.47572e-05	-2.37637	-1.11185
43674411	chr22:43674411:A:G	1.48539e-26	-2.12034	-0.914322	2.75403e-05	-1.98449	-0.879814
43674713	chr22:43674713:T:C	1.16475e-25	-5.82626e-10	-0.975245	0.000186282	-5.82626e-10	-0.952693
43674758	chr22:43674758:G:A	8.82604e-26	-5.82626e-10	-1.25263	0.000145166	-5.82626e-10	-1.20207
43674888	chr22:43674888:T:C	4.27603e-26	-0.821938	-1.15537	1.67247e-05	-2.2455	-1.11756
43675282	chr22:43675282:AATT:A	9.39782e-26	-5.82626e-10	-1.18986	0.000159084	-5.82626e-10	-1.11052
43675465	chr22:43675465:TATATA:T	9.76914e-26	-5.82626e-10	-1.15111	0.00015666	-5.82626e-10	-1.12588
43675514	chr22:43675514:AG:A	1.39707e-26	-2.23548	-0.860483	1.9933e-05	-2.37525	-0.812321
43675538	chr22:43675538:T:G	9.73886e-27	-2.20679	-1.25001	1.34131e-05	-2.37563	-1.20809
43675762	chr22:43675762:A:C	1.11971e-25	-5.82626e-10	-1.01468	0.000178822	-5.82626e-10	-0.993564
43675805	chr22:43675805:C:A	8.64933e-26	-5.82626e-10	-1.27285	0.000139208	-5.82626e-10	-1.24398
43676174	chr22:43676174:T:C	1.17207e-25	-5.82626e-10	-0.968977	0.000187513	-5.82626e-10	-0.946106
43676273	chr22:43676273:C:T	1.9576e-25	-0.632846	0.176814	8.7591e-05	-2.34529	0.63802
43676294	chr22:43676294:A:G	2.80412e-26	-1.26617	-1.13307	1.5348e-05	-2.35369	-1.09528
43676437	chr22:43676437:AG:A	1.10927e-25	-5.82626e-10	-1.02405	0.000177654	-5.82626e-10	-1.00011
43676735	chr22:43676735:G:A	1.09041e-26	-2.09745	-1.24633	1.41745e-05	-2.3008	-1.22771
43676913	chr22:43676913:T:C	1.09849e-25	-5.82626e-10	-1.03382	0.000175391	-5.82626e-10	-1.01293
43677063	chr22:43677063:C:A	3.09694e-26	-1.16953	-1.13039	1.57496e-05	-2.33685	-1.08629
43677141	chr22:43677141:A:C	8.64097e-26	-5.82626e-10	-1.27382	0.000138745	-5.82626e-10	-1.24732
43677205	chr22:43677205:T:C	1.06402e-25	-5.82626e-10	-1.0657	0.00017203	-5.82626e-10	-1.03229
43677374	chr22:43677374:G:A	2.95487e-26	-2.34688	-2.96855e-10	4.48438e-05	-2.37677	-2.96855e-10
43677483	chr22:43677483:T:C	3.12955e-26	-2.35202	0.0625762	3.96277e-05	-2.33279	-0.167636
43678386	chr22:43678386:T:C	1.97452e-25	-5.82626e-10	-0.447425	0.000294963	-5.82626e-10	-0.493102
43678819	chr22:43678819:T:C	3.73911e-26	-1.07638	-1.03511	1.78362e-05	-2.31889	-0.979828
43678830	chr22:43678830:C:T	3.35072e-26	-2.36671	0.145553	4.17373e-05	-2.35587	-0.0926905
43679054	chr22:43679054:A:C	9.12194e-26	-5.82626e-10	-1.21965	0.000147237	-5.82626e-10	-1.18791
43680254	chr22:43680254:T:G	5.81746e-26	-0.395064	-1.27441	1.44322e-05	-2.24221	-1.26828
43680535	chr22:43680535:G:A	2.0275e-26	-2.34815	-0.375384	3.52184e-05	-2.3677	-0.250686
43681256	chr22:43681256:A:T	8.68524e-26	-5.82626e-10	-1.26871	0.000140671	-5.82626e-10	-1.23353
43682129	chr22:43682129:C:T	1.19976e-25	-5.82626e-10	-0.945631	0.000257659	-5.82626e-10	-0.628314
43682627	chr22:43682627:A:C	1.35605e-26	-2.29347	-0.832287	2.04994e-05	-2.34699	-0.812566
43682752	chr22:43682752:A:T	1.06409e-25	-5.82626e-10	-1.06564	0.000169631	-5.82626e-10	-1.04633
43682992	chr22:43682992:C:T	9.03626e-27	-2.32389	-1.20778	1.38528e-05	-2.36283	-1.18863
43683188	chr22:43683188:C:T	1.2722e-26	-1.93925	-1.25033	1.30115e-05	-2.37675	-1.23737
43683278	chr22:43683278:T:A	9.945e-26	-5.82626e-10	-1.13327	0.0001581	-5.82626e-10	-1.11673
43683558	chr22:43683558:A:T	1.31987e-26	-2.1465	-1.0063	2.04504e-05	-2.22677	-0.935176
43683677	chr22:43683677:G:A	1.93974e-26	-2.05793	-0.709853	2.80847e-05	-2.26813	-0.576598
43683765	chr22:43683765:T:C	1.17915e-26	-2.24124	-1.02431	2.2995e-05	-2.15737	-0.887299
43683800	chr22:43683800:G:A	1.19571e-26	-2.36277	-0.888827	2.08608e-05	-2.37467	-0.767404
43683848	chr22:43683848:A:C	1.98323e-25	-5.82626e-10	-0.443026	0.000295171	-5.82626e-10	-0.492398
43685052	chr22:43685052:C:T	1.07038e-26	-2.22422	-1.13811	1.76968e-05	-2.12627	-1.1803
43685550	chr22:43685550:A:G	4.21591e-26	-1.00936	-0.982108	1.92584e-05	-2.30316	-0.918843
43686449	chr22:43686449:T:C	3.68619e-26	-2.12574	-2.96855e-10	5.45741e-05	-2.18039	-2.96855e-10
43686567	chr22:43686567:A:G	8.7426e-26	-5.82626e-10	-1.26213	0.00014261	-5.82626e-10	-1.21984
43686574	chr22:43686574:A:C	1.44792e-25	0.45217	-1.20979	0.000103398	-0.38186	-1.15951
43686776	chr22:43686776:G:A	5.89182e-25	-5.82626e-10	0.645814	0.0010158	-5.82626e-10	0.743478
43686928	chr22:43686928:T:A	5.43386e-26	-0.688589	-1.0491	1.98364e-05	-2.20923	-0.983203
43687122	chr22:43687122:T:C	3.31044e-26	-2.23325	-2.96855e-10	5.30506e-05	-2.20871	-2.96855e-10
43687363	chr22:43687363:T:G	8.62788e-26	-5.82626e-10	-1.27534	0.000136989	-5.82626e-10	-1.26005
43687562	chr22:43687562:T:C	6.83385e-26	-0.865466	-0.642983	2.89869e-05	-2.25907	-0.554044
43687791	chr22:43687791:C:T	1.08532e-26	-2.20699	-1.14147	1.81099e-05	-2.10101	-1.18249
43688364	chr22:43688364:C:T	2.9912e-26	-2.33992	0.00525385	5.29677e-05	-2.36236	0.152089
43688701	chr22:43688701:G:T	2.2188e-25	-5.82626e-10	-0.330785	0.000348174	-5.82626e-10	-0.327249
43689699	chr22:43689699:C:T	1.22412e-25	-0.167124	-0.758408	2.89894e-05	-2.24221	-0.570814
43690040	chr22:43690040:A:C	8.74272e-26	-5.82626e-10	-1.26212	0.00014268	-5.82626e-10	-1.21935
43690647	chr22:43690647:G:T	9.47455e-26	-5.82626e-10	-1.18173	0.00014659	-5.82626e-10	-1.19231
43690667	chr22:43690667:C:G	6.10434e-25	-5.82626e-10	0.681248	0.000873264	-5.82626e-10	0.592285
43690869	chr22:43690869:T:C	1.28744e-25	0.375164	-1.25026	1.8787e-05	-1.98102	-1.26576
43691022	chr22:43691022:A:G	2.46828e-25	-5.82626e-10	-0.224229	0.000387249	-5.82626e-10	-0.220884
43691389	chr22:43691389:G:A	8.96543e-26	-5.82626e-10	-1.23696	0.000139254	-5.82626e-10	-1.24365
43691394	chr22:43691394:G:A	9.17736e-27	-2.23985	-1.27633	1.26564e-05	-2.37136	-1.27042
43691895	chr22:43691895:C:G	3.81941e-26	-2.09024	-2.96855e-10	6.69691e-05	-1.97572	-2.96855e-10
43692046	chr22:43692046:G:C	1.12668e-25	-5.82626e-10	-1.00848	0.000179962	-5.82626e-10	-0.987205
43692110	chr22:43692110:CAAA:C	3.14433e-26	-2.36467	0.0799367	3.93996e-05	-2.35321	-0.152984
43693387	chr22:43693387:T:C	5.18768e-26	-0.776024	-1.00803	2.00479e-05	-2.23487	-0.946959
43693460	chr22:43693460:G:A	3.11874e-26	-2.29291	-2.96855e-10	7.4833e-05	-1.86469	-2.96855e-10
43693777	chr22:43693777:G:A	3.21822e-25	-5.82626e-10	0.041077	0.000460688	-5.82626e-10	-0.0472308
43694043	chr22:43694043:G:C	8.83672e-26	-5.82626e-10	-1.25142	0.000139854	-5.82626e-10	-1.23935
43695035	chr22:43695035:G:A	8.78873e-26	-5.82626e-10	-1.25687	0.000144033	-5.82626e-10	-1.20991
43695852	chr22:43695852:T:A	8.63749e-26	-5.82626e-10	-1.27422	0.000137434	-5.82626e-10	-1.25681
43696018	chr22:43696018:A:G	3.95401e-26	-2.34768	0.292073	5.92047e-05	-2.32617	0.227217
43696229	chr22:43696229:A:T	9.07889e-27	-2.25192	-1.27505	1.28642e-05	-2.36918	-1.25633
43696289	chr22:43696289:A:AC	1.045e-25	0.0938879	-1.17763	1.93614e-05	-1.9957	-1.22097
43696316	chr22:43696316:G:A	4.15236e-26	-0.896577	-1.11008	1.72093e-05	-2.26856	-1.06595
43696516	chr22:43696516:G:A	9.21569e-26	-0.0143105	-1.19512	1.83555e-05	-2.03641	-1.23361
43696803	chr22:43696803:G:A	4.1386e-26	-2.00998	-2.96855e-10	7.6437e-05	-1.84348	-2.96855e-10
43696920	chr22:43696920:A:G	3.21562e-26	-2.26232	-2.96855e-10	6.81388e-05	-1.95841	-2.96855e-10
43697040	chr22:43697040:A:C	8.74416e-26	-5.82626e-10	-1.26195	0.000142714	-5.82626e-10	-1.21911
43697598	chr22:43697598:G:T	8.934e-26	-5.82626e-10	-1.24047	0.000139045	-5.82626e-10	-1.24516
43698208	chr22:43698208:G:A	3.97734e-26	-2.03194	-0.0177856	0.000136597	-1.14179	-0.121123
43698681	chr22:43698681:C:T	2.8687e-26	-2.37648	-2.96855e-10	4.90761e-05	-2.28658	-2.96855e-10
43699089	chr22:43699089:G:A	1.34779e-25	0.35719	-1.18647	2.22898e-05	-1.98811	-1.08771
43699257	chr22:43699257:G:T	3.17107e-26	-2.36955	0.0932856	3.94584e-05	-2.36119	-0.143518
43699323	chr22:43699323:T:C	8.78579e-26	-5.82626e-10	-1.2572	0.000143998	-5.82626e-10	-1.21015
43699782	chr22:43699782:A:T	6.50424e-26	-0.719362	-0.838519	2.44035e-05	-2.21278	-0.772441
43700204	chr22:43700204:T:G	1.44273e-25	-5.82626e-10	-0.761214	0.000252303	-5.82626e-10	-0.64932
43700312	chr22:43700312:ATC:A	3.03739e-26	-2.37614	0.0567994	3.7835e-05	-2.37263	-0.174087
43700802	chr22:43700802:T:C	1.3825e-25	-0.106337	-0.697522	3.15489e-05	-2.22993	-0.498478
43701461	chr22:43701461:G:A	1.37556e-26	-2.22065	-0.890822	2.06394e-05	-2.29769	-0.855058
43701672	chr22:43701672:T:C	1.11152e-25	-5.82626e-10	-1.02202	0.000190613	-5.82626e-10	-0.929706
43702340	chr22:43702340:A:G	2.91349e-25	-5.82626e-10	-0.0583987	0.000418183	-5.82626e-10	-0.144033
43703103	chr22:43703103:C:G	2.7055e-26	-2.02557	-0.40948	5.54716e-05	-1.70738	-0.4567
43703495	chr22:43703495:A:G	1.06816e-26	-2.26372	-1.10068	1.61639e-05	-2.32784	-1.06933
43703511	chr22:43703511:A:G	8.8376e-26	-5.82626e-10	-1.25132	0.000139825	-5.82626e-10	-1.23956
43703579	chr22:43703579:GAATA:G	1.50116e-26	-2.31028	-0.713824	2.6213e-05	-2.34203	-0.57167
43703608	chr22:43703608:T:A	9.89854e-26	-5.82626e-10	-1.13795	0.000178796	-5.82626e-10	-0.993706
43703809	chr22:43703809:C:G	2.85863e-25	-5.82626e-10	-0.0774082	0.000501971	-5.82626e-10	0.0385894
43704311	chr22:43704311:C:T	1.09429e-26	-2.27649	-1.06375	1.66938e-05	-2.33499	-1.02992
43705261	chr22:43705261:T:C	1.61928e-25	0.587338	-1.23311	2.27042e-05	-1.89862	-1.15878
43705470	chr22:43705470:T:C	1.39737e-25	-5.82626e-10	-0.793159	0.000243135	-5.82626e-10	-0.686336
43705531	chr22:43705531:T:C	1.46547e-26	-2.2794	-0.768758	2.2274e-05	-2.33691	-0.739621
43705731	chr22:43705731:T:G	1.28707e-25	-5.82626e-10	-0.875383	0.000214478	-5.82626e-10	-0.811744
43705913	chr22:43705913:C:T	1.28674e-25	-5.82626e-10	-0.875638	0.000214421	-5.82626e-10	-0.81201
43705938	chr22:43705938:A:G	3.8384e-26	-2.08528	-2.96855e-10	6.43034e-05	-2.01634	-2.96855e-10
43706136	chr22:43706136:A:G	1.52708e-26	-2.28229	-0.724692	2.33397e-05	-2.33895	-0.690843
43706520	chr22:43706520:T:A	2.98152e-26	-2.36514	0.0272409	3.74653e-05	-2.35492	-0.201616
43706756	chr22:43706756:C:T	1.24212e-25	-0.107028	-0.803907	2.78561e-05	-2.23435	-0.618553
43706779	chr22:43706779:C:T	1.51783e-26	-2.29251	-0.720543	2.32884e-05	-2.34552	-0.686476
43706794	chr22:43706794:A:G	1.01828e-25	-5.82626e-10	-1.10963	0.00014935	-5.82626e-10	-1.17366
43707995	chr22:43707995:C:T	4.67961e-26	-1.88712	-2.96855e-10	5.33548e-05	-2.20299	-2.96855e-10
43708287	chr22:43708287:A:T	6.88114e-26	-0.436972	-1.06458	2.09583e-05	-2.12132	-1.0161
43708320	chr22:43708320:C:T	1.32033e-25	-5.82626e-10	-0.849873	0.000228652	-5.82626e-10	-0.747751
43708776	chr22:43708776:AG:A	2.8505e-26	-2.35685	-0.0259936	3.60834e-05	-2.34411	-0.250007
43709297	chr22:43709297:G:A	4.97109e-26	-1.8267	-2.96855e-10	0.000115874	-1.42745	-2.96855e-10
43709896	chr22:43709896:T:G	1.91345e-26	-2.27608	-0.505354	3.42338e-05	-2.33177	-0.314971
43709914	chr22:43709914:T:C	1.22452e-25	-5.82626e-10	-0.925204	0.000193923	-5.82626e-10	-0.912491
43710042	chr22:43710042:A:G	6.69513e-25	-5.82626e-10	0.77363	0.000964201	-5.82626e-10	0.691347
43710219	chr22:43710219:G:T	1.17118e-25	-5.82626e-10	-0.969741	0.000200079	-5.82626e-10	-0.88124
43710581	chr22:43710581:C:T	6.62771e-26	-0.542897	-0.99618	2.1909e-05	-2.16558	-0.927479
43710817	chr22:43710817:A:T	2.90711e-26	-2.36318	-2.96855e-10	4.55264e-05	-2.36166	-2.96855e-10
43711126	chr22:43711126:TAACTC:T	2.83297e-26	-2.37454	-0.0144747	3.55482e-05	-2.36913	-0.239932
43711591	chr22:43711591:G:A	1.70349e-25	-5.82626e-10	-0.595073	0.000265196	-5.82626e-10	-0.599483
43711779	chr22:43711779:T:C	9.2235e-26	-5.82626e-10	-1.20858	0.000142871	-5.82626e-10	-1.21801
43711789	chr22:43711789:C:T	1.27607e-26	-2.01417	-1.17238	2.24132e-05	-1.86228	-1.20802
43711861	chr22:43711861:A:T	1.28973e-26	-2.03092	-1.14498	2.24578e-05	-1.88284	-1.18547
43712117	chr22:43712117:C:T	2.06304e-26	-2.22933	-0.476829	3.63945e-05	-2.30028	-0.285252
43712161	chr22:43712161:C:T	1.7014e-25	-5.82626e-10	-0.596299	0.00030188	-5.82626e-10	-0.469923
43712197	chr22:43712197:A:G	1.49312e-26	-2.27198	-0.757493	2.2643e-05	-2.33385	-0.726247
43712338	chr22:43712338:A:AT	1.5753e-26	-2.23572	-0.740173	2.362e-05	-2.31023	-0.707625
43712501	chr22:43712501:T:C	2.96978e-26	-1.97248	-0.369373	6.23755e-05	-1.62918	-0.417595
43712715	chr22:43712715:T:G	1.30698e-26	-2.31565	-0.846969	2.24412e-05	-2.34814	-0.720912
43712818	chr22:43712818:G:A	2.40953e-25	-5.82626e-10	-0.24832	0.000348457	-5.82626e-10	-0.326437
43712896	chr22:43712896:A:G	9.42546e-26	-5.82626e-10	-1.18692	0.00015438	-5.82626e-10	-1.14053
43713192	chr22:43713192:C:T	1.5054e-26	-2.24179	-0.779488	2.25646e-05	-2.31456	-0.749013
43713327	chr22:43713327:T:C	8.6763e-26	-5.82626e-10	-1.26974	0.000136586	-5.82626e-10	-1.263
43714352	chr22:43714352:G:T	3.04136e-25	-5.82626e-10	-0.0154462	0.000438295	-5.82626e-10	-0.0970602
43714395	chr22:43714395:T:C	2.31462e-25	-5.82626e-10	-0.288504	0.000342412	-5.82626e-10	-0.343938
43714561	chr22:43714561:A:G	3.87725e-25	-5.82626e-10	0.227375	0.000629557	-5.82626e-10	0.265065
43714599	chr22:43714599:C:T	1.41294e-26	-2.27076	-0.813902	2.1392e-05	-2.33275	-0.784185
43714636	chr22:43714636:A:G	2.75156e-26	-2.27767	-0.140496	4.72386e-05	-2.32209	-0.002647
43715143	chr22:43715143:A:T	8.28947e-26	-1.31535	-2.96855e-10	0.000210137	-0.832191	-2.96855e-10
43715231	chr22:43715231:A:G	2.77921e-26	-2.29549	-0.112684	4.78809e-05	-2.33504	0.0238103
43715305	chr22:43715305:C:T	1.97587e-25	-5.82626e-10	-0.44674	0.000292593	-5.82626e-10	-0.501169
43715360	chr22:43715360:A:T	4.49511e-26	-0.959964	-0.967382	2.05655e-05	-2.24737	-0.908965
43715553	chr22:43715553:G:C	1.19826e-26	-2.12164	-1.12783	2.03504e-05	-1.99609	-1.17076
43716510	chr22:43716510:A:C	9.48376e-25	1.12183	-2.96855e-10	0.000964375	0.691529	-2.96855e-10
43716520	chr22:43716520:T:A	1.06383e-26	-2.35211	-1.01635	1.6347e-05	-2.30099	-1.08491
43716965	chr22:43716965:C:T	2.55532e-26	-1.96131	-0.530847	4.16099e-05	-2.09912	-0.352499
43717057	chr22:43717057:T:C	1.72417e-25	-5.82626e-10	-0.583004	0.000258066	-5.82626e-10	-0.626737
43717200	chr22:43717200:T:G	1.27022e-25	-5.82626e-10	-0.888563	0.000219277	-5.82626e-10	-0.789617
43717371	chr22:43717371:G:C	3.34016e-26	-2.22432	-2.96855e-10	5.19754e-05	-2.22918	-2.96855e-10
43717933	chr22:43717933:G:A	1.2504e-26	-2.37292	-0.833948	2.30131e-05	-2.33899	-0.704904
43718462	chr22:43718462:T:C	1.59402e-26	-2.14169	-0.822381	2.32714e-05	-2.24169	-0.791037
43718476	chr22:43718476:A:C	1.15152e-25	-5.82626e-10	-0.986672	0.000184042	-5.82626e-10	-0.964787
43718504	chr22:43718504:C:T	6.95681e-26	-0.936521	-0.554094	3.28713e-05	-2.35777	-0.329578
43718736	chr22:43718736:A:G	7.34793e-26	-0.932685	-0.503233	3.48457e-05	-2.35714	-0.271885
43718786	chr22:43718786:C:T	2.54281e-25	-5.82626e-10	-0.194483	0.000400357	-5.82626e-10	-0.187596
43718809	chr22:43718809:A:G	3.50487e-26	-2.17618	-2.96855e-10	6.55653e-05	-1.99691	-2.96855e-10
43718981	chr22:43718981:A:G	2.84035e-25	1.19296	-1.27679	7.00076e-05	-0.657023	-1.27432
43719228	chr22:43719228:C:T	1.39672e-26	-1.94244	-1.15377	2.46401e-05	-1.78287	-1.1927
43719623	chr22:43719623:T:C	1.03404e-25	-5.82626e-10	-1.09427	0.000165658	-5.82626e-10	-1.07003
43719953	chr22:43719953:G:A	8.93812e-26	-5.82626e-10	-1.24001	0.000141857	-5.82626e-10	-1.22513
43720135	chr22:43720135:A:G	8.91843e-26	-5.82626e-10	-1.24222	0.000147712	-5.82626e-10	-1.18469
43720214	chr22:43720214:G:T	1.53094e-25	-5.82626e-10	-0.701868	0.000239425	-5.82626e-10	-0.70171
43720284	chr22:43720284:G:A	5.5634e-26	-0.437333	-1.27679	2.73477e-05	-1.5993	-1.27202
43720640	chr22:43720640:G:A	5.74182e-26	-0.661996	-1.02056	2.14619e-05	-2.25441	-0.859258
43720916	chr22:43720916:C:T	1.38153e-26	-1.83973	-1.26741	2.57128e-05	-1.65618	-1.27678
43720930	chr22:43720930:C:G	1.60045e-26	-2.12779	-0.832256	2.32724e-05	-2.23242	-0.800261
43721254	chr22:43721254:T:C	1.64382e-26	-2.09731	-0.836004	2.36516e-05	-2.20783	-0.80869
43721301	chr22:43721301:C:T	3.36125e-26	-2.37662	0.158599	4.15577e-05	-2.37387	-0.0789952
43721712	chr22:43721712:C:T	1.39229e-25	-5.82626e-10	-0.796801	0.000229417	-5.82626e-10	-0.74441
43721804	chr22:43721804:G:A	3.03857e-25	1.25601	-1.27237	7.29146e-05	-0.614159	-1.2765
43721921	chr22:43721921:T:C	8.65391e-26	-5.82626e-10	-1.27232	0.000139382	-5.82626e-10	-1.24273
43722198	chr22:43722198:T:C	2.02592e-26	-1.94885	-0.775464	9.13747e-05	-0.973198	-0.691786
43722401	chr22:43722401:T:A	8.34498e-26	-0.89275	-0.415927	3.88043e-05	-2.35144	-0.169976
43722686	chr22:43722686:G:A	1.10547e-25	-5.82626e-10	-1.02748	0.000176413	-5.82626e-10	-1.00712
43722763	chr22:43722763:T:C	9.39873e-26	-5.82626e-10	-1.18976	0.000139973	-5.82626e-10	-1.2385
43722769	chr22:43722769:CACTATTCACCATAGCAAAG:C	1.88987e-26	-2.34196	-0.451865	2.44809e-05	-2.36797	-0.61409
43722892	chr22:43722892:A:T	1.64879e-26	-2.11478	-0.815519	2.39399e-05	-2.22089	-0.783514
43722907	chr22:43722907:C:A	1.63369e-26	-2.1048	-0.834703	2.36509e-05	-2.21315	-0.803399
43723391	chr22:43723391:G:A	9.03133e-26	-5.82626e-10	-1.22964	0.000140451	-5.82626e-10	-1.23509
43723861	chr22:43723861:T:C	9.04047e-26	-5.82626e-10	-1.22863	0.000139776	-5.82626e-10	-1.23991
43723905	chr22:43723905:T:TA	2.15391e-26	-2.3361	-0.32695	5.52174e-05	-1.76567	-0.403
43724100	chr22:43724100:C:T	3.59567e-26	-1.91311	-0.237492	7.68223e-05	-1.54854	-0.289913
43724118	chr22:43724118:A:G	1.56876e-26	-2.1217	-0.858357	2.2682e-05	-2.22669	-0.831688
43724241	chr22:43724241:T:C	2.24273e-26	-1.93496	-0.68768	0.000102941	-0.947781	-0.59801
43724869	chr22:43724869:C:T	4.19835e-26	-1.73799	-0.257657	8.89232e-05	-1.38132	-0.310855
43725325	chr22:43725325:G:C	8.93954e-26	-5.82626e-10	-1.23985	0.00014253	-5.82626e-10	-1.2204
43725447	chr22:43725447:A:G	1.53728e-26	-2.1145	-0.88582	2.21558e-05	-2.22159	-0.860265
43725519	chr22:43725519:G:A	1.52993e-26	-2.13737	-0.867745	2.215e-05	-2.24047	-0.841645
43725985	chr22:43725985:A:C	1.54548e-25	-5.82626e-10	-0.692419	0.000239741	-5.82626e-10	-0.700392
43726049	chr22:43726049:T:A	1.5248e-25	-5.82626e-10	-0.705889	0.000267408	-5.82626e-10	-0.591178
43726770	chr22:43726770:G:A	1.00752e-25	-0.0252702	-1.09499	3.67762e-05	-1.53624	-1.03886
43727296	chr22:43727296:G:A	3.25307e-25	1.26152	-1.20967	0.000198373	0.293898	-1.1837
43727394	chr22:43727394:T:C	1.56044e-26	-2.13796	-0.847406	2.27287e-05	-2.239	-0.817325
43727468	chr22:43727468:A:C	8.73667e-26	-0.100911	-1.1619	3.25521e-05	-1.59007	-1.10704
43727622	chr22:43727622:G:A	1.12613e-25	0.162537	-1.1715	2.08985e-05	-2.07588	-1.0644
43727637	chr22:43727637:C:T	2.53543e-26	-2.29417	-0.205801	4.34921e-05	-2.33388	-0.0734897
43727990	chr22:43727990:C:T	9.3251e-26	-0.0534823	-1.14414	3.41359e-05	-1.56385	-1.08575
43728754	chr22:43728754:G:A	3.38112e-26	-1.98159	-0.230543	0.000164258	-0.769738	-0.308774
43728923	chr22:43728923:T:C	8.6982e-26	-5.82626e-10	-1.26722	0.000141134	-5.82626e-10	-1.23024
43729050	chr22:43729050:T:C	1.31163e-25	0.317341	-1.17382	2.20228e-05	-2.02044	-1.06743
43729113	chr22:43729113:C:A	9.34173e-26	-5.82626e-10	-1.19584	0.000144772	-5.82626e-10	-1.2048
43729157	chr22:43729157:C:T	2.50541e-26	-2.28608	-0.225806	4.27983e-05	-2.32753	-0.095929
43729553	chr22:43729553:C:T	1.24588e-25	-0.1946	-0.713311	3.01845e-05	-2.25959	-0.513033
43729680	chr22:43729680:C:T	3.58824e-25	-5.82626e-10	0.14991	0.000563033	-5.82626e-10	0.153387
43729793	chr22:43729793:G:T	2.93073e-26	-2.35508	-2.96855e-10	4.49283e-05	-2.37488	-2.96855e-10
43729935	chr22:43729935:G:C	3.32812e-26	-1.88969	-0.338241	7.15122e-05	-1.52306	-0.387019
43729950	chr22:43729950:A:C	2.71938e-26	-2.27898	-0.150957	4.66294e-05	-2.32213	-0.0155859
43730426	chr22:43730426:C:T	9.85479e-26	-0.0259973	-1.11638	2.12815e-05	-2.13029	-0.991824
43730629	chr22:43730629:A:T	9.09153e-26	-5.82626e-10	-1.22299	0.000141268	-5.82626e-10	-1.2293
43730637	chr22:43730637:C:T	1.07944e-26	-2.36295	-0.990948	2.03093e-05	-2.27876	-0.890112
43731882	chr22:43731882:T:C	8.82754e-27	-2.33656	-1.21849	1.45592e-05	-2.25919	-1.24253
43732082	chr22:43732082:C:A	3.05093e-25	-5.82626e-10	-0.0123047	0.000439707	-5.82626e-10	-0.0938431
43732955	chr22:43732955:C:G	1.68826e-25	0.0512346	-0.655287	3.43363e-05	-2.19675	-0.447
43733095	chr22:43733095:T:C	1.53722e-25	-0.0306036	-0.667172	3.32122e-05	-2.21657	-0.460464
43733230	chr22:43733230:A:G	2.58332e-26	-2.28745	-0.193814	4.41382e-05	-2.33128	-0.0613498
43733499	chr22:43733499:T:C	1.37621e-25	-5.82626e-10	-0.808418	0.000215222	-5.82626e-10	-0.808281
43733567	chr22:43733567:A:T	1.27755e-25	-0.155623	-0.727185	3.00305e-05	-2.24746	-0.530284
43733909	chr22:43733909:A:G	1.35355e-26	-2.26291	-0.864688	2.04313e-05	-2.32609	-0.836793
43733978	chr22:43733978:A:G	1.25026e-25	-0.318526	-0.585873	3.40338e-05	-2.28603	-0.366567
43734149	chr22:43734149:G:A	1.4209e-25	-5.82626e-10	-0.776462	0.000222262	-5.82626e-10	-0.776097
43734752	chr22:43734752:C:G	8.65864e-26	-5.82626e-10	-1.27178	0.000139584	-5.82626e-10	-1.24129
43735049	chr22:43735049:C:T	9.99659e-26	-5.82626e-10	-1.12809	0.000157668	-5.82626e-10	-1.11946
43735149	chr22:43735149:G:A	3.1424e-26	-2.28535	-2.96855e-10	5.0983e-05	-2.24846	-2.96855e-10
43735438	chr22:43735438:C:G	3.05636e-26	-2.31311	-2.96855e-10	4.84271e-05	-2.29989	-2.96855e-10
43735906	chr22:43735906:T:C	9.02257e-27	-2.37306	-1.16013	1.34991e-05	-2.37304	-1.20429
43736581	chr22:43736581:G:A	2.3943e-26	-2.32244	-0.234804	4.13003e-05	-2.35489	-0.10419
43736662	chr22:43736662:G:C	2.84866e-25	-5.82626e-10	-0.0809033	0.000460635	-5.82626e-10	-0.047345
43737174	chr22:43737174:A:G	2.86137e-26	-2.2765	-0.102532	4.90495e-05	-2.32177	0.0346469
43737833	chr22:43737833:TCA:T	5.16303e-26	-1.78881	-2.96855e-10	0.000243523	-0.684741	-2.96855e-10
43737852	chr22:43737852:CACAT:C	2.89355e-26	-2.36785	-2.96855e-10	4.53875e-05	-2.36472	-2.96855e-10
43738075	chr22:43738075:C:T	1.14707e-25	0.285615	-1.27616	3.56659e-05	-1.33021	-1.27555
43738512	chr22:43738512:CCAT:C	2.19917e-25	-1.85244	1.51276	0.000995972	-0.826497	1.55026
43738908	chr22:43738908:C:T	2.90359e-26	-2.36439	-2.96855e-10	4.55558e-05	-2.36102	-2.96855e-10
43739141	chr22:43739141:C:T	8.62775e-26	-5.82626e-10	-1.27535	0.000138025	-5.82626e-10	-1.25252
43739142	chr22:43739142:G:A	2.90624e-26	-2.36348	-2.96855e-10	4.55966e-05	-2.36012	-2.96855e-10
43739221	chr22:43739221:C:A	1.32668e-26	-2.28659	-0.861068	2.42977e-05	-2.08424	-0.905329
43739317	chr22:43739317:CT:C	9.42011e-26	-5.82626e-10	-1.18749	0.000149287	-5.82626e-10	-1.17408
43739338	chr22:43739338:C:T	9.54058e-26	-5.82626e-10	-1.17478	0.000147659	-5.82626e-10	-1.18505
43740177	chr22:43740177:G:A	1.23869e-25	0.315695	-1.22939	3.93128e-05	-1.30905	-1.19935
43740282	chr22:43740282:C:T	5.58024e-25	-5.82626e-10	0.59148	0.000803464	-5.82626e-10	0.50898
43741058	chr22:43741058:G:A	2.06635e-25	-5.82626e-10	-0.401969	0.000297275	-5.82626e-10	-0.485293
43741339	chr22:43741339:T:C	6.51593e-26	-1.23888	-0.317204	3.94565e-05	-2.3609	-0.143851
43741476	chr22:43741476:G:A	1.15115e-26	-2.12359	-1.16598	1.46576e-05	-2.35355	-1.14144
43741477	chr22:43741477:C:T	2.91544e-26	-2.36032	-2.96855e-10	4.57885e-05	-2.35592	-2.96855e-10
43741571	chr22:43741571:G:C	3.54634e-26	-2.37659	0.212171	4.3501e-05	-2.37352	-0.0336491
43742452	chr22:43742452:C:T	3.18451e-26	-2.27204	-2.96855e-10	5.00903e-05	-2.26613	-2.96855e-10
43742469	chr22:43742469:G:C	1.89656e-25	-5.82626e-10	-0.487711	0.000341347	-5.82626e-10	-0.347053
43742684	chr22:43742684:G:A	9.00635e-26	-5.82626e-10	-1.23241	0.000139933	-5.82626e-10	-1.23879
43742962	chr22:43742962:G:A	2.94845e-26	-2.34906	-2.96855e-10	4.49097e-05	-2.3753	-2.96855e-10
43743572	chr22:43743572:TGTGCAG:T	1.4568e-25	-5.82626e-10	-0.751512	0.000227764	-5.82626e-10	-0.751642
43743705	chr22:43743705:C:T	3.90402e-26	-2.36196	0.293633	4.70985e-05	-2.37002	0.042308
43744162	chr22:43744162:ATAGATGGG:A	9.02612e-26	-5.82626e-10	-1.23021	0.000140216	-5.82626e-10	-1.23677
43744226	chr22:43744226:G:A	9.08306e-26	-1.22393	-2.96855e-10	0.000223736	-0.769487	-2.96855e-10
43744894	chr22:43744894:T:G	2.50632e-26	-2.33998	-0.171541	4.35271e-05	-2.36854	-0.0380263
43744920	chr22:43744920:A:G	9.53506e-26	-5.82626e-10	-1.17536	0.000169268	-5.82626e-10	-1.04847
43745083	chr22:43745083:C:T	9.15865e-27	-2.24914	-1.26909	1.36648e-05	-2.28845	-1.27668
43745387	chr22:43745387:C:T	1.20942e-26	-1.97432	-1.26587	2.12119e-05	-1.84859	-1.27679
43745393	chr22:43745393:C:T	1.00268e-26	-2.17744	-1.25022	1.49175e-05	-2.23773	-1.23968
43745569	chr22:43745569:G:T	1.29793e-25	-5.82626e-10	-0.866983	0.000216116	-5.82626e-10	-0.804136
43746315	chr22:43746315:C:T	1.54036e-25	-0.0133648	-0.682369	3.28381e-05	-2.20921	-0.479154
43746440	chr22:43746440:A:C	9.72317e-26	-5.82626e-10	-1.15582	0.000154232	-5.82626e-10	-1.14149
43746766	chr22:43746766:AT:A	9.40223e-26	-5.82626e-10	-1.18939	0.000145676	-5.82626e-10	-1.19856
43747758	chr22:43747758:C:T	3.22613e-26	-2.25905	-2.96855e-10	6.90949e-05	-1.94447	-2.96855e-10
43750399	chr22:43750399:G:C	1.00168e-23	3.47909	-2.96855e-10	0.00902568	2.92788	-2.96855e-10
43750418	chr22:43750418:G:A	4.01359e-26	-2.34865	0.308004	4.81299e-05	-2.36138	0.055332
43751038	chr22:43751038:T:C	9.96728e-27	-2.1882	-1.24541	1.48582e-05	-2.2491	-1.2323
43751132	chr22:43751132:T:C	9.521e-27	-2.20461	-1.27482	1.62105e-05	-2.11756	-1.27673
43751157	chr22:43751157:A:G	1.45264e-25	-5.82626e-10	-0.754367	0.000227041	-5.82626e-10	-0.754823
43751254	chr22:43751254:G:A	1.25812e-26	-1.93481	-1.26591	2.2111e-05	-1.80707	-1.2768
43751421	chr22:43751421:C:T	1.75134e-25	-5.82626e-10	-0.567371	0.000274519	-5.82626e-10	-0.564931
43751441	chr22:43751441:G:T	8.62565e-26	-5.82626e-10	-1.2756	0.000137915	-5.82626e-10	-1.25331
43751590	chr22:43751590:A:G	2.6761e-26	-2.31631	-0.129669	4.6244e-05	-2.35318	0.0071606
43751617	chr22:43751617:A:G	9.64851e-27	-2.21703	-1.24909	1.44217e-05	-2.273	-1.23821
43751705	chr22:43751705:C:T	8.94779e-27	-2.37651	-1.16501	1.408e-05	-2.36936	-1.16584
43751958	chr22:43751958:T:C	8.64309e-26	-5.82626e-10	-1.27358	0.000138871	-5.82626e-10	-1.24641
43752053	chr22:43752053:A:G	1.01172e-26	-2.17229	-1.2464	1.50422e-05	-2.23457	-1.23452
43752411	chr22:43752411:C:T	9.04644e-26	-5.82626e-10	-1.22797	0.000140493	-5.82626e-10	-1.2348
43752695	chr22:43752695:C:T	2.69903e-26	-2.32828	-0.109166	4.69059e-05	-2.3606	0.0287937
43753095	chr22:43753095:G:A	9.53502e-27	-2.33465	-1.1433	1.39767e-05	-2.35178	-1.19078
43753414	chr22:43753414:G:A	1.24832e-25	-5.82626e-10	-0.905955	0.000207455	-5.82626e-10	-0.84504
43753517	chr22:43753517:G:A	2.8369e-26	-2.33534	-0.052282	4.96616e-05	-2.36435	0.0896257
43753610	chr22:43753610:G:A	2.93442e-26	-2.35383	-2.96855e-10	4.55211e-05	-2.36178	-2.96855e-10
43755295	chr22:43755295:C:T	8.69559e-26	-5.82626e-10	-1.26752	0.000141077	-5.82626e-10	-1.23065
43755392	chr22:43755392:T:C	8.88312e-26	-5.82626e-10	-1.24618	0.000141425	-5.82626e-10	-1.22818
43755776	chr22:43755776:A:G	1.16375e-26	-2.21876	-1.05993	2.1816e-05	-2.00415	-1.09316
43756150	chr22:43756150:TCTC:T	3.40603e-25	-5.82626e-10	0.097795	0.000494632	-5.82626e-10	0.0238612
43756994	chr22:43756994:A:T	4.37628e-26	-1.95038	-0.00375664	0.000159285	-1.00082	-0.108432
43757930	chr22:43757930:T:C	9.29872e-26	-5.82626e-10	-1.20046	0.000143318	-5.82626e-10	-1.21488
43757963	chr22:43757963:G:A	1.04574e-25	-5.82626e-10	-1.08302	0.000166604	-5.82626e-10	-1.06433
43758266	chr22:43758266:AG:A	8.72497e-26	-5.82626e-10	-1.26415	0.000138311	-5.82626e-10	-1.25045
43758349	chr22:43758349:T:C	3.12301e-26	-2.29154	-2.96855e-10	4.93768e-05	-2.28047	-2.96855e-10
43758374	chr22:43758374:T:G	1.0124e-26	-2.15115	-1.26687	1.31099e-05	-2.3745	-1.23208
43758644	chr22:43758644:A:G	9.6777e-26	-5.82626e-10	-1.16051	0.00015251	-5.82626e-10	-1.15272
43758661	chr22:43758661:GC:G	1.23287e-25	-5.82626e-10	-0.918409	0.000175366	-5.82626e-10	-1.01308
43758961	chr22:43758961:G:A	8.85324e-26	-5.82626e-10	-1.24955	0.000139503	-5.82626e-10	-1.24186
43759092	chr22:43759092:G:A	8.79032e-26	-5.82626e-10	-1.25669	0.000136852	-5.82626e-10	-1.26105
43759453	chr22:43759453:A:T	1.18981e-26	-2.04164	-1.21491	4.45025e-05	-1.16267	-1.22173
43759855	chr22:43759855:T:C	9.45679e-27	-2.23647	-1.24972	1.39234e-05	-2.27861	-1.26777
43760048	chr22:43760048:T:C	1.37886e-25	-0.145763	-0.660733	3.25362e-05	-2.2442	-0.453405
43760556	chr22:43760556:G:A	1.16943e-26	-2.0541	-1.21972	4.32248e-05	-1.18721	-1.22632
43760809	chr22:43760809:C:T	2.0075e-26	-2.00224	-0.731212	7.46923e-05	-1.09939	-0.767186
43760908	chr22:43760908:C:A	8.81722e-26	-5.82626e-10	-1.25363	0.000140654	-5.82626e-10	-1.23365
43761061	chr22:43761061:G:A	9.82293e-27	-2.20501	-1.24319	1.47124e-05	-2.26032	-1.23094
43761108	chr22:43761108:A:G	1.03309e-25	0.181523	-1.27672	3.12734e-05	-1.46782	-1.26936
43761184	chr22:43761184:T:A	8.52655e-27	-2.33197	-1.25776	1.46128e-05	-2.25043	-1.24763
43761357	chr22:43761357:T:C	2.48343e-26	-2.33873	-0.181967	4.32351e-05	-2.36656	-0.0467408
43761914	chr22:43761914:T:G	8.68123e-26	-5.82626e-10	-1.26917	0.000140543	-5.82626e-10	-1.23444
43762099	chr22:43762099:G:A	8.69211e-26	-5.82626e-10	-1.26792	0.000140941	-5.82626e-10	-1.23161
43762610	chr22:43762610:A:G	9.75564e-27	-2.2047	-1.25038	1.46005e-05	-2.25952	-1.23938
43763167	chr22:43763167:T:A	2.87122e-26	-2.3756	-2.96855e-10	4.59128e-05	-2.35321	-2.96855e-10
43763725	chr22:43763725:T:C	1.63134e-26	-1.87497	-1.06596	6.22076e-05	-0.93299	-1.11649
43763938	chr22:43763938:T:A	1.33796e-25	-5.82626e-10	-0.836603	0.00020171	-5.82626e-10	-0.87312
43764080	chr22:43764080:TAAG:T	1.62954e-26	-2.03865	-0.903387	5.91062e-05	-1.16192	-0.938692
43764117	chr22:43764117:C:T	1.17453e-26	-2.35233	-0.917146	2.97019e-05	-1.98493	-0.803811
43764201	chr22:43764201:C:T	9.54855e-26	-5.82626e-10	-1.17395	0.000142087	-5.82626e-10	-1.22351
43764420	chr22:43764420:T:A	3.19935e-26	-2.26739	-2.96855e-10	4.97969e-05	-2.272	-2.96855e-10
43765045	chr22:43765045:T:C	5.61874e-25	-5.82626e-10	0.598356	0.000807489	-5.82626e-10	0.513977
43765595	chr22:43765595:T:C	3.07941e-26	-1.93887	-0.366725	6.5549e-05	-1.58479	-0.412369
43766096	chr22:43766096:C:T	9.38264e-27	-2.26232	-1.23175	1.42069e-05	-2.3082	-1.21802
43766243	chr22:43766243:G:A	3.081e-26	-2.30508	-2.96855e-10	5.72586e-05	-2.13237	-2.96855e-10
43766386	chr22:43766386:T:A	8.99345e-26	-5.82626e-10	-1.23384	0.000152316	-5.82626e-10	-1.154
43766607	chr22:43766607:C:T	1.9438e-25	-5.82626e-10	-0.463107	0.00029251	-5.82626e-10	-0.501454
43767643	chr22:43767643:G:A	1.16648e-25	0.254422	-1.22818	3.7788e-05	-1.35275	-1.19521
43767649	chr22:43767649:G:A	8.91362e-26	-5.82626e-10	-1.24276	0.000138629	-5.82626e-10	-1.24815
43767966	chr22:43767966:C:T	8.62891e-26	-5.82626e-10	-1.27522	0.00013537	-5.82626e-10	-1.27194
43768197	chr22:43768197:C:T	2.98568e-25	-5.82626e-10	-0.033923	0.000434626	-5.82626e-10	-0.105465
43768533	chr22:43768533:A:C	2.53211e-26	-2.33764	-0.163647	4.38965e-05	-2.36606	-0.0320604
43768692	chr22:43768692:C:T	3.20547e-26	-2.26548	-2.96855e-10	4.58139e-05	-2.35536	-2.96855e-10
43769471	chr22:43769471:G:A	1.13488e-26	-2.06331	-1.2405	4.11386e-05	-1.21543	-1.24758
43769553	chr22:43769553:C:A	2.55559e-25	-5.82626e-10	-0.189469	0.000402234	-5.82626e-10	-0.182918
43769718	chr22:43769718:G:A	1.48025e-25	-0.210598	-0.524945	3.75225e-05	-2.25729	-0.297722
43769731	chr22:43769731:A:G	2.10723e-26	-2.34907	-0.335895	3.63231e-05	-2.37212	-0.215376
43770550	chr22:43770550:T:C	3.01025e-25	-5.82626e-10	-0.025728	0.000438503	-5.82626e-10	-0.0965861
43770607	chr22:43770607:A:G	8.61765e-26	-5.82626e-10	-1.27652	0.000135896	-5.82626e-10	-1.26806
43770696	chr22:43770696:T:C	1.36587e-26	-2.34347	-0.775077	2.26087e-05	-2.2371	-0.824513
43771443	chr22:43771443:A:T	1.6647e-26	-2.04981	-0.870885	5.92841e-05	-1.18946	-0.908148
43771708	chr22:43771708:C:T	3.84383e-26	-2.37675	0.29288	4.67744e-05	-2.37585	0.0412362
43771804	chr22:43771804:G:A	1.40809e-25	-0.195913	-0.589606	3.4832e-05	-2.25588	-0.373534
43771963	chr22:43771963:G:A	3.06949e-25	-5.82626e-10	-0.00624099	0.000442994	-5.82626e-10	-0.0863948
43772101	chr22:43772101:A:G	2.37426e-26	-2.34971	-0.215943	4.13058e-05	-2.37207	-0.0868821
43772258	chr22:43772258:G:A	1.4702e-25	-5.82626e-10	-0.742355	0.000230118	-5.82626e-10	-0.74136
43772694	chr22:43772694:C:A	1.04687e-25	-5.82626e-10	-1.08194	0.000166784	-5.82626e-10	-1.06325
43773075	chr22:43773075:G:A	1.73385e-25	-5.82626e-10	-0.577405	0.0002967	-5.82626e-10	-0.487231
43773232	chr22:43773232:G:A	2.87841e-26	-2.3731	-2.96855e-10	4.63333e-05	-2.34409	-2.96855e-10
43773353	chr22:43773353:G:A	9.96461e-26	-5.82626e-10	-1.1313	0.000157663	-5.82626e-10	-1.11949
43773512	chr22:43773512:T:C	1.22088e-25	0.224882	-1.15306	4.06426e-05	-1.37564	-1.09949
43773546	chr22:43773546:A:G	9.96456e-26	0.0874398	-1.21874	3.44887e-05	-1.45538	-1.18394
43773585	chr22:43773585:C:T	9.43838e-26	-5.82626e-10	-1.18555	0.000153571	-5.82626e-10	-1.14579
43773815	chr22:43773815:C:A	1.06881e-26	-2.10418	-1.25961	3.73536e-05	-1.29552	-1.264
43774343	chr22:43774343:C:T	9.00735e-26	-5.82626e-10	-1.2323	0.000135894	-5.82626e-10	-1.26808
43774597	chr22:43774597:C:T	3.3056e-26	-2.37681	0.142093	4.07326e-05	-2.37511	-0.097809
43774643	chr22:43774643:G:A	1.57199e-26	-2.01283	-0.965166	5.79441e-05	-1.12275	-0.997725
43774985	chr22:43774985:A:G	3.19659e-26	-2.3765	0.108245	3.94873e-05	-2.37621	-0.127762
43775007	chr22:43775007:C:A	8.62687e-26	-5.82626e-10	-1.27546	0.000134713	-5.82626e-10	-1.2768
43775008	chr22:43775008:T:A	8.62901e-26	-5.82626e-10	-1.27521	0.000134715	-5.82626e-10	-1.27679
43776186	chr22:43776186:A:C	1.62603e-26	-2.35296	-0.591234	3.7454e-05	-2.11538	-0.441463
43776201	chr22:43776201:C:A	6.16836e-26	-0.358383	-1.25252	4.19555e-05	-1.21281	-1.23053
43776677	chr22:43776677:G:A	3.79195e-26	-2.37572	0.278261	4.67852e-05	-2.37674	0.0423561
43776762	chr22:43776762:A:G	4.27511e-26	-1.97753	-2.96855e-10	9.6483e-05	-1.61059	-2.96855e-10
43777442	chr22:43777442:G:A	1.02015e-26	-2.37617	-1.03422	1.60233e-05	-2.33584	-1.07007
43777650	chr22:43777650:A:G	1.03295e-25	0.178207	-1.27354	3.09405e-05	-1.47162	-1.27626
43778287	chr22:43778287:C:G	3.07231e-26	-2.30791	-2.96855e-10	5.6977e-05	-2.1373	-2.96855e-10
43779133	chr22:43779133:A:C	1.19685e-26	-1.97801	-1.27264	2.1145e-05	-1.85317	-1.27538
43779689	chr22:43779689:A:G	4.25008e-26	-1.9834	-2.96855e-10	9.57123e-05	-1.6186	-2.96855e-10
43779698	chr22:43779698:C:T	3.29319e-26	-2.23848	-2.96855e-10	4.87595e-05	-2.29305	-2.96855e-10
43779735	chr22:43779735:G:A	2.32729e-25	-5.82626e-10	-0.283049	0.000341054	-5.82626e-10	-0.34791
43780048	chr22:43780048:T:C	1.23373e-25	-5.82626e-10	-0.917708	0.000203494	-5.82626e-10	-0.864315
43781227	chr22:43781227:G:A	1.3077e-25	-5.82626e-10	-0.859485	0.000216451	-5.82626e-10	-0.802587
43781637	chr22:43781637:G:A	1.26072e-26	-1.92614	-1.27252	2.24074e-05	-1.79518	-1.27538
43781740	chr22:43781740:T:C	9.26268e-26	-5.82626e-10	-1.20434	0.00014355	-5.82626e-10	-1.21327
43781759	chr22:43781759:G:A	2.93383e-26	-2.35403	-2.96855e-10	4.48428e-05	-2.37679	-2.96855e-10
43781946	chr22:43781946:C:T	8.93522e-27	-2.34967	-1.19325	1.45232e-05	-2.29685	-1.20735
43782223	chr22:43782223:T:C	1.0398e-26	-2.11518	-1.27613	3.67173e-05	-1.29996	-1.27675
43782597	chr22:43782597:C:A	1.00729e-25	-5.82626e-10	-1.12049	0.000154566	-5.82626e-10	-1.13933
43782830	chr22:43782830:G:C	1.03109e-26	-2.32004	-1.07967	1.67413e-05	-2.25204	-1.11004
43782840	chr22:43782840:A:C	1.05862e-26	-2.30193	-1.07144	1.73129e-05	-2.22621	-1.10229
43782841	chr22:43782841:T:C	1.45234e-26	-2.07504	-0.982123	5.1141e-05	-1.2322	-1.01317
43783225	chr22:43783225:T:C	9.06892e-27	-2.37435	-1.15372	1.35403e-05	-2.37438	-1.1999
43783254	chr22:43783254:A:G	6.91489e-26	-0.682291	-0.814369	2.23527e-05	-2.34396	-0.729045
43783994	chr22:43783994:G:A	2.66695e-25	-5.82626e-10	-0.146817	0.000389185	-5.82626e-10	-0.215896
43784285	chr22:43784285:C:T	9.38948e-27	-2.33195	-1.16138	1.52836e-05	-2.27089	-1.18228
43784311	chr22:43784311:T:A	2.86973e-26	-2.37612	-2.96855e-10	4.52977e-05	-2.3667	-2.96855e-10
43784419	chr22:43784419:G:T	3.26003e-26	-2.2486	-2.96855e-10	4.69485e-05	-2.3309	-2.96855e-10
43784733	chr22:43784733:C:T	1.69545e-26	-2.1769	-0.725491	5.37694e-05	-1.41634	-0.778904
43785032	chr22:43785032:G:A	1.35104e-25	-5.82626e-10	-0.826876	0.000225825	-5.82626e-10	-0.760193
43785378	chr22:43785378:C:T	2.33914e-26	-2.32482	-0.255733	4.00154e-05	-2.35906	-0.131627
43785432	chr22:43785432:A:G	9.89235e-26	0.0456213	-1.1842	2.77665e-05	-1.72116	-1.13496
43785561	chr22:43785561:GA:G	6.64064e-26	-0.63069	-0.906438	2.05113e-05	-2.33763	-0.821344
43785602	chr22:43785602:AG:A	9.39826e-27	-2.327	-1.1654	1.53502e-05	-2.26308	-1.18574
43786573	chr22:43786573:T:A	1.02038e-25	-5.82626e-10	-1.10758	0.000156864	-5.82626e-10	-1.12457
43786602	chr22:43786602:G:A	9.44951e-27	-2.32742	-1.15954	1.54305e-05	-2.26323	-1.18038
43786693	chr22:43786693:G:A	1.21148e-25	-5.82626e-10	-0.935905	0.000206051	-5.82626e-10	-0.85183
43787032	chr22:43787032:T:C	1.141e-26	-2.36285	-0.935583	1.96779e-05	-2.376	-0.824457
43787222	chr22:43787222:G:A	1.70944e-26	-2.09791	-0.796262	5.78291e-05	-1.27726	-0.845196
43787534	chr22:43787534:C:T	1.34084e-25	-5.82626e-10	-0.834457	0.000227171	-5.82626e-10	-0.754251
43787841	chr22:43787841:G:A	1.18896e-26	-2.0724	-1.18485	4.27517e-05	-1.22409	-1.20045
43787906	chr22:43787906:T:A	9.41945e-26	-5.82626e-10	-1.18756	0.000153087	-5.82626e-10	-1.14894
43788648	chr22:43788648:G:T	1.0693e-26	-2.26812	-1.09521	2.01351e-05	-2.05149	-1.126
43790015	chr22:43790015:T:C	9.73783e-26	-5.82626e-10	-1.15432	0.000153375	-5.82626e-10	-1.14706
43790097	chr22:43790097:T:A	8.69694e-26	-5.82626e-10	-1.26736	0.000137293	-5.82626e-10	-1.25783
43790359	chr22:43790359:A:G	9.88817e-26	-5.82626e-10	-1.139	0.000153436	-5.82626e-10	-1.14667
43790495	chr22:43790495:C:T	5.6747e-25	0.253878	0.354388	0.000474518	-0.533512	0.51586
43790569	chr22:43790569:A:G	1.32474e-25	0.424583	-1.27112	4.36938e-05	-1.12602	-1.27673
43791187	chr22:43791187:G:A	1.65608e-26	-2.3696	-0.556285	3.81672e-05	-2.09265	-0.445324
43791392	chr22:43791392:G:A	3.39725e-26	-2.20737	-2.96855e-10	4.77066e-05	-2.31488	-2.96855e-10
43791672	chr22:43791672:G:A	1.53221e-25	-5.82626e-10	-0.701037	0.00025404	-5.82626e-10	-0.64246
43791806	chr22:43791806:G:C	1.2972e-25	-5.82626e-10	-0.867542	0.000221665	-5.82626e-10	-0.778783
43791807	chr22:43791807:A:C	3.26648e-25	1.24332	-1.18736	0.000205506	0.306167	-1.16064
43791899	chr22:43791899:G:A	2.9436e-26	-2.3507	-2.96855e-10	4.48543e-05	-2.37653	-2.96855e-10
43792440	chr22:43792440:A:C	8.0507e-27	-2.37634	-1.27083	1.26546e-05	-2.36777	-1.27416
43792841	chr22:43792841:C:T	1.21875e-26	-2.32335	-0.909164	2.06682e-05	-2.35702	-0.794329
43792916	chr22:43792916:G:A	8.1719e-27	-2.36454	-1.26768	1.78094e-05	-2.03067	-1.26956
43793068	chr22:43793068:C:T	8.12343e-27	-2.36196	-1.27621	1.79461e-05	-2.01706	-1.27552
43793493	chr22:43793493:C:T	2.29666e-26	-2.28367	-0.315211	3.85215e-05	-2.33176	-0.196977
43794035	chr22:43794035:A:T	8.08094e-27	-2.37661	-1.2668	1.27967e-05	-2.35983	-1.27093
43794228	chr22:43794228:G:A	1.04309e-26	-2.30132	-1.08683	1.90909e-05	-2.1122	-1.11854
43794301	chr22:43794301:A:T	8.47137e-27	-2.37073	-1.2255	1.82332e-05	-2.07799	-1.19872
43794410	chr22:43794410:A:G	1.32853e-25	-5.82626e-10	-0.843677	0.000222642	-5.82626e-10	-0.774389
43794665	chr22:43794665:T:C	1.2033e-25	-5.82626e-10	-0.942688	0.000171652	-5.82626e-10	-1.03448
43794698	chr22:43794698:G:T	2.28763e-26	-2.28263	-0.320192	3.83722e-05	-2.33041	-0.202205
43795041	chr22:43795041:A:G	1.23685e-26	-2.34232	-0.875451	2.3233e-05	-2.30849	-0.725889
43795433	chr22:43795433:A:G	8.67891e-26	-5.82626e-10	-1.26944	0.000140459	-5.82626e-10	-1.23504
43795520	chr22:43795520:C:T	1.2599e-25	-5.82626e-10	-0.896722	0.000210246	-5.82626e-10	-0.831676
43795643	chr22:43795643:G:A	9.02718e-26	0.0359261	-1.26602	3.36645e-05	-1.38757	-1.27594
43795775	chr22:43795775:A:G	1.65727e-26	-2.00187	-0.923294	6.25836e-05	-1.08455	-0.958899
43796138	chr22:43796138:G:A	2.99748e-26	-2.37677	0.0442021	3.72602e-05	-2.37577	-0.186257
43796221	chr22:43796221:C:T	1.27951e-25	-5.82626e-10	-0.881277	0.000213792	-5.82626e-10	-0.81495
43796267	chr22:43796267:T:C	3.96823e-26	-2.05419	0.00217237	0.000133372	-1.18251	-0.104299
43796569	chr22:43796569:G:A	9.0397e-26	-5.82626e-10	-1.22871	0.000139635	-5.82626e-10	-1.24092
43796716	chr22:43796716:G:T	2.11164e-26	-2.29513	-0.387738	3.54355e-05	-2.33879	-0.273442
43796809	chr22:43796809:C:A	1.01362e-25	-5.82626e-10	-1.11422	0.000148791	-5.82626e-10	-1.17741
43796907	chr22:43796907:G:A	2.55998e-25	1.02769	-1.21544	0.000166564	0.127728	-1.1923
43796934	chr22:43796934:T:C	1.32914e-25	-5.82626e-10	-0.843223	0.000220143	-5.82626e-10	-0.785675
43797486	chr22:43797486:G:C	8.62273e-26	-5.82626e-10	-1.27593	0.000135232	-5.82626e-10	-1.27296
43797937	chr22:43797937:G:A	1.59799e-25	0.412847	-1.07185	2.04282e-05	-1.9829	-1.18013
43798471	chr22:43798471:G:A	1.1289e-25	-5.82626e-10	-1.00651	0.000187972	-5.82626e-10	-0.943661
43799074	chr22:43799074:G:A	5.62049e-26	-1.92575	0.221832	0.000207964	-0.955724	0.113135
43799240	chr22:43799240:G:C	1.60258e-25	-5.82626e-10	-0.656135	0.000229994	-5.82626e-10	-0.741897
43799432	chr22:43799432:A:C	9.41986e-26	-5.82626e-10	-1.18752	0.000149782	-5.82626e-10	-1.17077
43799483	chr22:43799483:T:C	1.10518e-25	0.249064	-1.2768	3.90274e-05	-1.2452	-1.27048
43800083	chr22:43800083:C:G	2.88334e-26	-2.37139	-2.96855e-10	4.76985e-05	-2.31505	-2.96855e-10
43800087	chr22:43800087:C:A	2.31781e-26	-2.30052	-0.289193	3.91788e-05	-2.34294	-0.168878
43800303	chr22:43800303:C:T	3.33636e-26	-2.22546	-2.96855e-10	5.77646e-05	-2.12358	-2.96855e-10
43800357	chr22:43800357:A:T	2.16611e-26	-2.31247	-0.344932	3.66225e-05	-2.35112	-0.228172
43800469	chr22:43800469:G:A	1.68388e-25	-5.82626e-10	-0.606653	0.000240795	-5.82626e-10	-0.696007
43801172	chr22:43801172:A:C	3.8041e-26	-2.02759	-0.066662	0.000131239	-1.1331	-0.169825
43801676	chr22:43801676:AT:A	1.19833e-25	-5.82626e-10	-0.946821	0.000200897	-5.82626e-10	-0.877158
43801696	chr22:43801696:G:A	1.59106e-25	-5.82626e-10	-0.663354	0.000228773	-5.82626e-10	-0.747221
43802006	chr22:43802006:G:A	1.75969e-25	0.602607	-1.16522	5.19439e-05	-1.01774	-1.21205
43802135	chr22:43802135:C:T	2.32441e-25	0.831437	-1.11572	5.94447e-05	-0.886485	-1.20842
43802156	chr22:43802156:G:A	1.0224e-25	-5.82626e-10	-1.1056	0.000158259	-5.82626e-10	-1.11572
43802266	chr22:43802266:A:G	2.75829e-26	-2.31153	-0.104194	3.72705e-05	-2.28296	-0.278787
43802410	chr22:43802410:A:G	4.16418e-25	-5.82626e-10	0.298769	0.000598261	-5.82626e-10	0.214075
43802897	chr22:43802897:T:C	1.35463e-25	-5.82626e-10	-0.824225	0.000227272	-5.82626e-10	-0.753803
43803833	chr22:43803833:A:G	1.05744e-24	-5.82626e-10	1.23069	0.00174286	-5.82626e-10	1.28333
43804166	chr22:43804166:A:G	1.20276e-25	0.239096	-1.18223	1.9291e-05	-2.02573	-1.19459
43804584	chr22:43804584:T:C	3.26337e-26	-1.9493	-0.298275	0.000122799	-0.993004	-0.376398
43804675	chr22:43804675:T:G	2.31478e-26	-2.32125	-0.269774	3.94637e-05	-2.35696	-0.147616
43804726	chr22:43804726:T:C	2.96974e-26	-2.34186	-2.96855e-10	6.58122e-05	-1.99315	-2.96855e-10
43804755	chr22:43804755:C:T	2.81177e-26	-2.32183	-0.0746858	4.74565e-05	-2.35879	0.0386501
43804780	chr22:43804780:C:G	1.67863e-25	-5.82626e-10	-0.60977	0.000239863	-5.82626e-10	-0.699886
43804889	chr22:43804889:A:G	9.78142e-26	-5.82626e-10	-1.14985	0.00015168	-5.82626e-10	-1.15818
43804916	chr22:43804916:A:G	9.05232e-26	-5.82626e-10	-1.22732	0.000142949	-5.82626e-10	-1.21746
43805110	chr22:43805110:C:T	9.72653e-26	-5.82626e-10	-1.15548	0.000160679	-5.82626e-10	-1.10055
43806081	chr22:43806081:G:A	2.47944e-26	-2.0194	-0.502902	8.83102e-05	-1.1275	-0.5716
43806118	chr22:43806118:A:T	1.55553e-25	-5.82626e-10	-0.685938	0.000241717	-5.82626e-10	-0.692183
43806256	chr22:43806256:GA:G	1.09717e-24	-5.82626e-10	1.26757	0.00180864	-5.82626e-10	1.32038
43806413	chr22:43806413:C:T	1.15348e-26	-2.30163	-0.985929	3.00907e-05	-1.87228	-0.903457
43806490	chr22:43806490:C:T	9.8537e-27	-2.37336	-1.07171	1.40938e-05	-2.35201	-1.1822
43806574	chr22:43806574:G:A	4.54764e-25	0.26734	0.119516	0.000374451	-0.525923	0.271432
43806909	chr22:43806909:C:G	9.24982e-26	-5.82626e-10	-1.20573	0.000143271	-5.82626e-10	-1.21522
43807865	chr22:43807865:C:T	1.23645e-26	-2.27145	-0.946642	3.40074e-05	-1.79751	-0.855868
43808269	chr22:43808269:T:C	6.57612e-26	-0.272	-1.27489	2.57041e-05	-1.65665	-1.27665
43808439	chr22:43808439:C:T	1.25272e-26	-2.29125	-0.913765	2.49965e-05	-2.1032	-0.858012
43808526	chr22:43808526:G:A	9.57655e-26	-5.82626e-10	-1.17102	0.000147988	-5.82626e-10	-1.18282
43808777	chr22:43808777:G:A	3.1312e-26	-2.28892	-2.96855e-10	5.05661e-05	-2.25667	-2.96855e-10
43808839	chr22:43808839:T:C	1.37166e-25	-5.82626e-10	-0.811729	0.000227597	-5.82626e-10	-0.752375
43809038	chr22:43809038:A:C	3.24855e-26	-2.25213	-2.96855e-10	6.28216e-05	-2.03965	-2.96855e-10
43809455	chr22:43809455:G:A	1.18012e-26	-2.29091	-0.973811	3.13716e-05	-1.84738	-0.88667
43809760	chr22:43809760:A:T	1.13592e-26	-2.30708	-0.995816	2.06973e-05	-2.1143	-1.03565
43809985	chr22:43809985:A:G	2.70356e-25	1.03158	-1.16477	0.000169256	0.0873378	-1.13588
43810000	chr22:43810000:A:G	9.20887e-27	-2.26023	-1.25252	1.36371e-05	-2.36526	-1.20189
43810383	chr22:43810383:T:C	1.27623e-26	-1.91117	-1.27526	2.30965e-05	-1.78279	-1.25748
43810649	chr22:43810649:G:C	1.53632e-25	-5.82626e-10	-0.698362	0.000219702	-5.82626e-10	-0.787679
43811151	chr22:43811151:G:A	9.76709e-26	-5.82626e-10	-1.15132	0.000152633	-5.82626e-10	-1.15192
43811562	chr22:43811562:C:G	8.78555e-26	-5.82626e-10	-1.25723	0.000138651	-5.82626e-10	-1.24799
43811758	chr22:43811758:C:G	3.12001e-25	-5.82626e-10	0.0100841	0.000451607	-5.82626e-10	-0.0671405
43812098	chr22:43812098:G:A	9.22519e-26	-5.82626e-10	-1.2084	0.000144497	-5.82626e-10	-1.20669
43812282	chr22:43812282:G:T	3.28711e-26	-2.24033	-2.96855e-10	6.32645e-05	-2.03263	-2.96855e-10
43812447	chr22:43812447:C:T	1.03847e-25	-5.82626e-10	-1.09	0.000174618	-5.82626e-10	-1.01735
43812540	chr22:43812540:T:C	1.36093e-25	-5.82626e-10	-0.819585	0.000202586	-5.82626e-10	-0.868787
43813188	chr22:43813188:G:A	2.69349e-26	-1.85661	-0.582894	5.7704e-05	-1.70913	-0.415499
43813245	chr22:43813245:C:T	2.14113e-26	-2.3177	-0.351306	3.50538e-05	-2.34233	-0.280738
43813284	chr22:43813284:T:C	3.06826e-26	-2.04363	-0.2656	0.00010013	-1.34446	-0.229027
43813317	chr22:43813317:C:CTG	1.05967e-26	-2.14704	-1.22534	1.30397e-05	-2.36248	-1.24947
43813426	chr22:43813426:T:A	1.11076e-25	-5.82626e-10	-1.02271	0.000167755	-5.82626e-10	-1.05745
43814143	chr22:43814143:C:T	2.88815e-26	-2.36972	-2.96855e-10	4.48566e-05	-2.37648	-2.96855e-10
43814577	chr22:43814577:T:C	8.65135e-26	-5.82626e-10	-1.27262	0.000134749	-5.82626e-10	-1.27654
43815018	chr22:43815018:T:C	8.13665e-27	-2.36976	-1.26678	1.3597e-05	-2.33114	-1.23896
43815055	chr22:43815055:C:T	9.39945e-26	-5.82626e-10	-1.18968	0.000149414	-5.82626e-10	-1.17323
43815181	chr22:43815181:C:T	2.32689e-26	-1.82984	-0.755966	4.33569e-05	-1.63624	-0.774251
43815779	chr22:43815779:T:A	9.16546e-27	-2.35843	-1.15905	1.64202e-05	-2.30126	-1.08018
43816111	chr22:43816111:C:T	1.00928e-25	-5.82626e-10	-1.11851	0.00015752	-5.82626e-10	-1.1204
43816156	chr22:43816156:T:C	1.01657e-25	-5.82626e-10	-1.11132	0.000158675	-5.82626e-10	-1.1131
43816158	chr22:43816158:G:A	1.32181e-26	-2.3271	-0.824234	3.33377e-05	-1.91152	-0.761738
43816266	chr22:43816266:T:C	3.51173e-25	-5.82626e-10	0.128356	0.000606211	-5.82626e-10	0.227276
43816304	chr22:43816304:C:A	1.08858e-25	-5.82626e-10	-1.04288	0.000158453	-5.82626e-10	-1.11449
43816557	chr22:43816557:TTAG:T	1.7126e-26	-2.08934	-0.802986	2.52678e-05	-2.29877	-0.65165
43816574	chr22:43816574:T:G	8.12139e-27	-2.36837	-1.27005	1.35622e-05	-2.32688	-1.24579
43816638	chr22:43816638:G:A	9.25738e-26	-5.82626e-10	-1.20492	0.000147202	-5.82626e-10	-1.18814
43816958	chr22:43816958:C:T	3.44478e-25	-0.82638	0.935488	0.000227472	-2.16333	1.41041
43817729	chr22:43817729:C:T	2.79247e-25	-0.100825	-2.96855e-10	0.000659948	0.312209	-2.96855e-10
43817883	chr22:43817883:T:G	1.02531e-25	-5.82626e-10	-1.10275	0.000159535	-5.82626e-10	-1.10769
43818104	chr22:43818104:G:A	7.59468e-26	-0.846725	-0.556164	3.52759e-05	-2.16619	-0.450556
43818243	chr22:43818243:T:C	1.07404e-25	-5.82626e-10	-1.05633	0.000167071	-5.82626e-10	-1.06153
43818267	chr22:43818267:G:T	9.25792e-26	-5.82626e-10	-1.20486	0.000148432	-5.82626e-10	-1.17983
43818359	chr22:43818359:A:G	1.02748e-25	-5.82626e-10	-1.10064	0.000159963	-5.82626e-10	-1.10501
43818443	chr22:43818443:A:G	1.37715e-25	-5.82626e-10	-0.807739	0.000199281	-5.82626e-10	-0.885238
43818515	chr22:43818515:A:T	8.92084e-26	-5.82626e-10	-1.24195	0.000136454	-5.82626e-10	-1.26396
43818689	chr22:43818689:TTCA:T	1.02308e-25	-5.82626e-10	-1.10493	0.000159287	-5.82626e-10	-1.10925
43819173	chr22:43819173:G:A	2.24659e-26	-1.81429	-0.806631	4.206e-05	-1.61647	-0.824385
43819393	chr22:43819393:C:T	6.77056e-26	-0.878816	-0.638937	3.199e-05	-2.17814	-0.536394
43819557	chr22:43819557:G:A	9.86214e-26	-5.82626e-10	-1.14163	0.000157633	-5.82626e-10	-1.11968
43819782	chr22:43819782:C:T	8.06322e-27	-2.37073	-1.27488	1.33218e-05	-2.33278	-1.25777
43819783	chr22:43819783:G:A	1.30462e-25	-5.82626e-10	-0.861838	0.000198701	-5.82626e-10	-0.888149
43819934	chr22:43819934:A:G	8.80835e-25	-5.82626e-10	1.04795	0.00125685	-5.82626e-10	0.956414
43820498	chr22:43820498:G:A	1.35848e-25	-5.82626e-10	-0.821383	0.000202247	-5.82626e-10	-0.870464
43820921	chr22:43820921:T:C	2.13075e-26	-1.83969	-0.83417	3.99563e-05	-1.64027	-0.851899
43821418	chr22:43821418:G:A	2.30313e-26	-1.80508	-0.790992	4.30581e-05	-1.60847	-0.808933
43821424	chr22:43821424:G:A	1.25405e-25	-5.82626e-10	-0.901371	0.000187726	-5.82626e-10	-0.944968
43821456	chr22:43821456:G:A	9.19735e-26	-5.82626e-10	-1.21142	0.000139365	-5.82626e-10	-1.24286
43821587	chr22:43821587:G:T	9.72492e-26	-5.82626e-10	-1.15565	0.000152027	-5.82626e-10	-1.15589
43821813	chr22:43821813:C:T	2.13628e-26	-1.47466	-1.19661	3.61792e-05	-1.37599	-1.21548
43822192	chr22:43822192:G:C	1.08991e-25	-5.82626e-10	-1.04166	0.000164851	-5.82626e-10	-1.07491
43822670	chr22:43822670:TGTGTGTGTGTGTGGCAATGCTATGTTGGTTG:T	1.12732e-26	-2.03966	-1.27083	1.70561e-05	-2.0759	-1.26754
43822672	chr22:43822672:TGTGTGTGTGTGGCAATGCTATGTTGGTTG:T	4.61377e-26	-1.90129	-2.96855e-10	7.5767e-05	-1.85229	-2.96855e-10
43823165	chr22:43823165:G:A	1.48387e-25	-5.82626e-10	-0.733098	0.000220834	-5.82626e-10	-0.782541
43823228	chr22:43823228:A:G	8.78613e-26	-0.10863	-1.14853	5.92971e-05	-0.958573	-1.13882
43823328	chr22:43823328:C:T	8.68131e-26	-5.82626e-10	-1.26916	0.000136411	-5.82626e-10	-1.26428
43823692	chr22:43823692:A:G	1.43228e-26	-1.88212	-1.18895	2.36677e-05	-1.85445	-1.16139
43823733	chr22:43823733:G:A	1.10105e-25	-5.82626e-10	-1.03148	0.000185526	-5.82626e-10	-0.956759
43824064	chr22:43824064:A:C	1.13248e-26	-2.37668	-0.929248	2.06038e-05	-2.33498	-0.8195
43824137	chr22:43824137:G:A	1.24391e-25	-5.82626e-10	-0.90949	0.000200473	-5.82626e-10	-0.879271
43824180	chr22:43824180:C:T	8.88128e-26	-5.82626e-10	-1.24639	0.000135954	-5.82626e-10	-1.26764
43824263	chr22:43824263:T:C	5.60006e-26	-1.64559	-0.0619689	5.29472e-05	-2.25176	0.0411015
43824411	chr22:43824411:T:C	8.79172e-27	-2.37266	-1.18645	3.1826e-05	-1.57237	-1.14729
43824497	chr22:43824497:G:A	2.60204e-25	-0.136096	-0.0353608	9.01249e-05	-1.85934	0.180589
43825066	chr22:43825066:G:C	1.06707e-25	-5.82626e-10	-1.06284	0.000167079	-5.82626e-10	-1.06149
43825367	chr22:43825367:A:G	1.2875e-26	-1.95148	-1.22615	1.44659e-05	-2.33355	-1.17461
43825608	chr22:43825608:T:C	9.88186e-26	-5.82626e-10	-1.13964	0.000164545	-5.82626e-10	-1.07677
43826244	chr22:43826244:G:T	1.80352e-25	-5.82626e-10	-0.538013	0.000249891	-5.82626e-10	-0.658925
43826465	chr22:43826465:C:T	1.28503e-26	-1.91121	-1.26835	2.58642e-05	-1.65981	-1.26728
43826487	chr22:43826487:T:C	2.28199e-26	-1.33087	-1.27442	4.11373e-05	-1.1907	-1.27233
43826536	chr22:43826536:A:G	1.31862e-26	-1.95555	-1.1982	1.50249e-05	-2.3346	-1.13564
43826864	chr22:43826864:C:T	1.08775e-25	-1.04364	-2.96855e-10	0.000214273	-0.812699	-2.96855e-10
43826927	chr22:43826927:A:C	8.425e-27	-2.36882	-1.2329	1.94773e-05	-2.02747	-1.18323
43826960	chr22:43826960:G:A	1.22928e-26	-1.99138	-1.23253	1.41654e-05	-2.34562	-1.18353
43827185	chr22:43827185:T:C	9.10691e-26	-5.82626e-10	-1.2213	0.000142797	-5.82626e-10	-1.21853
43827186	chr22:43827186:T:C	1.72886e-26	-1.60773	-1.27514	3.68166e-05	-1.3089	-1.26511
43827328	chr22:43827328:C:T	9.71333e-26	-5.82626e-10	-1.15684	0.000144418	-5.82626e-10	-1.20724
43827359	chr22:43827359:T:C	7.49127e-26	-1.4166	-2.96855e-10	0.000112893	-1.45351	-2.96855e-10
43828144	chr22:43828144:C:T	8.79997e-26	-5.82626e-10	-1.25559	0.000138693	-5.82626e-10	-1.24769
43828519	chr22:43828519:C:T	1.04471e-25	-5.82626e-10	-1.08401	0.000163595	-5.82626e-10	-1.08256
43828701	chr22:43828701:T:C	8.76319e-26	-5.82626e-10	-1.25978	0.000135062	-5.82626e-10	-1.27422
43829037	chr22:43829037:G:A	1.01945e-25	-5.82626e-10	-1.10849	0.000155041	-5.82626e-10	-1.13627
43829764	chr22:43829764:A:G	2.38801e-26	-1.88673	-0.673148	4.62033e-05	-1.65612	-0.690782
43829914	chr22:43829914:G:A	6.17775e-26	-0.556465	-1.05292	5.647e-05	-1.04589	-1.10036
43829919	chr22:43829919:A:C	1.16424e-25	-5.82626e-10	-0.975686	0.000178944	-5.82626e-10	-0.992879
43829966	chr22:43829966:T:A	1.32004e-26	-1.89828	-1.2544	1.41399e-05	-2.31395	-1.217
43829978	chr22:43829978:G:A	1.76641e-26	-1.64078	-1.22061	3.84425e-05	-1.34978	-1.18101
43829993	chr22:43829993:C:A	1.64844e-25	0.463128	-1.09105	9.84422e-05	-0.514666	-1.07582
43830008	chr22:43830008:G:A	1.77092e-25	-0.622442	0.066187	7.67902e-05	-2.07794	0.239062
43831107	chr22:43831107:C:A	1.28572e-26	-1.91947	-1.25955	1.39035e-05	-2.3213	-1.22651
43831145	chr22:43831145:C:T	6.94986e-26	-0.547841	-0.943775	0.000157047	-0.146285	-0.977123
43831181	chr22:43831181:AG:A	1.35416e-26	-1.88435	-1.2428	2.78694e-05	-1.64192	-1.2105
43831468	chr22:43831468:T:C	1.31284e-26	-1.91708	-1.24106	1.43187e-05	-2.32153	-1.19685
43831493	chr22:43831493:C:T	3.98716e-26	-2.04726	-2.96855e-10	4.52621e-05	-2.36748	-2.96855e-10
43831520	chr22:43831520:G:A	8.90266e-26	-5.82626e-10	-1.24399	0.000136347	-5.82626e-10	-1.26475
43831590	chr22:43831590:G:A	8.82879e-26	-5.82626e-10	-1.25232	0.000139295	-5.82626e-10	-1.24336
43832110	chr22:43832110:G:A	8.7224e-26	-5.82626e-10	-1.26444	0.000134875	-5.82626e-10	-1.2756
43832389	chr22:43832389:C:T	1.07638e-25	-5.82626e-10	-1.05415	0.0001666	-5.82626e-10	-1.06436
43832487	chr22:43832487:G:A	5.56209e-26	-1.5637	-0.150667	5.25031e-05	-2.34203	0.122955
43832567	chr22:43832567:C:T	9.35209e-26	-5.82626e-10	-1.19474	0.00014822	-5.82626e-10	-1.18125
43832700	chr22:43832700:C:T	1.35987e-26	-1.93302	-1.18992	1.52505e-05	-2.32536	-1.12998
43833034	chr22:43833034:C:T	2.92663e-26	-2.35648	-2.96855e-10	5.06298e-05	-2.25541	-2.96855e-10
43837007	chr22:43837007:G:C	2.95214e-25	0.816969	-0.862192	8.37091e-05	-0.972858	-0.779747
43838159	chr22:43838159:G:A	1.94517e-26	-1.9	-0.864989	3.72733e-05	-1.69179	-0.869883
43838167	chr22:43838167:G:A	7.24018e-26	-0.359421	-1.09127	0.000173974	0.0788623	-1.09991
43838203	chr22:43838203:A:G	7.22634e-25	0.849981	-2.96855e-10	0.00037575	-0.251028	-2.96855e-10
43839053	chr22:43839053:C:T	1.28111e-26	-1.97454	-1.20808	1.47303e-05	-2.33944	-1.15061
43839321	chr22:43839321:C:T	1.24232e-25	-5.82626e-10	-0.910772	0.000194306	-5.82626e-10	-0.910519
43840125	chr22:43840125:G:A	1.40591e-26	-1.95165	-1.138	2.91988e-05	-1.72965	-1.07617
43840159	chr22:43840159:G:A	1.3651e-26	-1.90509	-1.21402	1.49597e-05	-2.31602	-1.15857
43840261	chr22:43840261:G:A	9.08672e-26	-5.82626e-10	-1.22352	0.000138149	-5.82626e-10	-1.25162
43840601	chr22:43840601:G:A	1.67e-25	-5.82626e-10	-0.614926	0.000307859	-5.82626e-10	-0.450311
43840777	chr22:43840777:T:C	1.68705e-25	-5.82626e-10	-0.604768	0.000248535	-5.82626e-10	-0.66437
43840920	chr22:43840920:GC:G	2.07925e-26	-1.4221	-1.27623	3.73498e-05	-1.28452	-1.27511
43840984	chr22:43840984:C:T	2.06279e-25	-0.832065	0.428372	9.9708e-05	-2.15549	0.577787
43841084	chr22:43841084:C:T	1.37895e-25	-5.82626e-10	-0.806427	0.000201985	-5.82626e-10	-0.87176
43841102	chr22:43841102:G:A	1.18531e-26	-2.04375	-1.21658	1.43487e-05	-2.35335	-1.16295
43841447	chr22:43841447:T:C	1.45661e-25	-5.82626e-10	-0.751637	0.000213166	-5.82626e-10	-0.817883
43841522	chr22:43841522:C:A	1.25482e-26	-1.96403	-1.23932	1.41548e-05	-2.33628	-1.19362
43841580	chr22:43841580:C:T	2.77545e-25	-0.10694	-2.96855e-10	0.000678225	0.339527	-2.96855e-10
43842218	chr22:43842218:G:A	1.47349e-25	-5.82626e-10	-0.740117	0.000222299	-5.82626e-10	-0.775928
43842296	chr22:43842296:A:T	1.01127e-25	-5.82626e-10	-1.11654	0.000163889	-5.82626e-10	-1.08076
43842386	chr22:43842386:G:A	1.32366e-25	-5.82626e-10	-0.847354	0.000190888	-5.82626e-10	-0.928264
43842416	chr22:43842416:C:T	1.02408e-26	-2.15428	-1.25226	1.92654e-05	-1.99606	-1.22558
43842443	chr22:43842443:T:C	1.92163e-26	-2.26422	-0.512943	7.35989e-05	-1.3014	-0.579925
43842525	chr22:43842525:T:G	8.27278e-27	-2.36324	-1.25671	1.48392e-05	-2.24291	-1.23977
43843094	chr22:43843094:G:A	2.99325e-26	-2.33398	-2.96855e-10	4.93054e-05	-2.28192	-2.96855e-10
43843177	chr22:43843177:G:A	8.38524e-26	-0.246299	-1.05756	0.000201308	0.19194	-1.06706
43843311	chr22:43843311:A:G	3.17987e-26	-2.2735	-2.96855e-10	4.56614e-05	-2.3587	-2.96855e-10
43843316	chr22:43843316:A:G	1.29601e-26	-1.94071	-1.23034	1.44546e-05	-2.32844	-1.18051
43843835	chr22:43843835:C:T	1.41158e-25	-5.82626e-10	-0.783045	0.000209729	-5.82626e-10	-0.834133
43844282	chr22:43844282:T:C	1.37789e-26	-1.87949	-1.23029	1.46569e-05	-2.30795	-1.18709
43844334	chr22:43844334:G:A	9.07929e-26	-5.82626e-10	-1.22434	0.000148052	-5.82626e-10	-1.18239
43844425	chr22:43844425:G:C	8.62007e-26	-5.82626e-10	-1.27624	0.000135043	-5.82626e-10	-1.27436
43844547	chr22:43844547:A:C	1.37556e-25	-5.82626e-10	-0.808888	0.000202241	-5.82626e-10	-0.870493
43844805	chr22:43844805:C:T	1.65214e-25	0.384352	-1.01003	9.94841e-05	-0.585365	-0.994589
43845095	chr22:43845095:T:C	7.21084e-26	-1.45475	-2.96855e-10	6.24523e-05	-2.04555	-2.96855e-10
43845521	chr22:43845521:G:A	1.25396e-26	-1.94758	-1.25644	1.38516e-05	-2.33146	-1.22009
43845646	chr22:43845646:G:T	2.28467e-26	-1.8605	-0.743619	4.36882e-05	-1.63935	-0.763519
43845693	chr22:43845693:C:T	1.26638e-26	-1.93899	-1.25519	1.39235e-05	-2.32817	-1.2182
43845780	chr22:43845780:T:C	1.06348e-24	-5.82626e-10	1.23638	0.00149224	-5.82626e-10	1.12808
43845938	chr22:43845938:C:T	2.41098e-25	-5.82626e-10	-0.24772	0.000347049	-5.82626e-10	-0.330486
43846187	chr22:43846187:C:T	1.64239e-25	0.423144	-1.05474	9.86044e-05	-0.549885	-1.03895
43846222	chr22:43846222:C:T	2.08936e-26	-1.8823	-0.811178	3.96193e-05	-1.66837	-0.83227
43847704	chr22:43847704:G:A	8.80039e-26	-5.82626e-10	-1.25554	0.000140147	-5.82626e-10	-1.23726
43847799	chr22:43847799:G:A	1.02538e-25	-5.82626e-10	-1.10268	0.000160476	-5.82626e-10	-1.10181
43847809	chr22:43847809:G:A	1.27774e-25	-5.82626e-10	-0.882662	0.000227949	-5.82626e-10	-0.750829
43847894	chr22:43847894:C:G	1.26844e-25	0.187953	-1.07792	7.68161e-05	-0.722791	-1.11575
43848226	chr22:43848226:A:G	1.30876e-26	-2.03153	-1.12973	1.57643e-05	-2.35768	-1.06452
43848267	chr22:43848267:A:G	3.28283e-26	-2.24163	-2.96855e-10	4.49937e-05	-2.37343	-2.96855e-10
43848741	chr22:43848741:A:G	1.6794e-25	0.437019	-1.04633	0.000100741	-0.536432	-1.03096
43849106	chr22:43849106:C:T	1.23315e-26	-1.97416	-1.2466	1.39542e-05	-2.3394	-1.20477
43849129	chr22:43849129:G:T	1.09363e-26	-2.1002	-1.24064	2.08281e-05	-1.93529	-1.20836
43849201	chr22:43849201:T:C	1.48857e-25	0.358845	-1.08878	8.7686e-05	-0.579954	-1.12624
43849299	chr22:43849299:G:T	1.94016e-25	0.762915	-1.22789	0.000105447	-0.306433	-1.21531
43849391	chr22:43849391:G:A	1.29726e-26	-1.91037	-1.25971	1.39567e-05	-2.31758	-1.22641
43850227	chr22:43850227:A:G	1.08036e-26	-2.10813	-1.24491	2.04689e-05	-1.94803	-1.21301
43850252	chr22:43850252:C:T	1.26154e-26	-1.95083	-1.24717	1.4051e-05	-2.33227	-1.20499
43850596	chr22:43850596:T:C	7.92903e-26	-1.35981	-2.96855e-10	6.60374e-05	-1.98973	-2.96855e-10
43850860	chr22:43850860:C:T	1.17249e-26	-2.01329	-1.25792	1.35614e-05	-2.35077	-1.22196
43850877	chr22:43850877:C:A	1.25281e-26	-1.97584	-1.22911	1.4326e-05	-2.34006	-1.17781
43851208	chr22:43851208:G:C	9.4717e-26	-5.82626e-10	-1.18203	0.000142402	-5.82626e-10	-1.2213
43851624	chr22:43851624:G:A	9.90409e-26	-5.82626e-10	-1.13739	0.000160173	-5.82626e-10	-1.1037
43851988	chr22:43851988:C:T	3.12973e-25	-5.82626e-10	0.0131958	0.000451891	-5.82626e-10	-0.066512
43852330	chr22:43852330:G:A	1.59619e-25	-5.82626e-10	-0.660131	0.000236117	-5.82626e-10	-0.715624
43852331	chr22:43852331:C:G	1.59459e-25	-5.82626e-10	-0.661133	0.000235918	-5.82626e-10	-0.716467
43852597	chr22:43852597:C:T	1.55586e-25	-5.82626e-10	-0.685721	0.000234255	-5.82626e-10	-0.723543
43852624	chr22:43852624:G:A	1.17229e-26	-2.01952	-1.25186	1.36719e-05	-2.35234	-1.21227
43852721	chr22:43852721:C:T	1.72802e-25	-0.681034	0.100261	7.8273e-05	-2.09495	0.275204
43852747	chr22:43852747:G:C	1.14029e-26	-2.03854	-1.26051	1.34082e-05	-2.35732	-1.22677
43852999	chr22:43852999:C:A	5.79994e-26	-2.19207	0.519579	8.36459e-05	-2.37581	0.622446
43853222	chr22:43853222:C:T	8.5205e-25	-5.82626e-10	1.01472	0.00121804	-5.82626e-10	0.925043
43853389	chr22:43853389:G:A	1.24421e-26	-1.98536	-1.22648	1.43269e-05	-2.34276	-1.17505
43853583	chr22:43853583:C:A	1.58578e-26	-1.74739	-1.22187	3.35465e-05	-1.48706	-1.17996
43853597	chr22:43853597:G:A	1.62546e-26	-1.72268	-1.22187	3.4568e-05	-1.45707	-1.17996
43853819	chr22:43853819:A:C	9.99241e-25	-5.82626e-10	1.17407	0.00142958	-5.82626e-10	1.08518
43853975	chr22:43853975:A:AG	1.2941e-26	-1.96325	-1.20927	1.47761e-05	-2.33631	-1.15063
43854129	chr22:43854129:C:T	1.04368e-25	-5.82626e-10	-1.085	0.000156768	-5.82626e-10	-1.12519
43854138	chr22:43854138:A:G	8.69403e-26	-5.82626e-10	-1.2677	0.00013676	-5.82626e-10	-1.26173
43854187	chr22:43854187:C:T	1.41129e-26	-1.92778	-1.15805	1.60298e-05	-2.32521	-1.08029
43854274	chr22:43854274:C:A	8.67963e-26	-5.82626e-10	-1.26936	0.000148544	-5.82626e-10	-1.17907
43854381	chr22:43854381:C:T	1.57787e-26	-1.74931	-1.22495	3.3227e-05	-1.49269	-1.1839
43854690	chr22:43854690:A:G	7.72493e-26	-0.295492	-1.09039	7.09462e-05	-0.823887	-1.09414
43854750	chr22:43854750:C:T	1.63163e-26	-1.73903	-1.20173	3.49172e-05	-1.47426	-1.15271
43855269	chr22:43855269:C:G	1.28912e-25	-5.82626e-10	-0.873793	0.000186879	-5.82626e-10	-0.949488
43855309	chr22:43855309:G:A	1.10939e-26	-2.35867	-0.967857	2.02647e-05	-2.30944	-0.86163
43855446	chr22:43855446:G:A	1.06313e-25	-0.770465	-0.296073	4.99067e-05	-2.12679	-0.143009
43855631	chr22:43855631:C:T	1.39238e-25	-5.82626e-10	-0.796739	0.000207181	-5.82626e-10	-0.846358
43855768	chr22:43855768:C:T	1.25648e-26	-1.98738	-1.21465	1.45539e-05	-2.344	-1.15809
43855795	chr22:43855795:GC:G	1.27567e-26	-1.97512	-1.21174	1.46673e-05	-2.34025	-1.15409
43855972	chr22:43855972:T:C	1.20186e-26	-2.03052	-1.21595	1.43299e-05	-2.35763	-1.15998
43856090	chr22:43856090:A:C	1.09659e-26	-2.1075	-1.23064	1.38287e-05	-2.37276	-1.18045
43856654	chr22:43856654:G:A	1.68271e-25	-5.82626e-10	-0.607347	0.000247917	-5.82626e-10	-0.666857
43856945	chr22:43856945:C:T	1.27379e-26	-1.94898	-1.23936	1.41916e-05	-2.33413	-1.19317
43857016	chr22:43857016:C:CTGATTA	9.30925e-26	-5.82626e-10	-1.19933	0.000140587	-5.82626e-10	-1.23413
43857210	chr22:43857210:G:A	1.20868e-25	-5.82626e-10	-0.938221	0.000203179	-5.82626e-10	-0.865866
43857788	chr22:43857788:G:A	1.1941e-26	-2.01729	-1.23565	1.3991e-05	-2.3538	-1.18774
43858084	chr22:43858084:A:C	1.41011e-25	-0.805534	0.0214509	6.83541e-05	-2.14654	0.191285
43858142	chr22:43858142:T:C	5.86607e-25	0.641433	-2.96855e-10	0.000318183	-0.417326	-2.96855e-10
43858223	chr22:43858223:G:A	7.19584e-26	-0.523722	-0.933111	0.000163117	-0.118887	-0.966599
43858479	chr22:43858479:G:A	1.15521e-25	-5.82626e-10	-0.983467	0.000186458	-5.82626e-10	-0.951746
43858629	chr22:43858629:T:C	4.08872e-26	-2.02211	-2.96855e-10	7.90249e-05	-1.81019	-2.96855e-10
43858649	chr22:43858649:C:T	8.95551e-26	-5.82626e-10	-1.23807	0.000139306	-5.82626e-10	-1.24328
43858797	chr22:43858797:C:T	1.08708e-25	-5.82626e-10	-1.04426	0.000197188	-5.82626e-10	-0.895795
43859342	chr22:43859342:C:T	1.0626e-26	-2.36395	-1.00567	1.91994e-05	-2.31953	-0.905541
43859452	chr22:43859452:C:T	2.05637e-26	-1.87933	-0.830065	3.93988e-05	-1.65909	-0.847127
43859767	chr22:43859767:G:A	9.17268e-26	-5.82626e-10	-1.21411	0.000139101	-5.82626e-10	-1.24475
43859948	chr22:43859948:T:C	4.53687e-25	-0.424022	0.808509	0.000235637	-1.98806	1.2704
43859952	chr22:43859952:G:A	2.50644e-25	0.731138	-0.940028	0.000228156	0.193215	-0.943136
43860701	chr22:43860701:CA:C	1.4611e-25	-0.572754	-0.175805	6.43987e-05	-2.05021	0.0353527
43861171	chr22:43861171:C:A	9.21683e-26	-5.82626e-10	-1.20931	0.000139562	-5.82626e-10	-1.24144
43861176	chr22:43861176:A:G	2.08486e-26	-1.88548	-0.810149	3.97521e-05	-1.66878	-0.828513
43861364	chr22:43861364:T:C	1.27234e-26	-1.98668	-1.2028	1.47957e-05	-2.34413	-1.14149
43861547	chr22:43861547:A:G	2.1177e-26	-1.84638	-0.833629	4.07426e-05	-1.62152	-0.851155
43861651	chr22:43861651:G:A	1.17008e-25	-5.82626e-10	-0.970682	0.00025198	-5.82626e-10	-0.650603
43861694	chr22:43861694:G:A	3.66579e-26	-2.27198	0.140684	5.73184e-05	-2.36167	0.230335
43861882	chr22:43861882:C:A	1.68642e-25	-0.602975	-0.00216971	7.2241e-05	-2.06575	0.165807
43861953	chr22:43861953:T:C	1.26192e-26	-1.99749	-1.20021	1.47985e-05	-2.34735	-1.13808
43862156	chr22:43862156:G:C	1.07689e-25	-0.692739	-0.360938	5.03231e-05	-2.10401	-0.15748
43862403	chr22:43862403:C:T	7.53215e-26	-0.452396	-0.95876	0.000172589	-0.0378037	-0.991233
43862779	chr22:43862779:A:G	1.18611e-26	-2.14154	-1.11812	1.54597e-05	-2.37496	-1.06676
43863195	chr22:43863195:A:C	1.74205e-26	-2.01238	-0.862891	2.07599e-05	-2.34838	-0.798543
43863459	chr22:43863459:C:T	9.96346e-26	-5.82626e-10	-1.13141	0.000165907	-5.82626e-10	-1.06852
43863761	chr22:43863761:C:G	1.8171e-26	-1.9001	-0.932993	3.46674e-05	-1.68412	-0.950037
43864292	chr22:43864292:G:A	1.21441e-26	-2.11169	-1.12438	1.54184e-05	-2.37133	-1.07306
43864526	chr22:43864526:T:C	1.20383e-26	-2.12723	-1.1176	1.55033e-05	-2.37338	-1.06552
43864726	chr22:43864726:T:C	1.84441e-26	-1.91519	-0.902987	3.5034e-05	-1.70322	-0.920408
43865013	chr22:43865013:T:C	2.68733e-25	-5.82626e-10	-0.139202	0.000389726	-5.82626e-10	-0.214509
43865046	chr22:43865046:G:A	1.33401e-25	-5.82626e-10	-0.839559	0.000195952	-5.82626e-10	-0.902081
43865487	chr22:43865487:G:A	1.50129e-25	-0.579068	-0.142361	6.40053e-05	-2.05398	0.0329936
43865701	chr22:43865701:C:T	1.16817e-26	-2.12741	-1.14749	1.50118e-05	-2.37302	-1.0981
43866030	chr22:43866030:C:T	7.16601e-26	-0.475727	-0.985261	0.000163121	-0.0696956	-1.01576
43866084	chr22:43866084:T:G	8.79328e-26	-5.82626e-10	-1.25635	0.000139032	-5.82626e-10	-1.24525
43866347	chr22:43866347:A:G	1.2558e-26	-2.13527	-1.0673	1.64627e-05	-2.37438	-1.00447
43866705	chr22:43866705:G:A	1.08387e-25	-5.82626e-10	-1.04722	0.000180477	-5.82626e-10	-0.984347
43867873	chr22:43867873:TGCATAAGAAGGG:T	8.62226e-26	-5.82626e-10	-1.27599	0.000134713	-5.82626e-10	-1.2768
43867937	chr22:43867937:A:G	7.17173e-26	-0.506857	-0.953333	0.00016291	-0.101058	-0.985694
43868091	chr22:43868091:C:A	2.28708e-25	-0.67025	0.369776	0.000104758	-2.09641	0.568104
43868331	chr22:43868331:G:T	9.24405e-26	-5.82626e-10	-1.20636	0.000141402	-5.82626e-10	-1.22835
43868337	chr22:43868337:G:T	5.40467e-25	0.0239764	0.535536	0.000289293	-1.37569	0.863178
43868798	chr22:43868798:A:G	9.00479e-26	-5.82626e-10	-1.23258	0.000137245	-5.82626e-10	-1.25818
43869443	chr22:43869443:A:G	1.2026e-26	-2.0472	-1.19865	2.31222e-05	-1.88454	-1.15462
43869580	chr22:43869580:C:T	8.62081e-26	-5.82626e-10	-1.27616	0.000136439	-5.82626e-10	-1.26407
43869595	chr22:43869595:T:A	1.02419e-25	0.115931	-1.21978	6.0085e-05	-0.870291	-1.2139
43870164	chr22:43870164:T:C	2.89965e-25	-5.82626e-10	-0.0631616	0.000431309	-5.82626e-10	-0.113128
43870259	chr22:43870259:A:G	1.34247e-26	-1.88957	-1.24625	1.47491e-05	-2.23755	-1.25122
43870397	chr22:43870397:A:G	1.14874e-25	-5.82626e-10	-0.989086	0.000172707	-5.82626e-10	-1.02835
43870941	chr22:43870941:G:A	1.9619e-26	-2.17009	-0.586326	2.73699e-05	-2.37636	-0.494143
43870968	chr22:43870968:A:G	9.57746e-26	-5.82626e-10	-1.17092	0.000141273	-5.82626e-10	-1.22926
43871006	chr22:43871006:C:T	3.00613e-25	-5.82626e-10	-0.0270963	0.000446731	-5.82626e-10	-0.0779959
43871119	chr22:43871119:G:C	1.60676e-26	-1.80428	-1.15183	3.24088e-05	-1.57121	-1.13032
43871456	chr22:43871456:C:T	1.53622e-26	-1.80867	-1.19234	3.08245e-05	-1.57497	-1.17667
43871785	chr22:43871785:A:G	2.26122e-26	-1.67729	-0.937144	4.77311e-05	-1.4642	-0.850166
43872442	chr22:43872442:A:G	7.27899e-26	-0.45825	-0.987094	0.000165851	-0.0502264	-1.01864
43872617	chr22:43872617:C:G	2.29777e-25	-5.82626e-10	-0.295812	0.000399011	-5.82626e-10	-0.190964
43872628	chr22:43872628:T:A	1.21917e-26	-2.11843	-1.11374	1.55844e-05	-2.37197	-1.06171
43872696	chr22:43872696:T:C	1.94788e-26	-1.66753	-1.09607	4.00345e-05	-1.45887	-1.03134
43873224	chr22:43873224:G:A	1.17998e-26	-2.14378	-1.12106	1.54093e-05	-2.37507	-1.0699
43873410	chr22:43873410:T:C	8.58792e-27	-2.3768	-1.20576	1.41869e-05	-2.33895	-1.18869
43873442	chr22:43873442:T:C	1.46295e-25	0.476003	-1.2233	7.67562e-05	-0.594684	-1.24463
43873863	chr22:43873863:G:A	3.44141e-25	-5.82626e-10	0.108129	0.000510483	-5.82626e-10	0.0554056
43873952	chr22:43873952:C:T	4.47472e-24	2.67328	-2.96855e-10	0.00323188	1.90087	-2.96855e-10
43874340	chr22:43874340:G:A	9.37493e-26	-5.82626e-10	-1.1923	0.000143633	-5.82626e-10	-1.21269
43874653	chr22:43874653:C:T	9.68878e-26	-5.82626e-10	-1.15937	0.000156932	-5.82626e-10	-1.12414
43874994	chr22:43874994:G:A	1.09527e-25	-5.82626e-10	-1.03675	0.000175174	-5.82626e-10	-1.01417
43875426	chr22:43875426:T:G	1.02635e-25	-5.82626e-10	-1.10174	0.000150788	-5.82626e-10	-1.16408
43875541	chr22:43875541:T:C	2.02757e-26	-2.3701	-0.353404	3.19362e-05	-2.30491	-0.411301
43875862	chr22:43875862:TCCAC:T	1.9792e-25	-5.82626e-10	-0.445059	0.000387616	-5.82626e-10	-0.219936
43875873	chr22:43875873:C:G	1.9792e-25	-5.82626e-10	-0.445059	0.000387616	-5.82626e-10	-0.219936
43875893	chr22:43875893:A:G	8.82057e-26	-5.82626e-10	-1.25325	0.000138066	-5.82626e-10	-1.25222
43876356	chr22:43876356:G:C	2.86013e-25	0.83463	-0.911513	0.000139062	-0.350371	-0.89466
43876405	chr22:43876405:T:G	2.1142e-26	-1.69767	-0.983987	3.90589e-05	-1.50567	-1.00921
43877116	chr22:43877116:C:T	9.34343e-26	-5.82626e-10	-1.19566	0.0001509	-5.82626e-10	-1.16333
43877488	chr22:43877488:G:A	2.27737e-26	-1.3574	-1.24992	2.42687e-05	-1.77015	-1.22062
43877684	chr22:43877684:G:A	8.79809e-26	-5.82626e-10	-1.2558	0.000136757	-5.82626e-10	-1.26175
43878287	chr22:43878287:T:A	2.469e-25	-5.82626e-10	-0.223937	0.000491756	-5.82626e-10	0.0180309
43878322	chr22:43878322:T:C	4.35198e-25	0.729285	-0.386406	0.000217334	-0.463826	-0.334693
43878387	chr22:43878387:C:T	6.748e-26	-1.68354	0.162447	4.98218e-05	-2.37066	0.0991642
43878586	chr22:43878586:T:C	8.64221e-26	-5.82626e-10	-1.27368	0.000135801	-5.82626e-10	-1.26876
43878815	chr22:43878815:C:A	1.23096e-26	-1.95279	-1.26976	2.26268e-05	-1.81478	-1.24603
43878934	chr22:43878934:G:A	5.46053e-26	-0.641448	-1.09134	3.61575e-05	-1.53154	-1.06052
43879277	chr22:43879277:G:C	9.80177e-26	-5.82626e-10	-1.14777	0.00014897	-5.82626e-10	-1.17621
43879303	chr22:43879303:C:T	1.16406e-25	-5.82626e-10	-0.975835	0.00017488	-5.82626e-10	-1.01585
43879579	chr22:43879579:G:A	1.55737e-26	-1.87374	-1.1136	6.16656e-05	-0.980507	-1.07772
43880023	chr22:43880023:G:A	3.72428e-26	-2.11546	-2.96855e-10	5.71009e-05	-2.13513	-2.96855e-10
43880195	chr22:43880195:A:G	8.99073e-26	-5.82626e-10	-1.23414	0.000142901	-5.82626e-10	-1.2178
43880226	chr22:43880226:G:A	9.30626e-26	-1.5682	0.368553	6.70426e-05	-2.3627	0.388079
43880545	chr22:43880545:CAT:C	6.55684e-26	-1.25398	-0.295851	3.79617e-05	-2.29286	-0.250519
43880662	chr22:43880662:G:A	2.34342e-25	-5.82626e-10	-0.276141	0.000433602	-5.82626e-10	-0.107826
43880908	chr22:43880908:G:A	9.23773e-26	-5.82626e-10	-1.20704	0.000141911	-5.82626e-10	-1.22475
43881238	chr22:43881238:C:T	9.0704e-26	-5.82626e-10	-1.22532	0.000141806	-5.82626e-10	-1.22549
43881403	chr22:43881403:C:T	2.96997e-26	-2.34179	-2.96855e-10	4.5586e-05	-2.36035	-2.96855e-10
43882235	chr22:43882235:C:T	8.88739e-26	-5.82626e-10	-1.2457	0.000141274	-5.82626e-10	-1.22925
43882518	chr22:43882518:C:A	1.95313e-26	-1.64386	-1.11704	4.02286e-05	-1.41449	-1.07088
43882600	chr22:43882600:C:G	6.55584e-26	-2.35793	0.807954	0.000131712	-2.05039	0.751059
43883368	chr22:43883368:G:T	2.04575e-25	-5.82626e-10	-0.411985	0.000338942	-5.82626e-10	-0.354124
43883435	chr22:43883435:T:C	1.04952e-25	-0.591178	-0.488241	6.29062e-05	-1.5954	-0.442904
43883547	chr22:43883547:T:C	6.37246e-26	-0.722872	-0.855479	3.72247e-05	-1.74965	-0.813325
43883575	chr22:43883575:C:T	7.10994e-26	-0.851113	-0.617729	4.39942e-05	-1.82434	-0.571551
43883625	chr22:43883625:C:A	1.41641e-26	-1.84776	-1.23445	8.10127e-05	-0.554374	-1.23097
43884532	chr22:43884532:G:T	8.91303e-26	-0.78732	-0.455503	5.44946e-05	-1.78562	-0.396227
43884621	chr22:43884621:A:G	3.90532e-25	-0.190449	0.425039	0.000266715	-1.29284	0.69907
43884853	chr22:43884853:A:G	6.42144e-26	-0.937579	-0.633116	4.11514e-05	-1.87464	-0.588057
43884942	chr22:43884942:G:A	8.62067e-26	-5.82626e-10	-1.27617	0.000135075	-5.82626e-10	-1.27413
43884952	chr22:43884952:A:G	6.78494e-26	-0.868264	-0.647366	4.27388e-05	-1.83481	-0.590032
43885069	chr22:43885069:C:T	1.09269e-25	-5.82626e-10	-1.03911	0.000185446	-5.82626e-10	-0.95719
43885193	chr22:43885193:T:C	3.86951e-25	-0.133091	0.358466	0.000258271	-1.25298	0.627037
43885281	chr22:43885281:C:T	3.7384e-25	-0.142797	0.333703	0.000249609	-1.2604	0.600343
43885500	chr22:43885500:T:C	4.7109e-25	-0.0134218	0.43555	0.000299118	-1.18228	0.703162
43885727	chr22:43885727:G:A	7.31926e-26	-0.867166	-0.572662	4.55217e-05	-1.8323	-0.529466
43885828	chr22:43885828:T:G	2.08699e-26	-1.45006	-1.24455	4.59982e-05	-1.09432	-1.25703
43886396	chr22:43886396:A:G	4.16408e-25	-0.204052	0.502795	0.000285987	-1.29901	0.774999
43886427	chr22:43886427:G:A	2.40658e-25	-0.386343	0.136799	0.000176034	-1.42976	0.420491
43886813	chr22:43886813:C:T	1.16703e-26	-2.34945	-0.926423	2.11461e-05	-2.3268	-0.801699
43887076	chr22:43887076:C:G	1.05649e-26	-2.3544	-1.02098	1.96228e-05	-2.27444	-0.92882
43887140	chr22:43887140:C:T	3.84078e-25	-0.222462	0.440386	0.000263654	-1.3143	0.708988
43887316	chr22:43887316:A:T	1.10842e-25	-5.82626e-10	-1.02481	0.000184519	-5.82626e-10	-0.962199
43887317	chr22:43887317:C:CTGT	1.10959e-25	-5.82626e-10	-1.02376	0.000184731	-5.82626e-10	-0.961052
43887319	chr22:43887319:GCCT:G	1.10846e-25	-5.82626e-10	-1.02478	0.000184517	-5.82626e-10	-0.962212
43887560	chr22:43887560:G:A	1.99064e-25	-1.2504	0.811107	0.000107722	-2.28913	0.788736
43887676	chr22:43887676:A:G	3.17662e-25	-0.305005	0.333071	0.00022308	-1.36839	0.595968
43887797	chr22:43887797:CAGGAG:C	3.01829e-25	-0.312546	0.289484	0.000211546	-1.37419	0.548677
43887807	chr22:43887807:GGCA:G	3.03722e-25	-0.301696	0.284888	0.000212142	-1.36649	0.543792
43888935	chr22:43888935:A:G	9.04787e-27	-2.36844	-1.16195	1.6375e-05	-2.35423	-1.02996
43888974	chr22:43888974:A:G	6.1727e-26	-1.67084	0.0606355	6.04552e-05	-2.30731	0.229261
43889074	chr22:43889074:A:G	8.37118e-27	-2.35878	-1.24935	1.34021e-05	-2.37108	-1.21346
43889378	chr22:43889378:G:A	3.79775e-25	0.437485	-0.230829	0.00118088	0.931283	-0.0372176
43889548	chr22:43889548:G:A	2.77523e-26	-1.1331	-1.2765	8.82177e-05	-0.425891	-1.27425
43889759	chr22:43889759:G:A	8.67938e-26	-5.82626e-10	-1.26939	0.000138619	-5.82626e-10	-1.24822
43889885	chr22:43889885:A:G	4.87615e-26	-0.884454	-0.961526	2.7358e-05	-1.89923	-0.971709
43890215	chr22:43890215:G:T	3.16166e-26	-1.03424	-1.245	0.000104216	-0.30612	-1.22737
43890273	chr22:43890273:G:T	9.99878e-26	-1.3386	0.210732	5.19996e-05	-2.31083	0.0821155
43890436	chr22:43890436:T:C	2.18012e-26	-1.37679	-1.27417	5.86751e-05	-0.840196	-1.26774
43890467	chr22:43890467:G:A	1.12739e-25	-5.82626e-10	-1.00785	0.000192687	-5.82626e-10	-0.918884
43891036	chr22:43891036:A:G	2.17155e-25	-5.82626e-10	-0.352311	0.00036061	-5.82626e-10	-0.292155
43891182	chr22:43891182:A:G	8.22703e-27	-2.37574	-1.24976	1.33137e-05	-2.37637	-1.21479
43891327	chr22:43891327:C:T	7.55947e-26	-1.47342	0.0658812	4.37285e-05	-2.34125	-0.0607072
43891749	chr22:43891749:G:A	6.71468e-26	-1.2591	-0.266937	0.000106259	-1.10854	-0.40553
43892318	chr22:43892318:AG:A	1.10014e-25	-5.82626e-10	-1.03232	0.000186991	-5.82626e-10	-0.948894
43892513	chr22:43892513:A:C	2.47846e-25	0.297822	-0.517935	0.000740854	0.785952	-0.3581
43892659	chr22:43892659:A:G	9.72159e-26	-5.82626e-10	-1.15599	0.000149395	-5.82626e-10	-1.17336
43893104	chr22:43893104:A:G	8.82267e-27	-2.31805	-1.23755	1.3489e-05	-2.37619	-1.2019
43893382	chr22:43893382:A:G	1.04371e-26	-2.18781	-1.19975	3.29452e-05	-1.57378	-1.11133
43893490	chr22:43893490:C:T	3.16227e-25	-5.82626e-10	0.0235392	0.000477884	-5.82626e-10	-0.0105847
43893491	chr22:43893491:A:C	9.16938e-26	-5.82626e-10	-1.21447	0.00014392	-5.82626e-10	-1.2107
43893709	chr22:43893709:A:G	2.26298e-25	-5.82626e-10	-0.311068	0.000227373	-5.82626e-10	-0.75336
43893779	chr22:43893779:A:G	3.69641e-26	-0.872745	-1.25023	0.000126105	-0.108625	-1.23421
43894318	chr22:43894318:C:G	3.10938e-26	-1.45916	-0.83675	9.50985e-05	-0.854606	-0.770433
43894495	chr22:43894495:C:T	2.08555e-25	-5.82626e-10	-0.392719	0.000307567	-5.82626e-10	-0.45126
43894569	chr22:43894569:C:T	1.30831e-25	-5.82626e-10	-0.859016	0.000205436	-5.82626e-10	-0.85482
43894624	chr22:43894624:A:G	2.44583e-25	0.71381	-0.947177	9.78104e-05	-0.698188	-0.898734
43894647	chr22:43894647:G:A	1.35531e-25	-5.82626e-10	-0.823721	0.000296584	-5.82626e-10	-0.487623
43894696	chr22:43894696:G:A	1.19194e-26	-2.26006	-0.994692	2.41603e-05	-2.07783	-0.917415
43894832	chr22:43894832:C:CA	8.9562e-26	-5.82626e-10	-1.23799	0.000145899	-5.82626e-10	-1.19704
43894992	chr22:43894992:G:A	8.60975e-27	-2.34575	-1.23427	1.58185e-05	-2.21415	-1.20462
43895078	chr22:43895078:G:C	1.14523e-26	-2.09836	-1.19638	3.66877e-05	-1.40022	-1.17729
43895087	chr22:43895087:G:A	1.46511e-25	-5.82626e-10	-0.745819	0.000257843	-5.82626e-10	-0.627601
43895140	chr22:43895140:C:T	2.38291e-26	-1.40075	-1.16127	7.23533e-05	-0.781694	-1.1167
43895220	chr22:43895220:A:G	3.21994e-26	-1.78092	-0.480052	0.00016587	-0.509984	-0.558764
43895301	chr22:43895301:C:T	1.30748e-25	-0.859654	-2.96855e-10	4.50184e-05	-2.37288	-2.96855e-10
43895419	chr22:43895419:A:G	9.00637e-27	-2.25894	-1.27605	2.33763e-05	-1.75245	-1.27578
43895622	chr22:43895622:C:G	1.21652e-25	-5.82626e-10	-0.931757	0.000180917	-5.82626e-10	-0.981915
43896208	chr22:43896208:T:G	9.3904e-27	-2.3762	-1.11703	1.68425e-05	-2.29197	-1.06408
43896491	chr22:43896491:C:T	8.825e-27	-2.36339	-1.19195	2.51262e-05	-1.83935	-1.11669
43896551	chr22:43896551:G:T	4.19243e-26	-1.0159	-0.981158	9.15085e-05	-0.74688	-0.91664
43896793	chr22:43896793:C:T	9.03577e-26	-5.82626e-10	-1.22915	0.000135675	-5.82626e-10	-1.26969
43896865	chr22:43896865:C:T	1.1323e-25	-5.82626e-10	-1.0035	0.000144915	-5.82626e-10	-1.20381
43897091	chr22:43897091:C:T	9.11807e-27	-2.263	-1.25966	1.34162e-05	-2.3079	-1.27559
43897098	chr22:43897098:C:T	1.02575e-26	-2.17164	-1.23327	1.35391e-05	-2.36392	-1.21045
43897325	chr22:43897325:G:A	8.62793e-26	-5.82626e-10	-1.27533	0.000134805	-5.82626e-10	-1.27612
43897440	chr22:43897440:G:T	1.31516e-26	-2.02917	-1.12721	3.87781e-05	-1.36901	-1.15309
43897472	chr22:43897472:G:A	1.55966e-26	-1.71171	-1.27416	1.64324e-05	-2.11568	-1.26502
43897774	chr22:43897774:G:A	2.03104e-26	-1.91008	-0.811705	3.07504e-05	-2.12677	-0.627276
43897844	chr22:43897844:G:A	8.86402e-26	-5.82626e-10	-1.24834	0.000135428	-5.82626e-10	-1.27151
43897873	chr22:43897873:C:T	9.71609e-26	-5.82626e-10	-1.15655	0.000159117	-5.82626e-10	-1.11031
43897885	chr22:43897885:C:T	1.56168e-25	-5.82626e-10	-0.681992	0.000261381	-5.82626e-10	-0.613974
43897907	chr22:43897907:C:T	7.63089e-26	-0.850672	-0.54746	0.000168289	-0.544514	-0.509753
43898162	chr22:43898162:C:T	8.73131e-26	-5.82626e-10	-1.26342	0.000137058	-5.82626e-10	-1.25955
43898439	chr22:43898439:G:A	8.66324e-26	-5.82626e-10	-1.27125	0.000135734	-5.82626e-10	-1.26925
43899216	chr22:43899216:T:C	4.06516e-26	-2.02788	-2.96855e-10	5.49493e-05	-2.17354	-2.96855e-10
43899223	chr22:43899223:A:G	5.72132e-26	-0.534398	-1.15174	8.24168e-05	-0.642426	-1.12574
43899306	chr22:43899306:C:T	9.47842e-26	-5.82626e-10	-1.18132	0.000153751	-5.82626e-10	-1.14462
43899480	chr22:43899480:C:T	1.17298e-25	-1.00922	0.0410121	0.000223671	-0.788046	0.0182699
43899544	chr22:43899544:A:G	1.80969e-26	-1.91984	-0.91734	2.05713e-05	-2.09464	-1.06142
43899925	chr22:43899925:G:A	9.52604e-27	-2.21341	-1.26548	1.31758e-05	-2.34847	-1.25309
43900167	chr22:43900167:G:A	1.7306e-25	-0.579285	-2.96855e-10	0.000434582	-0.105567	-2.96855e-10
43900170	chr22:43900170:T:C	1.11197e-25	0.244331	-1.26595	5.24625e-05	-0.948034	-1.27182
43900322	chr22:43900322:C:G	1.00132e-25	-5.82626e-10	-1.12643	0.000162282	-5.82626e-10	-1.09062
43900374	chr22:43900374:A:T	4.9477e-25	1.43109	-0.959917	0.000158457	-0.0721462	-1.04232
43900466	chr22:43900466:C:G	9.88786e-26	-5.82626e-10	-1.13903	0.000136798	-5.82626e-10	-1.26145
43900487	chr22:43900487:A:G	9.50599e-27	-2.20585	-1.27515	1.29917e-05	-2.3389	-1.27674
43900803	chr22:43900803:C:T	4.03871e-26	-2.03441	-2.96855e-10	4.52849e-05	-2.36698	-2.96855e-10
43900894	chr22:43900894:G:A	1.0699e-25	0.198549	-1.25873	5.09929e-05	-0.981554	-1.26671
43900932	chr22:43900932:C:T	1.53663e-26	-1.74438	-1.25636	1.66675e-05	-2.21383	-1.15266
43901369	chr22:43901369:T:G	1.11805e-26	-2.05737	-1.26139	1.52589e-05	-2.20342	-1.25136
43901685	chr22:43901685:T:G	9.61503e-27	-2.19716	-1.27243	1.32525e-05	-2.33402	-1.26175
43901806	chr22:43901806:A:T	2.46159e-26	-1.80316	-0.726369	2.59207e-05	-2.24605	-0.678858
43901818	chr22:43901818:C:T	2.87826e-26	-2.37315	-2.96855e-10	4.50099e-05	-2.37307	-2.96855e-10
43901959	chr22:43901959:G:T	3.28569e-26	-2.24076	-2.96855e-10	4.61622e-05	-2.34779	-2.96855e-10
43902205	chr22:43902205:A:G	5.0475e-26	-0.716423	-1.09502	6.2159e-05	-0.878593	-1.17166
43902257	chr22:43902257:T:G	3.91867e-26	-1.08652	-0.978063	1.71318e-05	-2.36803	-0.970991
43902303	chr22:43902303:TGG:T	9.7916e-27	-2.18962	-1.26178	1.34561e-05	-2.33507	-1.24545
43902306	chr22:43902306:TCTCAAGGGG:T	9.77728e-27	-2.19344	-1.25942	1.34778e-05	-2.33686	-1.24204
43902377	chr22:43902377:C:T	2.22205e-26	-1.76074	-0.871168	2.32938e-05	-2.20119	-0.830571
43902459	chr22:43902459:G:A	1.01702e-26	-2.17674	-1.23672	1.40947e-05	-2.33103	-1.20312
43902710	chr22:43902710:C:T	2.52051e-26	-1.76574	-0.740134	2.74489e-05	-2.20169	-0.665933
43902930	chr22:43902930:G:A	1.6399e-25	-5.82626e-10	-0.633115	0.000202375	-5.82626e-10	-0.86983
43902958	chr22:43902958:G:A	1.78831e-26	-1.72171	-1.12735	1.77022e-05	-2.18708	-1.11918
43903014	chr22:43903014:G:A	1.16292e-26	-2.35343	-0.925981	1.89184e-05	-2.23589	-1.00393
43903112	chr22:43903112:G:A	3.99014e-26	-1.0022	-1.04431	1.5699e-05	-2.35685	-1.06951
43903186	chr22:43903186:C:G	5.91701e-26	-1.6525	-2.96855e-10	5.49403e-05	-2.1737	-2.96855e-10
43903262	chr22:43903262:C:T	2.94689e-26	-2.34959	-2.96855e-10	4.49544e-05	-2.3743	-2.96855e-10
43903562	chr22:43903562:G:A	8.81548e-26	-5.82626e-10	-1.25383	0.000144323	-5.82626e-10	-1.2079
43903788	chr22:43903788:T:C	9.67607e-26	-0.538039	-0.622642	7.62977e-05	-1.06441	-0.780897
43903858	chr22:43903858:A:G	2.97434e-26	-2.34032	-2.96855e-10	4.50315e-05	-2.37259	-2.96855e-10
43903968	chr22:43903968:G:A	9.79547e-27	-2.19021	-1.26079	1.38721e-05	-2.3108	-1.23928
43904332	chr22:43904332:C:T	8.67421e-26	-5.82626e-10	-1.26998	0.000136753	-5.82626e-10	-1.26178
43904416	chr22:43904416:A:G	2.8367e-26	-1.18378	-1.20391	2.16823e-05	-1.88361	-1.21985
43904419	chr22:43904419:C:T	6.54217e-26	-0.930318	-0.62175	2.9551e-05	-2.03715	-0.756683
43904487	chr22:43904487:T:G	1.55585e-26	-1.96843	-1.01988	1.87635e-05	-2.1909	-1.05713
43904593	chr22:43904593:C:T	9.61387e-26	0.108795	-1.27592	4.40311e-05	-1.12067	-1.27438
43904602	chr22:43904602:C:T	1.00168e-25	-0.844893	-0.281184	4.07283e-05	-2.00802	-0.465012
43904677	chr22:43904677:C:T	9.16432e-26	-5.82626e-10	-1.21502	0.000146502	-5.82626e-10	-1.19291
43904760	chr22:43904760:C:T	1.69172e-25	-0.363759	-0.238246	0.000133931	-0.808312	-0.474311
43904837	chr22:43904837:G:C	1.33755e-26	-1.88768	-1.25181	1.43523e-05	-2.25253	-1.26351
43904967	chr22:43904967:A:G	3.50668e-26	-1.81591	-0.359753	4.28876e-05	-2.14637	-0.275004
43905040	chr22:43905040:A:G	1.74937e-25	-5.82626e-10	-0.568498	0.000289288	-5.82626e-10	-0.512528
43905208	chr22:43905208:GA:G	8.94752e-26	-5.82626e-10	-1.23896	0.000142872	-5.82626e-10	-1.218
43905296	chr22:43905296:G:A	1.16567e-24	0.437556	0.890571	0.000230912	-1.43246	0.694546
43905372	chr22:43905372:G:A	2.80183e-25	-0.0974798	-2.96855e-10	0.000560706	0.149245	-2.96855e-10
43905383	chr22:43905383:C:T	1.20309e-26	-2.10348	-1.14196	2.24571e-05	-1.96529	-1.10305
43906044	chr22:43906044:A:G	1.19911e-25	0.327913	-1.27408	2.31228e-05	-1.76625	-1.27288
43906269	chr22:43906269:A:G	2.98168e-26	-2.33785	-2.96855e-10	4.96293e-05	-2.27537	-2.96855e-10
43906280	chr22:43906280:T:C	1.13264e-25	-5.82626e-10	-1.0032	0.000161835	-5.82626e-10	-1.09337
43906347	chr22:43906347:G:A	8.61561e-26	-5.82626e-10	-1.27676	0.000135392	-5.82626e-10	-1.27178
43906457	chr22:43906457:T:C	3.06053e-25	-1.5541	1.54494	0.000230233	-2.37313	1.63227
43906764	chr22:43906764:T:C	9.1056e-26	-5.82626e-10	-1.22145	0.000137264	-5.82626e-10	-1.25804
43906908	chr22:43906908:A:G	3.29816e-26	-1.5313	-0.705672	2.39234e-05	-2.26916	-0.735936
43907609	chr22:43907609:G:A	9.29528e-26	-5.82626e-10	-1.20083	0.000145274	-5.82626e-10	-1.20133
43907619	chr22:43907619:A:G	3.43672e-26	-1.7801	-0.415722	3.32146e-05	-2.37154	-0.305419
43907722	chr22:43907722:T:C	8.9621e-26	-5.82626e-10	-1.23733	0.000146946	-5.82626e-10	-1.18989
43908077	chr22:43908077:G:A	1.11632e-26	-2.17664	-1.14366	1.4748e-05	-2.3119	-1.17695
43908215	chr22:43908215:G:A	8.6173e-26	-5.82626e-10	-1.27656	0.00013627	-5.82626e-10	-1.26531
43908305	chr22:43908305:C:T	2.52033e-24	-5.82626e-10	2.09922	0.00445363	-5.82626e-10	2.22152
43908436	chr22:43908436:G:A	1.22256e-26	-2.14422	-1.08517	1.5947e-05	-2.29556	-1.11513
43908539	chr22:43908539:T:G	9.61614e-27	-2.23777	-1.23171	1.30644e-05	-2.36115	-1.2489
43908889	chr22:43908889:C:T	8.61541e-26	-5.82626e-10	-1.27678	0.000135642	-5.82626e-10	-1.26993
43908920	chr22:43908920:G:T	8.63552e-26	-5.82626e-10	-1.27445	0.000137254	-5.82626e-10	-1.25812
43909185	chr22:43909185:G:A	3.63235e-26	-2.14046	-2.96855e-10	4.50528e-05	-2.37212	-2.96855e-10
43909592	chr22:43909592:G:A	8.69275e-26	-5.82626e-10	-1.26785	0.000134718	-5.82626e-10	-1.27677
43909735	chr22:43909735:C:T	8.10704e-26	-2.33319	0.995587	0.000144824	-2.36734	1.16291
43909999	chr22:43909999:A:G	1.12117e-26	-2.16561	-1.15035	1.61991e-05	-2.30118	-1.09381
43910089	chr22:43910089:C:T	8.7727e-26	-5.82626e-10	-1.25869	0.000135475	-5.82626e-10	-1.27117
43910746	chr22:43910746:C:T	9.44757e-26	-5.82626e-10	-1.18458	0.000146251	-5.82626e-10	-1.19462
43910838	chr22:43910838:G:A	8.70878e-26	-5.82626e-10	-1.266	0.000139686	-5.82626e-10	-1.24055
43910981	chr22:43910981:C:T	2.99169e-26	-2.3345	-2.96855e-10	4.94736e-05	-2.27851	-2.96855e-10
43911655	chr22:43911655:C:T	1.12637e-26	-2.37447	-0.936862	1.96821e-05	-2.37602	-0.824215
43911737	chr22:43911737:C:T	1.74944e-25	-5.82626e-10	-0.568456	0.000253699	-5.82626e-10	-0.643803
43912192	chr22:43912192:A:G	9.53491e-26	-5.82626e-10	-1.17538	0.000159317	-5.82626e-10	-1.10906
43912600	chr22:43912600:C:A	8.62186e-26	-5.82626e-10	-1.27604	0.000136802	-5.82626e-10	-1.26142
43912623	chr22:43912623:T:A	3.15224e-26	-2.28222	-2.96855e-10	4.51573e-05	-2.3698	-2.96855e-10
43913737	chr22:43913737:A:T	8.62943e-26	-5.82626e-10	-1.27516	0.000137015	-5.82626e-10	-1.25986
43913882	chr22:43913882:TA:T	8.69735e-27	-2.37679	-1.19312	1.63041e-05	-2.15947	-1.22907
43913918	chr22:43913918:T:G	8.73577e-26	-5.82626e-10	-1.26291	0.000140584	-5.82626e-10	-1.23415
43914210	chr22:43914210:T:G	8.70494e-27	-2.34275	-1.22628	1.83101e-05	-1.99653	-1.27597
43914499	chr22:43914499:G:A	8.62026e-26	-5.82626e-10	-1.27622	0.000136269	-5.82626e-10	-1.26532
43914602	chr22:43914602:C:G	8.62751e-26	-5.82626e-10	-1.27538	0.000136838	-5.82626e-10	-1.26115
43914638	chr22:43914638:A:G	3.8259e-25	1.4888	-1.27476	0.000105367	-0.245881	-1.27662
43914718	chr22:43914718:A:T	8.66872e-26	-5.82626e-10	-1.27061	0.000138478	-5.82626e-10	-1.24924
43914766	chr22:43914766:T:C	1.10115e-25	-5.82626e-10	-1.03139	0.000156283	-5.82626e-10	-1.12828
43914904	chr22:43914904:C:T	8.62703e-26	-5.82626e-10	-1.27544	0.000136812	-5.82626e-10	-1.26134
43915181	chr22:43915181:C:T	9.09832e-26	-5.82626e-10	-1.22225	0.000141507	-5.82626e-10	-1.2276
43915468	chr22:43915468:C:T	8.89212e-26	-5.82626e-10	-1.24517	0.000134855	-5.82626e-10	-1.27575
43915591	chr22:43915591:C:T	7.00769e-25	2.05084	-1.23159	0.000179389	0.177971	-1.16837
43915629	chr22:43915629:CAG:C	1.03993e-25	-5.82626e-10	-1.08859	0.00017413	-5.82626e-10	-1.02015
43915710	chr22:43915710:A:G	2.75248e-26	-1.46589	-0.951942	2.415e-05	-2.35984	-0.635831
43915864	chr22:43915864:G:A	8.63363e-26	-5.82626e-10	-1.27467	0.000137136	-5.82626e-10	-1.25898
43915982	chr22:43915982:T:C	2.28891e-25	0.9769	-1.27658	6.89166e-05	-0.670741	-1.27631
43916142	chr22:43916142:G:A	8.62124e-26	-5.82626e-10	-1.27611	0.000136447	-5.82626e-10	-1.26401
43916205	chr22:43916205:ATCCGTGTGAGGGCGCAGCAAGAAGGCCCTCACCAGACACCAGATGCTAGTG:A	8.63876e-26	-5.82626e-10	-1.27408	0.000137398	-5.82626e-10	-1.25707
43916320	chr22:43916320:T:C	8.74229e-26	-5.82626e-10	-1.26216	0.000141117	-5.82626e-10	-1.23036
43916463	chr22:43916463:C:T	3.25703e-26	-2.24952	-2.96855e-10	6.31812e-05	-2.03395	-2.96855e-10
43916731	chr22:43916731:T:C	1.17093e-25	-5.82626e-10	-0.969956	0.000168596	-5.82626e-10	-1.05245
43917164	chr22:43917164:G:T	9.82312e-26	-5.82626e-10	-1.1456	0.000145533	-5.82626e-10	-1.19955
43917355	chr22:43917355:T:C	1.45494e-26	-1.84451	-1.21086	1.30688e-05	-2.37509	-1.23463
43917594	chr22:43917594:A:T	8.61523e-26	-5.82626e-10	-1.2768	0.000135599	-5.82626e-10	-1.27025
43917668	chr22:43917668:C:T	8.61902e-26	-5.82626e-10	-1.27636	0.000136092	-5.82626e-10	-1.26662
43917969	chr22:43917969:A:G	1.59765e-26	-1.73211	-1.22969	1.28315e-05	-2.36464	-1.26341
43918377	chr22:43918377:A:G	1.47921e-26	-1.79475	-1.24409	1.27543e-05	-2.37262	-1.26146
43918404	chr22:43918404:T:C	1.57067e-26	-1.73662	-1.24222	1.28613e-05	-2.36559	-1.26013
43918469	chr22:43918469:C:T	2.86024e-25	1.19448	-1.27133	8.84229e-05	-0.43294	-1.26488
43918545	chr22:43918545:A:G	8.92877e-27	-2.32618	-1.21747	1.94584e-05	-1.93698	-1.27469
43918645	chr22:43918645:T:C	1.50486e-26	-1.77368	-1.24796	1.27578e-05	-2.36981	-1.264
43918703	chr22:43918703:A:G	1.47491e-26	-1.78807	-1.25367	1.26917e-05	-2.37126	-1.26774
43918708	chr22:43918708:G:A	2.9765e-26	-1.53598	-0.803611	2.26568e-05	-2.37679	-0.682702
43918718	chr22:43918718:C:T	2.94876e-25	1.23038	-1.27674	8.99104e-05	-0.40599	-1.27515
43918723	chr22:43918723:G:A	1.58381e-26	-1.71917	-1.25133	1.28136e-05	-2.36315	-1.26629
43918737	chr22:43918737:A:G	1.58657e-26	-1.71803	-1.25073	1.28178e-05	-2.36331	-1.26581
43918863	chr22:43918863:C:T	8.6159e-26	-5.82626e-10	-1.27673	0.000135808	-5.82626e-10	-1.26871
43918933	chr22:43918933:T:G	1.12007e-25	-5.82626e-10	-1.01436	0.000199135	-5.82626e-10	-0.885967
43919039	chr22:43919039:T:C	1.42041e-26	-1.82052	-1.25887	1.26157e-05	-2.37408	-1.27093
43919069	chr22:43919069:A:G	1.52269e-26	-1.7657	-1.24415	1.26835e-05	-2.36902	-1.27064
43919199	chr22:43919199:A:G	1.70157e-26	-2.00691	-0.891877	1.97282e-05	-2.37117	-0.82673
43919353	chr22:43919353:T:G	1.67077e-26	-1.67525	-1.2418	1.30676e-05	-2.35025	-1.25956
43919719	chr22:43919719:C:T	8.85442e-26	-5.82626e-10	-1.24942	0.000142738	-5.82626e-10	-1.21894
43919959	chr22:43919959:C:T	9.67418e-26	-5.82626e-10	-1.16088	0.000145492	-5.82626e-10	-1.19983
43919960	chr22:43919960:G:A	1.02536e-25	-5.82626e-10	-1.10271	0.000174408	-5.82626e-10	-1.01855
43920316	chr22:43920316:C:G	1.02929e-25	-5.82626e-10	-1.09889	0.000143583	-5.82626e-10	-1.21304
43920509	chr22:43920509:A:G	2.1993e-26	-1.36721	-1.27499	1.35153e-05	-2.30233	-1.2738
43920765	chr22:43920765:C:G	9.14837e-26	-5.82626e-10	-1.21676	0.000146577	-5.82626e-10	-1.1924
43920820	chr22:43920820:A:T	2.75463e-26	-1.19143	-1.22562	1.42572e-05	-2.2781	-1.24459
43921194	chr22:43921194:C:A	1.05311e-25	-5.82626e-10	-1.076	0.000180229	-5.82626e-10	-0.985722
43921204	chr22:43921204:A:G	2.78181e-26	-1.19927	-1.20796	1.44642e-05	-2.28005	-1.22823
43921499	chr22:43921499:C:G	3.31651e-25	-5.82626e-10	0.0711608	0.000581939	-5.82626e-10	0.186414
43921536	chr22:43921536:A:T	2.97743e-26	-1.12064	-1.21863	1.46305e-05	-2.25761	-1.23923
43921830	chr22:43921830:G:C	9.65505e-26	-5.82626e-10	-1.16286	0.000144181	-5.82626e-10	-1.20888
43921871	chr22:43921871:T:C	1.56906e-25	-5.82626e-10	-0.677274	0.00028975	-5.82626e-10	-0.510932
43922364	chr22:43922364:C:T	1.11441e-24	2.4837	-1.20054	0.000391486	0.978583	-1.18859
43922402	chr22:43922402:T:C	2.4485e-25	-5.82626e-10	-0.232276	0.000477039	-5.82626e-10	-0.0123537
43922583	chr22:43922583:A:T	8.83957e-26	-5.82626e-10	-1.2511	0.000136083	-5.82626e-10	-1.26668
43922675	chr22:43922675:G:A	1.12521e-25	-5.82626e-10	-1.00978	0.000151518	-5.82626e-10	-1.15925
43922816	chr22:43922816:T:C	2.58631e-25	-5.82626e-10	-0.177519	0.000506765	-5.82626e-10	0.0480956
43923016	chr22:43923016:T:TG	3.10909e-25	-5.82626e-10	0.00657823	0.000544206	-5.82626e-10	0.119375
43923038	chr22:43923038:A:T	3.1153e-25	-5.82626e-10	0.00857244	0.000545389	-5.82626e-10	0.121548
43923439	chr22:43923439:C:T	9.49433e-26	-5.82626e-10	-1.17964	0.000140057	-5.82626e-10	-1.2379
43923801	chr22:43923801:G:A	9.62055e-26	-5.82626e-10	-1.16643	0.000161401	-5.82626e-10	-1.09606
43923872	chr22:43923872:C:G	2.90794e-26	-2.36289	-2.96855e-10	4.89212e-05	-2.28974	-2.96855e-10
43924110	chr22:43924110:G:A	9.79188e-26	-5.82626e-10	-1.14878	0.00016591	-5.82626e-10	-1.0685
43924245	chr22:43924245:A:G	1.08101e-25	-5.82626e-10	-1.04986	0.0001873	-5.82626e-10	-0.947241
43924317	chr22:43924317:C:A	8.75939e-26	-5.82626e-10	-1.26021	0.000135355	-5.82626e-10	-1.27205
43924804	chr22:43924804:A:C	1.84041e-25	-5.82626e-10	-0.517766	0.000346985	-5.82626e-10	-0.330672
43925165	chr22:43925165:T:C	1.79187e-25	-5.82626e-10	-0.544492	0.000336477	-5.82626e-10	-0.361423
43925181	chr22:43925181:A:G	1.79647e-25	-5.82626e-10	-0.541929	0.000337453	-5.82626e-10	-0.358525
43925319	chr22:43925319:C:T	1.07994e-25	-5.82626e-10	-1.05084	0.000187126	-5.82626e-10	-0.948168
43925385	chr22:43925385:C:T	8.88278e-26	-5.82626e-10	-1.24622	0.000142397	-5.82626e-10	-1.22133
43925735	chr22:43925735:G:A	1.04859e-25	-5.82626e-10	-1.0803	0.000180408	-5.82626e-10	-0.984729
43925761	chr22:43925761:G:A	1.07673e-25	-5.82626e-10	-1.05382	0.000186246	-5.82626e-10	-0.952886
43925837	chr22:43925837:C:T	1.10668e-25	-5.82626e-10	-1.02639	0.000192676	-5.82626e-10	-0.918942
43926053	chr22:43926053:C:A	1.07402e-25	-5.82626e-10	-1.05635	0.00018576	-5.82626e-10	-0.955499
43926358	chr22:43926358:T:C	8.85338e-26	-5.82626e-10	-1.24954	0.000144751	-5.82626e-10	-1.20494
43926543	chr22:43926543:A:G	9.06224e-26	-5.82626e-10	-1.22622	0.000148732	-5.82626e-10	-1.1778
43927056	chr22:43927056:G:A	1.0098e-25	-5.82626e-10	-1.118	0.000164909	-5.82626e-10	-1.07456
43927090	chr22:43927090:G:T	6.90256e-26	-1.1458	-0.352648	3.75273e-05	-1.64745	-0.907437
43927194	chr22:43927194:G:A	5.90819e-25	1.8607	-1.21211	3.29441e-05	-1.47779	-1.20735
43927502	chr22:43927502:AAAG:A	2.88672e-26	-1.09942	-1.2708	1.33258e-05	-2.31716	-1.2731
43927717	chr22:43927717:C:T	3.56878e-23	5.50544	-0.755794	2.3285e-05	-1.94666	-1.08548
43928085	chr22:43928085:A:G	1.91565e-20	10.0492	0.986072	8.3126e-05	-2.26786	0.508269
43928181	chr22:43928181:G:A	8.6516e-26	-5.82626e-10	-1.27259	0.000135084	-5.82626e-10	-1.27406
43928224	chr22:43928224:C:T	2.56398e-26	-1.2347	-1.25407	1.34781e-05	-2.30779	-1.27109
43928291	chr22:43928291:C:T	2.03733e-26	-1.47985	-1.23884	2.84133e-05	-2.3592	-0.47389
43928301	chr22:43928301:G:A	3.6225e-26	-0.930824	-1.21235	1.3455e-05	-2.33329	-1.24731
43928678	chr22:43928678:C:T	1.67383e-22	6.29512	-2.96855e-10	4.50825e-05	-2.37146	-2.96855e-10
43928796	chr22:43928796:A:G	3.6118e-20	11.43	0.239384	1.83554e-05	-2.36987	-0.900164
43928850	chr22:43928850:C:T	0.711435	54.7133	1.38308	1.30605e-05	-2.37073	-1.23962
43928962	chr22:43928962:G:A	8.6636e-26	-5.82626e-10	-1.27121	0.000137462	-5.82626e-10	-1.2566
43928975	chr22:43928975:G:A	0.288541	54.4707	0.723221	1.25935e-05	-2.37007	-1.2767
43929685	chr22:43929685:C:T	9.7162e-25	-5.82626e-10	1.14604	0.00014052	-5.82626e-10	-1.2346
43929751	chr22:43929751:C:T	9.39152e-25	-5.82626e-10	1.11206	0.000140007	-5.82626e-10	-1.23826
43929868	chr22:43929868:A:G	1.0562e-24	1.73169	-0.502185	1.68265e-05	-2.30137	-1.05562
43929892	chr22:43929892:C:T	1.86515e-25	-5.82626e-10	-0.504412	0.000342616	-5.82626e-10	-0.343343
43929975	chr22:43929975:C:A	8.49533e-21	8.79349	1.42861	0.00013725	-2.31869	1.06054
43930082	chr22:43930082:G:T	1.11285e-25	-5.82626e-10	-1.02083	0.000165385	-5.82626e-10	-1.07168
43930392	chr22:43930392:T:C	2.51919e-07	39.9401	1.3026	1.359e-05	-2.35993	-1.21068
43930680	chr22:43930680:A:C	9.15437e-26	-5.82626e-10	-1.21611	0.000151406	-5.82626e-10	-1.15999
43930820	chr22:43930820:C:T	4.73574e-07	40.5325	1.34143	1.38561e-05	-2.34674	-1.20449
43931080	chr22:43931080:TC:T	9.55819e-26	-5.82626e-10	-1.17294	0.000140936	-5.82626e-10	-1.23164
43931132	chr22:43931132:C:A	5.25246e-24	3.33582	-0.502286	5.37558e-05	-2.36618	0.170677
43931187	chr22:43931187:T:C	5.2826e-26	-1.76592	-2.96855e-10	5.92905e-05	-2.0975	-2.96855e-10
43931195	chr22:43931195:C:T	6.53997e-23	5.95561	-0.600262	1.52292e-05	-2.37203	-1.0847
43931299	chr22:43931299:G:A	5.76598e-07	40.656	1.41473	1.40837e-05	-2.34335	-1.19158
43931339	chr22:43931339:C:T	1.46205e-24	1.55467	-2.96855e-10	5.18945e-05	-2.23074	-2.96855e-10
43931393	chr22:43931393:A:G	1.94036e-07	39.7665	1.21514	1.3483e-05	-2.35524	-1.22329
43931870	chr22:43931870:G:A	9.12475e-26	-5.82626e-10	-1.21935	0.000151787	-5.82626e-10	-1.15747
43932163	chr22:43932163:T:C	2.16113e-18	16.3247	-0.563727	1.32366e-05	-2.36533	-1.23164
43932195	chr22:43932195:A:G	1.30887e-22	6.67627	-0.627098	1.49899e-05	-2.37332	-1.09926
43932850	chr22:43932850:G:A	2.29791e-07	40.0859	1.06485	1.31984e-05	-2.3564	-1.24346
43932952	chr22:43932952:C:T	1.94362e-26	-1.64246	-1.12333	2.14011e-05	-2.03874	-1.07777
43933317	chr22:43933317:G:A	1.16183e-20	9.20034	1.33483	9.38789e-05	-2.33866	0.700716
43933395	chr22:43933395:G:A	1.78591e-07	39.8263	1.07239	1.31528e-05	-2.36086	-1.24245
43933426	chr22:43933426:G:A	1.31372e-25	-5.82626e-10	-0.854891	0.00017517	-5.82626e-10	-1.0142
43933839	chr22:43933839:C:T	2.88625e-23	5.15338	-0.616001	1.5444e-05	-2.35134	-1.09139
43934068	chr22:43934068:G:A	6.30028e-25	-5.82626e-10	0.712842	0.00039811	-5.82626e-10	-0.193224
43934151	chr22:43934151:C:T	5.21992e-07	40.655	1.31624	1.49001e-05	-2.34347	-1.13511
43934248	chr22:43934248:T:C	1.44707e-07	39.3036	1.38471	1.49087e-05	-2.36097	-1.11704
43934394	chr22:43934394:G:A	6.47776e-20	9.86859	2.38496	0.000243973	-2.3755	1.6926
43935180	chr22:43935180:G:C	5.67108e-25	1.48848	-0.880856	2.7394e-05	-2.255	-0.614629
43935431	chr22:43935431:G:A	3.27257e-26	-2.24476	-2.96855e-10	4.77436e-05	-2.31411	-2.96855e-10
43935633	chr22:43935633:C:G	1.98436e-06	42.2839	1.02274	1.65166e-05	-2.20918	-1.16641
43935935	chr22:43935935:C:G	4.18541e-07	41.3443	0.406112	1.41321e-05	-2.26042	-1.27108
43935959	chr22:43935959:C:T	1.70628e-25	-5.82626e-10	-0.593436	0.000350268	-5.82626e-10	-0.321252
43936063	chr22:43936063:G:A	4.19484e-07	41.3166	0.436084	1.3852e-05	-2.28217	-1.26936
43936316	chr22:43936316:A:G	8.90562e-26	-5.82626e-10	-1.24365	0.0001456	-5.82626e-10	-1.19909
43936451	chr22:43936451:C:T	8.62782e-26	-5.82626e-10	-1.27535	0.000137132	-5.82626e-10	-1.259
43936597	chr22:43936597:T:C	2.98312e-07	41.0414	0.370315	1.39207e-05	-2.27363	-1.27294
43936613	chr22:43936613:T:C	2.77898e-07	40.8926	0.448242	1.38979e-05	-2.27988	-1.26833
43936690	chr22:43936690:G:A	5.9724e-07	41.6379	0.46803	1.41499e-05	-2.26319	-1.26705
43936805	chr22:43936805:A:T	5.21829e-26	-1.77817	-2.96855e-10	4.48813e-05	-2.37593	-2.96855e-10
43936812	chr22:43936812:A:G	1.94878e-25	-5.82626e-10	-0.460548	0.000216326	-5.82626e-10	-0.803167
43937008	chr22:43937008:T:TC	5.69857e-07	41.6429	0.416118	1.41097e-05	-2.26248	-1.27061
43937292	chr22:43937292:A:G	1.18476e-06	42.0505	0.740431	1.56196e-05	-2.23409	-1.19734
43937490	chr22:43937490:A:G	1.13245e-06	42.0315	0.714257	1.59307e-05	-2.20961	-1.2021
43937679	chr22:43937679:C:A	5.65838e-21	10.1451	-0.329335	0.00172579	1.69033	-0.416836
43937814	chr22:43937814:T:G	8.1696e-07	41.8025	0.616717	1.50967e-05	-2.2451	-1.22038
43937931	chr22:43937931:G:A	8.72972e-26	-5.82626e-10	-1.2636	0.000134782	-5.82626e-10	-1.27629
43938060	chr22:43938060:A:G	9.28629e-26	-5.82626e-10	-1.2018	0.000141348	-5.82626e-10	-1.22873
43938065	chr22:43938065:C:G	8.76685e-07	41.8108	0.678973	1.5228e-05	-2.24746	-1.20935
43938088	chr22:43938088:T:C	7.20925e-07	41.6207	0.67349	1.54738e-05	-2.25382	-1.18698
43938649	chr22:43938649:T:C	5.25475e-07	41.4146	0.563289	1.46275e-05	-2.268	-1.22905
43938923	chr22:43938923:G:A	1.10307e-25	-5.82626e-10	-1.02966	0.000155801	-5.82626e-10	-1.13137
43938932	chr22:43938932:T:G	3.05769e-25	-5.82626e-10	-0.0100933	0.00014513	-5.82626e-10	-1.20232
43939451	chr22:43939451:T:C	4.60661e-07	41.2383	0.608013	1.45834e-05	-2.27869	-1.22138
43939536	chr22:43939536:C:T	4.3458e-07	41.1369	0.651065	1.46584e-05	-2.28116	-1.21378
43939573	chr22:43939573:G:T	1.03442e-06	42.062	0.593252	1.51783e-05	-2.23617	-1.22392
43939790	chr22:43939790:TGG:T	1.54844e-16	20.1219	-0.0891629	1.6492e-05	-2.35095	-1.02613
43939864	chr22:43939864:T:C	7.75107e-07	41.7669	0.599734	1.49608e-05	-2.25176	-1.22275
43939978	chr22:43939978:A:C	8.93174e-26	-5.82626e-10	-1.24073	0.000145993	-5.82626e-10	-1.19639
43940143	chr22:43940143:C:T	8.79461e-26	-5.82626e-10	-1.2562	0.000134926	-5.82626e-10	-1.27522
43940218	chr22:43940218:T:C	5.5914e-07	41.3988	0.641179	1.47922e-05	-2.27037	-1.21548
43940227	chr22:43940227:G:A	1.50238e-25	-0.720699	-2.96855e-10	7.51377e-05	-1.86063	-2.96855e-10
43940380	chr22:43940380:C:T	1.01083e-25	-5.82626e-10	-1.11698	0.000153405	-5.82626e-10	-1.14687
43940430	chr22:43940430:A:G	5.67588e-07	41.4333	0.621739	1.47649e-05	-2.26868	-1.21902
43940616	chr22:43940616:T:C	7.87393e-07	41.7822	0.600099	1.49595e-05	-2.25181	-1.2228
43941077	chr22:43941077:G:A	2.4929e-08	39.6462	-0.716528	1.34492e-05	-2.30433	-1.2767
43941653	chr22:43941653:G:A	6.67716e-07	41.7109	0.506594	1.47037e-05	-2.25452	-1.23734
43941700	chr22:43941700:C:T	3.24687e-26	-1.97009	-0.282557	4.20072e-05	-2.3764	-0.0657066
43941778	chr22:43941778:A:G	3.2285e-25	-5.82626e-10	0.044265	0.000626617	-5.82626e-10	0.260384
43942225	chr22:43942225:C:T	4.85793e-24	3.34499	-0.589547	1.65677e-05	-2.35999	-1.01251
43942254	chr22:43942254:T:C	9.71654e-26	-0.0195745	-1.13693	2.22585e-05	-2.28792	-0.78931
43943175	chr22:43943175:A:G	2.50111e-24	2.82745	-0.735884	1.55698e-05	-2.32117	-1.11345
43943421	chr22:43943421:C:T	1.29888e-25	-5.82626e-10	-0.866246	0.000162806	-5.82626e-10	-1.08739
43943696	chr22:43943696:A:G	1.06803e-25	-5.82626e-10	-1.06194	0.000151937	-5.82626e-10	-1.15649
43945042	chr22:43945042:T:G	5.20651e-07	41.4672	0.50144	1.46438e-05	-2.25822	-1.23772
43945311	chr22:43945311:C:G	1.39279e-25	-5.82626e-10	-0.796446	0.000241631	-5.82626e-10	-0.692541
43945313	chr22:43945313:T:C	5.51289e-07	41.5703	0.45555	1.46475e-05	-2.25146	-1.24422
43945333	chr22:43945333:CCCCAGGGGATG:C	4.46036e-25	0.367479	-2.96855e-10	4.49445e-05	-2.37452	-2.96855e-10
43945418	chr22:43945418:G:A	6.1977e-07	41.6002	0.54272	1.48271e-05	-2.25209	-1.23141
43945420	chr22:43945420:G:A	7.06587e-26	-0.279272	-1.19579	1.43023e-05	-2.30314	-1.2164
43945518	chr22:43945518:C:A	1.71128e-25	-0.273908	-0.316601	2.10089e-05	-2.35449	-0.780518
43945726	chr22:43945726:T:C	7.69658e-07	41.8022	0.557394	1.50448e-05	-2.23987	-1.22905
43945766	chr22:43945766:G:A	9.81621e-26	-5.82626e-10	-1.1463	0.000143428	-5.82626e-10	-1.21412
43945786	chr22:43945786:A:G	7.76016e-07	41.9161	0.451656	1.48929e-05	-2.23422	-1.24485
43945792	chr22:43945792:T:C	4.48386e-07	41.3135	0.505744	1.45404e-05	-2.26594	-1.23708
43945961	chr22:43945961:C:T	8.68213e-26	-5.82626e-10	-1.26907	0.000135111	-5.82626e-10	-1.27386
43946236	chr22:43946236:A:G	2.83595e-20	9.59704	1.83051	0.000149751	-2.36973	1.19876
43946294	chr22:43946294:G:T	1.29357e-25	-5.82626e-10	-0.870344	0.00016249	-5.82626e-10	-1.08933
43946445	chr22:43946445:C:T	1.1833e-24	1.73819	-0.395053	5.78666e-05	-2.21528	0.0934675
43946514	chr22:43946514:T:A	1.34138e-25	-5.82626e-10	-0.834052	0.000235497	-5.82626e-10	-0.718253
43947089	chr22:43947089:T:C	6.41333e-07	41.6922	0.484927	1.4803e-05	-2.24538	-1.23974
43947129	chr22:43947129:T:A	9.25662e-26	-0.254177	-0.95082	1.38777e-05	-2.35116	-1.19851
43947271	chr22:43947271:A:G	4.5741e-07	41.4032	0.43597	1.44899e-05	-2.26042	-1.24608
43947472	chr22:43947472:A:G	1.85406e-24	2.41124	-0.61903	1.74628e-05	-2.27374	-1.04614
43947629	chr22:43947629:C:T	1.10543e-25	-5.82626e-10	-1.02752	0.000156193	-5.82626e-10	-1.12886
43947766	chr22:43947766:T:G	1.4286e-25	-5.82626e-10	-0.771057	0.00017448	-5.82626e-10	-1.01814
43947786	chr22:43947786:T:C	8.98747e-26	-5.82626e-10	-1.2345	0.000135959	-5.82626e-10	-1.2676
43947827	chr22:43947827:C:T	6.40373e-26	-2.3493	0.77584	0.000550249	-0.544769	0.675187
43948032	chr22:43948032:A:G	1.36891e-25	-5.82626e-10	-0.813733	0.000169295	-5.82626e-10	-1.04831
43948131	chr22:43948131:A:G	2.52829e-24	2.63332	-0.530944	1.78551e-05	-2.30246	-0.995203
43948586	chr22:43948586:C:A	1.40035e-25	-5.82626e-10	-0.791026	0.000343673	-5.82626e-10	-0.340263
43948992	chr22:43948992:C:T	2.918e-24	2.94752	-0.701791	1.56478e-05	-2.33513	-1.0945
43949117	chr22:43949117:C:T	1.38783e-25	-5.82626e-10	-0.800012	0.000236401	-5.82626e-10	-0.714424
43949174	chr22:43949174:C:T	3.25342e-25	-5.82626e-10	0.051956	0.000783512	-5.82626e-10	0.483835
43949571	chr22:43949571:C:T	1.38586e-25	-5.82626e-10	-0.801432	0.000326629	-5.82626e-10	-0.391126
43949891	chr22:43949891:G:A	1.02466e-06	41.8746	0.771146	1.6067e-05	-2.21848	-1.1847
43950046	chr22:43950046:C:T	5.6075e-25	1.07123	-0.474874	4.66321e-05	-2.19299	-0.144669
43950179	chr22:43950179:C:G	3.2462e-26	-1.01708	-1.23578	1.74455e-05	-2.04646	-1.27441
43950248	chr22:43950248:C:T	2.66974e-25	0.617373	-0.763142	3.68458e-05	-2.07289	-0.500316
43950331	chr22:43950331:A:G	1.03089e-25	-5.82626e-10	-1.09733	0.000186162	-5.82626e-10	-0.953334
43950399	chr22:43950399:A:G	3.74635e-26	-2.10955	-2.96855e-10	4.52944e-05	-2.36677	-2.96855e-10
43950731	chr22:43950731:C:T	1.00422e-25	-5.82626e-10	-1.12354	0.000179629	-5.82626e-10	-0.989056
43950759	chr22:43950759:T:G	6.34349e-25	1.95147	-1.2318	1.6865e-05	-2.32664	-1.02808
43951424	chr22:43951424:G:C	8.6238e-26	-5.82626e-10	-1.27581	0.000135774	-5.82626e-10	-1.26896
43951553	chr22:43951553:G:T	7.60369e-25	2.09614	-1.19526	1.78384e-05	-2.34232	-0.956282
43952192	chr22:43952192:C:T	8.63515e-26	-5.82626e-10	-1.2745	0.000137368	-5.82626e-10	-1.25729
43952355	chr22:43952355:G:C	8.63669e-26	-5.82626e-10	-1.27432	0.000136783	-5.82626e-10	-1.26156
43952404	chr22:43952404:C:T	8.86786e-25	2.0724	-1.01772	1.46543e-05	-2.25269	-1.24252
43952566	chr22:43952566:G:T	8.71804e-10	35.0552	0.521266	2.12089e-05	-1.94953	-1.176
43952627	chr22:43952627:A:G	9.25031e-26	-5.82626e-10	-1.20568	0.000139751	-5.82626e-10	-1.24009
43953275	chr22:43953275:G:A	1.05336e-25	-5.82626e-10	-1.07577	0.000135073	-5.82626e-10	-1.27414
43953335	chr22:43953335:T:C	2.44878e-22	7.35247	-0.676875	1.82978e-05	-2.13796	-1.13521
43953356	chr22:43953356:T:C	3.11463e-09	36.2627	0.587005	2.64691e-05	-1.74857	-1.1554
43953896	chr22:43953896:C:T	9.64042e-26	-5.82626e-10	-1.16437	0.000142691	-5.82626e-10	-1.21927
43953915	chr22:43953915:A:G	3.5843e-25	0.148812	-2.96855e-10	4.79784e-05	-2.3092	-2.96855e-10
43954010	chr22:43954010:G:A	1.05746e-25	-5.82626e-10	-1.07188	0.00019216	-5.82626e-10	-0.921623
43954045	chr22:43954045:C:T	1.3135e-25	-5.82626e-10	-0.855058	0.000179043	-5.82626e-10	-0.992323
43954063	chr22:43954063:A:T	1.33101e-25	-5.82626e-10	-0.841813	0.000181019	-5.82626e-10	-0.98135
43955163	chr22:43955163:G:C	1.20098e-25	-5.82626e-10	-0.944617	0.000202936	-5.82626e-10	-0.86706
43955214	chr22:43955214:C:T	9.34407e-26	-5.82626e-10	-1.19559	0.000138448	-5.82626e-10	-1.24946
43955269	chr22:43955269:A:G	8.63107e-26	-5.82626e-10	-1.27497	0.000135913	-5.82626e-10	-1.26794
43955336	chr22:43955336:C:T	1.10934e-25	-5.82626e-10	-1.02399	0.000148272	-5.82626e-10	-1.18091
43955966	chr22:43955966:A:G	1.62132e-25	-5.82626e-10	-0.64451	0.000262171	-5.82626e-10	-0.610956
43956633	chr22:43956633:C:T	1.16984e-25	-5.82626e-10	-0.970882	0.000227884	-5.82626e-10	-0.751116
43956986	chr22:43956986:C:T	1.06278e-26	-2.2605	-1.10895	3.0863e-05	-1.60449	-1.1459
43957185	chr22:43957185:T:C	9.63093e-26	-5.82626e-10	-1.16536	0.000160497	-5.82626e-10	-1.10167
43957513	chr22:43957513:C:G	9.77821e-26	-5.82626e-10	-1.15018	0.000145421	-5.82626e-10	-1.20032
43957567	chr22:43957567:C:T	7.35192e-25	1.93808	-1.07087	1.69402e-05	-2.25869	-1.09158
43958231	chr22:43958231:C:T	3.16702e-20	12.4685	-0.930577	1.58667e-05	-2.14024	-1.27549
43958660	chr22:43958660:G:A	1.67685e-25	-0.610832	-2.96855e-10	8.03049e-05	-1.79412	-2.96855e-10
43958718	chr22:43958718:C:T	7.13119e-25	1.87785	-1.04112	1.69359e-05	-2.23397	-1.11654
43958961	chr22:43958961:C:T	1.88189e-25	-5.82626e-10	-0.495474	0.000390564	-5.82626e-10	-0.212361
43958985	chr22:43958985:A:G	1.42912e-24	1.95493	-0.423043	4.71843e-05	-2.33993	0.0140388
43959689	chr22:43959689:C:T	6.29863e-25	1.38723	-0.674646	3.17291e-05	-2.26507	-0.457645
43959813	chr22:43959813:A:G	7.03754e-25	0.823507	-2.96855e-10	5.25236e-05	-2.21869	-2.96855e-10
43960105	chr22:43960105:G:T	9.04111e-26	-5.82626e-10	-1.22855	0.000136373	-5.82626e-10	-1.26456
43960588	chr22:43960588:G:A	1.00955e-10	32.9104	0.510082	1.7765e-05	-2.12474	-1.17798
43960682	chr22:43960682:T:C	5.50714e-25	1.77428	-1.19599	1.48893e-05	-2.20467	-1.27464
43960686	chr22:43960686:G:A	1.25415e-24	1.64102	-0.23973	5.15907e-05	-2.30613	0.0695196
43960773	chr22:43960773:C:T	1.01032e-25	-5.82626e-10	-1.11749	0.000147795	-5.82626e-10	-1.18413
43961149	chr22:43961149:G:A	3.28452e-26	-2.24112	-2.96855e-10	4.79483e-05	-2.30983	-2.96855e-10
43961284	chr22:43961284:C:T	1.00763e-25	-5.82626e-10	-1.12015	0.00014742	-5.82626e-10	-1.18667
43961294	chr22:43961294:CT:C	8.73648e-26	-5.82626e-10	-1.26283	0.000134781	-5.82626e-10	-1.2763
43962014	chr22:43962014:G:T	3.0246e-20	12.5425	-1.05058	1.63244e-05	-2.11655	-1.27075
43962060	chr22:43962060:T:A	6.3799e-25	1.8254	-1.1	1.50943e-05	-2.19629	-1.26935
43962150	chr22:43962150:C:T	6.84044e-25	1.85817	-1.06307	1.70208e-05	-2.22598	-1.11954
43962160	chr22:43962160:A:C	1.16062e-25	-5.82626e-10	-0.978797	0.000207212	-5.82626e-10	-0.846211
43962328	chr22:43962328:T:C	1.25879e-25	-5.82626e-10	-0.897598	0.000219539	-5.82626e-10	-0.788424
43962361	chr22:43962361:G:A	1.33867e-25	-5.82626e-10	-0.836075	0.000230103	-5.82626e-10	-0.741425
43962480	chr22:43962480:C:G	9.93316e-25	1.98535	-0.817224	1.97699e-05	-2.23987	-0.955928
43962578	chr22:43962578:G:A	9.01295e-26	-5.82626e-10	-1.23167	0.00014427	-5.82626e-10	-1.20827
43963117	chr22:43963117:A:G	9.41949e-18	18.1876	-0.95446	1.78727e-05	-2.02311	-1.27357
43963126	chr22:43963126:G:A	3.7315e-26	-2.11353	-2.96855e-10	4.49134e-05	-2.37522	-2.96855e-10
43963433	chr22:43963433:G:T	9.70005e-26	-5.82626e-10	-1.15821	0.000142869	-5.82626e-10	-1.21803
43963771	chr22:43963771:T:C	6.36047e-25	1.76875	-1.04639	1.78654e-05	-2.23029	-1.0668
43963849	chr22:43963849:C:T	7.99196e-25	1.97068	-1.02	1.69145e-05	-2.25433	-1.09745
43963965	chr22:43963965:C:T	8.83461e-26	-5.82626e-10	-1.25166	0.000142286	-5.82626e-10	-1.22211
43964121	chr22:43964121:T:C	5.56395e-26	-1.71403	-2.96855e-10	5.29577e-05	-2.21046	-2.96855e-10
43964127	chr22:43964127:G:A	1.44253e-24	1.80186	-0.260622	4.94174e-05	-2.32526	0.0456127
43964130	chr22:43964130:C:A	1.43002e-24	1.80432	-0.271799	4.87714e-05	-2.32564	0.032829
43964242	chr22:43964242:C:G	8.63596e-26	-5.82626e-10	-1.2744	0.000137385	-5.82626e-10	-1.25717
43964254	chr22:43964254:A:G	1.14206e-25	-5.82626e-10	-0.994919	0.000151304	-5.82626e-10	-1.16066
43964611	chr22:43964611:G:A	9.32209e-26	-5.82626e-10	-1.19795	0.000139149	-5.82626e-10	-1.24441
43964957	chr22:43964957:G:C	8.62854e-26	-5.82626e-10	-1.27526	0.00013646	-5.82626e-10	-1.26392
43965352	chr22:43965352:T:G	1.01394e-25	-1.11391	-2.96855e-10	6.55576e-05	-1.99702	-2.96855e-10
43965833	chr22:43965833:T:A	4.00007e-24	3.80601	-1.24486	1.66575e-05	-2.09854	-1.26856
43965962	chr22:43965962:C:T	7.30053e-11	33.5315	-0.435069	1.83486e-05	-1.99522	-1.27517
43966652	chr22:43966652:G:A	2.82252e-25	0.292559	-0.38268	2.49194e-05	-2.1931	-0.771208
43966907	chr22:43966907:A:G	1.38282e-25	-5.82626e-10	-0.803627	0.000288474	-5.82626e-10	-0.515346
43966935	chr22:43966935:C:T	1.726e-24	2.34606	-0.625418	3.45963e-05	-2.37114	-0.265064
43967739	chr22:43967739:T:TC	1.64014e-25	0.238587	-0.871557	1.80138e-05	-2.20705	-1.08176
43967856	chr22:43967856:C:T	1.13101e-24	2.37629	-1.07834	1.55801e-05	-2.3042	-1.12976
43967943	chr22:43967943:C:T	8.86385e-26	-5.82626e-10	-1.24836	0.000144327	-5.82626e-10	-1.20787
43967948	chr22:43967948:G:A	3.89759e-24	2.53519	-2.96855e-10	0.000351955	-0.316449	-2.96855e-10
43968059	chr22:43968059:T:A	8.68106e-25	1.66509	-0.631702	3.16745e-05	-2.31706	-0.407384
43968104	chr22:43968104:G:A	8.90792e-26	-5.82626e-10	-1.2434	0.000150049	-5.82626e-10	-1.16899
43968144	chr22:43968144:T:A	1.03512e-25	-5.82626e-10	-1.09323	0.00017796	-5.82626e-10	-0.998395
43968447	chr22:43968447:G:A	9.07917e-26	-5.82626e-10	-1.22435	0.000135335	-5.82626e-10	-1.2722
43968487	chr22:43968487:C:T	8.64973e-26	-5.82626e-10	-1.27281	0.000139019	-5.82626e-10	-1.24534
43968714	chr22:43968714:C:T	1.08753e-23	3.98797	-0.426635	2.36856e-05	-2.2234	-0.791689
43968771	chr22:43968771:G:A	1.20073e-25	-5.82626e-10	-0.944819	0.000204044	-5.82626e-10	-0.861617
43969352	chr22:43969352:G:C	2.30575e-23	4.90522	-0.592399	1.83861e-05	-2.37673	-0.891629
43969427	chr22:43969427:G:A	8.62527e-26	-5.82626e-10	-1.27564	0.000136279	-5.82626e-10	-1.26525
43969862	chr22:43969862:G:A	1.29646e-25	0.292395	-1.16051	1.58758e-05	-2.18471	-1.23045
43970255	chr22:43970255:G:A	6.45681e-25	1.80847	-1.07109	1.69187e-05	-2.21101	-1.14053
43970818	chr22:43970818:A:G	1.18184e-25	-5.82626e-10	-0.960679	0.000202643	-5.82626e-10	-0.868505
43970994	chr22:43970994:G:A	5.65494e-25	1.72708	-1.1223	1.52483e-05	-2.18215	-1.27333
43971184	chr22:43971184:C:T	9.35944e-26	-5.82626e-10	-1.19395	0.00013985	-5.82626e-10	-1.23938
43971369	chr22:43971369:C:T	1.00138e-25	-0.24829	-0.878087	1.51877e-05	-2.31571	-1.14376
43971538	chr22:43971538:G:A	9.45794e-26	-5.82626e-10	-1.18348	0.000157628	-5.82626e-10	-1.11972
43971749	chr22:43971749:C:T	1.04951e-25	-5.82626e-10	-1.07943	0.000181159	-5.82626e-10	-0.980575
43972159	chr22:43972159:T:C	8.19505e-26	-0.535474	-0.791333	1.56884e-05	-2.33467	-1.09236
43972242	chr22:43972242:A:G	5.30111e-10	34.5514	0.527537	2.20721e-05	-1.9141	-1.17154
43972324	chr22:43972324:A:G	1.02011e-25	-0.291541	-0.816297	2.30305e-05	-2.08794	-0.955192
43972493	chr22:43972493:C:T	1.11799e-25	-5.82626e-10	-1.01622	0.000197968	-5.82626e-10	-0.891845
43972704	chr22:43972704:G:A	7.04888e-25	1.94734	-1.12222	1.4654e-05	-2.22198	-1.27327
43972861	chr22:43972861:C:T	9.14768e-26	-0.260618	-0.956219	2.17345e-05	-2.0311	-1.06996
43973296	chr22:43973296:G:A	1.36923e-25	-5.82626e-10	-0.813503	0.00017189	-5.82626e-10	-1.0331
43973500	chr22:43973500:G:T	1.03609e-25	-5.82626e-10	-1.0923	0.000187065	-5.82626e-10	-0.948496
43973549	chr22:43973549:C:T	5.88017e-24	3.61607	-0.669648	1.98127e-05	-2.29041	-0.90322
43973825	chr22:43973825:C:T	8.62532e-26	-5.82626e-10	-1.27563	0.000134783	-5.82626e-10	-1.27628
43974047	chr22:43974047:C:T	7.95246e-25	1.9385	-0.992769	1.72473e-05	-2.23266	-1.09964
43974062	chr22:43974062:C:T	9.79287e-26	-5.82626e-10	-1.14868	0.000165983	-5.82626e-10	-1.06807
43974396	chr22:43974396:G:A	9.10194e-26	-5.82626e-10	-1.22185	0.000136503	-5.82626e-10	-1.26361
43974456	chr22:43974456:T:G	8.64987e-24	3.6715	-0.339121	2.41383e-05	-2.28205	-0.714101
43974548	chr22:43974548:A:C	6.09431e-26	-1.62298	-2.96855e-10	5.1687e-05	-2.23474	-2.96855e-10
43974735	chr22:43974735:T:C	1.652e-22	4.52612	1.75587	0.000187231	-2.34037	1.39276
43974788	chr22:43974788:C:T	1.18513e-25	-5.82626e-10	-0.957902	0.000212568	-5.82626e-10	-0.820692
43975100	chr22:43975100:A:G	1.1144e-25	-5.82626e-10	-1.01944	0.00016351	-5.82626e-10	-1.08308
43975127	chr22:43975127:G:C	1.06176e-25	-1.06782	-2.96855e-10	4.50049e-05	-2.37318	-2.96855e-10
43975363	chr22:43975363:A:G	8.85623e-26	-0.342314	-0.906901	2.02113e-05	-2.1148	-1.05891
43975432	chr22:43975432:G:A	8.885e-26	-0.334296	-0.911677	2.01933e-05	-2.11202	-1.06258
43975446	chr22:43975446:A:C	1.08819e-25	-5.82626e-10	-1.04324	0.000154189	-5.82626e-10	-1.14177
43975526	chr22:43975526:A:G	2.01217e-10	33.833	0.277269	2.91556e-05	-1.62199	-1.18532
43976189	chr22:43976189:G:A	6.27988e-22	8.80887	-1.19152	1.41485e-05	-2.26374	-1.26661
43976324	chr22:43976324:C:T	1.04116e-25	-5.82626e-10	-1.08741	0.000173659	-5.82626e-10	-1.02286
43976431	chr22:43976431:A:G	1.06093e-25	-5.82626e-10	-1.0686	0.000159271	-5.82626e-10	-1.10934
43976451	chr22:43976451:C:T	8.82652e-22	9.16972	-1.21195	1.46605e-05	-2.22193	-1.27287
43976645	chr22:43976645:A:G	1.27594e-25	-5.82626e-10	-0.88407	0.000231732	-5.82626e-10	-0.73437
43976752	chr22:43976752:C:T	1.19245e-21	9.53505	-1.27646	1.62678e-05	-2.18762	-1.20315
43976941	chr22:43976941:T:C	1.14837e-25	-5.82626e-10	-0.989411	0.000151939	-5.82626e-10	-1.15648
43977251	chr22:43977251:G:A	1.29461e-25	-5.82626e-10	-0.869541	0.000178774	-5.82626e-10	-0.993832
43977456	chr22:43977456:G:A	1.01005e-25	-5.82626e-10	-1.11775	0.000172586	-5.82626e-10	-1.02906
43977699	chr22:43977699:G:A	1.18585e-24	2.05578	-0.710483	2.89656e-05	-2.35187	-0.461976
43977722	chr22:43977722:A:G	1.09567e-25	-5.82626e-10	-1.03638	0.000156693	-5.82626e-10	-1.12567
43977779	chr22:43977779:C:T	6.54333e-26	-1.55189	-2.96855e-10	4.62881e-05	-2.34507	-2.96855e-10
43978065	chr22:43978065:G:T	1.25547e-25	-5.82626e-10	-0.900244	0.00022727	-5.82626e-10	-0.753812
43978067	chr22:43978067:G:A	8.06858e-25	2.13285	-1.17263	1.41394e-05	-2.25423	-1.27675
43978315	chr22:43978315:G:T	9.33623e-25	1.81128	-0.70513	2.87559e-05	-2.32869	-0.492418
43978343	chr22:43978343:G:A	9.78936e-26	-5.82626e-10	-1.14904	0.000142358	-5.82626e-10	-1.22161
43978387	chr22:43978387:A:G	8.30593e-26	-0.469854	-0.843512	2.20261e-05	-2.1499	-0.937829
43978704	chr22:43978704:A:T	7.50777e-26	-0.524594	-0.889804	2.07805e-05	-2.16748	-0.978459
43979364	chr22:43979364:C:T	7.83727e-26	-0.513218	-0.858228	2.14218e-05	-2.16502	-0.950521
43979367	chr22:43979367:A:C	4.68838e-24	3.45361	-0.733691	1.88821e-05	-2.30226	-0.939476
43979395	chr22:43979395:C:A	3.815e-22	8.37887	-1.25993	1.35659e-05	-2.29649	-1.2759
43979558	chr22:43979558:C:T	9.92246e-26	-0.323871	-0.811665	1.51124e-05	-2.36054	-1.10389
43979627	chr22:43979627:T:C	7.69266e-26	-0.522224	-0.867846	2.116e-05	-2.16897	-0.958875
43979862	chr22:43979862:C:T	3.65405e-22	8.3276	-1.25176	1.35036e-05	-2.3002	-1.2768
43980455	chr22:43980455:C:T	4.66393e-19	15.464	-1.2364	1.26539e-05	-2.36619	-1.27579
43980512	chr22:43980512:C:T	3.7923e-26	-2.09736	-2.96855e-10	4.48821e-05	-2.37591	-2.96855e-10
43980582	chr22:43980582:C:A	8.70701e-26	-5.82626e-10	-1.26621	0.000143065	-5.82626e-10	-1.21665
43981341	chr22:43981341:G:T	8.09505e-25	2.13915	-1.17565	1.41135e-05	-2.25619	-1.27663
43981677	chr22:43981677:A:C	1.65441e-25	0.161027	-0.785336	1.49561e-05	-2.3642	-1.11063
43982119	chr22:43982119:C:T	4.29699e-13	28.9153	-0.954141	1.74676e-05	-2.05497	-1.26463
43982426	chr22:43982426:T:G	8.88149e-26	-1.24637	-2.96855e-10	5.94786e-05	-2.09434	-2.96855e-10
43982522	chr22:43982522:C:T	2.98958e-26	-2.3352	-2.96855e-10	7.62078e-05	-1.84649	-2.96855e-10
43982626	chr22:43982626:T:C	1.04321e-25	-5.82626e-10	-1.08545	0.000156029	-5.82626e-10	-1.12991
43982790	chr22:43982790:C:T	2.62755e-25	-0.1617	-2.96855e-10	4.62793e-05	-2.34526	-2.96855e-10
43982929	chr22:43982929:C:T	6.21361e-13	29.2775	-0.947469	1.81817e-05	-2.01621	-1.26333
43983171	chr22:43983171:G:A	1.3399e-25	-5.82626e-10	-0.835155	0.000244855	-5.82626e-10	-0.679287
43983627	chr22:43983627:C:G	1.08165e-25	-5.82626e-10	-1.04927	0.000184003	-5.82626e-10	-0.964999
43983702	chr22:43983702:G:A	8.61602e-26	-5.82626e-10	-1.27671	0.000135713	-5.82626e-10	-1.26941
43983851	chr22:43983851:CAT:C	9.24339e-26	-5.82626e-10	-1.20643	0.000159455	-5.82626e-10	-1.10819
43983872	chr22:43983872:G:A	1.44786e-25	-5.82626e-10	-0.757668	0.000251219	-5.82626e-10	-0.653627
43984129	chr22:43984129:A:G	4.77091e-13	29.1666	-1.10079	1.78139e-05	-2.02699	-1.27298
43984153	chr22:43984153:T:C	1.60894e-25	0.205454	-0.857627	1.45629e-05	-2.36743	-1.13405
43984301	chr22:43984301:T:C	1.02536e-25	-5.82626e-10	-1.10271	0.000137912	-5.82626e-10	-1.25334
43984769	chr22:43984769:C:T	8.93322e-26	-5.82626e-10	-1.24056	0.000151035	-5.82626e-10	-1.16244
43984808	chr22:43984808:T:A	8.6208e-26	-5.82626e-10	-1.27616	0.000135077	-5.82626e-10	-1.27411
43984887	chr22:43984887:T:C	2.00762e-13	27.9316	-0.731386	1.76088e-05	-2.12987	-1.18169
43985008	chr22:43985008:C:T	8.64824e-26	-5.82626e-10	-1.27298	0.000138484	-5.82626e-10	-1.24919
43985131	chr22:43985131:AC:A	1.22732e-25	-5.82626e-10	-0.922918	0.00016958	-5.82626e-10	-1.04663
43985322	chr22:43985322:T:C	1.7773e-25	-5.82626e-10	-0.552654	0.000314528	-5.82626e-10	-0.428877
43985333	chr22:43985333:C:T	9.16603e-26	-5.82626e-10	-1.21483	0.000150205	-5.82626e-10	-1.16795
43985343	chr22:43985343:G:C	2.48369e-20	11.8354	-0.540499	0.00174413	1.89731	-0.613248
43985460	chr22:43985460:T:C	3.21445e-13	28.4107	-0.739731	1.80338e-05	-2.09478	-1.19292
43985602	chr22:43985602:C:T	3.03004e-10	33.986	0.533643	3.26414e-05	-1.59552	-1.09885
43985983	chr22:43985983:C:T	1.1354e-25	-5.82626e-10	-1.00076	0.000159169	-5.82626e-10	-1.10999
43986192	chr22:43986192:C:T	4.64616e-26	-1.0736	-0.82069	1.75841e-05	-2.142	-1.17096
43986276	chr22:43986276:G:A	8.73613e-26	-5.82626e-10	-1.26287	0.000141119	-5.82626e-10	-1.23035
43986367	chr22:43986367:A:C	9.26769e-26	-0.394266	-0.809536	1.4973e-05	-2.37426	-1.09945
43986653	chr22:43986653:C:T	9.79318e-23	6.80545	-1.04635	2.25151e-05	-2.28965	-0.776114
43986804	chr22:43986804:T:C	8.44121e-20	13.7949	-1.27661	1.36982e-05	-2.37667	-1.18602
43986825	chr22:43986825:T:G	1.01047e-25	-5.82626e-10	-1.11734	0.000138176	-5.82626e-10	-1.25142
43986973	chr22:43986973:G:A	5.33426e-26	-0.762726	-0.99346	1.35484e-05	-2.37626	-1.19742
43987190	chr22:43987190:T:C	5.21659e-25	1.02856	-0.504465	2.64635e-05	-2.10259	-0.801597
43987520	chr22:43987520:C:T	7.34864e-20	13.6565	-1.2768	1.37812e-05	-2.37681	-1.17984
43987552	chr22:43987552:G:C	8.0957e-20	13.7442	-1.26771	1.4736e-05	-2.37669	-1.11297
43987622	chr22:43987622:T:C	5.40111e-25	1.2572	-0.698343	2.17446e-05	-2.16382	-0.936769
43987737	chr22:43987737:C:G	2.58917e-20	12.5953	-1.2588	1.28201e-05	-2.3641	-1.26484
43988399	chr22:43988399:C:G	5.75838e-26	-0.692564	-0.987116	1.42446e-05	-2.32438	-1.19919
43988545	chr22:43988545:G:A	1.51689e-25	-5.82626e-10	-0.711092	0.000272782	-5.82626e-10	-0.571279
43988920	chr22:43988920:C:T	9.35445e-26	-5.82626e-10	-1.19448	0.000141166	-5.82626e-10	-1.23002
43989703	chr22:43989703:T:C	3.66517e-25	1.06747	-0.896348	1.96616e-05	-2.11489	-1.0864
43989714	chr22:43989714:A:G	1.60458e-15	23.271	-0.900034	1.70502e-05	-2.09674	-1.24705
43989799	chr22:43989799:CTGTT:C	3.56752e-26	-0.956846	-1.20162	1.45052e-05	-2.27992	-1.22553
43990401	chr22:43990401:C:T	3.72971e-24	2.64561	-0.154451	6.96609e-05	-2.37562	0.439302
43990549	chr22:43990549:T:C	9.27818e-26	-5.82626e-10	-1.20267	0.000140304	-5.82626e-10	-1.23614
43990758	chr22:43990758:G:A	1.05837e-25	-5.82626e-10	-1.07102	0.000140066	-5.82626e-10	-1.23784
43991186	chr22:43991186:C:G	9.12014e-26	-5.82626e-10	-1.21985	0.000138059	-5.82626e-10	-1.25227
43991228	chr22:43991228:A:G	6.57825e-20	13.5397	-1.27074	1.45357e-05	-2.37675	-1.1266
43991324	chr22:43991324:C:G	9.39071e-26	-5.82626e-10	-1.19062	0.000140186	-5.82626e-10	-1.23698
43991418	chr22:43991418:C:T	2.78806e-25	0.906778	-1.00918	1.92582e-05	-2.06795	-1.15407
43991501	chr22:43991501:C:G	2.07357e-25	-0.39848	-2.96855e-10	4.51227e-05	-2.37057	-2.96855e-10
43992064	chr22:43992064:T:C	1.01652e-25	-5.82626e-10	-1.11137	0.000144581	-5.82626e-10	-1.20611
43992239	chr22:43992239:T:C	1.25299e-25	-5.82626e-10	-0.902222	0.000227222	-5.82626e-10	-0.754026
43992328	chr22:43992328:C:T	7.62697e-21	9.57878	0.535497	0.00368439	1.57525	0.456654
43992457	chr22:43992457:G:A	2.1974e-24	2.32764	-0.365532	5.28343e-05	-2.37505	0.162257
43992537	chr22:43992537:A:G	4.81982e-20	13.2278	-1.26985	1.46334e-05	-2.37441	-1.12224
43992797	chr22:43992797:G:A	9.19293e-26	-5.82626e-10	-1.2119	0.000139359	-5.82626e-10	-1.2429
43992922	chr22:43992922:A:G	2.35653e-25	-0.270561	-2.96855e-10	9.77135e-05	-1.59791	-2.96855e-10
43992937	chr22:43992937:T:C	1.14816e-15	22.8439	-0.807616	1.60781e-05	-2.13746	-1.26503
43993039	chr22:43993039:A:G	1.58097e-25	-0.66971	-2.96855e-10	4.739e-05	-2.32154	-2.96855e-10
43993274	chr22:43993274:G:A	2.91785e-26	-2.35949	-2.96855e-10	4.9633e-05	-2.2753	-2.96855e-10
43993512	chr22:43993512:G:A	6.02103e-26	-0.719233	-0.915846	1.4227e-05	-2.3768	-1.14801
43993520	chr22:43993520:C:T	8.78552e-26	-5.82626e-10	-1.25723	0.000134713	-5.82626e-10	-1.2768
43993634	chr22:43993634:T:C	6.78334e-20	13.5724	-1.27278	1.324e-05	-2.37681	-1.2199
43993638	chr22:43993638:C:T	6.02026e-26	-1.63521	-2.96855e-10	4.76841e-05	-2.31535	-2.96855e-10
43993929	chr22:43993929:C:T	1.63609e-25	-5.82626e-10	-0.635442	0.000216473	-5.82626e-10	-0.802485
43994341	chr22:43994341:GT:G	8.88581e-26	-5.82626e-10	-1.24588	0.000134723	-5.82626e-10	-1.27673
43994666	chr22:43994666:C:T	8.96883e-26	-5.82626e-10	-1.23658	0.000137001	-5.82626e-10	-1.25996
43994667	chr22:43994667:G:A	5.36468e-25	1.77274	-1.22065	1.47913e-05	-2.34554	-1.14038
43994688	chr22:43994688:C:T	2.04488e-22	7.76735	-1.27201	1.49247e-05	-2.31061	-1.16633
43995145	chr22:43995145:T:C	1.12383e-23	1.84817	1.746	0.000211931	-2.36213	1.53843
43995179	chr22:43995179:C:T	1.45267e-25	-5.82626e-10	-0.754345	0.000196881	-5.82626e-10	-0.897355
43995349	chr22:43995349:CAAGGGCACGGGCGTCGTGAATA:C	9.19293e-26	-5.82626e-10	-1.2119	0.000139359	-5.82626e-10	-1.2429
43995354	chr22:43995354:G:A	2.64082e-15	23.7425	-0.87336	1.71425e-05	-2.08491	-1.25348
43995517	chr22:43995517:C:T	2.88731e-25	-5.82626e-10	-0.0674264	0.00072567	-5.82626e-10	0.407143
43995708	chr22:43995708:T:C	1.74103e-22	7.5955	-1.26102	1.51435e-05	-2.32461	-1.13777
43995806	chr22:43995806:G:A	2.66795e-16	21.7149	-1.13803	1.51538e-05	-2.19972	-1.26198
43996049	chr22:43996049:G:A	1.34627e-25	-5.82626e-10	-0.830411	0.000247021	-5.82626e-10	-0.67048
43996189	chr22:43996189:G:A	9.18969e-26	-5.82626e-10	-1.21225	0.000139323	-5.82626e-10	-1.24316
43997195	chr22:43997195:C:T	1.55513e-19	14.2186	-1.0893	1.27904e-05	-2.36996	-1.2613
43997213	chr22:43997213:T:C	4.20288e-26	-0.761138	-1.23343	1.34034e-05	-2.3118	-1.27264
43997475	chr22:43997475:A:G	8.61624e-26	-5.82626e-10	-1.27669	0.000140059	-5.82626e-10	-1.23789
43997880	chr22:43997880:C:T	1.28027e-25	-5.82626e-10	-0.880679	0.00023278	-5.82626e-10	-0.729858
43997958	chr22:43997958:C:T	1.00181e-26	-2.20018	-1.22835	1.55018e-05	-2.16399	-1.27501
43998127	chr22:43998127:T:C	8.94738e-26	-5.82626e-10	-1.23898	0.000136692	-5.82626e-10	-1.26222
43998427	chr22:43998427:A:T	1.02656e-25	-5.82626e-10	-1.10154	0.000134818	-5.82626e-10	-1.27602
43998477	chr22:43998477:G:A	1.21957e-25	-5.82626e-10	-0.929256	0.000164854	-5.82626e-10	-1.07489
43998522	chr22:43998522:C:T	3.88883e-15	24.0476	-0.791342	1.8317e-05	-2.02303	-1.24909
43998787	chr22:43998787:C:T	9.81334e-26	-5.82626e-10	-1.14659	0.00014475	-5.82626e-10	-1.20494
43998846	chr22:43998846:GCTGCCGGCTCCGTGCCGGAAGC:G	9.17345e-26	-5.82626e-10	-1.21402	0.000149909	-5.82626e-10	-1.16992
43999094	chr22:43999094:C:G	1.21678e-25	-5.82626e-10	-0.931546	0.00021905	-5.82626e-10	-0.79065
43999253	chr22:43999253:C:T	1.14642e-25	-5.82626e-10	-0.991106	0.000199708	-5.82626e-10	-0.883096
43999509	chr22:43999509:A:C	1.14464e-19	14.0188	-1.19598	1.25719e-05	-2.37328	-1.27521
43999979	chr22:43999979:C:G	8.61698e-26	-5.82626e-10	-1.2766	0.00014026	-5.82626e-10	-1.23645
44000046	chr22:44000046:G:A	1.50956e-25	-0.715931	-2.96855e-10	4.48576e-05	-2.37646	-2.96855e-10
44000464	chr22:44000464:G:C	8.70532e-26	-5.82626e-10	-1.2664	0.000134847	-5.82626e-10	-1.27581
44000498	chr22:44000498:C:T	2.36661e-25	-5.82626e-10	-0.266291	0.000534723	-5.82626e-10	0.101796
44001264	chr22:44001264:A:G	3.50129e-25	0.879183	-0.753803	2.27868e-05	-2.07726	-0.976506
44001664	chr22:44001664:C:T	9.36074e-26	-5.82626e-10	-1.19381	0.000141036	-5.82626e-10	-1.23094
44002007	chr22:44002007:GTTTCCCTCC:G	3.94994e-26	-1.44811	-0.608528	2.4277e-05	-2.35591	-0.63451
44003095	chr22:44003095:G:A	9.14914e-26	-5.82626e-10	-1.21668	0.000149936	-5.82626e-10	-1.16974
44003203	chr22:44003203:C:T	1.24443e-25	-5.82626e-10	-0.909076	0.000212401	-5.82626e-10	-0.821474
44003743	chr22:44003743:C:T	2.99306e-26	-2.33404	-2.96855e-10	4.85739e-05	-2.29686	-2.96855e-10
44003881	chr22:44003881:A:G	1.19002e-25	-0.262794	-0.690984	0.000113319	-1.15705	-0.292688
44004258	chr22:44004258:C:T	9.68606e-26	-5.82626e-10	-1.15965	0.000163342	-5.82626e-10	-1.0841
44004269	chr22:44004269:G:A	6.5848e-23	5.36218	-2.96855e-10	5.97174e-05	-2.09033	-2.96855e-10
44004296	chr22:44004296:GAGCTCCCCGCAACTGA:G	2.87209e-26	-2.3753	-2.96855e-10	9.2059e-05	-1.65752	-2.96855e-10
44004818	chr22:44004818:G:A	2.66585e-25	1.08592	-1.23315	0.000155227	0.0389812	-1.17405
44004957	chr22:44004957:G:T	1.43258e-25	-0.768276	-2.96855e-10	7.48279e-05	-1.86476	-2.96855e-10
44005142	chr22:44005142:C:T	1.68127e-23	4.57836	-0.581398	9.59571e-05	-1.91944	0.303394
44005244	chr22:44005244:C:T	1.37526e-24	2.67636	-1.18289	1.30176e-05	-2.36983	-1.24382
44005311	chr22:44005311:C:T	1.04727e-25	-1.65736	0.575793	0.000116638	-2.37591	0.955032
44005352	chr22:44005352:G:A	3.91171e-24	2.85786	-0.319049	0.000175507	-0.934086	-0.0781888
44005922	chr22:44005922:A:G	1.17532e-25	-5.82626e-10	-0.966209	0.000196311	-5.82626e-10	-0.900254
44005940	chr22:44005940:C:T	1.31411e-26	-2.37489	-0.782281	5.05914e-05	-1.5421	-0.71407
44005991	chr22:44005991:C:T	2.24353e-26	-2.09047	-0.531813	3.12096e-05	-2.12936	-0.609868
44006087	chr22:44006087:C:T	2.2997e-26	-2.06506	-0.532494	3.1864e-05	-2.10767	-0.6108
44006287	chr22:44006287:T:TA	4.28186e-25	1.55876	-1.23212	1.38284e-05	-2.33033	-1.2229
44006289	chr22:44006289:C:T	3.65879e-26	-1.82447	-0.308733	4.53648e-05	-1.95991	-0.40531
44006425	chr22:44006425:A:G	2.2399e-26	-2.03892	-0.584982	3.1108e-05	-2.08368	-0.658812
44006553	chr22:44006553:A:G	9.01389e-26	-5.82626e-10	-1.23157	0.000137252	-5.82626e-10	-1.25814
44006562	chr22:44006562:T:G	1.55962e-25	-5.82626e-10	-0.683309	0.000278639	-5.82626e-10	-0.550034
44006761	chr22:44006761:C:T	2.03921e-26	-2.14598	-0.571798	2.83668e-05	-2.186	-0.648729
44006950	chr22:44006950:T:A	1.55857e-25	-5.82626e-10	-0.683986	0.000278431	-5.82626e-10	-0.550782
44007094	chr22:44007094:C:T	2.02048e-25	-0.424415	-2.96855e-10	5.34567e-05	-2.20108	-2.96855e-10
44007953	chr22:44007953:GCAT:G	1.44658e-25	-5.82626e-10	-0.758548	0.000208412	-5.82626e-10	-0.840434
44007979	chr22:44007979:G:A	1.05752e-25	-5.82626e-10	-1.07182	0.000176753	-5.82626e-10	-1.0052
44008096	chr22:44008096:G:T	4.88574e-26	-1.94597	0.101957	4.93906e-05	-2.36275	0.0825615
44008186	chr22:44008186:C:T	1.62124e-25	-5.82626e-10	-0.644561	0.00019122	-5.82626e-10	-0.92653
44008604	chr22:44008604:A:G	1.85736e-26	-1.63057	-1.18062	1.69472e-05	-2.23257	-1.11728
44008652	chr22:44008652:G:A	1.5911e-25	-5.82626e-10	-0.663323	0.000284806	-5.82626e-10	-0.528144
44009397	chr22:44009397:TAATCAGTTTTGA:T	9.4884e-26	-5.82626e-10	-1.18027	0.00015679	-5.82626e-10	-1.12504
44009470	chr22:44009470:C:T	2.15964e-25	-5.82626e-10	-0.35781	0.000387095	-5.82626e-10	-0.221283
44009521	chr22:44009521:A:G	1.70144e-25	-5.82626e-10	-0.596278	0.000261245	-5.82626e-10	-0.614493
44009705	chr22:44009705:A:G	1.45766e-25	-5.82626e-10	-0.750922	0.000201845	-5.82626e-10	-0.87245
44009734	chr22:44009734:A:C	1.56645e-26	-1.70882	-1.27271	1.39823e-05	-2.2662	-1.27596
44009791	chr22:44009791:CAT:C	1.75227e-25	0.526841	-1.09368	1.58688e-05	-2.17211	-1.24348
44010101	chr22:44010101:C:T	1.86087e-26	-1.53335	-1.27595	1.58235e-05	-2.14294	-1.27552
44010473	chr22:44010473:C:G	2.64165e-25	-0.156346	-2.96855e-10	5.14199e-05	-2.23993	-2.96855e-10
44010737	chr22:44010737:TGATTTTGTATGG:T	8.68428e-26	-5.82626e-10	-1.26882	0.000138322	-5.82626e-10	-1.25037
44010984	chr22:44010984:T:G	2.0513e-25	-5.82626e-10	-0.409276	0.000368844	-5.82626e-10	-0.269578
44011307	chr22:44011307:A:G	1.02517e-25	-5.82626e-10	-1.1029	0.000155997	-5.82626e-10	-1.13012
44011406	chr22:44011406:C:T	1.65317e-25	-5.82626e-10	-0.625057	0.000296968	-5.82626e-10	-0.486327
44011558	chr22:44011558:G:C	1.74236e-25	-5.82626e-10	-0.57251	0.000314495	-5.82626e-10	-0.428984
44011719	chr22:44011719:T:C	2.15582e-26	-1.8726	-0.789561	2.37654e-05	-2.2687	-0.743019
44011865	chr22:44011865:A:T	1.04995e-25	-0.0309625	-1.04805	1.46515e-05	-2.27243	-1.22298
44011955	chr22:44011955:A:G	3.73872e-26	-1.32618	-0.78541	1.59209e-05	-2.36905	-1.04327
44012103	chr22:44012103:G:T	1.79558e-25	-5.82626e-10	-0.542425	0.000276561	-5.82626e-10	-0.55752
44012361	chr22:44012361:T:C	3.08142e-25	0.874512	-0.876872	3.38173e-05	-1.67206	-0.986921
44012747	chr22:44012747:CT:C	3.51695e-25	1.19458	-1.06473	3.50223e-05	-1.5256	-1.09837
44012810	chr22:44012810:A:G	9.06212e-26	-5.82626e-10	-1.22623	0.000148232	-5.82626e-10	-1.18117
44012934	chr22:44012934:T:C	3.94998e-26	-2.05663	-2.96855e-10	4.69763e-05	-2.33031	-2.96855e-10
44012981	chr22:44012981:C:T	1.07125e-25	-5.82626e-10	-1.05893	0.00018809	-5.82626e-10	-0.943033
44013195	chr22:44013195:A:G	8.44112e-27	-2.37396	-1.22585	1.32473e-05	-2.36566	-1.2305
44013296	chr22:44013296:G:A	4.95751e-23	6.33565	-1.25733	1.65421e-05	-2.27592	-1.09812
44013327	chr22:44013327:G:T	8.98262e-26	-5.82626e-10	-1.23504	0.000151999	-5.82626e-10	-1.15608
44013487	chr22:44013487:G:A	1.07689e-26	-2.16835	-1.18791	1.42822e-05	-2.31028	-1.21066
44013695	chr22:44013695:C:T	1.90043e-24	3.09259	-1.27567	1.36541e-05	-2.34151	-1.2244
44013781	chr22:44013781:C:T	1.13208e-25	-5.82626e-10	-1.00369	0.000156168	-5.82626e-10	-1.12902
44014056	chr22:44014056:AAAAAG:A	8.61965e-26	-5.82626e-10	-1.27629	0.000134892	-5.82626e-10	-1.27548
44014113	chr22:44014113:G:A	9.34485e-21	11.4967	-1.17928	2.67502e-05	-1.99439	-0.89902
44014293	chr22:44014293:A:G	2.99482e-23	5.83123	-1.25693	2.55655e-05	-1.66501	-1.2737
44014923	chr22:44014923:T:G	2.66396e-25	-5.82626e-10	-0.147936	0.000373591	-5.82626e-10	-0.256791
44014971	chr22:44014971:A:G	3.79493e-26	-1.14737	-0.9493	3.36514e-05	-1.70818	-0.955717
44015130	chr22:44015130:C:T	2.8221e-26	-1.87337	-0.519486	2.928e-05	-2.30431	-0.498738
44015218	chr22:44015218:GA:G	2.77716e-25	-5.82626e-10	-0.106322	0.000388626	-5.82626e-10	-0.217334
44015341	chr22:44015341:CAT:C	1.25266e-25	-5.82626e-10	-0.902485	0.00021603	-5.82626e-10	-0.804534
44015482	chr22:44015482:G:A	3.21888e-26	-2.2613	-2.96855e-10	4.75215e-05	-2.31877	-2.96855e-10
44015606	chr22:44015606:G:A	1.1603e-26	-2.00539	-1.27627	1.26652e-05	-2.36807	-1.27303
44015758	chr22:44015758:T:G	8.70232e-27	-2.3026	-1.26673	0.00010085	-0.291206	-1.27511
44015819	chr22:44015819:C:T	1.04708e-25	-5.82626e-10	-1.08174	0.000174768	-5.82626e-10	-1.0165
44015924	chr22:44015924:A:G	4.28057e-26	-1.28403	-0.692216	4.70335e-05	-1.73542	-0.593675
44016030	chr22:44016030:C:T	1.68954e-26	-1.75647	-1.1494	4.28955e-05	-1.44619	-0.974995
44016059	chr22:44016059:G:A	9.58126e-26	-5.82626e-10	-1.17053	0.000135448	-5.82626e-10	-1.27137
44016347	chr22:44016347:C:T	2.99231e-25	1.05847	-1.09018	4.03191e-05	-1.40772	-1.0754
44016446	chr22:44016446:G:T	1.52396e-25	-5.82626e-10	-0.706441	0.000275801	-5.82626e-10	-0.560272
44016995	chr22:44016995:C:T	9.49861e-26	-5.82626e-10	-1.17919	0.000200648	-5.82626e-10	-0.878399
44016998	chr22:44016998:C:T	1.42809e-25	-5.82626e-10	-0.771415	0.000172532	-5.82626e-10	-1.02937
44017499	chr22:44017499:A:G	1.8972e-25	-5.82626e-10	-0.487374	0.000317451	-5.82626e-10	-0.419629
44017795	chr22:44017795:C:T	1.22144e-25	-5.82626e-10	-0.927718	0.000215916	-5.82626e-10	-0.80506
44018065	chr22:44018065:C:A	3.23598e-26	-2.256	-2.96855e-10	7.99535e-05	-1.79851	-2.96855e-10
44018381	chr22:44018381:G:A	1.16306e-25	-5.82626e-10	-0.976693	0.000186733	-5.82626e-10	-0.950274
44018564	chr22:44018564:C:T	9.26082e-26	-5.82626e-10	-1.20454	0.000160373	-5.82626e-10	-1.10245
44018777	chr22:44018777:A:G	1.03232e-25	-5.82626e-10	-1.09594	0.000149661	-5.82626e-10	-1.17158
44018786	chr22:44018786:G:A	9.041e-26	-5.82626e-10	-1.22857	0.000157285	-5.82626e-10	-1.12189
44019216	chr22:44019216:C:T	9.54401e-26	-5.82626e-10	-1.17442	0.000141205	-5.82626e-10	-1.22974
44019380	chr22:44019380:C:T	2.8688e-26	-2.37644	-2.96855e-10	5.50683e-05	-2.17138	-2.96855e-10
44019386	chr22:44019386:A:AT	5.89543e-25	-5.82626e-10	0.646425	0.000986709	-5.82626e-10	0.714423
44019445	chr22:44019445:G:C	8.035e-27	-2.3734	-1.27572	1.51889e-05	-2.18402	-1.27537
44019481	chr22:44019481:A:G	1.26792e-25	-5.82626e-10	-0.890371	0.000245954	-5.82626e-10	-0.674806
44019546	chr22:44019546:G:A	1.11685e-25	-5.82626e-10	-1.01724	0.000142502	-5.82626e-10	-1.22059
44019551	chr22:44019551:T:C	1.27326e-25	-5.82626e-10	-0.886172	0.00024721	-5.82626e-10	-0.669713
44019561	chr22:44019561:G:A	1.01605e-25	-5.82626e-10	-1.11182	0.000177429	-5.82626e-10	-1.00138
44019643	chr22:44019643:A:G	1.25446e-26	-2.02595	-1.17768	1.66672e-05	-2.17428	-1.19222
44019702	chr22:44019702:G:A	1.27375e-25	-5.82626e-10	-0.885783	0.00024733	-5.82626e-10	-0.669227
44019836	chr22:44019836:A:G	1.27309e-25	-5.82626e-10	-0.886302	0.000247174	-5.82626e-10	-0.669858
44019883	chr22:44019883:C:T	1.27309e-25	-5.82626e-10	-0.886302	0.000247174	-5.82626e-10	-0.669858
44019938	chr22:44019938:G:A	1.26167e-25	-5.82626e-10	-0.895317	0.000244694	-5.82626e-10	-0.679945
44020111	chr22:44020111:T:C	1.42794e-25	-5.82626e-10	-0.771516	0.000284359	-5.82626e-10	-0.529715
44020144	chr22:44020144:G:A	1.00654e-25	-5.82626e-10	-1.12124	0.000146779	-5.82626e-10	-1.19102
44020275	chr22:44020275:C:G	4.78046e-26	-1.8658	-2.96855e-10	0.000104202	-1.53362	-2.96855e-10
44020344	chr22:44020344:T:C	1.33346e-25	-5.82626e-10	-0.839977	0.000262028	-5.82626e-10	-0.611502
44020393	chr22:44020393:C:T	4.27952e-26	-0.789821	-1.18667	0.000223738	0.40063	-1.17011
44020481	chr22:44020481:A:C	1.18134e-26	-2.0797	-1.18399	1.35785e-05	-2.37403	-1.19743
44020549	chr22:44020549:A:G	2.73808e-26	-1.64029	-0.782793	1.92436e-05	-2.25043	-0.972345
44020749	chr22:44020749:G:A	9.57155e-26	-5.82626e-10	-1.17154	0.000150313	-5.82626e-10	-1.16723
44021063	chr22:44021063:G:A	9.043e-26	-5.82626e-10	-1.22835	0.000157504	-5.82626e-10	-1.1205
44021099	chr22:44021099:A:G	8.81725e-26	-5.82626e-10	-1.25363	0.000135661	-5.82626e-10	-1.2698
44022047	chr22:44022047:A:G	2.86878e-26	-2.37645	-2.96855e-10	4.68476e-05	-2.33305	-2.96855e-10
44022090	chr22:44022090:C:T	8.06103e-27	-2.37206	-1.27382	4.20444e-05	-1.16452	-1.27671
44022159	chr22:44022159:G:A	4.0602e-26	-1.8021	-0.227006	4.9609e-05	-2.12169	-0.154088
44022564	chr22:44022564:A:G	1.18404e-26	-2.16499	-1.09642	1.59203e-05	-2.28952	-1.12283
44022567	chr22:44022567:T:C	5.10464e-26	-2.32806	0.527871	0.00020986	-1.88132	1.04781
44022680	chr22:44022680:A:G	1.01413e-25	-5.82626e-10	-1.11372	0.000177604	-5.82626e-10	-1.00039
44023159	chr22:44023159:C:T	4.68073e-26	-1.49269	-0.394197	3.03527e-05	-2.31059	-0.456481
44023500	chr22:44023500:G:A	9.93699e-26	-5.82626e-10	-1.13407	0.00014392	-5.82626e-10	-1.2107
44023567	chr22:44023567:T:C	8.35553e-27	-2.34656	-1.26344	1.34807e-05	-2.33589	-1.2428
44023664	chr22:44023664:G:C	1.80495e-25	-5.82626e-10	-0.53722	0.000276553	-5.82626e-10	-0.557548
44023779	chr22:44023779:C:T	3.02729e-25	-5.82626e-10	-0.0200851	0.000489973	-5.82626e-10	0.0143975
44023908	chr22:44023908:C:T	1.00507e-25	-5.82626e-10	-1.1227	0.000164039	-5.82626e-10	-1.07985
44023939	chr22:44023939:A:G	1.81965e-25	-5.82626e-10	-0.529106	0.000278608	-5.82626e-10	-0.550147
44024135	chr22:44024135:G:C	3.17395e-26	-1.02095	-1.25441	3.68006e-05	-1.33794	-1.2365
44024618	chr22:44024618:A:G	1.71819e-25	0.609839	-1.19632	6.53877e-05	-0.821368	-1.17825
44024622	chr22:44024622:A:C	3.39124e-26	-1.39321	-0.81593	3.91918e-05	-1.64284	-0.868649
44024721	chr22:44024721:G:A	1.15466e-25	-5.82626e-10	-0.983943	0.000195899	-5.82626e-10	-0.902355
44024968	chr22:44024968:T:A	9.10057e-26	-5.82626e-10	-1.222	0.000145685	-5.82626e-10	-1.1985
44024979	chr22:44024979:A:T	2.15476e-26	-1.41375	-1.24891	2.60394e-05	-1.66334	-1.257
44025017	chr22:44025017:C:T	1.49852e-26	-2.10983	-0.916034	1.89722e-05	-2.37582	-0.861159
44025048	chr22:44025048:A:G	3.48866e-26	-2.18082	-2.96855e-10	4.49879e-05	-2.37356	-2.96855e-10
44025545	chr22:44025545:G:A	7.56198e-26	-0.42266	-0.984544	6.7009e-05	-0.96995	-1.00518
44025614	chr22:44025614:G:A	1.25377e-25	-5.82626e-10	-0.901599	0.00018775	-5.82626e-10	-0.944839
44025636	chr22:44025636:C:G	1.35486e-25	-5.82626e-10	-0.824056	0.0002022	-5.82626e-10	-0.870695
44025683	chr22:44025683:G:T	7.22587e-26	-1.56303	0.110362	7.61092e-05	-2.18595	0.338171
44025723	chr22:44025723:T:TTCTC	4.83274e-26	-0.599577	-1.25535	5.45767e-05	-0.921507	-1.25884
44025981	chr22:44025981:C:G	2.65825e-25	-0.150084	-2.96855e-10	0.000325773	-0.393751	-2.96855e-10
44026166	chr22:44026166:A:C	6.10304e-26	-0.34475	-1.2768	7.91963e-05	-0.540681	-1.26734
44026453	chr22:44026453:T:C	1.64209e-26	-1.68184	-1.25253	2.31412e-05	-1.79082	-1.24751
44026621	chr22:44026621:C:T	1.50267e-26	-2.13701	-0.886087	1.96057e-05	-2.37332	-0.83081
44026758	chr22:44026758:T:C	4.8842e-26	-2.04975	0.20542	0.000139522	-1.50994	0.268209
44026854	chr22:44026854:C:T	9.05328e-26	-5.82626e-10	-1.22721	0.000143835	-5.82626e-10	-1.21129
44027084	chr22:44027084:G:T	7.1607e-26	-2.01137	0.549639	0.000216223	-1.5409	0.737252
44027172	chr22:44027172:G:A	1.70402e-25	-5.82626e-10	-0.594763	0.00027548	-5.82626e-10	-0.561437
44027218	chr22:44027218:T:C	2.25562e-24	2.69374	-0.705477	0.000108704	-0.754036	-0.737286
44027297	chr22:44027297:T:C	1.3924e-25	-5.82626e-10	-0.796724	0.000241456	-5.82626e-10	-0.693263
44027366	chr22:44027366:T:C	1.75594e-25	-5.82626e-10	-0.564745	0.000318144	-5.82626e-10	-0.417449
44027516	chr22:44027516:G:A	2.4263e-25	-1.43866	1.19727	0.000332207	-1.76844	1.39425
44028090	chr22:44028090:C:T	1.19424e-25	-5.82626e-10	-0.950241	0.000181654	-5.82626e-10	-0.977848
44028228	chr22:44028228:C:T	1.91992e-26	-1.60027	-1.17779	1.51286e-05	-2.2629	-1.20047
44028543	chr22:44028543:A:G	1.23353e-24	2.55387	-1.16916	0.000176853	0.0741761	-1.07881
44028769	chr22:44028769:T:C	2.17063e-26	-1.41093	-1.24438	3.09102e-05	-1.52361	-1.22526
44028949	chr22:44028949:A:G	3.32896e-24	2.97654	-0.59905	0.000146385	-0.557362	-0.636349
44029122	chr22:44029122:C:A	1.31448e-25	-5.82626e-10	-0.854312	0.000196783	-5.82626e-10	-0.897851
44029675	chr22:44029675:C:T	8.83812e-26	-5.82626e-10	-1.25126	0.000139861	-5.82626e-10	-1.2393
44029798	chr22:44029798:T:G	1.49928e-26	-2.12984	-0.895512	1.94028e-05	-2.37454	-0.839998
44029881	chr22:44029881:G:C	1.58181e-24	2.83269	-1.19929	8.24434e-05	-0.586832	-1.18101
44030164	chr22:44030164:T:C	2.93461e-24	3.3718	-1.12039	0.000119654	-0.298268	-1.09708
44030192	chr22:44030192:T:C	1.0026e-25	-5.82626e-10	-1.12516	0.000162172	-5.82626e-10	-1.0913
44030336	chr22:44030336:G:A	8.63863e-26	-5.82626e-10	-1.27409	0.000137258	-5.82626e-10	-1.25809
44030392	chr22:44030392:G:A	3.9373e-26	-2.05984	-2.96855e-10	4.52552e-05	-2.36763	-2.96855e-10
44030535	chr22:44030535:G:T	3.89567e-25	-5.82626e-10	0.232115	0.000606438	-5.82626e-10	0.227651
44030764	chr22:44030764:AG:A	4.78139e-26	-0.590015	-1.27559	3.2443e-05	-1.42366	-1.2768
44030967	chr22:44030967:G:T	3.61348e-25	0.275847	-0.118927	0.000637338	0.316966	-0.039617
44030969	chr22:44030969:C:G	1.01606e-24	-5.82626e-10	1.19077	0.00171568	-5.82626e-10	1.26761
44031079	chr22:44031079:C:CA	1.1539e-24	-5.82626e-10	1.31798	0.00164502	-5.82626e-10	1.22556
44031371	chr22:44031371:T:C	3.94539e-26	-2.24129	0.183502	5.47715e-05	-2.36428	0.1875
44031376	chr22:44031376:C:T	9.46668e-26	-0.00802437	-1.17453	5.22778e-05	-1.05639	-1.16699
44031445	chr22:44031445:G:C	3.91706e-25	-5.82626e-10	0.23759	0.00073286	-5.82626e-10	0.417002
44031484	chr22:44031484:G:A	8.81026e-26	-5.82626e-10	-1.25442	0.000135075	-5.82626e-10	-1.27412
44031748	chr22:44031748:G:A	1.58329e-25	-5.82626e-10	-0.668248	0.000228935	-5.82626e-10	-0.746513
44031816	chr22:44031816:G:A	5.15183e-26	-2.21664	0.425659	6.96971e-05	-2.35789	0.4221
44032135	chr22:44032135:G:A	1.45894e-23	4.83952	-0.984384	0.0050386	3.39625	-1.05132
44032386	chr22:44032386:G:A	8.84404e-25	-5.82626e-10	1.05199	0.00150524	-5.82626e-10	1.13676
44032607	chr22:44032607:A:G	1.09957e-25	-5.82626e-10	-1.03283	0.000159444	-5.82626e-10	-1.10826
44032666	chr22:44032666:C:T	5.94636e-26	-1.74952	0.101962	0.000137045	-1.39157	0.131935
44032667	chr22:44032667:G:A	3.92745e-26	-0.874083	-1.18826	1.58589e-05	-2.17237	-1.24385
44033009	chr22:44033009:G:A	3.9147e-25	-5.82626e-10	0.236986	0.000524818	-5.82626e-10	0.0831
44033511	chr22:44033511:G:T	6.18176e-26	-0.336934	-1.2718	3.98403e-05	-1.22312	-1.27196
44033713	chr22:44033713:C:A	1.01282e-25	-5.82626e-10	-1.11502	0.000151778	-5.82626e-10	-1.15753
44033882	chr22:44033882:C:T	2.76415e-25	0.600413	-0.71143	0.000445235	0.628135	-0.709484
44034189	chr22:44034189:CAATTAT:C	9.07855e-26	-5.82626e-10	-1.22442	0.000145608	-5.82626e-10	-1.19903
44034450	chr22:44034450:C:G	8.70447e-26	-5.82626e-10	-1.2665	0.000135422	-5.82626e-10	-1.27156
44034673	chr22:44034673:CTGACCCCCA:C	4.04729e-25	1.03145	-0.761152	0.000463792	0.859883	-0.9004
44034850	chr22:44034850:A:G	9.41408e-27	-2.3072	-1.18351	1.31943e-05	-2.37675	-1.22342
44035034	chr22:44035034:A:G	3.71079e-25	0.955023	-0.771531	0.000171125	-0.130684	-0.906875
44035374	chr22:44035374:T:C	1.17562e-26	-2.23117	-1.03738	4.60199e-05	-1.42812	-0.922754
44035530	chr22:44035530:C:T	9.17195e-25	0.95623	0.132169	0.000388794	-0.131705	-0.0851984
44036486	chr22:44036486:A:T	9.03953e-27	-2.28162	-1.24969	1.27543e-05	-2.37437	-1.25971
44037249	chr22:44037249:C:T	8.73093e-27	-2.32399	-1.24206	1.2806e-05	-2.37574	-1.2543
44037363	chr22:44037363:C:T	3.08827e-26	-1.30109	-1.00164	4.34513e-05	-1.36853	-1.03978
44038503	chr22:44038503:G:A	3.13187e-25	-5.82626e-10	0.0138785	0.000449618	-5.82626e-10	-0.0715538
44038666	chr22:44038666:C:G	8.61734e-26	-5.82626e-10	-1.27656	0.000135355	-5.82626e-10	-1.27205
44038728	chr22:44038728:G:T	1.5356e-25	-5.82626e-10	-0.698831	0.000267559	-5.82626e-10	-0.590613
44038794	chr22:44038794:C:A	7.78813e-25	1.98208	-1.05723	0.000564946	1.26014	-1.10336
44038840	chr22:44038840:A:G	3.29809e-25	-5.82626e-10	0.0655912	0.000464036	-5.82626e-10	-0.0399906
44038900	chr22:44038900:C:T	9.02573e-26	-5.82626e-10	-1.23026	0.000137088	-5.82626e-10	-1.25933
44039070	chr22:44039070:G:A	3.04597e-25	0.820898	-0.834831	0.000160456	-0.19056	-0.911375
44039371	chr22:44039371:C:T	8.59553e-27	-2.37671	-1.20497	1.43676e-05	-2.2921	-1.22288
44039672	chr22:44039672:G:A	8.36243e-27	-2.3768	-1.23237	1.41689e-05	-2.28252	-1.24638
44040312	chr22:44040312:G:C	9.55828e-27	-2.34076	-1.13476	1.75732e-05	-2.13306	-1.18051
44040321	chr22:44040321:G:A	1.04725e-25	-5.82626e-10	-1.08158	0.000158723	-5.82626e-10	-1.11279
44040700	chr22:44040700:C:T	1.19827e-25	-5.82626e-10	-0.946874	0.000172425	-5.82626e-10	-1.02999
44041119	chr22:44041119:A:G	3.1429e-25	-5.82626e-10	0.0173953	0.000452825	-5.82626e-10	-0.0644459
44042088	chr22:44042088:C:A	9.34635e-26	-1.19535	-2.96855e-10	8.93213e-05	-1.68771	-2.96855e-10
44042180	chr22:44042180:T:G	1.57487e-25	-5.82626e-10	-0.673578	0.000223135	-5.82626e-10	-0.772175
44042962	chr22:44042962:A:C	5.68557e-26	-0.423169	-1.26924	1.48761e-05	-2.21193	-1.26827
44043371	chr22:44043371:T:G	1.55363e-26	-2.29053	-0.699209	2.1737e-05	-2.37533	-0.725612
44043423	chr22:44043423:T:G	1.0044e-25	-5.82626e-10	-1.12336	0.000151663	-5.82626e-10	-1.15829
44043768	chr22:44043768:C:T	8.78535e-26	-5.82626e-10	-1.25725	0.000135358	-5.82626e-10	-1.27203
44044300	chr22:44044300:T:C	2.89583e-26	-2.36707	-2.96855e-10	5.36833e-05	-2.19685	-2.96855e-10
44045272	chr22:44045272:C:A	5.48725e-25	1.8461	-1.27142	0.000599945	1.48892	-1.27203
44045478	chr22:44045478:A:C	3.00468e-25	-5.82626e-10	-0.02758	0.000433542	-5.82626e-10	-0.107964
44046343	chr22:44046343:C:G	9.52568e-26	-5.82626e-10	-1.17635	0.000140396	-5.82626e-10	-1.23548
44046561	chr22:44046561:C:T	5.00356e-26	-0.665669	-1.15452	1.56686e-05	-2.27344	-1.15485
44048123	chr22:44048123:G:A	1.1801e-26	-2.0833	-1.18143	1.47216e-05	-2.27508	-1.21556
44048162	chr22:44048162:G:A	4.47222e-26	-1.93245	-2.96855e-10	5.20795e-05	-2.22718	-2.96855e-10
44048520	chr22:44048520:C:T	1.16316e-26	-2.10153	-1.17767	1.46195e-05	-2.28623	-1.21136
44049103	chr22:44049103:G:A	8.70142e-26	-5.82626e-10	-1.26685	0.000139397	-5.82626e-10	-1.24263
44049384	chr22:44049384:G:A	8.6273e-26	-5.82626e-10	-1.27541	0.000136996	-5.82626e-10	-1.26
44049423	chr22:44049423:T:C	8.61952e-26	-5.82626e-10	-1.27631	0.000135417	-5.82626e-10	-1.27159
44049779	chr22:44049779:C:T	5.87403e-25	1.85724	-1.21445	0.000323428	0.849589	-1.25056
44049858	chr22:44049858:T:C	9.93419e-26	-5.82626e-10	-1.13435	0.000156665	-5.82626e-10	-1.12584
44050158	chr22:44050158:A:G	1.53726e-25	-5.82626e-10	-0.697747	0.000238855	-5.82626e-10	-0.704096
44050251	chr22:44050251:C:T	1.53089e-25	-5.82626e-10	-0.701899	0.000235976	-5.82626e-10	-0.716221
44050252	chr22:44050252:A:G	1.10377e-25	-5.82626e-10	-1.02902	0.000171072	-5.82626e-10	-1.03787
44050361	chr22:44050361:A:G	9.14443e-26	-5.82626e-10	-1.21719	0.000142646	-5.82626e-10	-1.21959
44050433	chr22:44050433:T:C	8.78607e-26	-5.82626e-10	-1.25717	0.000139952	-5.82626e-10	-1.23866
44050610	chr22:44050610:C:T	1.75527e-26	-1.75724	-1.11048	1.4942e-05	-2.37325	-1.10253
44050772	chr22:44050772:A:AC	6.01722e-26	-0.376108	-1.2596	1.95459e-05	-1.96432	-1.24287
44050807	chr22:44050807:T:C	5.88022e-26	-0.452664	-1.20608	1.88416e-05	-2.01882	-1.22507
44051068	chr22:44051068:C:T	1.33541e-25	0.0689997	-0.907512	0.000172215	-0.0418357	-0.989372
44051392	chr22:44051392:CTG:C	8.63544e-26	-5.82626e-10	-1.27446	0.0001348	-5.82626e-10	-1.27616
44051606	chr22:44051606:G:A	1.02994e-26	-2.22433	-1.17651	1.34356e-05	-2.37553	-1.20651
44051920	chr22:44051920:G:GATGCTGCC	1.11762e-25	-5.82626e-10	-1.01655	0.000169367	-5.82626e-10	-1.04788
44052063	chr22:44052063:C:T	9.3075e-26	-5.82626e-10	-1.19952	0.000142747	-5.82626e-10	-1.21888
44052149	chr22:44052149:T:C	9.43408e-26	-5.82626e-10	-1.18601	0.000155626	-5.82626e-10	-1.1325
44052368	chr22:44052368:G:A	2.68887e-25	-5.82626e-10	-0.138632	0.000408411	-5.82626e-10	-0.167679
44052458	chr22:44052458:G:A	8.57271e-27	-2.33569	-1.24865	1.59518e-05	-2.1797	-1.23068
44052522	chr22:44052522:G:A	2.44921e-26	-2.20891	-0.325657	5.29296e-05	-1.88216	-0.328827
44052601	chr22:44052601:T:C	8.90991e-27	-2.27962	-1.26614	1.26168e-05	-2.37475	-1.27018
44052875	chr22:44052875:T:C	1.31986e-26	-2.31386	-0.838953	2.04137e-05	-2.29708	-0.866669
44053285	chr22:44053285:T:C	3.99964e-26	-2.04413	-2.96855e-10	5.49068e-05	-2.17432	-2.96855e-10
44053381	chr22:44053381:CTGA:C	2.73245e-25	-5.82626e-10	-0.122552	0.000453904	-5.82626e-10	-0.0620672
44053384	chr22:44053384:A:G	4.13944e-26	-2.00978	-2.96855e-10	4.6882e-05	-2.33232	-2.96855e-10
44053910	chr22:44053910:C:A	9.06897e-26	-5.82626e-10	-1.22548	0.000138601	-5.82626e-10	-1.24836
44054169	chr22:44054169:G:T	4.83731e-24	-5.82626e-10	2.75119	0.0146137	-5.82626e-10	3.40976
44054569	chr22:44054569:G:A	3.03204e-26	-2.3211	-2.96855e-10	0.000100515	-1.56965	-2.96855e-10
44054717	chr22:44054717:G:A	6.62594e-24	-5.82626e-10	3.06583	0.0204467	-5.82626e-10	3.74563
44054784	chr22:44054784:TC:T	1.67589e-26	-1.91113	-1.00286	1.81345e-05	-2.33826	-0.943877
44054920	chr22:44054920:G:A	1.68234e-24	1.69502	-2.96855e-10	0.000799394	0.503901	-2.96855e-10
44055106	chr22:44055106:A:T	1.05353e-25	-5.82626e-10	-1.07561	0.000162013	-5.82626e-10	-1.09227
44055158	chr22:44055158:A:G	1.53471e-25	-5.82626e-10	-0.699413	0.000252759	-5.82626e-10	-0.647514
44055187	chr22:44055187:C:T	8.6426e-26	-5.82626e-10	-1.27363	0.000136631	-5.82626e-10	-1.26267
44055733	chr22:44055733:C:T	3.27647e-26	-1.49955	-0.744018	2.61095e-05	-2.16457	-0.753086
44055943	chr22:44055943:C:T	3.12112e-26	-1.57931	-0.71283	2.59706e-05	-2.20108	-0.721908
44055974	chr22:44055974:A:C	2.26326e-25	-5.82626e-10	-0.310946	0.000378786	-5.82626e-10	-0.24298
44055997	chr22:44055997:G:A	9.59739e-26	-5.82626e-10	-1.16885	0.000169745	-5.82626e-10	-1.04566
44056051	chr22:44056051:G:A	2.0248e-26	-2.21609	-0.50877	2.84555e-05	-2.10188	-0.729733
44056125	chr22:44056125:A:G	2.87837e-26	-2.37311	-2.96855e-10	5.75947e-05	-2.12652	-2.96855e-10
44056142	chr22:44056142:C:T	2.03752e-26	-1.61834	-1.10026	1.88855e-05	-2.22779	-1.01377
44056217	chr22:44056217:C:T	2.56468e-25	-5.82626e-10	-0.185916	0.000431958	-5.82626e-10	-0.111624
44056376	chr22:44056376:A:T	9.09039e-26	-5.82626e-10	-1.22312	0.000139155	-5.82626e-10	-1.24436
44056392	chr22:44056392:G:A	9.34367e-26	-5.82626e-10	-1.19564	0.000142185	-5.82626e-10	-1.22282
44056438	chr22:44056438:A:G	2.15381e-26	-1.49463	-1.16847	1.84374e-05	-2.1671	-1.09847
44056532	chr22:44056532:T:G	2.12299e-26	-1.54894	-1.12857	1.89528e-05	-2.19015	-1.04785
44056643	chr22:44056643:C:T	2.13481e-25	-5.82626e-10	-0.369373	0.000311646	-5.82626e-10	-0.438085
44057148	chr22:44057148:T:C	2.4996e-26	-1.68888	-0.825322	3.26029e-05	-1.70315	-0.992397
44057403	chr22:44057403:G:A	9.19551e-26	-5.82626e-10	-1.21162	0.000141439	-5.82626e-10	-1.22808
44057474	chr22:44057474:G:C	1.13183e-26	-2.30204	-1.00446	2.1467e-05	-2.09684	-1.01659
44057941	chr22:44057941:C:T	1.01836e-25	-5.82626e-10	-1.10956	0.000161372	-5.82626e-10	-1.09624
44058417	chr22:44058417:C:T	8.63476e-26	-5.82626e-10	-1.27454	0.000135542	-5.82626e-10	-1.27067
44058636	chr22:44058636:C:A	3.99055e-26	-0.775254	-1.27115	1.91112e-05	-1.99158	-1.2381
44058825	chr22:44058825:G:A	9.52953e-26	-5.82626e-10	-1.17594	0.000139256	-5.82626e-10	-1.24364
44058846	chr22:44058846:C:T	9.07933e-26	-5.82626e-10	-1.22434	0.000141223	-5.82626e-10	-1.22961
44058858	chr22:44058858:G:A	2.32993e-26	-1.76973	-0.814771	3.16127e-05	-2.09628	-0.630114
44059593	chr22:44059593:A:G	1.37198e-26	-2.03062	-1.08347	2.3622e-05	-1.84074	-1.17703
44059609	chr22:44059609:G:A	1.10584e-26	-2.08096	-1.24878	1.95349e-05	-1.99497	-1.21278
44059988	chr22:44059988:C:G	1.57178e-24	0.19298	1.43406	0.000954303	-0.614737	1.29577
44060732	chr22:44060732:C:T	8.66976e-26	-5.82626e-10	-1.2705	0.00013614	-5.82626e-10	-1.26626
44060812	chr22:44060812:T:C	1.13226e-26	-2.36178	-0.944338	2.02647e-05	-2.24922	-0.921857
44060998	chr22:44060998:G:A	1.73022e-26	-2.34445	-0.537645	2.1189e-05	-2.36338	-0.763092
44061118	chr22:44061118:C:T	9.81319e-26	-0.194276	-0.952334	6.19485e-05	-0.929138	-1.12451
44061379	chr22:44061379:C:T	1.04157e-24	-1.5877	2.80327	0.00186741	-1.58235	2.9347
44061584	chr22:44061584:G:A	1.79742e-25	-5.82626e-10	-0.5414	0.000312827	-5.82626e-10	-0.4343
44061628	chr22:44061628:T:A	2.65127e-25	-5.82626e-10	-0.152713	0.000328458	-5.82626e-10	-0.385542
44062102	chr22:44062102:C:T	6.66935e-25	-1.7844	2.55417	0.00118297	-1.79725	2.69308
44062192	chr22:44062192:C:T	1.65357e-26	-2.27773	-0.649671	2.49732e-05	-2.33955	-0.622598
44062226	chr22:44062226:C:A	9.51362e-26	-2.25445	1.07684	0.000144326	-2.34552	1.13765
44062240	chr22:44062240:G:C	8.32525e-26	-2.24661	0.935564	0.000125478	-2.34196	0.994134
44062397	chr22:44062397:G:C	5.13277e-26	-1.79469	-2.96855e-10	0.000297906	-0.483173	-2.96855e-10
44062454	chr22:44062454:A:G	8.97946e-26	-2.30213	1.06673	0.000140418	-2.36587	1.13054
44062606	chr22:44062606:C:T	3.30796e-23	4.67375	-2.96855e-10	0.00021675	-0.801207	-2.96855e-10
44062618	chr22:44062618:C:A	3.39452e-26	-2.20817	-2.96855e-10	4.52154e-05	-2.36851	-2.96855e-10
44062640	chr22:44062640:A:C	1.50244e-26	-2.33211	-0.691137	2.32441e-05	-2.36815	-0.665751
44062738	chr22:44062738:C:T	9.09271e-27	-2.27602	-1.24943	1.57291e-05	-2.16646	-1.25798
44062774	chr22:44062774:G:A	3.59237e-26	-2.15152	-2.96855e-10	4.63394e-05	-2.34396	-2.96855e-10
44063565	chr22:44063565:G:A	1.31045e-25	0.152065	-1.00945	7.89825e-05	-0.642716	-1.16801
44063588	chr22:44063588:C:T	2.86919e-26	-2.37631	-2.96855e-10	4.48458e-05	-2.37672	-2.96855e-10
44063729	chr22:44063729:G:A	3.9705e-26	-1.59308	-0.458365	5.09999e-05	-1.63917	-0.608959
44063954	chr22:44063954:G:A	8.66988e-26	-5.82626e-10	-1.27048	0.000136148	-5.82626e-10	-1.26621
44064115	chr22:44064115:T:C	1.03835e-25	-1.97868	0.888559	0.000161661	-2.2638	1.16935
44064240	chr22:44064240:G:A	1.00853e-25	-5.82626e-10	-1.11926	0.000151181	-5.82626e-10	-1.16147
44064267	chr22:44064267:G:A	9.70545e-26	-2.068	0.910356	0.000157483	-2.31116	1.19053
44064409	chr22:44064409:A:G	3.71613e-26	-1.65979	-0.45786	4.736e-05	-1.71275	-0.609426
44064680	chr22:44064680:C:T	1.31558e-25	-5.82626e-10	-0.853476	0.000202807	-5.82626e-10	-0.867696
44065305	chr22:44065305:T:C	1.15079e-25	-5.82626e-10	-0.987305	0.000193003	-5.82626e-10	-0.917247
44065597	chr22:44065597:A:G	2.96694e-26	-2.34281	-2.96855e-10	4.63999e-05	-2.34265	-2.96855e-10
44066036	chr22:44066036:C:G	1.02147e-25	-5.82626e-10	-1.10651	0.00015244	-5.82626e-10	-1.15318
44066507	chr22:44066507:T:C	8.74155e-26	-5.82626e-10	-1.26225	0.000137581	-5.82626e-10	-1.25574
44066562	chr22:44066562:G:C	1.26192e-25	-5.82626e-10	-0.895115	0.000188513	-5.82626e-10	-0.940784
44067167	chr22:44067167:T:C	9.64872e-26	-5.82626e-10	-1.16351	0.000149206	-5.82626e-10	-1.17462
44067429	chr22:44067429:C:T	9.61813e-26	-5.82626e-10	-1.16669	0.000157568	-5.82626e-10	-1.12009
44067987	chr22:44067987:G:T	4.2377e-26	-2.35681	0.370496	7.6171e-05	-2.36384	0.516864
44068407	chr22:44068407:G:A	9.46919e-26	-5.82626e-10	-1.18229	0.000147458	-5.82626e-10	-1.18641
44068507	chr22:44068507:C:T	8.50844e-26	-2.15973	0.87045	0.000105734	-2.34473	0.825707
44069022	chr22:44069022:A:G	8.66716e-26	-5.82626e-10	-1.2708	0.000137196	-5.82626e-10	-1.25854
44069081	chr22:44069081:C:T	1.13456e-25	-5.82626e-10	-1.0015	0.000189674	-5.82626e-10	-0.934647
44069655	chr22:44069655:A:G	3.60821e-26	-0.984523	-1.1626	3.19901e-05	-1.51299	-1.20153
44070023	chr22:44070023:G:A	1.9961e-25	-5.82626e-10	-0.436555	0.000269342	-5.82626e-10	-0.58397
44070108	chr22:44070108:C:T	1.44743e-25	-5.82626e-10	-0.757961	0.000240747	-5.82626e-10	-0.696205
44070323	chr22:44070323:C:A	1.10252e-25	-5.82626e-10	-1.03016	0.000183518	-5.82626e-10	-0.967637
44070473	chr22:44070473:C:T	1.37671e-25	-5.82626e-10	-0.808051	0.000229395	-5.82626e-10	-0.744508
44070670	chr22:44070670:A:G	1.52334e-26	-2.24777	-0.761656	2.55012e-05	-2.37568	-0.565544
44070807	chr22:44070807:A:G	2.82414e-26	-2.23555	-0.156584	4.91711e-05	-2.37515	0.0905057
44071053	chr22:44071053:A:C	1.29427e-25	-5.82626e-10	-0.869804	0.000213276	-5.82626e-10	-0.817363
44071118	chr22:44071118:T:C	8.96974e-26	-5.82626e-10	-1.23648	0.000143732	-5.82626e-10	-1.212
44071349	chr22:44071349:C:T	3.40504e-25	0.0975039	-2.96855e-10	0.00018905	-0.937939	-2.96855e-10
44071775	chr22:44071775:G:A	9.47827e-26	-5.82626e-10	-1.18134	0.000149997	-5.82626e-10	-1.16933
44071796	chr22:44071796:C:T	2.29679e-26	-1.72634	-0.87248	2.48786e-05	-1.94901	-1.01693
44071872	chr22:44071872:A:G	1.19308e-26	-2.36861	-0.885189	1.75393e-05	-2.35222	-0.963285
44071883	chr22:44071883:G:A	1.17644e-26	-2.25027	-1.01758	1.97295e-05	-2.11104	-1.0868
44071910	chr22:44071910:C:G	5.64987e-24	-5.82626e-10	2.90647	0.0106396	-5.82626e-10	3.09239
44072019	chr22:44072019:T:C	1.05126e-26	-2.37263	-1.00771	1.73211e-05	-2.37533	-0.952698
44072030	chr22:44072030:A:G	1.08666e-26	-2.36904	-0.978183	1.79375e-05	-2.37289	-0.92017
44072076	chr22:44072076:C:T	1.09844e-25	-5.82626e-10	-1.03386	0.000150708	-5.82626e-10	-1.16461
44072594	chr22:44072594:T:C	1.34803e-26	-1.92538	-1.20631	1.82592e-05	-2.0094	-1.26588
44073265	chr22:44073265:G:A	3.03473e-26	-2.32021	-2.96855e-10	6.44253e-05	-2.01445	-2.96855e-10
44073936	chr22:44073936:T:C	8.77889e-26	-5.82626e-10	-1.25799	0.000138306	-5.82626e-10	-1.25048
44074055	chr22:44074055:G:A	3.39339e-26	-1.96503	-0.243477	3.71908e-05	-2.1983	-0.365591
44074156	chr22:44074156:A:G	1.29903e-26	-2.0963	-1.07242	1.92933e-05	-2.32646	-0.893735
44074335	chr22:44074335:C:A	1.17227e-25	-5.82626e-10	-0.96881	0.000196177	-5.82626e-10	-0.900932
44074731	chr22:44074731:C:T	8.63679e-26	-5.82626e-10	-1.27431	0.000136237	-5.82626e-10	-1.26555
44074760	chr22:44074760:G:A	3.07251e-26	-2.08386	-0.223979	3.85392e-05	-2.34193	-0.186342
44074967	chr22:44074967:C:A	8.96095e-26	-5.82626e-10	-1.23746	0.000138627	-5.82626e-10	-1.24816
44075050	chr22:44075050:G:C	2.12536e-26	-2.18526	-0.491133	3.04115e-05	-2.2936	-0.471527
44075243	chr22:44075243:C:T	6.95712e-26	-1.49057	-2.96855e-10	7.42046e-05	-1.87313	-2.96855e-10
44075509	chr22:44075509:G:T	8.67218e-26	-5.82626e-10	-1.27022	0.000140437	-5.82626e-10	-1.23519
44075591	chr22:44075591:C:T	1.35654e-25	-5.82626e-10	-0.822816	0.000196925	-5.82626e-10	-0.897131
44076253	chr22:44076253:T:G	1.31897e-25	-5.82626e-10	-0.850898	0.000176369	-5.82626e-10	-1.00737
44076401	chr22:44076401:G:A	3.28793e-26	-2.24008	-2.96855e-10	9.79976e-05	-1.59501	-2.96855e-10
44076464	chr22:44076464:G:A	8.42722e-27	-2.33466	-1.2668	1.77172e-05	-2.04667	-1.25875
44077253	chr22:44077253:G:A	2.16555e-25	-5.82626e-10	-0.355078	0.000315022	-5.82626e-10	-0.427311
44077501	chr22:44077501:GTGC:G	1.7407e-26	-2.22282	-0.65323	2.23042e-05	-2.37539	-0.699785
44077625	chr22:44077625:G:A	1.46741e-26	-2.26434	-0.782499	1.99435e-05	-2.37661	-0.810442
44077638	chr22:44077638:C:T	8.95557e-26	-2.37164	1.13358	0.000148133	-2.35324	1.1714
44077712	chr22:44077712:A:G	1.93147e-25	-5.82626e-10	-0.469471	0.000321519	-5.82626e-10	-0.406894
44077872	chr22:44077872:G:A	1.99098e-26	-1.66704	-1.07467	1.9574e-05	-2.07596	-1.12979
44078121	chr22:44078121:G:A	8.61551e-26	-5.82626e-10	-1.27677	0.000134713	-5.82626e-10	-1.2768
44078144	chr22:44078144:C:T	2.87032e-26	-2.37591	-2.96855e-10	4.80563e-05	-2.30758	-2.96855e-10
44078626	chr22:44078626:G:A	3.03308e-26	-1.19787	-1.12288	6.734e-05	-0.798862	-1.17133
44078870	chr22:44078870:G:A	2.17294e-26	-1.42365	-1.23061	5.39796e-05	-0.955996	-1.23535
44079346	chr22:44079346:T:C	2.11067e-26	-1.84305	-0.84028	1.77193e-05	-2.37103	-0.93427
44079627	chr22:44079627:G:A	8.70024e-26	-5.82626e-10	-1.26699	0.000135396	-5.82626e-10	-1.27175
44080088	chr22:44080088:G:A	8.61769e-26	-5.82626e-10	-1.27652	0.000134714	-5.82626e-10	-1.2768
44080184	chr22:44080184:T:C	3.6394e-26	-1.38134	-0.757173	3.97969e-05	-1.91188	-0.584289
44080355	chr22:44080355:C:T	1.5785e-26	-2.27983	-0.694029	1.89547e-05	-2.35684	-0.881066
44080894	chr22:44080894:C:T	1.64685e-26	-1.68961	-1.24186	1.34614e-05	-2.37133	-1.2088
44081271	chr22:44081271:C:A	5.64931e-25	-5.82626e-10	0.603781	0.000845869	-5.82626e-10	0.560412
44081676	chr22:44081676:G:T	1.92948e-25	-5.82626e-10	-0.4705	0.000349596	-5.82626e-10	-0.323172
44081685	chr22:44081685:G:A	9.4337e-26	-5.82626e-10	-1.18605	0.000144874	-5.82626e-10	-1.20409
44081710	chr22:44081710:G:T	1.37578e-25	-5.82626e-10	-0.808732	0.000207084	-5.82626e-10	-0.846825
44082157	chr22:44082157:G:T	1.99738e-25	-5.82626e-10	-0.435913	0.000279888	-5.82626e-10	-0.545563
44082248	chr22:44082248:G:A	8.77818e-25	-5.82626e-10	1.04452	0.00123857	-5.82626e-10	0.941758
44082343	chr22:44082343:A:C	2.98198e-25	-0.0351653	-2.96855e-10	0.000186494	-0.951552	-2.96855e-10
44082369	chr22:44082369:AT:A	9.17636e-26	-5.82626e-10	-1.21371	0.000148719	-5.82626e-10	-1.17789
44082577	chr22:44082577:C:T	8.64751e-26	-5.82626e-10	-1.27307	0.000137444	-5.82626e-10	-1.25674
44082970	chr22:44082970:A:G	9.15621e-26	-1.01058	-0.205327	3.89288e-05	-2.02907	-0.489144
44083434	chr22:44083434:A:T	6.82214e-25	-5.82626e-10	0.792421	0.000930177	-5.82626e-10	0.655423
44083723	chr22:44083723:G:A	2.82352e-26	-2.37521	-0.0171452	4.50369e-05	-2.24507	-0.127399
44083871	chr22:44083871:G:C	8.76015e-26	-5.82626e-10	-1.26012	0.00013486	-5.82626e-10	-1.27571
44083887	chr22:44083887:T:A	2.06776e-25	-5.82626e-10	-0.401288	0.000306555	-5.82626e-10	-0.454554
44084048	chr22:44084048:C:T	1.16824e-25	-5.82626e-10	-0.972249	0.000163102	-5.82626e-10	-1.08558
44085007	chr22:44085007:G:A	1.43065e-25	-5.82626e-10	-0.769624	0.000215449	-5.82626e-10	-0.807229
44085165	chr22:44085165:C:T	4.2205e-25	-5.82626e-10	0.312202	0.000697727	-5.82626e-10	0.367876
44085334	chr22:44085334:A:C	3.84278e-25	-5.82626e-10	0.218444	0.000633178	-5.82626e-10	0.2708
44085419	chr22:44085419:C:T	2.87255e-26	-2.37514	-2.96855e-10	5.14172e-05	-2.23998	-2.96855e-10
44086281	chr22:44086281:G:A	1.07569e-25	-5.82626e-10	-1.05479	0.000176228	-5.82626e-10	-1.00817
44086511	chr22:44086511:C:T	2.16459e-26	-1.40362	-1.25449	1.43303e-05	-2.24085	-1.27672
44087153	chr22:44087153:G:C	3.26275e-26	-2.24776	-2.96855e-10	5.65652e-05	-2.14456	-2.96855e-10
44087400	chr22:44087400:T:G	2.39948e-26	-1.36303	-1.19206	2.7663e-05	-1.70236	-1.15749
44087444	chr22:44087444:G:T	2.22566e-25	-0.327696	-2.96855e-10	0.000162604	-1.08864	-2.96855e-10
44087529	chr22:44087529:A:AGAT	1.72456e-25	-5.82626e-10	-0.582779	0.000255725	-5.82626e-10	-0.63585
44087922	chr22:44087922:A:G	2.43337e-25	-5.82626e-10	-0.238474	0.000319728	-5.82626e-10	-0.412482
44087967	chr22:44087967:T:G	8.72956e-26	-5.82626e-10	-1.26362	0.00013909	-5.82626e-10	-1.24483
44088001	chr22:44088001:G:C	1.27858e-26	-2.37679	-0.807798	2.30606e-05	-2.35961	-0.682214
44088435	chr22:44088435:C:A	8.8813e-26	-5.82626e-10	-1.24639	0.000135967	-5.82626e-10	-1.26754
44088452	chr22:44088452:G:A	2.87644e-26	-2.37378	-2.96855e-10	4.75917e-05	-2.31729	-2.96855e-10
44088466	chr22:44088466:T:G	1.15077e-25	-5.82626e-10	-0.987323	0.000174808	-5.82626e-10	-1.01626
44089125	chr22:44089125:A:G	8.6186e-26	-5.82626e-10	-1.27641	0.000134716	-5.82626e-10	-1.27678
44089232	chr22:44089232:C:T	2.91893e-26	-2.35912	-2.96855e-10	4.50022e-05	-2.37324	-2.96855e-10
44089517	chr22:44089517:T:G	1.03513e-26	-2.11915	-1.27666	2.90159e-05	-1.53975	-1.27236
44089949	chr22:44089949:T:C	9.25595e-26	-5.82626e-10	-1.20507	0.000142255	-5.82626e-10	-1.22233
44090405	chr22:44090405:C:T	8.6156e-26	-5.82626e-10	-1.27676	0.000134984	-5.82626e-10	-1.2748
44090807	chr22:44090807:C:G	8.61692e-26	-5.82626e-10	-1.27661	0.000135318	-5.82626e-10	-1.27232
44091328	chr22:44091328:A:G	8.72892e-26	-5.82626e-10	-1.2637	0.000137131	-5.82626e-10	-1.25902
44091454	chr22:44091454:G:T	1.08087e-26	-2.11227	-1.2403	1.30897e-05	-2.36717	-1.24095
44091673	chr22:44091673:A:G	1.72341e-26	-1.6098	-1.27623	2.96993e-05	-1.51369	-1.27513
44091701	chr22:44091701:C:G	1.10017e-26	-2.09809	-1.23679	1.31471e-05	-2.3647	-1.23906
44091904	chr22:44091904:C:T	1.17611e-25	-5.82626e-10	-0.965536	0.000190513	-5.82626e-10	-0.930229
44092133	chr22:44092133:A:G	1.41262e-26	-1.87757	-1.20732	1.41288e-05	-2.31891	-1.21283
44092167	chr22:44092167:C:G	1.42455e-26	-1.85533	-1.22116	1.40857e-05	-2.31146	-1.22334
44092196	chr22:44092196:C:T	8.63666e-27	-2.32499	-1.25192	1.3293e-05	-2.33517	-1.25754
44092399	chr22:44092399:G:A	1.16742e-26	-2.04562	-1.22992	1.34236e-05	-2.35186	-1.23108
44092523	chr22:44092523:G:C	1.31159e-25	-5.82626e-10	-0.856509	0.000183086	-5.82626e-10	-0.969996
44092695	chr22:44092695:G:A	8.4424e-27	-2.36462	-1.23504	2.55272e-05	-1.6866	-1.25361
44092752	chr22:44092752:G:T	6.40156e-26	-1.5738	-2.96855e-10	0.000142315	-1.22191	-2.96855e-10
44093142	chr22:44093142:G:A	8.51271e-27	-2.36882	-1.22254	2.46697e-05	-1.73028	-1.24409
44093158	chr22:44093158:G:A	8.41992e-27	-2.37294	-1.22938	2.35644e-05	-1.77093	-1.24928
44093291	chr22:44093291:C:T	3.59463e-26	-1.48909	-0.661807	5.059e-05	-1.41313	-0.843064
44093667	chr22:44093667:T:C	1.25607e-25	-5.82626e-10	-0.899765	0.000202072	-5.82626e-10	-0.871328
44094016	chr22:44094016:T:C	1.03037e-26	-2.29076	-1.10966	2.49159e-05	-1.8192	-1.14524
44094062	chr22:44094062:C:T	1.06347e-26	-2.1064	-1.2624	2.8315e-05	-1.5679	-1.26866
44094243	chr22:44094243:A:T	5.61651e-25	-5.82626e-10	0.59796	0.000920163	-5.82626e-10	0.644599
44094352	chr22:44094352:A:G	2.49736e-26	-2.06782	-0.447283	2.81025e-05	-2.36164	-0.482455
44094393	chr22:44094393:C:T	3.39552e-25	-5.82626e-10	0.0947055	0.000503219	-5.82626e-10	0.0410735
44094404	chr22:44094404:A:G	9.84152e-27	-2.32469	-1.12162	2.36168e-05	-1.86439	-1.15361
44094446	chr22:44094446:G:T	1.90236e-25	-5.82626e-10	-0.484655	0.000278841	-5.82626e-10	-0.54931
44094579	chr22:44094579:G:A	1.03109e-25	-5.82626e-10	-1.09713	0.000157036	-5.82626e-10	-1.12348
44094885	chr22:44094885:C:G	1.74217e-26	-2.07027	-0.804932	5.40246e-05	-1.2916	-0.898909
44095071	chr22:44095071:T:C	3.22615e-26	-2.25905	-2.96855e-10	5.84782e-05	-2.1113	-2.96855e-10
44095138	chr22:44095138:A:G	2.0451e-26	-1.95898	-0.755904	2.93575e-05	-1.89036	-0.910044
44095155	chr22:44095155:T:C	9.6843e-27	-2.23228	-1.23014	1.48194e-05	-2.27889	-1.20513
44095235	chr22:44095235:A:G	8.9809e-27	-2.36587	-1.17195	1.83979e-05	-2.11731	-1.1504
44095236	chr22:44095236:C:T	9.00363e-27	-2.36587	-1.16942	1.84232e-05	-2.11872	-1.14761
44095247	chr22:44095247:A:G	8.66225e-27	-2.37183	-1.20212	1.70694e-05	-2.14949	-1.19318
44095571	chr22:44095571:G:A	9.32433e-27	-2.37681	-1.12349	1.73825e-05	-2.21153	-1.11296
44095585	chr22:44095585:C:T	3.77195e-26	-1.39387	-0.708876	5.42441e-05	-1.30227	-0.884189
44095697	chr22:44095697:T:C	9.41596e-27	-2.37653	-1.11398	1.7345e-05	-2.22341	-1.10324
44095776	chr22:44095776:T:C	1.06821e-25	-5.82626e-10	-1.06177	0.000170523	-5.82626e-10	-1.04108
44095943	chr22:44095943:A:G	9.41892e-27	-2.37679	-1.11341	1.76496e-05	-2.20664	-1.10261
44096028	chr22:44096028:A:G	9.45069e-27	-2.37634	-1.1105	1.73394e-05	-2.22745	-1.09952
44096129	chr22:44096129:T:G	9.33569e-27	-2.37681	-1.12227	1.74501e-05	-2.20876	-1.11185
44096376	chr22:44096376:T:C	8.7487e-27	-2.37668	-1.18734	1.61546e-05	-2.21955	-1.1782
44096378	chr22:44096378:A:G	8.74102e-27	-2.37665	-1.18825	1.61245e-05	-2.22047	-1.17914
44096682	chr22:44096682:C:T	9.50463e-27	-2.26076	-1.22038	2.24952e-05	-1.87317	-1.19348
44096776	chr22:44096776:C:T	1.31615e-24	-5.82626e-10	1.44954	0.00221114	-5.82626e-10	1.52131
44096779	chr22:44096779:T:C	9.22512e-27	-2.37619	-1.1348	1.69312e-05	-2.22733	-1.12346
44096795	chr22:44096795:A:G	1.07438e-26	-2.36563	-0.992959	2.20653e-05	-2.04066	-1.04528
44096799	chr22:44096799:C:T	1.61786e-26	-2.09246	-0.85677	1.84302e-05	-2.36797	-0.897994
44096910	chr22:44096910:A:T	9.32482e-27	-2.37097	-1.12928	1.90363e-05	-2.07283	-1.16078
44096976	chr22:44096976:G:A	2.04956e-26	-2.16604	-0.546668	2.58688e-05	-2.37618	-0.550734
44096989	chr22:44096989:T:C	8.72909e-27	-2.37591	-1.19035	1.59155e-05	-2.23105	-1.18161
44096992	chr22:44096992:A:G	9.11223e-27	-2.37675	-1.14656	1.73397e-05	-2.15053	-1.17643
44097221	chr22:44097221:C:T	1.47627e-26	-2.34439	-0.696435	3.09933e-05	-1.95462	-0.791562
44097436	chr22:44097436:G:A	9.04415e-27	-2.37423	-1.15657	1.62431e-05	-2.2464	-1.14588
44097571	chr22:44097571:C:G	1.82787e-26	-2.13242	-0.694763	2.33754e-05	-2.37221	-0.656058
44097590	chr22:44097590:A:G	8.53374e-27	-2.37042	-1.21847	2.40683e-05	-1.75571	-1.24334
44097943	chr22:44097943:A:G	1.11707e-26	-2.34611	-0.973524	1.83444e-05	-2.32233	-0.948301
44098004	chr22:44098004:CAG:C	2.8964e-26	-1.85923	-0.507636	2.79111e-05	-2.29623	-0.554697
44098033	chr22:44098033:C:T	3.06689e-26	-1.76408	-0.545588	2.80611e-05	-2.25635	-0.589219
44098437	chr22:44098437:A:G	2.06397e-26	-2.30895	-0.396757	4.75879e-05	-1.8564	-0.460975
44098443	chr22:44098443:C:T	3.46627e-25	-5.82626e-10	0.115328	0.000534058	-5.82626e-10	0.100552
44098539	chr22:44098539:G:A	2.74469e-26	-2.30171	-0.118961	7.48405e-05	-1.78778	-0.0768137
44098586	chr22:44098586:C:T	1.1086e-25	-0.0816468	-0.943008	3.79108e-05	-1.60849	-0.936231
44098769	chr22:44098769:G:A	9.11565e-26	-5.82626e-10	-1.22034	0.000138354	-5.82626e-10	-1.25013
44098815	chr22:44098815:T:G	9.23729e-27	-2.31463	-1.19504	1.53684e-05	-2.19606	-1.25158
44098837	chr22:44098837:T:A	8.70982e-26	-5.82626e-10	-1.26589	0.000134826	-5.82626e-10	-1.27597
44098929	chr22:44098929:C:T	9.86893e-26	-5.82626e-10	-1.14095	0.000147453	-5.82626e-10	-1.18644
44099002	chr22:44099002:A:G	1.51159e-25	-5.82626e-10	-0.714592	0.000277819	-5.82626e-10	-0.552981
44099649	chr22:44099649:G:A	1.97603e-26	-2.20594	-0.543306	2.21503e-05	-2.31563	-0.76647
44099828	chr22:44099828:C:T	2.94598e-26	-2.3499	-2.96855e-10	4.581e-05	-2.35545	-2.96855e-10
44100435	chr22:44100435:A:C	2.75562e-25	-5.82626e-10	-0.114107	0.000469489	-5.82626e-10	-0.0283077
44100525	chr22:44100525:A:C	1.50527e-25	-2.36007	1.64129	0.000295037	-1.86348	1.37063
44100964	chr22:44100964:G:A	3.40729e-25	-5.82626e-10	0.0981666	0.000548319	-5.82626e-10	0.126906
44101037	chr22:44101037:A:G	6.92947e-26	-2.37252	0.877966	6.56992e-05	-2.37265	0.377786
44101185	chr22:44101185:G:A	4.62338e-26	-1.89921	-2.96855e-10	6.46568e-05	-2.01086	-2.96855e-10
44101426	chr22:44101426:AAAAATAAAATAT:A	8.94872e-26	-5.82626e-10	-1.23883	0.000141152	-5.82626e-10	-1.23012
44101887	chr22:44101887:C:T	1.97115e-25	-2.32702	1.87788	0.000265728	-2.18649	1.58902
44101982	chr22:44101982:A:G	8.71352e-26	-5.82626e-10	-1.26546	0.000136976	-5.82626e-10	-1.26015
44102144	chr22:44102144:G:A	2.53229e-25	-2.37546	2.17683	0.000392803	-2.0693	1.86266
44102177	chr22:44102177:A:G	1.73972e-26	-1.61114	-1.26548	4.16053e-05	-1.17775	-1.27397
44102254	chr22:44102254:C:T	1.36856e-26	-1.85152	-1.26506	1.40728e-05	-2.29811	-1.2376
44102256	chr22:44102256:G:A	1.04918e-25	-1.07974	-2.96855e-10	0.000131031	-1.30452	-2.96855e-10
44102283	chr22:44102283:C:G	2.28228e-25	-2.34397	2.0414	0.000437151	-1.82423	1.72456
44102564	chr22:44102564:G:A	1.09154e-25	-5.82626e-10	-1.04016	0.000190406	-5.82626e-10	-0.930794
44102567	chr22:44102567:A:G	8.44037e-25	-5.82626e-10	1.00527	0.000986047	-5.82626e-10	0.713752
44102588	chr22:44102588:A:G	1.27259e-25	-1.2249	0.338204	7.81852e-05	-1.88655	0.0656749
44102656	chr22:44102656:A:G	2.34267e-25	-5.82626e-10	-0.276459	0.000284832	-5.82626e-10	-0.528052
44102921	chr22:44102921:T:G	8.61688e-26	-5.82626e-10	-1.27661	0.000135905	-5.82626e-10	-1.26799
44103209	chr22:44103209:G:C	3.15174e-25	1.19109	-1.17088	3.09238e-05	-1.52342	-1.22501
44103337	chr22:44103337:A:C	6.02176e-26	-1.96053	0.32557	0.000112908	-1.54762	0.0942437
44103463	chr22:44103463:A:C	1.96223e-26	-2.3534	-0.402852	3.5644e-05	-2.16641	-0.439965
44103587	chr22:44103587:A:T	2.96438e-26	-2.34367	-2.96855e-10	5.234e-05	-2.22219	-2.96855e-10
44103979	chr22:44103979:C:T	5.9614e-26	-1.64503	-2.96855e-10	0.000143322	-1.21486	-2.96855e-10
44104011	chr22:44104011:T:C	8.78123e-26	-5.82626e-10	-1.25772	0.000135196	-5.82626e-10	-1.27323
44104133	chr22:44104133:C:T	8.93598e-26	-5.82626e-10	-1.24025	0.000144182	-5.82626e-10	-1.20887
44104263	chr22:44104263:A:G	3.20167e-26	-1.23251	-1.03415	0.000167218	-0.0870613	-0.973591
44104550	chr22:44104550:C:T	8.62714e-26	-5.82626e-10	-1.27542	0.000134724	-5.82626e-10	-1.27673
44105744	chr22:44105744:T:C	1.22793e-25	-5.82626e-10	-0.922421	0.000181602	-5.82626e-10	-0.978133
44105755	chr22:44105755:C:T	5.13373e-26	-0.862669	-0.931836	6.65688e-05	-1.12841	-0.853308
44105823	chr22:44105823:T:A	9.34455e-26	-5.82626e-10	-1.19554	0.000144397	-5.82626e-10	-1.20739
44106550	chr22:44106550:T:C	1.39965e-25	-5.82626e-10	-0.791532	0.000202586	-5.82626e-10	-0.868789
44106560	chr22:44106560:G:A	1.34758e-25	-5.82626e-10	-0.829439	0.000195584	-5.82626e-10	-0.903964
44106871	chr22:44106871:C:G	1.0575e-25	-5.82626e-10	-1.07184	0.000159317	-5.82626e-10	-1.10906
44107052	chr22:44107052:G:A	1.37869e-25	-5.82626e-10	-0.806614	0.000198998	-5.82626e-10	-0.886658
44107063	chr22:44107063:A:C	1.28308e-25	-5.82626e-10	-0.87849	0.000186222	-5.82626e-10	-0.953015
44107126	chr22:44107126:G:C	1.47632e-25	-5.82626e-10	-0.7382	0.000253675	-5.82626e-10	-0.643898
44107461	chr22:44107461:C:T	9.04053e-26	-5.82626e-10	-1.22862	0.000143225	-5.82626e-10	-1.21554
44107483	chr22:44107483:A:G	1.23347e-25	-5.82626e-10	-0.91792	0.000179755	-5.82626e-10	-0.988357
44107542	chr22:44107542:C:T	1.3161e-25	-5.82626e-10	-0.853081	0.000190948	-5.82626e-10	-0.927949
44107602	chr22:44107602:T:G	2.59565e-26	-2.3666	-0.1099	5.56817e-05	-2.36161	0.201308
44107672	chr22:44107672:A:G	1.25888e-25	-5.82626e-10	-0.89753	0.000183576	-5.82626e-10	-0.967321
44107679	chr22:44107679:A:G	8.88119e-26	-5.82626e-10	-1.2464	0.000137628	-5.82626e-10	-1.2554
44107724	chr22:44107724:C:T	8.97147e-26	-5.82626e-10	-1.23629	0.000138097	-5.82626e-10	-1.252
44107839	chr22:44107839:C:T	7.42669e-26	-1.41556	-0.00969564	8.74239e-05	-1.61523	-0.093948
44107896	chr22:44107896:C:T	2.55549e-25	-5.82626e-10	-0.189508	0.000329503	-5.82626e-10	-0.382367
44107935	chr22:44107935:G:A	1.10537e-25	-5.82626e-10	-1.02757	0.000160967	-5.82626e-10	-1.09875
44108040	chr22:44108040:A:AT	1.16496e-25	-5.82626e-10	-0.975066	0.000175984	-5.82626e-10	-1.00956
44108125	chr22:44108125:C:T	2.27474e-26	-2.37495	-0.233515	3.57832e-05	-2.37681	-0.225664
44108167	chr22:44108167:A:G	9.57872e-26	-5.82626e-10	-1.17079	0.000143065	-5.82626e-10	-1.21665
44108317	chr22:44108317:C:G	1.38161e-26	-2.31018	-0.796911	3.55796e-05	-1.81051	-0.797674
44108335	chr22:44108335:G:C	1.11658e-25	-5.82626e-10	-1.01748	0.00016276	-5.82626e-10	-1.08768
44108699	chr22:44108699:G:C	8.61819e-26	-5.82626e-10	-1.27646	0.00013522	-5.82626e-10	-1.27305
44108720	chr22:44108720:T:G	1.25845e-25	-5.82626e-10	-0.897872	0.000192228	-5.82626e-10	-0.921272
44108830	chr22:44108830:T:G	1.1484e-25	-5.82626e-10	-0.989377	0.000166913	-5.82626e-10	-1.06248
44108922	chr22:44108922:G:A	2.70528e-26	-2.37155	-0.0635821	5.81735e-05	-2.37567	0.259147
44109452	chr22:44109452:G:A	2.34607e-25	-0.27501	-2.96855e-10	0.000441544	-0.0896754	-2.96855e-10
44109981	chr22:44109981:C:T	8.61948e-26	-5.82626e-10	-1.27631	0.000135231	-5.82626e-10	-1.27296
44109985	chr22:44109985:C:T	7.85187e-26	-1.57819	0.208608	9.28469e-05	-1.77324	0.124236
44110353	chr22:44110353:C:T	8.03847e-27	-2.37681	-1.27187	1.47602e-05	-2.21328	-1.27474
44110430	chr22:44110430:C:T	1.17411e-25	-5.82626e-10	-0.967241	0.00018608	-5.82626e-10	-0.953778
44110743	chr22:44110743:G:A	1.03587e-25	-5.82626e-10	-1.09251	0.00015612	-5.82626e-10	-1.12933
44111092	chr22:44111092:TTC:T	1.21332e-25	-5.82626e-10	-0.934392	0.000174638	-5.82626e-10	-1.01724
44111630	chr22:44111630:T:A	3.85305e-26	-1.24405	-0.837419	5.71574e-05	-1.24619	-0.887956
44112504	chr22:44112504:C:T	9.03701e-26	-5.82626e-10	-1.22901	0.000143265	-5.82626e-10	-1.21525
44116013	chr22:44116013:T:C	5.09443e-26	-0.756816	-1.04537	6.22111e-05	-1.0299	-1.01952
44116038	chr22:44116038:C:T	2.87664e-26	-2.36709	-0.00662064	5.48153e-05	-2.0872	-0.0887857
44116050	chr22:44116050:T:C	6.4855e-26	-0.492645	-1.06812	7.64981e-05	-0.793774	-1.04891
44116057	chr22:44116057:T:C	1.48167e-25	-5.82626e-10	-0.734579	0.000232974	-5.82626e-10	-0.729027
44116219	chr22:44116219:C:G	6.45566e-26	-0.488105	-1.07727	7.60618e-05	-0.789854	-1.05855
44116244	chr22:44116244:A:G	6.14708e-26	-0.543803	-1.07056	7.27386e-05	-0.841837	-1.05124
44116260	chr22:44116260:G:T	8.61895e-26	-5.82626e-10	-1.27637	0.000134741	-5.82626e-10	-1.2766
44116338	chr22:44116338:G:A	4.09098e-25	-5.82626e-10	0.281034	0.000663556	-5.82626e-10	0.317661
44116753	chr22:44116753:G:C	3.53478e-26	-0.975015	-1.19267	5.16568e-05	-1.0144	-1.22093
44116804	chr22:44116804:T:C	2.34442e-26	-2.37437	-0.203928	4.98918e-05	-2.36704	0.0969411
44116915	chr22:44116915:A:G	4.55473e-26	-0.811811	-1.10236	5.16376e-05	-1.17022	-1.06549
44116928	chr22:44116928:T:C	3.78593e-26	-0.865001	-1.23405	4.24568e-05	-1.21835	-1.21311
44116968	chr22:44116968:T:C	4.16383e-26	-0.774084	-1.22982	4.61002e-05	-1.14103	-1.20811
44117124	chr22:44117124:T:C	5.00573e-26	-0.671482	-1.14827	4.91721e-05	-1.17702	-1.10761
44117411	chr22:44117411:G:A	3.35803e-26	-1.0077	-1.21129	3.87891e-05	-1.34168	-1.18013
44117492	chr22:44117492:G:T	3.14514e-26	-1.07037	-1.21411	3.66689e-05	-1.39437	-1.18365
44117593	chr22:44117593:T:C	3.24381e-26	-1.12814	-1.12544	3.81567e-05	-1.45003	-1.08822
44117752	chr22:44117752:T:C	9.80014e-26	-5.82626e-10	-1.14794	0.00015008	-5.82626e-10	-1.16878
44117778	chr22:44117778:T:C	5.26532e-26	-0.756193	-1.013	5.58949e-05	-1.1645	-0.991984
44117937	chr22:44117937:A:T	4.09435e-25	-5.82626e-10	0.281857	0.000664046	-5.82626e-10	0.3184
44117948	chr22:44117948:C:T	8.29883e-27	-2.36498	-1.25182	1.36422e-05	-2.34861	-1.21818
44117949	chr22:44117949:G:A	3.46316e-26	-1.10819	-1.07997	4.09957e-05	-1.43247	-1.03401
44117966	chr22:44117966:A:G	9.45935e-26	-5.82626e-10	-1.18333	0.000150507	-5.82626e-10	-1.16595
44118284	chr22:44118284:G:A	1.67862e-25	-5.82626e-10	-0.609782	0.000259909	-5.82626e-10	-0.619622
44118362	chr22:44118362:A:G	2.9887e-26	-1.20114	-1.13436	3.55486e-05	-1.51136	-1.09769
44118387	chr22:44118387:A:G	4.48329e-26	-0.991213	-0.938766	6.2053e-05	-1.02951	-1.02245
44118423	chr22:44118423:A:G	2.96909e-26	-1.13484	-1.20724	3.28968e-05	-1.46256	-1.22401
44118435	chr22:44118435:G:A	3.02488e-26	-1.19608	-1.12739	3.60314e-05	-1.50563	-1.08993
44118929	chr22:44118929:C:T	2.49901e-26	-2.37677	-0.137673	5.34366e-05	-2.37317	0.171715
44118972	chr22:44118972:C:A	1.03987e-25	-5.82626e-10	-1.08866	0.000163784	-5.82626e-10	-1.0814
44118984	chr22:44118984:C:T	7.89394e-25	0.938343	-2.96855e-10	0.00532242	2.39973	-2.96855e-10
44119115	chr22:44119115:C:T	1.07251e-25	-5.82626e-10	-1.05775	0.000156808	-5.82626e-10	-1.12493
44119831	chr22:44119831:G:A	1.8253e-25	-0.526009	-2.96855e-10	0.000302544	-0.467724	-2.96855e-10
44120065	chr22:44120065:C:T	4.63516e-25	-5.82626e-10	0.40592	0.000787177	-5.82626e-10	0.488501
44120115	chr22:44120115:C:A	1.40203e-25	-5.82626e-10	-0.789831	0.000231661	-5.82626e-10	-0.734678
44120157	chr22:44120157:C:T	1.18631e-25	-5.82626e-10	-0.956901	0.000192738	-5.82626e-10	-0.918618
44120174	chr22:44120174:G:C	1.24687e-25	-5.82626e-10	-0.907116	0.000189037	-5.82626e-10	-0.938009
44120223	chr22:44120223:A:C	1.7241e-25	-5.82626e-10	-0.583049	0.000295888	-5.82626e-10	-0.489972
44120254	chr22:44120254:A:G	1.32969e-25	-5.82626e-10	-0.842809	0.00020093	-5.82626e-10	-0.876993
44120409	chr22:44120409:G:A	9.95875e-26	-5.82626e-10	-1.13189	0.000152243	-5.82626e-10	-1.15448
44120450	chr22:44120450:G:A	1.36554e-25	-5.82626e-10	-0.816199	0.000229819	-5.82626e-10	-0.742659
44120501	chr22:44120501:G:C	1.60357e-26	-1.99272	-0.965387	1.95704e-05	-2.08818	-1.11775
44120536	chr22:44120536:G:A	6.43554e-26	-0.58451	-0.98399	7.20803e-05	-0.79513	-1.10704
44120617	chr22:44120617:G:A	1.99864e-25	-5.82626e-10	-0.435286	0.000256192	-5.82626e-10	-0.634026
44120728	chr22:44120728:T:TGTA	2.09945e-26	-1.47637	-1.2123	2.82088e-05	-1.57856	-1.26176
44121109	chr22:44121109:G:A	1.48051e-26	-2.30775	-0.7302	3.77597e-05	-1.82427	-0.724436
44121359	chr22:44121359:G:A	3.32371e-25	-5.82626e-10	0.0733295	0.00053691	-5.82626e-10	0.105878
44121385	chr22:44121385:C:A	4.17994e-26	-1.25217	-0.747874	5.38667e-05	-1.44577	-0.747665
44121400	chr22:44121400:C:T	1.61977e-26	-1.79995	-1.1481	2.48302e-05	-1.91249	-1.0554
44122009	chr22:44122009:T:C	2.91664e-26	-1.35262	-1.00729	3.74666e-05	-1.54344	-1.01306
44122051	chr22:44122051:A:G	8.69453e-26	-5.82626e-10	-1.26764	0.000136855	-5.82626e-10	-1.26103
44122339	chr22:44122339:C:T	1.03975e-25	-5.82626e-10	-1.08877	0.000159713	-5.82626e-10	-1.10657
44122691	chr22:44122691:T:A	1.60241e-26	-2.2458	-0.71303	4.55547e-05	-1.65486	-0.706181
44122747	chr22:44122747:A:G	3.01739e-25	-5.82626e-10	-0.0233582	0.00048728	-5.82626e-10	0.00888639
44122996	chr22:44122996:C:T	8.18009e-27	-2.37679	-1.25442	1.38402e-05	-2.32886	-1.22352
44123043	chr22:44123043:G:A	8.74969e-26	-5.82626e-10	-1.26132	0.00013796	-5.82626e-10	-1.25299
44123071	chr22:44123071:C:T	4.95884e-26	-1.82916	-2.96855e-10	6.71705e-05	-1.97272	-2.96855e-10
44123142	chr22:44123142:C:T	3.40955e-25	-5.82626e-10	0.0988283	0.000394166	-5.82626e-10	-0.203181
44123172	chr22:44123172:A:G	1.9964e-25	-5.82626e-10	-0.436406	0.000257158	-5.82626e-10	-0.630263
44123301	chr22:44123301:G:A	1.37458e-25	-5.82626e-10	-0.8096	0.000216234	-5.82626e-10	-0.803589
44123347	chr22:44123347:G:T	1.60156e-25	-5.82626e-10	-0.65677	0.000230253	-5.82626e-10	-0.740773
44123457	chr22:44123457:G:A	2.84908e-25	-0.0807552	-2.96855e-10	0.000525251	0.0839233	-2.96855e-10
44123534	chr22:44123534:C:T	2.69737e-26	-1.5995	-0.83856	2.98243e-05	-1.82606	-0.958564
44124012	chr22:44124012:C:T	2.43209e-26	-1.52649	-1.0151	3.13666e-05	-1.77008	-0.964126
44124074	chr22:44124074:GTTGA:G	1.12602e-25	-5.82626e-10	-1.00906	0.000172002	-5.82626e-10	-1.03244
44124218	chr22:44124218:A:G	1.10468e-25	-5.82626e-10	-1.0282	0.000167334	-5.82626e-10	-1.05996
44124849	chr22:44124849:G:A	2.47531e-25	-5.82626e-10	-0.221386	0.000382608	-5.82626e-10	-0.232941
44125076	chr22:44125076:G:A	1.64475e-25	-5.82626e-10	-0.63016	0.000219263	-5.82626e-10	-0.789681
44125156	chr22:44125156:T:G	1.93568e-26	-1.49624	-1.27364	2.37661e-05	-1.74174	-1.26995
44125245	chr22:44125245:A:T	2.63971e-26	-1.54646	-0.913204	2.94825e-05	-1.77382	-1.02233
44125321	chr22:44125321:C:T	1.27669e-25	-5.82626e-10	-0.883484	0.000186584	-5.82626e-10	-0.951072
44125395	chr22:44125395:C:T	3.15219e-26	-1.19024	-1.092	0.00015221	-0.112507	-1.04218
44125403	chr22:44125403:T:C	3.5565e-25	-5.82626e-10	0.141025	0.000572917	-5.82626e-10	0.170789
44125558	chr22:44125558:C:T	2.58904e-26	-1.5565	-0.922552	2.88133e-05	-1.78863	-1.03049
44125731	chr22:44125731:G:A	8.82846e-26	-5.82626e-10	-1.25236	0.000137134	-5.82626e-10	-1.25899
44125813	chr22:44125813:A:T	1.58985e-25	-5.82626e-10	-0.664112	0.000212898	-5.82626e-10	-0.81914
44126164	chr22:44126164:C:T	1.34233e-25	-5.82626e-10	-0.833346	0.00020601	-5.82626e-10	-0.852027
44126193	chr22:44126193:G:A	9.14853e-26	-5.82626e-10	-1.21674	0.000141166	-5.82626e-10	-1.23002
44126374	chr22:44126374:T:G	1.54379e-25	-5.82626e-10	-0.693508	0.000207379	-5.82626e-10	-0.845406
44126376	chr22:44126376:T:C	1.11571e-25	-5.82626e-10	-1.01826	0.000169412	-5.82626e-10	-1.04762
44126430	chr22:44126430:C:G	8.88842e-26	-5.82626e-10	-1.24559	0.000137677	-5.82626e-10	-1.25504
44126432	chr22:44126432:T:C	2.96223e-26	-1.56972	-0.77467	3.23135e-05	-1.7987	-0.905771
44126470	chr22:44126470:G:C	1.7562e-26	-2.36549	-0.501693	4.36735e-05	-2.07078	-0.332429
44126506	chr22:44126506:G:A	1.1638e-26	-2.00766	-1.27099	1.77735e-05	-2.0259	-1.27635
44126639	chr22:44126639:G:T	8.97094e-26	-5.82626e-10	-1.23635	0.000138743	-5.82626e-10	-1.24733
44126737	chr22:44126737:A:G	1.40594e-25	-5.82626e-10	-0.787045	0.000215254	-5.82626e-10	-0.808134
44126792	chr22:44126792:G:A	3.58012e-25	-5.82626e-10	0.147645	0.000578981	-5.82626e-10	0.181317
44126861	chr22:44126861:A:G	1.93141e-26	-1.6061	-1.16599	2.51517e-05	-1.79283	-1.1622
44126915	chr22:44126915:G:A	2.81881e-25	-5.82626e-10	-0.0914351	0.000435421	-5.82626e-10	-0.103638
44126953	chr22:44126953:C:T	1.39176e-26	-1.9363	-1.16347	2.11144e-05	-2.10685	-1.02315
44126979	chr22:44126979:T:C	8.62662e-26	-5.82626e-10	-1.27548	0.000134716	-5.82626e-10	-1.27679
44127282	chr22:44127282:G:A	8.15313e-27	-2.36348	-1.27104	1.66447e-05	-2.09582	-1.27204
44127670	chr22:44127670:G:C	3.25337e-26	-2.18166	-0.0689882	5.28397e-05	-2.11107	-0.101624
44128020	chr22:44128020:C:T	8.02273e-27	-2.37387	-1.27678	1.2524e-05	-2.37552	-1.27679
44128027	chr22:44128027:C:G	4.99333e-25	-1.31667	1.79702	0.00311567	-0.162005	2.02625
44128068	chr22:44128068:C:G	7.14164e-26	-2.26824	0.803847	0.00013501	-2.27288	0.998276
44128220	chr22:44128220:C:T	1.229e-25	-5.82626e-10	-0.921552	0.000207861	-5.82626e-10	-0.843085
44128243	chr22:44128243:T:A	1.79879e-26	-1.98583	-0.857389	2.81207e-05	-1.98709	-0.856358
44128263	chr22:44128263:G:A	9.10756e-27	-2.33679	-1.18702	1.43137e-05	-2.36162	-1.15711
44128412	chr22:44128412:A:G	8.63412e-26	-5.82626e-10	-1.27461	0.000134845	-5.82626e-10	-1.27582
44128442	chr22:44128442:G:A	5.6072e-26	-1.70629	-2.96855e-10	7.70935e-05	-1.83493	-2.96855e-10
44128625	chr22:44128625:T:C	3.84813e-26	-2.08275	-2.96855e-10	4.99462e-05	-2.26901	-2.96855e-10
44128758	chr22:44128758:A:G	1.66394e-26	-2.10988	-0.811273	0.000106303	-0.910291	-0.603369
44128764	chr22:44128764:G:A	4.86814e-25	-5.82626e-10	0.45496	0.000713288	-5.82626e-10	0.389933
44128876	chr22:44128876:G:A	8.65426e-26	-5.82626e-10	-1.27229	0.000134981	-5.82626e-10	-1.27482
44128993	chr22:44128993:G:A	8.84151e-26	-5.82626e-10	-1.25088	0.000136929	-5.82626e-10	-1.26049
44129147	chr22:44129147:T:A	1.20477e-25	-5.82626e-10	-0.941462	0.000192568	-5.82626e-10	-0.919503
44129334	chr22:44129334:G:A	1.58869e-26	-1.79247	-1.17495	3.44161e-05	-1.53313	-1.1083
44129351	chr22:44129351:G:A	8.95081e-26	-5.82626e-10	-1.23859	0.000141028	-5.82626e-10	-1.23099
44129494	chr22:44129494:G:A	1.36759e-26	-2.37361	-0.743675	3.84037e-05	-1.91017	-0.621634
44129498	chr22:44129498:G:C	2.12764e-25	-5.82626e-10	-0.372736	0.000305982	-5.82626e-10	-0.456426
44129620	chr22:44129620:G:A	1.77254e-26	-1.60453	-1.2534	1.27749e-05	-2.35599	-1.27648
44129636	chr22:44129636:A:G	7.39265e-25	-5.82626e-10	0.872734	0.00124157	-5.82626e-10	0.944182
44129755	chr22:44129755:G:A	3.14594e-26	-2.28422	-2.96855e-10	4.48972e-05	-2.37558	-2.96855e-10
44129838	chr22:44129838:G:A	1.87073e-25	-5.82626e-10	-0.501421	0.000315209	-5.82626e-10	-0.426717
44129859	chr22:44129859:A:G	1.33354e-26	-2.32823	-0.814275	2.44778e-05	-2.27935	-0.702839
44129918	chr22:44129918:C:G	1.69546e-26	-1.73002	-1.17237	3.78448e-05	-1.44382	-1.10263
44130225	chr22:44130225:A:C	2.2829e-26	-1.58961	-1.01528	3.78936e-05	-1.52055	-1.02462
44130250	chr22:44130250:A:G	1.48045e-26	-1.8287	-1.20929	3.16069e-05	-1.58222	-1.14436
44130387	chr22:44130387:C:T	1.00185e-26	-2.28524	-1.14324	1.68944e-05	-2.20088	-1.15209
44130397	chr22:44130397:C:T	2.68697e-25	-5.82626e-10	-0.139338	0.000374923	-5.82626e-10	-0.25323
44130555	chr22:44130555:G:A	2.19698e-26	-1.61781	-1.02544	3.63764e-05	-1.55066	-1.03537
44130595	chr22:44130595:A:G	1.07871e-25	-5.82626e-10	-1.05199	0.000162149	-5.82626e-10	-1.09144
44131195	chr22:44131195:G:A	1.33385e-26	-2.31693	-0.825338	2.22059e-05	-2.2547	-0.824893
44131197	chr22:44131197:A:G	1.31709e-26	-2.31491	-0.840002	2.17008e-05	-2.25405	-0.848557
44131215	chr22:44131215:T:C	1.53083e-26	-2.27572	-0.728808	2.5589e-05	-2.2014	-0.736386
44131347	chr22:44131347:T:G	1.01265e-26	-2.35028	-1.06749	1.79948e-05	-2.19242	-1.09745
44131668	chr22:44131668:G:A	8.67756e-26	-5.82626e-10	-1.2696	0.000135469	-5.82626e-10	-1.27121
44131830	chr22:44131830:A:G	2.73708e-25	-5.82626e-10	-0.120858	0.000472557	-5.82626e-10	-0.0217944
44131834	chr22:44131834:G:A	2.0334e-26	-2.36358	-0.357044	5.64139e-05	-1.99211	-0.155124
44132173	chr22:44132173:G:A	1.11036e-25	-5.82626e-10	-1.02307	0.00016255	-5.82626e-10	-1.08897
44132255	chr22:44132255:G:A	2.94534e-26	-1.68275	-0.667364	2.93613e-05	-2.34302	-0.457259
44132266	chr22:44132266:A:T	1.61525e-26	-2.26147	-0.689371	3.16489e-05	-2.19106	-0.534194
44132277	chr22:44132277:G:T	1.08037e-25	-5.82626e-10	-1.05045	0.00015878	-5.82626e-10	-1.11243
44132297	chr22:44132297:G:A	9.04142e-26	-5.82626e-10	-1.22852	0.000143236	-5.82626e-10	-1.21546
44132788	chr22:44132788:C:T	6.32382e-25	-5.82626e-10	0.716572	0.0010583	-5.82626e-10	0.784469
44132822	chr22:44132822:G:A	6.07768e-25	0.676871	-2.96855e-10	0.000469413	-0.0284682	-2.96855e-10
44132832	chr22:44132832:C:T	2.22056e-25	-5.82626e-10	-0.329994	0.000303593	-5.82626e-10	-0.464265
44132901	chr22:44132901:C:T	8.31629e-25	-5.82626e-10	0.990465	0.00139713	-5.82626e-10	1.06222
44132946	chr22:44132946:C:T	6.23201e-26	-1.60064	-2.96855e-10	7.28398e-05	-1.89169	-2.96855e-10
44133346	chr22:44133346:C:T	1.55573e-25	-5.82626e-10	-0.685809	0.000243177	-5.82626e-10	-0.686164
44133482	chr22:44133482:T:C	3.17288e-26	-2.2757	-2.96855e-10	6.9136e-05	-1.94388	-2.96855e-10
44133585	chr22:44133585:C:A	8.72915e-26	-5.82626e-10	-1.26367	0.000136233	-5.82626e-10	-1.26558
44133865	chr22:44133865:C:T	1.03516e-25	-5.82626e-10	-1.0932	0.00015695	-5.82626e-10	-1.12402
44133913	chr22:44133913:A:G	8.32609e-25	-5.82626e-10	0.991643	0.00140052	-5.82626e-10	1.06464
44134024	chr22:44134024:G:A	2.49986e-25	-5.82626e-10	-0.211519	0.000400657	-5.82626e-10	-0.186847
44134192	chr22:44134192:A:T	2.33724e-26	-1.6042	-0.977161	1.94686e-05	-2.35477	-0.856381
44134321	chr22:44134321:C:T	4.0021e-26	-1.27074	-0.772781	2.07336e-05	-2.37198	-0.776222
44134330	chr22:44134330:G:A	1.03659e-25	-5.82626e-10	-1.09182	0.00015337	-5.82626e-10	-1.1471
44134406	chr22:44134406:G:A	1.6477e-26	-1.68305	-1.24791	1.30856e-05	-2.34504	-1.2634
44134540	chr22:44134540:T:C	8.47853e-27	-2.33711	-1.25828	1.51057e-05	-2.21246	-1.25242
44134574	chr22:44134574:C:T	1.04045e-26	-2.34183	-1.04885	1.69116e-05	-2.37389	-0.978062
44134726	chr22:44134726:G:A	1.10467e-25	-5.82626e-10	-1.0282	0.000161582	-5.82626e-10	-1.09494
44134888	chr22:44134888:A:G	8.97038e-26	-5.82626e-10	-1.23641	0.000140007	-5.82626e-10	-1.23826
44134964	chr22:44134964:A:C	4.13504e-26	-1.19769	-0.813153	2.00238e-05	-2.36636	-0.816669
44135050	chr22:44135050:A:T	1.45722e-25	-5.82626e-10	-0.751218	0.000215041	-5.82626e-10	-0.809123
44135126	chr22:44135126:C:T	1.08545e-26	-2.0782	-1.27015	1.75013e-05	-2.04237	-1.2753
44135311	chr22:44135311:T:C	1.52851e-25	-5.82626e-10	-0.703461	0.000250139	-5.82626e-10	-0.657933
44135343	chr22:44135343:C:T	4.31311e-26	-1.22092	-0.747754	2.13449e-05	-2.36807	-0.751074
44135457	chr22:44135457:C:T	1.5205e-26	-1.92286	-1.08844	2.81135e-05	-1.83663	-1.00708
44135806	chr22:44135806:C:T	1.22147e-25	-5.82626e-10	-0.927695	0.000182256	-5.82626e-10	-0.974542
44135905	chr22:44135905:A:G	3.18484e-26	-2.27193	-2.96855e-10	0.000334453	-0.367454	-2.96855e-10
44136265	chr22:44136265:G:A	2.8783e-26	-2.37314	-2.96855e-10	4.67236e-05	-2.3357	-2.96855e-10
44136322	chr22:44136322:G:A	1.06766e-25	-5.82626e-10	-1.06228	0.000156948	-5.82626e-10	-1.12404
44136374	chr22:44136374:G:A	9.02281e-26	-5.82626e-10	-1.23058	0.00013944	-5.82626e-10	-1.24232
44136379	chr22:44136379:C:T	1.76633e-26	-1.7037	-1.15773	2.94819e-05	-1.63391	-1.16226
44137175	chr22:44137175:A:G	1.23214e-25	-5.82626e-10	-0.918998	0.00018381	-5.82626e-10	-0.96605
44137258	chr22:44137258:C:T	1.04463e-25	-5.82626e-10	-1.08409	0.000158183	-5.82626e-10	-1.1162
44137494	chr22:44137494:T:G	9.53642e-26	-5.82626e-10	-1.17522	0.000154955	-5.82626e-10	-1.13682
44138440	chr22:44138440:G:A	9.52447e-26	-5.82626e-10	-1.17647	0.000149599	-5.82626e-10	-1.17199
44138919	chr22:44138919:A:G	8.63263e-26	-5.82626e-10	-1.27479	0.00013476	-5.82626e-10	-1.27645
44139007	chr22:44139007:T:A	1.24347e-26	-2.20627	-1.00616	2.45072e-05	-2.07249	-0.908498
44139250	chr22:44139250:G:A	2.18083e-25	-5.82626e-10	-0.348045	0.000324488	-5.82626e-10	-0.397702
44139328	chr22:44139328:T:C	9.47269e-27	-2.36244	-1.12207	1.42197e-05	-2.3767	-1.14862
44139611	chr22:44139611:C:T	1.76958e-25	-5.82626e-10	-0.55701	0.000251699	-5.82626e-10	-0.651717
44139639	chr22:44139639:T:TG	1.26098e-25	-5.82626e-10	-0.895866	0.0001873	-5.82626e-10	-0.947239
44139647	chr22:44139647:C:T	8.70592e-26	-5.82626e-10	-1.26633	0.000135579	-5.82626e-10	-1.2704
44139746	chr22:44139746:C:T	1.86591e-25	-5.82626e-10	-0.504	0.000278792	-5.82626e-10	-0.549486
44140719	chr22:44140719:A:G	1.90198e-25	-5.82626e-10	-0.484856	0.000268878	-5.82626e-10	-0.585694
44140792	chr22:44140792:T:C	2.43695e-26	-1.52712	-1.01247	4.07502e-05	-1.45011	-1.02238
44140796	chr22:44140796:T:G	5.41088e-26	-1.74192	-2.96855e-10	9.10154e-05	-1.66892	-2.96855e-10
44141192	chr22:44141192:G:A	1.79846e-25	-5.82626e-10	-0.540822	0.000254904	-5.82626e-10	-0.639066
44141255	chr22:44141255:G:C	1.06263e-26	-2.24558	-1.124	1.59128e-05	-2.32147	-1.09135
44141422	chr22:44141422:G:A	4.51183e-25	-5.82626e-10	0.378952	0.000792285	-5.82626e-10	0.494969
44141989	chr22:44141989:G:A	9.65751e-26	-5.82626e-10	-1.1626	0.000150648	-5.82626e-10	-1.16501
44142025	chr22:44142025:T:C	1.25394e-26	-2.35951	-0.84453	2.40268e-05	-2.20033	-0.800458
44142143	chr22:44142143:C:T	1.38908e-25	-5.82626e-10	-0.799113	0.000230904	-5.82626e-10	-0.737952
44142282	chr22:44142282:G:T	1.55812e-26	-1.72166	-1.2652	1.28363e-05	-2.35591	-1.27176
44142490	chr22:44142490:G:A	1.67574e-26	-1.67383	-1.24025	1.40053e-05	-2.33744	-1.20308
44142593	chr22:44142593:C:A	1.11587e-24	-5.82626e-10	1.28447	0.00187912	-5.82626e-10	1.3586
44142652	chr22:44142652:G:T	1.43028e-25	-5.82626e-10	-0.769878	0.000214796	-5.82626e-10	-0.810264
44142808	chr22:44142808:T:C	1.12401e-26	-2.34545	-0.967979	1.92856e-05	-2.35418	-0.866407
44143010	chr22:44143010:C:T	1.61868e-26	-1.82963	-1.1191	2.68686e-05	-1.83265	-1.05634
44143021	chr22:44143021:C:T	1.19382e-26	-2.34818	-0.904997	2.02435e-05	-2.35813	-0.813993
44143413	chr22:44143413:T:C	1.13241e-26	-2.31362	-0.99237	1.89885e-05	-2.29238	-0.943742
44143637	chr22:44143637:G:A	8.77398e-26	-5.82626e-10	-1.25855	0.000138259	-5.82626e-10	-1.25083
44143728	chr22:44143728:C:T	9.13633e-26	-5.82626e-10	-1.21808	0.000144146	-5.82626e-10	-1.20913
44143805	chr22:44143805:G:A	3.75355e-25	0.19495	-2.96855e-10	0.000280626	-0.54293	-2.96855e-10
44144298	chr22:44144298:T:C	9.37845e-26	-5.82626e-10	-1.19192	0.000153698	-5.82626e-10	-1.14496
44144511	chr22:44144511:G:A	9.92754e-27	-2.29319	-1.14442	1.45759e-05	-2.37216	-1.12842
44145092	chr22:44145092:G:A	8.48623e-27	-2.37561	-1.21887	1.34355e-05	-2.36167	-1.22039
44145309	chr22:44145309:C:T	1.27767e-26	-1.90986	-1.27544	1.35841e-05	-2.2947	-1.27635
44145524	chr22:44145524:A:G	8.32316e-27	-2.3768	-1.23708	1.33282e-05	-2.35126	-1.23881
44145530	chr22:44145530:C:T	1.72176e-25	-5.82626e-10	-0.584407	0.000298335	-5.82626e-10	-0.481736
44146031	chr22:44146031:T:C	1.49819e-25	-5.82626e-10	-0.723492	0.000237861	-5.82626e-10	-0.708267
44146141	chr22:44146141:A:G	1.83427e-25	-5.82626e-10	-0.521105	0.000292734	-5.82626e-10	-0.500687
44146242	chr22:44146242:G:A	2.13913e-25	-5.82626e-10	-0.367354	0.000301315	-5.82626e-10	-0.471797
44146243	chr22:44146243:C:T	2.97253e-26	-2.34092	-2.96855e-10	4.54659e-05	-2.36299	-2.96855e-10
44146503	chr22:44146503:A:G	1.39769e-26	-1.82141	-1.2741	1.31351e-05	-2.32791	-1.27676
44146993	chr22:44146993:G:A	1.40824e-26	-1.81143	-1.27657	1.31148e-05	-2.33117	-1.27504
44147125	chr22:44147125:C:T	8.56532e-27	-2.32555	-1.25965	1.27783e-05	-2.37262	-1.25958
44147236	chr22:44147236:G:A	1.89898e-25	-5.82626e-10	-0.486434	0.000277138	-5.82626e-10	-0.555436
44147618	chr22:44147618:C:T	1.11605e-25	-5.82626e-10	-1.01795	0.000172142	-5.82626e-10	-1.03163
44147663	chr22:44147663:TC:T	1.10705e-25	-5.82626e-10	-1.02605	0.000167266	-5.82626e-10	-1.06037
44148094	chr22:44148094:C:T	9.01083e-26	-5.82626e-10	-1.23191	0.000139479	-5.82626e-10	-1.24204
44148148	chr22:44148148:G:A	8.651e-27	-2.33681	-1.23843	1.30635e-05	-2.3746	-1.23553
44148592	chr22:44148592:A:G	3.16555e-25	-5.82626e-10	0.0245762	0.000453432	-5.82626e-10	-0.0631056
44148698	chr22:44148698:C:T	2.22296e-25	-5.82626e-10	-0.328913	0.000313301	-5.82626e-10	-0.432786
44148780	chr22:44148780:A:G	9.80606e-27	-2.34496	-1.10496	1.63213e-05	-2.3019	-1.08558
44149251	chr22:44149251:C:T	1.20932e-25	-5.82626e-10	-0.937696	0.000196335	-5.82626e-10	-0.90013
44149279	chr22:44149279:G:A	1.39748e-25	-5.82626e-10	-0.79308	0.000210343	-5.82626e-10	-0.831211
44149452	chr22:44149452:A:G	2.44713e-25	-5.82626e-10	-0.232836	0.000353766	-5.82626e-10	-0.311316
44149476	chr22:44149476:C:T	9.03226e-27	-2.37065	-1.16147	1.45734e-05	-2.32133	-1.17942
44149485	chr22:44149485:T:C	1.20334e-26	-2.25391	-0.991318	1.78147e-05	-2.36753	-0.932398
44149626	chr22:44149626:G:A	1.40571e-25	-5.82626e-10	-0.787205	0.000234885	-5.82626e-10	-0.720855
44149642	chr22:44149642:A:G	1.20535e-26	-2.26455	-0.979022	1.81053e-05	-2.36434	-0.919404
44149665	chr22:44149665:T:C	8.49777e-27	-2.35077	-1.24235	1.3704e-05	-2.30126	-1.26101
44149882	chr22:44149882:G:A	8.8672e-27	-2.37681	-1.17376	1.41788e-05	-2.33878	-1.18942
44150082	chr22:44150082:G:A	1.04274e-25	-5.82626e-10	-1.0859	0.000161803	-5.82626e-10	-1.09358
44150447	chr22:44150447:G:C	4.76067e-26	-1.86995	-2.96855e-10	5.97607e-05	-2.0896	-2.96855e-10
44150539	chr22:44150539:C:T	1.09616e-26	-2.29663	-1.04189	1.71654e-05	-2.35046	-0.986594
44150619	chr22:44150619:T:C	1.27442e-26	-2.27282	-0.915021	1.94908e-05	-2.3608	-0.84921
44150702	chr22:44150702:A:G	1.2058e-26	-2.2706	-0.972592	1.82986e-05	-2.36202	-0.911108
44150945	chr22:44150945:C:T	6.20279e-26	-2.17169	0.566353	0.000123014	-2.0583	0.690643
44150957	chr22:44150957:G:A	4.23277e-25	-5.82626e-10	0.315104	0.0006335	-5.82626e-10	0.271308
44151233	chr22:44151233:C:T	1.1865e-26	-2.00159	-1.25774	1.48747e-05	-2.2036	-1.27669
44151538	chr22:44151538:A:G	9.76498e-26	-5.82626e-10	-1.15153	0.000156459	-5.82626e-10	-1.12716
44151831	chr22:44151831:T:C	8.3734e-27	-2.33204	-1.27582	1.29609e-05	-2.34197	-1.27605
44152099	chr22:44152099:G:A	3.86698e-26	-2.07786	-2.96855e-10	8.34568e-05	-1.75562	-2.96855e-10
44152210	chr22:44152210:T:C	6.69589e-26	-2.12646	0.597621	0.000122416	-2.10708	0.734551
44152894	chr22:44152894:T:A	9.93838e-26	-5.82626e-10	-1.13393	0.000159505	-5.82626e-10	-1.10788
44153064	chr22:44153064:A:G	1.40611e-26	-2.32333	-0.766174	2.65003e-05	-2.27966	-0.623131
44153697	chr22:44153697:A:G	1.93891e-26	-1.60403	-1.16418	4.54806e-05	-1.30565	-1.05701
44153898	chr22:44153898:C:T	1.10688e-25	-5.82626e-10	-1.02621	0.000181273	-5.82626e-10	-0.979948
44155251	chr22:44155251:A:C	8.61565e-26	-5.82626e-10	-1.27676	0.000135057	-5.82626e-10	-1.27426
44155270	chr22:44155270:C:T	9.57553e-26	-5.82626e-10	-1.17113	0.000147145	-5.82626e-10	-1.18853
44155484	chr22:44155484:T:C	9.88697e-26	-5.82626e-10	-1.13912	0.000151822	-5.82626e-10	-1.15724
44155505	chr22:44155505:C:T	1.51432e-25	-5.82626e-10	-0.712783	0.000247801	-5.82626e-10	-0.667326
44155550	chr22:44155550:C:T	1.05279e-25	-5.82626e-10	-1.07631	0.000171561	-5.82626e-10	-1.03501
44155787	chr22:44155787:T:C	1.47922e-25	-5.82626e-10	-0.736234	0.000230834	-5.82626e-10	-0.738254
44155875	chr22:44155875:A:G	4.44997e-26	-2.22284	0.285403	0.000100035	-1.97952	0.405093
44155907	chr22:44155907:C:G	2.77447e-26	-2.22276	-0.187119	6.12302e-05	-1.97141	-0.0938967
44155918	chr22:44155918:C:T	9.73663e-26	-5.82626e-10	-1.15444	0.000149437	-5.82626e-10	-1.17307
44156022	chr22:44156022:C:T	8.94379e-26	-5.82626e-10	-1.23938	0.000136856	-5.82626e-10	-1.26102
44156378	chr22:44156378:A:C	8.68553e-26	-5.82626e-10	-1.26868	0.000137297	-5.82626e-10	-1.25781
44156556	chr22:44156556:C:T	1.12423e-25	-5.82626e-10	-1.01066	0.00017294	-5.82626e-10	-1.02701
44156886	chr22:44156886:T:C	1.31358e-26	-1.88325	-1.27432	1.25254e-05	-2.37681	-1.27538
44156908	chr22:44156908:T:A	2.01169e-25	-5.82626e-10	-0.428775	0.000314623	-5.82626e-10	-0.428577
44157015	chr22:44157015:T:C	1.05783e-25	-5.82626e-10	-1.07153	0.000169918	-5.82626e-10	-1.04464
44157126	chr22:44157126:A:C	8.06058e-27	-2.37601	-1.26992	2.34899e-05	-1.75184	-1.27154
44157180	chr22:44157180:G:C	1.17458e-25	-5.82626e-10	-0.966841	0.000190339	-5.82626e-10	-0.931145
44157306	chr22:44157306:C:T	2.26667e-26	-1.76472	-0.847307	2.94429e-05	-1.97289	-0.824606
44157972	chr22:44157972:T:TG	9.37166e-26	-5.82626e-10	-1.19265	0.000149469	-5.82626e-10	-1.17286
44158675	chr22:44158675:C:T	4.81621e-25	-5.82626e-10	0.444235	0.000859067	-5.82626e-10	0.575895
44158899	chr22:44158899:A:G	1.58927e-26	-1.92414	-1.04292	2.42403e-05	-1.9363	-1.05563
44159148	chr22:44159148:G:A	1.09197e-26	-2.09964	-1.24272	1.48598e-05	-2.23038	-1.25092
44159375	chr22:44159375:G:T	9.26663e-26	-5.82626e-10	-1.20392	0.000147606	-5.82626e-10	-1.18541
44159382	chr22:44159382:G:A	9.15124e-26	-5.82626e-10	-1.21645	0.000141864	-5.82626e-10	-1.22508
44159564	chr22:44159564:G:A	1.22991e-26	-2.14823	-1.07517	1.77883e-05	-2.16646	-1.13496
44159584	chr22:44159584:G:A	8.49632e-26	-1.2907	-2.96855e-10	0.000296372	-0.488338	-2.96855e-10
44159656	chr22:44159656:C:T	1.01807e-25	-5.82626e-10	-1.10984	0.000159411	-5.82626e-10	-1.10847
44159730	chr22:44159730:G:A	1.0394e-26	-2.12199	-1.26971	1.40887e-05	-2.27042	-1.26416
44159878	chr22:44159878:C:T	2.92513e-26	-2.357	-2.96855e-10	0.00016526	-1.07243	-2.96855e-10
44160242	chr22:44160242:C:T	9.8008e-26	-5.82626e-10	-1.14787	0.000157689	-5.82626e-10	-1.11933
44160430	chr22:44160430:C:T	3.77733e-25	-5.82626e-10	0.201265	0.000535127	-5.82626e-10	0.102552
44160674	chr22:44160674:G:A	9.02624e-26	-5.82626e-10	-1.2302	0.000140043	-5.82626e-10	-1.238
44160846	chr22:44160846:G:A	1.50308e-25	-5.82626e-10	-0.720235	0.000249214	-5.82626e-10	-0.661638
44160887	chr22:44160887:C:T	1.22108e-25	-5.82626e-10	-0.928019	0.000198139	-5.82626e-10	-0.890985
44161145	chr22:44161145:A:G	1.28121e-26	-2.09192	-1.0906	1.72037e-05	-2.24331	-1.09151
44161183	chr22:44161183:G:A	1.21578e-26	-2.1939	-1.04105	3.25351e-05	-1.78602	-0.911612
44161415	chr22:44161415:G:A	1.28154e-26	-2.04851	-1.13376	1.69905e-05	-2.21366	-1.13363
44161475	chr22:44161475:G:A	1.29963e-26	-2.09435	-1.07391	1.74944e-05	-2.24509	-1.07298
44161634	chr22:44161634:C:T	1.04655e-25	-5.82626e-10	-1.08225	0.000167855	-5.82626e-10	-1.05685
44161826	chr22:44161826:G:A	9.58776e-26	-5.82626e-10	-1.16985	0.000147912	-5.82626e-10	-1.18333
44161881	chr22:44161881:G:A	2.0104e-25	-5.82626e-10	-0.429416	0.000325937	-5.82626e-10	-0.393248
44161927	chr22:44161927:GT:G	1.36663e-24	-5.82626e-10	1.48718	0.00207397	-5.82626e-10	1.45727
44162006	chr22:44162006:G:A	9.68419e-25	-5.82626e-10	1.14274	0.00147587	-5.82626e-10	1.11705
44162107	chr22:44162107:G:A	2.52068e-25	-5.82626e-10	-0.203221	0.000410955	-5.82626e-10	-0.161468
44162519	chr22:44162519:A:AC	2.09754e-26	-2.01544	-0.674128	3.25038e-05	-2.03664	-0.66195
44162579	chr22:44162579:A:C	1.45302e-26	-2.07217	-0.984524	2.29883e-05	-2.09101	-0.953953
44162829	chr22:44162829:C:G	9.35125e-26	-5.82626e-10	-1.19483	0.000149111	-5.82626e-10	-1.17526
44162838	chr22:44162838:G:A	1.53323e-26	-2.15336	-0.849602	2.13009e-05	-2.28417	-0.83703
44162931	chr22:44162931:T:C	9.63078e-27	-2.24964	-1.21831	1.57708e-05	-2.1994	-1.22239
44163078	chr22:44163078:G:A	8.87908e-26	-5.82626e-10	-1.24664	0.000140286	-5.82626e-10	-1.23627
44163237	chr22:44163237:A:G	1.15184e-25	-5.82626e-10	-0.986389	0.000173726	-5.82626e-10	-1.02247
44163280	chr22:44163280:A:T	1.15648e-25	-5.82626e-10	-0.982369	0.000174384	-5.82626e-10	-1.01869
44163600	chr22:44163600:G:A	9.05171e-26	-5.82626e-10	-1.22738	0.000142434	-5.82626e-10	-1.22107
44163612	chr22:44163612:C:T	9.58126e-26	-1.17053	-2.96855e-10	9.34482e-05	-1.64254	-2.96855e-10
44163765	chr22:44163765:C:T	1.522e-26	-1.77791	-1.2324	2.22647e-05	-1.82799	-1.24896
44163875	chr22:44163875:C:T	4.41927e-26	-0.993034	-0.951328	5.7943e-05	-1.15428	-0.96621
44163962	chr22:44163962:A:G	1.05447e-26	-2.11809	-1.25921	1.62345e-05	-2.13633	-1.25648
44163971	chr22:44163971:C:T	9.28319e-26	-5.82626e-10	-1.20213	0.0001436	-5.82626e-10	-1.21292
44164030	chr22:44164030:A:G	1.41096e-25	-5.82626e-10	-0.783483	0.000212705	-5.82626e-10	-0.820047
44164168	chr22:44164168:G:A	9.50152e-26	-1.17888	-2.96855e-10	0.000309616	-0.444619	-2.96855e-10
44164253	chr22:44164253:A:T	9.77538e-27	-2.20631	-1.24674	1.50521e-05	-2.22504	-1.24339
44164358	chr22:44164358:G:A	2.69582e-26	-1.36751	-1.07113	9.36042e-05	-0.616023	-1.02485
44164751	chr22:44164751:T:C	8.69226e-26	-5.82626e-10	-1.2679	0.000138339	-5.82626e-10	-1.25024
44164959	chr22:44164959:A:G	3.18092e-26	-1.27441	-0.99876	0.00011917	-0.367522	-1.03188
44164993	chr22:44164993:T:C	2.88285e-26	-1.09499	-1.27657	1.7608e-05	-2.03479	-1.2768
44165136	chr22:44165136:C:T	3.66788e-26	-0.877751	-1.25297	1.88853e-05	-1.98442	-1.25714
44165229	chr22:44165229:C:T	9.9513e-26	-5.82626e-10	-1.13263	0.000155687	-5.82626e-10	-1.1321
44165256	chr22:44165256:G:A	1.05524e-25	-5.82626e-10	-1.07398	0.000163333	-5.82626e-10	-1.08416
44165407	chr22:44165407:T:C	1.04425e-26	-2.30156	-1.08547	1.59537e-05	-2.28504	-1.12522
44165538	chr22:44165538:G:A	5.11899e-26	-0.554407	-1.24297	2.29771e-05	-1.81843	-1.22703
44166034	chr22:44166034:G:A	1.75499e-25	-0.56529	-2.96855e-10	0.000258605	-0.624652	-2.96855e-10
44166381	chr22:44166381:G:A	8.03773e-26	-0.0867452	-1.25945	3.249e-05	-1.43833	-1.26069
44166469	chr22:44166469:A:G	4.441e-26	-0.666562	-1.27289	2.04384e-05	-1.88588	-1.27666
44166571	chr22:44166571:A:C	1.05039e-25	-5.82626e-10	-1.07859	0.000169214	-5.82626e-10	-1.04879
44166667	chr22:44166667:G:C	6.68126e-25	-5.82626e-10	0.771556	0.00102413	-5.82626e-10	0.751647
44166680	chr22:44166680:G:A	1.10439e-25	-5.82626e-10	-1.02846	0.000167132	-5.82626e-10	-1.06117
44166849	chr22:44166849:A:G	3.87468e-26	-0.804458	-1.27142	1.85737e-05	-1.98194	-1.27626
44166876	chr22:44166876:A:G	2.41216e-26	-1.47042	-1.07939	3.2668e-05	-1.59689	-1.09666
44167083	chr22:44167083:T:C	1.10246e-25	-5.82626e-10	-1.03021	0.000175848	-5.82626e-10	-1.01033
44167137	chr22:44167137:CT:C	3.6588e-26	-2.1332	-2.96855e-10	8.88657e-05	-1.69283	-2.96855e-10
44167222	chr22:44167222:C:T	1.66921e-26	-1.77566	-1.14232	1.39314e-05	-2.35955	-1.18625
44167244	chr22:44167244:G:C	1.05148e-25	-5.82626e-10	-1.07755	0.000167173	-5.82626e-10	-1.06092
44167262	chr22:44167262:G:C	6.28382e-26	-1.59236	-2.96855e-10	0.000192418	-0.920282	-2.96855e-10
44167426	chr22:44167426:G:A	1.22855e-25	-5.82626e-10	-0.921918	0.000200637	-5.82626e-10	-0.878453
44167659	chr22:44167659:G:A	1.53189e-26	-1.73592	-1.26791	1.68553e-05	-2.08309	-1.27219
44167798	chr22:44167798:A:G	5.32437e-26	-0.972273	-0.785769	6.98916e-05	-1.12293	-0.810077
44168092	chr22:44168092:A:G	4.43148e-25	-5.82626e-10	0.360983	0.000601847	-5.82626e-10	0.220052
44168417	chr22:44168417:A:C	2.16301e-25	0.182951	-0.539203	7.16896e-05	-1.34282	-0.564781
44168450	chr22:44168450:C:T	8.94912e-26	-5.82626e-10	-1.23878	0.000140681	-5.82626e-10	-1.23345
44168522	chr22:44168522:G:A	1.14215e-25	0.0430277	-1.03787	7.01214e-05	-0.863053	-1.06667
44168527	chr22:44168527:C:T	1.14932e-25	0.173427	-1.16201	7.20865e-05	-0.702551	-1.19953
44168627	chr22:44168627:C:T	1.07976e-25	-5.82626e-10	-1.05102	0.000168603	-5.82626e-10	-1.05241
44168767	chr22:44168767:A:G	1.33508e-25	-5.82626e-10	-0.838762	0.000207858	-5.82626e-10	-0.843095
44169204	chr22:44169204:A:C	5.66186e-26	-1.69658	-2.96855e-10	8.06621e-05	-1.78968	-2.96855e-10
44169454	chr22:44169454:C:T	9.8003e-26	-1.14792	-2.96855e-10	0.000269182	-0.584563	-2.96855e-10
44169631	chr22:44169631:G:A	1.49302e-25	-0.726954	-2.96855e-10	7.72857e-05	-1.83244	-2.96855e-10
44170189	chr22:44170189:T:C	2.33797e-26	-1.41277	-1.16828	1.78193e-05	-2.14449	-1.15519
44170304	chr22:44170304:A:G	2.05551e-26	-1.49753	-1.21228	1.58875e-05	-2.19217	-1.22225
44170327	chr22:44170327:G:A	1.59215e-25	-5.82626e-10	-0.662669	0.000249002	-5.82626e-10	-0.662492
44170346	chr22:44170346:C:A	1.31322e-26	-1.88284	-1.27501	3.70578e-05	-1.2909	-1.27657
44170393	chr22:44170393:G:A	1.79323e-26	-1.63497	-1.21135	1.49781e-05	-2.25228	-1.22108
44171026	chr22:44171026:G:A	5.33274e-26	-1.75647	-2.96855e-10	0.000163312	-1.08429	-2.96855e-10
44171211	chr22:44171211:C:T	2.08799e-25	-5.82626e-10	-0.391551	0.000310133	-5.82626e-10	-0.442951
44171324	chr22:44171324:C:G	8.62499e-26	-5.82626e-10	-1.27567	0.000134713	-5.82626e-10	-1.2768
44171356	chr22:44171356:C:A	4.3137e-26	-0.718201	-1.25034	1.67267e-05	-2.12731	-1.23564
44171555	chr22:44171555:A:G	2.19554e-26	-1.37565	-1.26826	5.48304e-05	-0.911155	-1.26455
44171580	chr22:44171580:T:C	2.12846e-26	-2.15829	-0.516648	3.24703e-05	-2.17332	-0.526306
44171687	chr22:44171687:C:T	8.79612e-26	-5.82626e-10	-1.25603	0.000137565	-5.82626e-10	-1.25585
44171764	chr22:44171764:T:C	2.03136e-26	-1.48688	-1.23475	1.60267e-05	-2.17219	-1.2335
44171860	chr22:44171860:C:T	8.3818e-27	-2.34227	-1.26459	1.35034e-05	-2.31753	-1.25947
44172033	chr22:44172033:A:G	1.18133e-25	-5.82626e-10	-0.961113	0.000193975	-5.82626e-10	-0.912223
44173262	chr22:44173262:A:G	7.64028e-26	-0.127016	-1.26989	3.1996e-05	-1.45154	-1.2628
44173284	chr22:44173284:G:A	8.79522e-26	-5.82626e-10	-1.25613	0.000137637	-5.82626e-10	-1.25533
44173323	chr22:44173323:G:A	4.25103e-26	-0.708794	-1.27438	2.14299e-05	-1.84316	-1.272
44173336	chr22:44173336:A:G	9.02056e-27	-2.33627	-1.19715	1.55557e-05	-2.24199	-1.19354
44173460	chr22:44173460:T:C	1.48097e-26	-1.85416	-1.18348	1.43619e-05	-2.34904	-1.16633
44173466	chr22:44173466:G:A	7.34253e-26	-0.167704	-1.26895	3.08681e-05	-1.47744	-1.27279
44173510	chr22:44173510:G:A	6.4779e-26	-0.292605	-1.26934	2.85007e-05	-1.557	-1.27302
44173655	chr22:44173655:A:G	9.72733e-26	-5.82626e-10	-1.1554	0.000152165	-5.82626e-10	-1.15499
44173842	chr22:44173842:C:T	2.711e-26	-1.30589	-1.12713	6.15085e-05	-0.939994	-1.12078
44174100	chr22:44174100:G:A	7.52156e-26	-0.186148	-1.22642	3.1439e-05	-1.49399	-1.23791
44174569	chr22:44174569:A:C	3.45006e-26	-2.19195	-2.96855e-10	5.95611e-05	-2.09295	-2.96855e-10
44175200	chr22:44175200:C:T	9.58096e-27	-2.27339	-1.19975	1.41988e-05	-2.31112	-1.21567
44175312	chr22:44175312:G:A	8.83945e-26	-5.82626e-10	-1.25111	0.000138241	-5.82626e-10	-1.25095
44175433	chr22:44175433:C:T	9.57033e-26	-5.82626e-10	-1.17167	0.000154441	-5.82626e-10	-1.14014
44175674	chr22:44175674:G:A	9.16229e-27	-2.35062	-1.1672	1.70876e-05	-2.16972	-1.17188
44175675	chr22:44175675:C:T	3.23089e-26	-1.09327	-1.16431	2.11692e-05	-1.9617	-1.1657
44175695	chr22:44175695:G:T	2.45593e-25	-5.82626e-10	-0.229247	0.000422266	-5.82626e-10	-0.134316
44175792	chr22:44175792:G:A	4.36664e-26	-0.738738	-1.2176	2.42854e-05	-1.77119	-1.21888
44175948	chr22:44175948:C:T	6.55917e-26	-0.679093	-0.87038	3.45239e-05	-1.78772	-0.850584
44176196	chr22:44176196:T:C	2.06433e-25	-5.82626e-10	-0.402947	0.00033592	-5.82626e-10	-0.363078
44176330	chr22:44176330:T:G	8.02324e-27	-2.37403	-1.27655	1.26275e-05	-2.36727	-1.2768
44176369	chr22:44176369:G:A	1.86469e-25	-5.82626e-10	-0.504657	0.000290964	-5.82626e-10	-0.506751
44176401	chr22:44176401:G:A	5.59634e-26	-0.433665	-1.27456	1.79075e-05	-2.02681	-1.26792
44176801	chr22:44176801:G:A	1.93853e-26	-1.78877	-0.979634	1.81572e-05	-2.33383	-0.947053
44176913	chr22:44176913:C:G	1.91558e-25	-5.82626e-10	-0.47773	0.00032149	-5.82626e-10	-0.406987
44176931	chr22:44176931:A:T	1.88655e-25	-5.82626e-10	-0.493	0.000316315	-5.82626e-10	-0.423215
44176935	chr22:44176935:G:A	1.84844e-25	-5.82626e-10	-0.513408	0.000309747	-5.82626e-10	-0.444197
44176953	chr22:44176953:A:C	1.52381e-25	-5.82626e-10	-0.706536	0.00025374	-5.82626e-10	-0.643642
44177152	chr22:44177152:C:G	1.63924e-25	-5.82626e-10	-0.633517	0.000271459	-5.82626e-10	-0.576142
44177315	chr22:44177315:T:TGAA	9.9873e-26	-5.82626e-10	-1.12902	0.000156102	-5.82626e-10	-1.12944
44177662	chr22:44177662:C:T	2.03148e-26	-1.75226	-0.969306	1.85283e-05	-2.32466	-0.935993
44177740	chr22:44177740:A:G	1.98601e-26	-1.80248	-0.941727	1.87975e-05	-2.33889	-0.907336
44177772	chr22:44177772:A:G	1.70087e-25	-5.82626e-10	-0.596611	0.000283517	-5.82626e-10	-0.532681
44177781	chr22:44177781:A:G	1.50642e-26	-1.85211	-1.16849	3.41601e-05	-1.48611	-1.16278
44177875	chr22:44177875:A:G	1.90138e-25	-5.82626e-10	-0.48517	0.000318429	-5.82626e-10	-0.416553
44178120	chr22:44178120:A:G	1.71932e-26	-1.99751	-0.890893	1.93041e-05	-2.37126	-0.848372
44178524	chr22:44178524:G:A	1.47218e-26	-1.84874	-1.19485	3.32874e-05	-1.48535	-1.18942
44178667	chr22:44178667:A:G	1.77058e-26	-2.01167	-0.847359	2.01788e-05	-2.37291	-0.802414
44179587	chr22:44179587:T:C	8.61769e-26	-5.82626e-10	-1.27652	0.000134914	-5.82626e-10	-1.27532
44179698	chr22:44179698:G:C	4.27061e-26	-0.712789	-1.26579	2.36368e-05	-1.75072	-1.26643
44179988	chr22:44179988:A:G	2.35174e-26	-1.31555	-1.25963	4.11744e-05	-1.21694	-1.24519
44180205	chr22:44180205:A:G	2.05885e-26	-1.70207	-1.00612	4.61514e-05	-1.35277	-0.99525
44180252	chr22:44180252:A:G	1.34915e-26	-2.06864	-1.06222	1.60568e-05	-2.37663	-1.02719
44180578	chr22:44180578:G:A	2.65292e-25	-5.82626e-10	-0.152089	0.000456852	-5.82626e-10	-0.0555919
44181197	chr22:44181197:C:T	1.71731e-25	-5.82626e-10	-0.586992	0.000282868	-5.82626e-10	-0.53497
44181221	chr22:44181221:C:G	1.34199e-25	-5.82626e-10	-0.833595	0.0002184	-5.82626e-10	-0.793625
44181280	chr22:44181280:T:A	3.67921e-26	-2.37673	0.249095	7.21402e-05	-2.29315	0.391805
44181639	chr22:44181639:G:C	9.07501e-26	-5.82626e-10	-1.22481	0.000141143	-5.82626e-10	-1.23018
44181803	chr22:44181803:T:A	1.87889e-26	-1.55515	-1.24451	3.36727e-05	-1.42617	-1.2371
44181910	chr22:44181910:GC:G	8.70145e-26	-5.82626e-10	-1.26685	0.000135098	-5.82626e-10	-1.27395
44182151	chr22:44182151:C:T	8.67068e-26	-5.82626e-10	-1.27039	0.000134997	-5.82626e-10	-1.2747
44182162	chr22:44182162:G:A	1.02101e-25	-5.82626e-10	-1.10696	0.000165189	-5.82626e-10	-1.07286
44182618	chr22:44182618:C:G	8.8192e-26	-5.82626e-10	-1.2534	0.000136984	-5.82626e-10	-1.26008
44182667	chr22:44182667:G:A	2.4425e-25	-5.82626e-10	-0.234731	0.000360748	-5.82626e-10	-0.291771
44182685	chr22:44182685:G:A	1.3527e-25	-5.82626e-10	-0.825649	0.000207923	-5.82626e-10	-0.842785
44183752	chr22:44183752:C:T	1.05156e-25	-5.82626e-10	-1.07748	0.000163101	-5.82626e-10	-1.08558
44183815	chr22:44183815:G:A	8.1929e-27	-2.37228	-1.25737	1.32177e-05	-2.3345	-1.2639
44183856	chr22:44183856:T:C	8.87744e-27	-2.35765	-1.19176	1.45446e-05	-2.299	-1.20374
44183911	chr22:44183911:G:T	6.63631e-25	-5.82626e-10	0.764805	0.00114516	-5.82626e-10	0.863346
44184269	chr22:44184269:A:G	1.23854e-26	-2.34586	-0.870537	2.38018e-05	-2.24853	-0.761664
44184381	chr22:44184381:C:T	1.52524e-26	-1.86261	-1.14558	3.39481e-05	-1.50867	-1.14645
44184469	chr22:44184469:G:A	9.15329e-26	-5.82626e-10	-1.21622	0.0001397	-5.82626e-10	-1.24046
44184552	chr22:44184552:C:T	9.22959e-26	-5.82626e-10	-1.20792	0.000140566	-5.82626e-10	-1.23428
44185056	chr22:44185056:A:G	6.20433e-26	-0.800579	-0.804511	0.000155327	-0.362937	-0.77148
44185166	chr22:44185166:C:T	9.56292e-26	0.103418	-1.27586	4.52798e-05	-1.09241	-1.27468
44185406	chr22:44185406:T:C	5.50317e-26	-1.72501	-2.96855e-10	7.21702e-05	-1.90093	-2.96855e-10
44185544	chr22:44185544:T:C	2.49537e-25	-5.82626e-10	-0.213314	0.000378431	-5.82626e-10	-0.243917
44185669	chr22:44185669:G:A	2.25334e-25	-1.87563	1.56029	0.00524991	0.786939	1.59907
44185718	chr22:44185718:C:T	8.64771e-26	-5.82626e-10	-1.27304	0.000134849	-5.82626e-10	-1.2758
44186211	chr22:44186211:C:T	9.22464e-26	-5.82626e-10	-1.20846	0.0001478	-5.82626e-10	-1.18409
44186212	chr22:44186212:G:A	2.29698e-25	-5.82626e-10	-0.296154	0.000378395	-5.82626e-10	-0.244014
44186384	chr22:44186384:G:A	1.49702e-26	-2.37679	-0.650075	3.43097e-05	-2.11476	-0.529764
44186388	chr22:44186388:C:A	1.18052e-25	-5.82626e-10	-0.961793	0.000189781	-5.82626e-10	-0.934081
44186441	chr22:44186441:A:G	8.94157e-26	-5.82626e-10	-1.23963	0.000141171	-5.82626e-10	-1.22998
44186455	chr22:44186455:G:A	1.47374e-25	-5.82626e-10	-0.739946	0.000243832	-5.82626e-10	-0.683471
44186554	chr22:44186554:C:T	2.17301e-25	-5.82626e-10	-0.351639	0.000357597	-5.82626e-10	-0.300546
44186619	chr22:44186619:T:C	1.20306e-26	-2.32431	-0.921157	1.66279e-05	-2.36954	-0.999332
44186631	chr22:44186631:C:T	1.02746e-25	-5.82626e-10	-1.10066	0.000157317	-5.82626e-10	-1.12169
44186935	chr22:44186935:G:A	8.87884e-26	-5.82626e-10	-1.24667	0.000137031	-5.82626e-10	-1.25975
44187013	chr22:44187013:G:A	1.0511e-25	-5.82626e-10	-1.07791	0.000171378	-5.82626e-10	-1.03608
44187049	chr22:44187049:A:C	1.6277e-26	-2.21309	-0.730072	2.03069e-05	-2.37677	-0.792219
44187316	chr22:44187316:T:C	9.82749e-26	-5.82626e-10	-1.14515	0.000149168	-5.82626e-10	-1.17488
44187366	chr22:44187366:A:C	1.29686e-26	-2.35531	-0.815076	1.8417e-05	-2.35369	-0.912993
44187553	chr22:44187553:C:T	8.72002e-26	-5.82626e-10	-1.26472	0.000135579	-5.82626e-10	-1.2704
44187555	chr22:44187555:G:A	9.23964e-26	-5.82626e-10	-1.20683	0.0001416	-5.82626e-10	-1.22694
44187899	chr22:44187899:C:T	1.61787e-25	-5.82626e-10	-0.64664	0.000265725	-5.82626e-10	-0.597492
44187985	chr22:44187985:G:A	1.61982e-25	-5.82626e-10	-0.645435	0.00026585	-5.82626e-10	-0.59702
44188180	chr22:44188180:G:A	1.51937e-26	-2.16255	-0.849495	2.27088e-05	-2.22448	-0.832719
44188211	chr22:44188211:G:A	1.60863e-25	-5.82626e-10	-0.652367	0.000263932	-5.82626e-10	-0.604262
44188278	chr22:44188278:T:C	1.48176e-26	-2.27857	-0.75854	2.13148e-05	-2.2453	-0.875245
44189498	chr22:44189498:GCAAA:G	1.61974e-25	-5.82626e-10	-0.645483	0.000242587	-5.82626e-10	-0.688591
44190061	chr22:44190061:A:G	1.44941e-24	2.58452	-1.03853	6.47271e-05	-0.985424	-1.02435
44190237	chr22:44190237:T:C	8.61924e-26	-5.82626e-10	-1.27634	0.000135218	-5.82626e-10	-1.27306
44190642	chr22:44190642:C:T	3.23469e-25	0.160956	-0.114774	0.000102843	-1.2767	-0.270046
44190925	chr22:44190925:G:A	2.38451e-25	0.250706	-0.509464	8.13495e-05	-1.21998	-0.561214
44191628	chr22:44191628:A:G	1.51473e-25	-5.82626e-10	-0.712511	0.000250105	-5.82626e-10	-0.65807
44191967	chr22:44191967:C:T	8.88058e-26	-5.82626e-10	-1.24647	0.000138814	-5.82626e-10	-1.24682
44192579	chr22:44192579:T:C	1.34481e-25	0.332364	-1.16386	4.41157e-05	-1.18453	-1.20861
44193493	chr22:44193493:G:A	1.0264e-25	-5.82626e-10	-1.1017	0.000165078	-5.82626e-10	-1.07353
44193856	chr22:44193856:C:T	9.11636e-26	-5.82626e-10	-1.22027	0.000144565	-5.82626e-10	-1.20622
44193981	chr22:44193981:G:A	2.91757e-25	-5.82626e-10	-0.0569993	0.000502724	-5.82626e-10	0.0400886
44194251	chr22:44194251:T:A	1.10796e-25	-5.82626e-10	-1.02523	0.000179084	-5.82626e-10	-0.992096
44194406	chr22:44194406:C:T	2.87704e-26	-2.37358	-2.96855e-10	4.77485e-05	-2.31401	-2.96855e-10
44194533	chr22:44194533:A:G	1.3145e-25	-5.82626e-10	-0.854295	0.000225053	-5.82626e-10	-0.763617
44194617	chr22:44194617:A:G	1.11234e-25	-5.82626e-10	-1.02128	0.000179875	-5.82626e-10	-0.987688
44194702	chr22:44194702:C:T	1.0663e-25	-5.82626e-10	-1.06356	0.000171926	-5.82626e-10	-1.03289
44194845	chr22:44194845:C:CCA	8.74468e-26	-5.82626e-10	-1.26189	0.000136369	-5.82626e-10	-1.26459
44195526	chr22:44195526:G:A	1.15031e-25	-5.82626e-10	-0.987717	0.000187292	-5.82626e-10	-0.947281
44195882	chr22:44195882:C:G	1.02163e-25	-5.82626e-10	-1.10635	0.000164468	-5.82626e-10	-1.07724
44196508	chr22:44196508:G:C	1.22091e-25	-5.82626e-10	-0.928152	0.000192792	-5.82626e-10	-0.918342
44196530	chr22:44196530:G:A	1.13563e-25	-5.82626e-10	-1.00057	0.000185142	-5.82626e-10	-0.958829
44196578	chr22:44196578:A:G	1.06149e-25	-5.82626e-10	-1.06807	0.000161494	-5.82626e-10	-1.09548
44197016	chr22:44197016:C:G	1.11878e-25	-5.82626e-10	-1.01552	0.000182372	-5.82626e-10	-0.973905
44197744	chr22:44197744:T:C	2.70209e-25	1.042	-1.17572	0.000216662	0.382228	-1.18384
44198153	chr22:44198153:T:A	3.13051e-25	-5.82626e-10	0.013443	0.0004656	-5.82626e-10	-0.0366255
44198255	chr22:44198255:A:G	1.69556e-25	-5.82626e-10	-0.59974	0.000241484	-5.82626e-10	-0.69315
44198329	chr22:44198329:T:G	2.71592e-25	1.08986	-1.21848	0.000217641	0.426832	-1.22394
44198596	chr22:44198596:T:C	1.2745e-26	-2.30372	-0.884065	2.78816e-05	-2.00151	-0.85047
44198600	chr22:44198600:C:T	8.68877e-26	-5.82626e-10	-1.26831	0.000136519	-5.82626e-10	-1.26349
44198831	chr22:44198831:G:A	1.28091e-25	-5.82626e-10	-0.88018	0.000209843	-5.82626e-10	-0.833591
44199112	chr22:44199112:T:A	2.65003e-25	1.1127	-1.26588	0.000209359	0.422483	-1.25838
44199310	chr22:44199310:G:A	8.39054e-27	-2.36959	-1.23622	1.30403e-05	-2.37515	-1.23676
44199331	chr22:44199331:T:C	1.04439e-25	-5.82626e-10	-1.08432	0.000167404	-5.82626e-10	-1.05954
44199338	chr22:44199338:C:G	1.50844e-25	-0.716672	-2.96855e-10	0.000145872	-1.19722	-2.96855e-10
44199559	chr22:44199559:C:T	3.08517e-25	1.24147	-1.24262	0.000241162	0.535412	-1.22989
44199628	chr22:44199628:C:T	1.24011e-25	-5.82626e-10	-0.912548	0.000202663	-5.82626e-10	-0.868406
44199682	chr22:44199682:C:A	2.96697e-25	1.20109	-1.2413	0.000232663	0.497243	-1.2276
44199711	chr22:44199711:G:A	8.19608e-27	-2.35328	-1.27599	1.30761e-05	-2.3489	-1.26026
44199722	chr22:44199722:C:T	8.16221e-27	-2.35662	-1.27679	1.30532e-05	-2.34494	-1.26597
44199959	chr22:44199959:T:C	1.73485e-26	-2.37346	-0.505958	3.75845e-05	-2.10571	-0.447648
44200259	chr22:44200259:A:T	9.72521e-26	-5.82626e-10	-1.15562	0.00015539	-5.82626e-10	-1.13402
44200285	chr22:44200285:C:T	1.13923e-25	-5.82626e-10	-0.997401	0.000184478	-5.82626e-10	-0.962423
44200327	chr22:44200327:G:A	2.96794e-25	-5.82626e-10	-0.039885	0.00043468	-5.82626e-10	-0.105343
44200863	chr22:44200863:C:A	3.70521e-25	1.43894	-1.25695	0.000279395	0.698964	-1.24629
44201421	chr22:44201421:G:A	1.2149e-25	-5.82626e-10	-0.933093	0.000198809	-5.82626e-10	-0.887609
44201422	chr22:44201422:C:T	8.10797e-27	-2.36716	-1.27291	1.31728e-05	-2.32653	-1.27526
44201436	chr22:44201436:C:T	2.64056e-25	-0.156759	-2.96855e-10	0.000982228	0.709872	-2.96855e-10
44201867	chr22:44201867:C:T	1.78259e-26	-1.64789	-1.20438	7.47077e-05	-0.67269	-1.19368
44202142	chr22:44202142:G:C	8.67876e-26	-5.82626e-10	-1.26946	0.0001366	-5.82626e-10	-1.2629
44202208	chr22:44202208:A:G	1.84121e-25	-5.82626e-10	-0.517331	0.000297681	-5.82626e-10	-0.483928
44202812	chr22:44202812:G:A	4.07735e-25	1.39384	-1.11614	0.000291732	0.622685	-1.1268
44203052	chr22:44203052:A:T	8.62844e-26	-5.82626e-10	-1.27527	0.000135375	-5.82626e-10	-1.2719
44203243	chr22:44203243:T:C	1.93968e-26	-2.37674	-0.39107	4.29014e-05	-2.09245	-0.328592
44203380	chr22:44203380:G:A	2.77349e-26	-2.0075	-0.402727	0.000236059	-0.356578	-0.359292
44203651	chr22:44203651:G:A	1.09305e-25	0.0860168	-1.1248	0.00047196	1.06544	-1.0885
44203773	chr22:44203773:G:A	1.33515e-26	-2.12432	-1.01698	2.79067e-05	-1.87819	-0.972893
44203776	chr22:44203776:G:A	4.02255e-25	1.3765	-1.11234	0.000287554	0.604914	-1.12346
44203901	chr22:44203901:G:A	1.23845e-25	0.121357	-1.03525	0.000541095	1.10541	-0.991766
44204042	chr22:44204042:A:G	1.04057e-25	-0.0256885	-1.06229	0.000447857	0.936447	-1.01192
44204043	chr22:44204043:C:A	8.62203e-26	-5.82626e-10	-1.27602	0.000134714	-5.82626e-10	-1.2768
44204292	chr22:44204292:A:G	9.621e-26	-0.083787	-1.0826	0.000408564	0.867643	-1.03495
44204361	chr22:44204361:C:T	8.68853e-26	-5.82626e-10	-1.26833	0.000136089	-5.82626e-10	-1.26664
44204481	chr22:44204481:A:G	8.61525e-26	-5.82626e-10	-1.2768	0.000134858	-5.82626e-10	-1.27573
44204620	chr22:44204620:C:T	4.62901e-25	1.43677	-1.03218	0.000328176	0.660342	-1.04675
44204633	chr22:44204633:C:G	8.77342e-26	-5.82626e-10	-1.25861	0.000139452	-5.82626e-10	-1.24223
44204734	chr22:44204734:G:A	1.04099e-25	-5.82626e-10	-1.08758	0.000165142	-5.82626e-10	-1.07315
44204772	chr22:44204772:G:A	3.92622e-26	-0.811005	-1.25165	2.66574e-05	-1.68482	-1.21206
44204946	chr22:44204946:C:T	1.74292e-26	-2.37675	-0.498028	3.9099e-05	-2.07717	-0.436685
44205074	chr22:44205074:T:C	2.80318e-25	0.988154	-1.08515	0.000206465	0.265802	-1.11563
44205115	chr22:44205115:C:A	4.6922e-25	1.47409	-1.05594	0.000330168	0.689621	-1.06997
44205213	chr22:44205213:G:C	4.26786e-26	-1.97922	-2.96855e-10	8.80385e-05	-1.70218	-2.96855e-10
44205359	chr22:44205359:T:C	8.88204e-26	-5.82626e-10	-1.24631	0.000139282	-5.82626e-10	-1.24345
44205402	chr22:44205402:C:T	8.62163e-26	-5.82626e-10	-1.27606	0.000134718	-5.82626e-10	-1.27677
44205619	chr22:44205619:C:G	1.32101e-25	0.183644	-1.033	0.000585772	1.18163	-0.988651
44206121	chr22:44206121:G:T	2.3954e-26	-1.27999	-1.27679	1.86036e-05	-1.99585	-1.26074
44206292	chr22:44206292:T:C	1.41839e-26	-1.85295	-1.22786	1.75403e-05	-2.12225	-1.1932
44206382	chr22:44206382:C:T	8.78442e-26	-5.82626e-10	-1.25736	0.000138826	-5.82626e-10	-1.24673
44206669	chr22:44206669:A:C	2.56157e-26	-1.2486	-1.24112	1.86635e-05	-1.98142	-1.27196
44206713	chr22:44206713:T:A	8.61989e-26	-5.82626e-10	-1.27626	0.000135113	-5.82626e-10	-1.27384
44206778	chr22:44206778:T:G	8.79092e-26	-5.82626e-10	-1.25662	0.000137958	-5.82626e-10	-1.253
44207647	chr22:44207647:A:G	2.77652e-25	-0.106554	-2.96855e-10	0.00123962	0.942611	-2.96855e-10
44207702	chr22:44207702:G:A	2.39124e-26	-1.28192	-1.27661	1.8473e-05	-1.99867	-1.26497
44207804	chr22:44207804:T:C	2.79603e-26	-1.87195	-0.530186	0.000367149	0.204283	-0.478467
44207990	chr22:44207990:T:C	2.7103e-26	-1.17621	-1.25706	1.94444e-05	-1.936	-1.27639
44209350	chr22:44209350:G:A	4.18007e-26	-1.62497	-0.375037	0.000140519	-0.950426	-0.284181
44209527	chr22:44209527:G:A	2.75411e-26	-1.94956	-0.467682	0.00032545	0.0239179	-0.418662
44209642	chr22:44209642:T:C	2.71361e-26	-1.16048	-1.27157	2.02324e-05	-1.92915	-1.24352
44209919	chr22:44209919:A:G	4.20961e-26	-1.07502	-0.91795	2.75019e-05	-1.88761	-0.978085
44210379	chr22:44210379:A:G	2.93112e-26	-1.11793	-1.23702	2.02408e-05	-1.90173	-1.27052
44210387	chr22:44210387:GTAATCTCAAGATCCTTAATTTAATTATATCTGCAAAAACTTTTTTCCATGATTATC:G	8.63323e-26	-5.82626e-10	-1.27472	0.000134714	-5.82626e-10	-1.2768
44210471	chr22:44210471:A:G	1.38321e-26	-1.97052	-1.13541	1.65103e-05	-2.30319	-1.07278
44210544	chr22:44210544:T:TGGA	8.65795e-26	-5.82626e-10	-1.27186	0.00013483	-5.82626e-10	-1.27594
44210884	chr22:44210884:A:G	8.75508e-26	-5.82626e-10	-1.2607	0.000135655	-5.82626e-10	-1.26983
44210892	chr22:44210892:T:C	4.6505e-26	-0.619451	-1.27391	2.81787e-05	-1.58217	-1.25921
44210962	chr22:44210962:A:G	1.2105e-26	-2.01256	-1.22675	0.000116597	-0.19163	-1.22959
44211464	chr22:44211464:A:T	1.21356e-26	-2.03443	-1.20234	0.000112646	-0.250412	-1.20529
44211479	chr22:44211479:G:T	8.65716e-26	-5.82626e-10	-1.27195	0.000134825	-5.82626e-10	-1.27598
44211556	chr22:44211556:A:G	2.68049e-26	-1.1722	-1.27213	1.98835e-05	-1.9154	-1.27466
44211634	chr22:44211634:A:C	1.34376e-26	-2.37654	-0.758317	2.93917e-05	-2.10162	-0.697619
44211850	chr22:44211850:G:A	8.87181e-26	-5.82626e-10	-1.24746	0.000140566	-5.82626e-10	-1.23427
44211899	chr22:44211899:C:T	8.94759e-26	-5.82626e-10	-1.23895	0.000140928	-5.82626e-10	-1.23171
44212577	chr22:44212577:A:C	1.62729e-25	0.608156	-1.24899	0.000307518	0.788145	-1.23956
44212732	chr22:44212732:A:G	1.15497e-25	0.290351	-1.27403	0.000223852	0.503476	-1.27244
44213152	chr22:44213152:A:G	1.72416e-26	-1.63929	-1.2463	6.18404e-05	-0.806809	-1.24859
44213279	chr22:44213279:A:G	1.9809e-26	-1.5714	-1.17538	1.75331e-05	-2.08664	-1.22923
44213560	chr22:44213560:A:G	2.03569e-25	0.552165	-0.969084	0.000398439	0.758297	-0.950694
44214108	chr22:44214108:G:A	1.09109e-25	-5.82626e-10	-1.04057	0.000163625	-5.82626e-10	-1.08238
44214232	chr22:44214232:T:C	1.52916e-26	-1.77328	-1.23234	1.54288e-05	-2.21373	-1.22999
44214328	chr22:44214328:A:G	1.09912e-25	-5.82626e-10	-1.03325	0.000164727	-5.82626e-10	-1.07566
44214846	chr22:44214846:A:C	3.70177e-26	-1.55873	-0.562793	3.25774e-05	-2.08797	-0.608366
44215101	chr22:44215101:G:A	1.69456e-26	-1.76187	-1.14104	1.70317e-05	-2.20818	-1.1367
44215170	chr22:44215170:G:T	1.73811e-26	-1.72945	-1.14809	1.72109e-05	-2.19065	-1.14375
44215260	chr22:44215260:TA:T	9.54648e-26	-5.82626e-10	-1.17416	0.000155799	-5.82626e-10	-1.13138
44215342	chr22:44215342:A:G	1.55219e-26	-1.78576	-1.20491	1.56919e-05	-2.21939	-1.20742
44215370	chr22:44215370:C:G	1.62732e-26	-1.78733	-1.15607	1.65544e-05	-2.22111	-1.15219
44215418	chr22:44215418:C:T	1.72225e-26	-1.74801	-1.1387	1.72628e-05	-2.19718	-1.13422
44215518	chr22:44215518:T:C	1.51292e-25	-5.82626e-10	-0.713711	0.00025384	-5.82626e-10	-0.643247
44216028	chr22:44216028:C:T	1.72632e-26	-1.73002	-1.15432	1.70955e-05	-2.19103	-1.15011
44216049	chr22:44216049:G:A	1.71228e-26	-1.7202	-1.17231	1.68751e-05	-2.1861	-1.16801
44216104	chr22:44216104:G:A	8.6884e-26	-5.82626e-10	-1.26835	0.000135325	-5.82626e-10	-1.27228
44216219	chr22:44216219:T:C	1.24735e-26	-2.33296	-0.876354	1.92815e-05	-2.37345	-0.847362
44216539	chr22:44216539:T:A	9.42976e-26	-5.82626e-10	-1.18647	0.00015367	-5.82626e-10	-1.14515
44216756	chr22:44216756:G:A	9.44556e-26	-5.82626e-10	-1.18479	0.000150982	-5.82626e-10	-1.16279
44216775	chr22:44216775:G:C	4.54858e-26	-0.803209	-1.11231	0.000284632	0.575122	-1.10388
44216881	chr22:44216881:T:C	9.11491e-26	0.0441006	-1.26453	0.000173051	0.233255	-1.25962
44216882	chr22:44216882:G:A	1.50549e-25	0.558113	-1.27675	0.000288703	0.760111	-1.27466
44216937	chr22:44216937:G:A	1.12105e-25	0.1228	-1.13629	0.000216732	0.311555	-1.11285
44217223	chr22:44217223:C:T	1.38533e-26	-2.08139	-1.02301	0.000131684	-0.274477	-1.02507
44217400	chr22:44217400:T:C	9.47427e-26	-0.0740369	-1.10772	0.000182383	0.108002	-1.08184
44217508	chr22:44217508:A:G	8.65041e-26	-5.82626e-10	-1.27273	0.000136652	-5.82626e-10	-1.26251
44217630	chr22:44217630:C:T	2.80371e-26	-2.27157	-0.127828	4.49221e-05	-2.34708	-0.0279373
44217642	chr22:44217642:C:T	1.04282e-25	0.0138891	-1.09971	0.000201766	0.199865	-1.07271
44217983	chr22:44217983:T:C	1.59973e-26	-1.97732	-0.983176	0.000179347	-0.0113885	-0.979243
44218182	chr22:44218182:G:T	1.75639e-26	-2.29255	-0.574526	2.68167e-05	-2.33617	-0.554763
44218203	chr22:44218203:A:G	8.61591e-26	-5.82626e-10	-1.27673	0.000135454	-5.82626e-10	-1.27132
44218433	chr22:44218433:C:A	1.32153e-26	-2.35019	-0.801359	2.44099e-05	-2.2567	-0.728264
44218434	chr22:44218434:C:T	1.34727e-26	-2.33851	-0.793746	2.40933e-05	-2.27804	-0.719984
44218437	chr22:44218437:C:G	1.44461e-25	-5.82626e-10	-0.759912	0.000238947	-5.82626e-10	-0.703709
44218473	chr22:44218473:C:T	8.14544e-27	-2.35883	-1.27664	1.43683e-05	-2.23943	-1.27549
44218576	chr22:44218576:G:A	1.22002e-25	-5.82626e-10	-0.928883	0.000204427	-5.82626e-10	-0.859741
44218690	chr22:44218690:C:T	1.03714e-25	-5.82626e-10	-1.09129	0.000171752	-5.82626e-10	-1.0339
44219039	chr22:44219039:C:T	9.82232e-26	-5.82626e-10	-1.14568	0.000156123	-5.82626e-10	-1.12931
44219135	chr22:44219135:G:A	9.51339e-26	-5.82626e-10	-1.17764	0.00015086	-5.82626e-10	-1.1636
44219246	chr22:44219246:G:T	9.74578e-26	-5.82626e-10	-1.1535	0.000154388	-5.82626e-10	-1.14048
44219274	chr22:44219274:G:A	9.56712e-26	-5.82626e-10	-1.172	0.000152755	-5.82626e-10	-1.15112
44219338	chr22:44219338:C:T	1.53365e-26	-1.98571	-1.01697	1.80702e-05	-2.31274	-0.97295
44219366	chr22:44219366:G:A	1.06018e-25	-5.82626e-10	-1.06931	0.000174556	-5.82626e-10	-1.01771
44219378	chr22:44219378:G:A	1.04271e-25	-5.82626e-10	-1.08593	0.000165465	-5.82626e-10	-1.07119
44219553	chr22:44219553:A:G	1.13116e-25	0.247186	-1.2517	0.000238603	0.537109	-1.24226
44219832	chr22:44219832:C:G	1.74289e-25	-5.82626e-10	-0.572207	0.000276885	-5.82626e-10	-0.556349
44219960	chr22:44219960:T:C	1.0723e-25	-5.82626e-10	-1.05795	0.000171572	-5.82626e-10	-1.03495
44220289	chr22:44220289:G:A	5.08431e-26	-1.80418	-2.96855e-10	0.0001014	-1.56088	-2.96855e-10
44220315	chr22:44220315:A:G	6.50423e-26	-1.24557	-0.312318	0.000437597	0.132495	-0.231149
44220338	chr22:44220338:C:G	7.00966e-26	-1.2357	-0.247348	0.00047951	0.149316	-0.156503
44220441	chr22:44220441:G:A	3.18666e-25	-5.82626e-10	0.0312223	0.00049157	-5.82626e-10	0.0176531
44220495	chr22:44220495:G:A	5.0426e-25	-5.82626e-10	0.490169	0.000846167	-5.82626e-10	0.560765
44220575	chr22:44220575:G:A	1.25412e-25	-5.82626e-10	-0.901319	0.000210285	-5.82626e-10	-0.831489
44220985	chr22:44220985:A:G	8.78549e-26	-5.82626e-10	-1.25724	0.000136408	-5.82626e-10	-1.2643
44221377	chr22:44221377:G:A	1.08172e-26	-2.13084	-1.22094	1.30106e-05	-2.35925	-1.25494
44221392	chr22:44221392:G:A	8.69659e-26	-5.82626e-10	-1.26741	0.000135487	-5.82626e-10	-1.27108
44221474	chr22:44221474:GT:G	3.22075e-26	-1.95434	-0.306386	0.000577052	0.491584	-0.313603
44221522	chr22:44221522:G:A	3.32468e-26	-1.30043	-0.928538	0.0001954	0.031864	-0.936769
44221645	chr22:44221645:C:T	3.50148e-26	-1.28803	-0.889123	0.000205299	0.0450337	-0.90052
44221673	chr22:44221673:C:T	1.01577e-25	-5.82626e-10	-1.1121	0.000155832	-5.82626e-10	-1.13117
44221682	chr22:44221682:A:G	1.13413e-26	-2.09601	-1.20846	1.32428e-05	-2.34944	-1.24706
44221763	chr22:44221763:T:C	3.71313e-26	-1.26368	-0.854785	0.000215199	0.0683524	-0.87674
44221776	chr22:44221776:A:C	9.32408e-26	-5.82626e-10	-1.19774	0.000150642	-5.82626e-10	-1.16505
44221809	chr22:44221809:T:C	4.00087e-26	-1.15643	-0.887392	0.000246271	0.228475	-0.901993
44221854	chr22:44221854:C:T	1.74566e-25	-5.82626e-10	-0.570619	0.000284852	-5.82626e-10	-0.527981
44221916	chr22:44221916:T:C	3.80547e-26	-1.16099	-0.932907	0.00023618	0.227648	-0.943007
44221984	chr22:44221984:A:G	3.62506e-26	-1.25215	-0.890313	0.000215853	0.0977714	-0.903128
44222284	chr22:44222284:CAG:C	3.75219e-26	-1.28439	-0.823607	0.000219351	0.0587354	-0.848015
44222482	chr22:44222482:C:T	2.17712e-26	-2.27118	-0.381151	3.285e-05	-2.34018	-0.347821
44222502	chr22:44222502:G:A	1.31985e-26	-2.08303	-1.06979	1.50755e-05	-2.34927	-1.11761
44222726	chr22:44222726:A:G	3.53201e-26	-1.26697	-0.901498	0.000209598	0.0804	-0.915158
44222824	chr22:44222824:C:T	3.35848e-26	-1.33428	-0.884571	0.000192643	-0.0200421	-0.899072
44222955	chr22:44222955:G:A	1.20694e-26	-2.22777	-1.01447	1.54639e-05	-2.37637	-1.06507
44223074	chr22:44223074:T:TTG	6.90707e-26	-0.623886	-0.873905	0.000695071	1.25468	-0.890613
44223084	chr22:44223084:TTTG:T	3.73715e-26	-1.22313	-0.888882	0.000228715	0.155696	-0.903171
44223091	chr22:44223091:G:GT	3.53247e-26	-1.28001	-0.888325	0.000209597	0.0673547	-0.902118
44223199	chr22:44223199:G:T	9.59086e-27	-2.3174	-1.15471	1.44273e-05	-2.34113	-1.1697
44223206	chr22:44223206:A:G	5.2046e-25	-5.82626e-10	0.521791	0.000877623	-5.82626e-10	0.597265
44223455	chr22:44223455:T:G	3.42191e-26	-1.37955	-0.820589	0.000191577	-0.0871065	-0.837555
44223697	chr22:44223697:G:C	3.36042e-26	-1.37125	-0.847023	0.000188767	-0.0743898	-0.865048
44223711	chr22:44223711:C:T	3.38532e-26	-1.3629	-0.847987	0.000191612	-0.0583277	-0.866153
44223820	chr22:44223820:A:G	3.51194e-26	-1.32253	-0.851637	0.000201744	-0.00346233	-0.869488
44223906	chr22:44223906:G:A	3.11117e-26	-1.40566	-0.889673	0.000172336	-0.123541	-0.906965
44224704	chr22:44224704:G:A	2.82711e-26	-1.51839	-0.872691	0.000145449	-0.303715	-0.896409
44224865	chr22:44224865:A:G	1.86718e-26	-1.86666	-0.93925	0.000319344	0.57745	-0.991134
44224939	chr22:44224939:T:G	2.05904e-26	-2.37087	-0.337231	3.40556e-05	-2.37562	-0.276344
44225177	chr22:44225177:G:A	9.09626e-26	-2.19555	0.973072	0.000248568	-1.77277	1.10853
44225449	chr22:44225449:C:T	8.62368e-26	-5.82626e-10	-1.27582	0.00013491	-5.82626e-10	-1.27534
44225693	chr22:44225693:C:T	8.76218e-26	-5.82626e-10	-1.25989	0.000135867	-5.82626e-10	-1.26828
44225710	chr22:44225710:G:C	3.27782e-25	-5.82626e-10	0.0594282	0.000538836	-5.82626e-10	0.109459
44225826	chr22:44225826:G:C	4.44928e-25	-5.82626e-10	0.364992	0.00073055	-5.82626e-10	0.413845
44226432	chr22:44226432:T:C	3.70977e-25	-5.82626e-10	0.183218	0.000608116	-5.82626e-10	0.230414
44226598	chr22:44226598:A:G	8.66479e-26	-5.82626e-10	-1.27107	0.000134806	-5.82626e-10	-1.27612
44226628	chr22:44226628:C:T	8.66237e-26	-5.82626e-10	-1.27135	0.000135474	-5.82626e-10	-1.27118
44227106	chr22:44227106:T:C	2.47018e-26	-1.89235	-0.633696	0.000376401	0.409125	-0.658422
44227629	chr22:44227629:C:T	1.21138e-26	-2.03043	-1.20815	1.49574e-05	-2.2987	-1.17604
44227638	chr22:44227638:G:A	3.67971e-25	-5.82626e-10	0.175082	0.000603688	-5.82626e-10	0.223105
44227944	chr22:44227944:T:C	2.33624e-26	-1.74169	-0.840098	0.000463133	0.792142	-0.83408
44227961	chr22:44227961:AC:A	2.11773e-25	-5.82626e-10	-0.377405	0.000331698	-5.82626e-10	-0.375726
44227983	chr22:44227983:G:A	1.46109e-26	-2.15024	-0.900915	0.000127407	-0.438366	-0.894197
44227991	chr22:44227991:C:T	1.2113e-26	-2.02626	-1.21238	1.49037e-05	-2.29723	-1.18111
44228125	chr22:44228125:CAG:C	2.92163e-26	-1.4272	-0.930995	0.000147669	-0.236641	-0.948337
44228181	chr22:44228181:G:A	2.02429e-25	-5.82626e-10	-0.422531	0.000308588	-5.82626e-10	-0.447944
44228367	chr22:44228367:G:A	2.06025e-26	-1.898	-0.809511	2.14333e-05	-2.2444	-0.870606
44228401	chr22:44228401:T:G	8.69939e-26	-5.82626e-10	-1.26708	0.000137452	-5.82626e-10	-1.25668
44228805	chr22:44228805:C:G	1.23667e-26	-2.02082	-1.1971	1.52104e-05	-2.29429	-1.16368
44228854	chr22:44228854:T:C	1.23343e-26	-1.98575	-1.23479	1.4792e-05	-2.27644	-1.20942
44229065	chr22:44229065:ATTAAG:A	1.52734e-25	-5.82626e-10	-0.704223	0.000238579	-5.82626e-10	-0.705253
44229338	chr22:44229338:C:T	1.45893e-26	-1.9525	-1.10014	1.68245e-05	-2.26439	-1.09272
44229463	chr22:44229463:C:T	2.44253e-25	-5.82626e-10	-0.234716	0.000381017	-5.82626e-10	-0.237109
44229473	chr22:44229473:T:C	9.16654e-26	-5.82626e-10	-1.21478	0.000140475	-5.82626e-10	-1.23492
44229539	chr22:44229539:T:G	1.24083e-26	-1.98357	-1.23099	1.48719e-05	-2.27577	-1.2047
44229586	chr22:44229586:G:A	1.23609e-26	-1.97522	-1.24317	1.47216e-05	-2.27099	-1.21965
44229618	chr22:44229618:T:C	1.19784e-26	-2.06707	-1.18275	0.000114154	-0.24858	-1.19382
44229722	chr22:44229722:T:C	1.7051e-25	-5.82626e-10	-0.594125	0.000286754	-5.82626e-10	-0.521328
44229828	chr22:44229828:A:T	2.76395e-26	-1.44221	-0.971462	0.000138601	-0.261353	-0.986997
44229858	chr22:44229858:C:T	9.24042e-26	-5.82626e-10	-1.20675	0.000149288	-5.82626e-10	-1.17407
44229912	chr22:44229912:T:C	1.27949e-24	1.42129	-2.96855e-10	0.00588616	2.50041	-2.96855e-10
44229920	chr22:44229920:G:A	1.98911e-26	-2.37282	-0.369827	3.39224e-05	-2.37657	-0.279309
44230277	chr22:44230277:A:G	1.86601e-25	-5.82626e-10	-0.503949	0.000281446	-5.82626e-10	-0.540013
44230284	chr22:44230284:A:G	1.16346e-26	-2.07696	-1.20198	0.00010961	-0.270727	-1.2123
44230422	chr22:44230422:C:A	1.24519e-26	-1.99286	-1.21819	1.50539e-05	-2.27943	-1.18889
44230431	chr22:44230431:G:A	1.20946e-26	-2.01368	-1.22648	1.47392e-05	-2.29094	-1.1985
44230438	chr22:44230438:C:T	9.425e-26	-5.82626e-10	-1.18697	0.000144432	-5.82626e-10	-1.20714
44230451	chr22:44230451:T:C	1.22169e-26	-2.0173	-1.2128	1.4964e-05	-2.29207	-1.18223
44230462	chr22:44230462:G:A	9.42417e-26	-5.82626e-10	-1.18706	0.000145291	-5.82626e-10	-1.20121
44230522	chr22:44230522:T:C	1.21467e-25	-5.82626e-10	-0.933283	0.000189637	-5.82626e-10	-0.934843
44230731	chr22:44230731:TTTTTTTTTTC:T	9.62923e-27	-2.2165	-1.25162	1.43002e-05	-2.28839	-1.23129
44230816	chr22:44230816:G:A	1.59299e-26	-1.69358	-1.27114	1.66275e-05	-2.1094	-1.25949
44231036	chr22:44231036:T:G	1.57791e-25	-5.82626e-10	-0.671648	0.000252531	-5.82626e-10	-0.648417
44231555	chr22:44231555:G:A	1.68061e-25	-0.608593	-2.96855e-10	0.000659212	0.311093	-2.96855e-10
44231671	chr22:44231671:T:C	3.4603e-26	-1.5708	-0.618186	3.14909e-05	-2.03783	-0.692424
44231719	chr22:44231719:G:A	3.0803e-26	-1.05103	-1.25428	0.00015358	0.106727	-1.25246
44231918	chr22:44231918:C:T	8.98002e-26	-5.82626e-10	-1.23533	0.000139216	-5.82626e-10	-1.24392
44231939	chr22:44231939:C:T	3.16734e-25	-5.82626e-10	0.02514	0.000518032	-5.82626e-10	0.0700849
44231951	chr22:44231951:T:G	8.67607e-26	-5.82626e-10	-1.26977	0.000135058	-5.82626e-10	-1.27424
44231953	chr22:44231953:T:A	8.76807e-26	-5.82626e-10	-1.25922	0.000138938	-5.82626e-10	-1.24592
44231965	chr22:44231965:G:A	2.7e-25	-0.134501	-2.96855e-10	0.000250294	-0.657317	-2.96855e-10
44232051	chr22:44232051:T:C	2.39433e-25	-5.82626e-10	-0.254646	0.000373271	-5.82626e-10	-0.257647
44232072	chr22:44232072:T:C	9.51653e-26	-5.82626e-10	-1.17731	0.000149944	-5.82626e-10	-1.16969
44232188	chr22:44232188:G:A	2.70417e-26	-2.16391	-0.271633	0.000214472	-0.511492	-0.30028
44232456	chr22:44232456:T:G	8.35994e-26	-1.86371	0.556824	0.000885874	0.0542488	0.552373
44232645	chr22:44232645:T:C	9.09187e-26	-5.82626e-10	-1.22296	0.000143732	-5.82626e-10	-1.212
44232646	chr22:44232646:C:T	1.89549e-26	-1.96066	-0.830198	2.03121e-05	-2.28351	-0.885227
44232673	chr22:44232673:A:G	9.26428e-26	-5.82626e-10	-1.20417	0.000145945	-5.82626e-10	-1.19672
44233054	chr22:44233054:A:C	2.45412e-25	-5.82626e-10	-0.229984	0.000383002	-5.82626e-10	-0.231912
44233092	chr22:44233092:T:C	1.00048e-25	-5.82626e-10	-1.12727	0.000166045	-5.82626e-10	-1.06769
44233352	chr22:44233352:G:A	2.71827e-25	-5.82626e-10	-0.127754	0.000445632	-5.82626e-10	-0.0804596
44233507	chr22:44233507:G:A	8.84605e-26	-5.82626e-10	-1.25037	0.000138289	-5.82626e-10	-1.2506
44233799	chr22:44233799:T:A	1.56744e-26	-1.73892	-1.24197	1.64369e-05	-2.15898	-1.22144
44233929	chr22:44233929:A:G	2.22788e-26	-1.61104	-1.01824	2.30574e-05	-2.08226	-0.959704
44234023	chr22:44234023:G:A	1.17325e-25	-5.82626e-10	-0.967974	0.000186567	-5.82626e-10	-0.951159
44234029	chr22:44234029:T:C	1.02496e-25	-5.82626e-10	-1.1031	0.000161813	-5.82626e-10	-1.09351
44234034	chr22:44234034:C:T	1.60051e-26	-1.68542	-1.27459	1.61908e-05	-2.12787	-1.26764
44234118	chr22:44234118:A:G	1.75188e-26	-2.35866	-0.510987	2.94524e-05	-2.36904	-0.42814
44234580	chr22:44234580:G:A	3.26553e-26	-2.24691	-2.96855e-10	4.70968e-05	-2.32775	-2.96855e-10
44234797	chr22:44234797:C:T	1.59521e-26	-1.74061	-1.22272	1.6853e-05	-2.15784	-1.19759
44235000	chr22:44235000:TTC:T	3.4795e-24	2.8652	-0.443479	0.00149314	1.59743	-0.468741
44235212	chr22:44235212:A:G	8.67842e-26	-5.82626e-10	-1.2695	0.000137323	-5.82626e-10	-1.25762
44236042	chr22:44236042:T:A	1.57411e-26	-1.72933	-1.24732	1.64448e-05	-2.15165	-1.22829
44236609	chr22:44236609:G:T	2.07425e-26	-2.36718	-0.333564	3.50566e-05	-2.37365	-0.249342
44236790	chr22:44236790:CA:C	1.0281e-25	-5.82626e-10	-1.10004	0.000166033	-5.82626e-10	-1.06777
44237017	chr22:44237017:C:T	4.35748e-26	-1.95844	-2.96855e-10	8.59059e-05	-1.7267	-2.96855e-10
44237065	chr22:44237065:C:T	1.98497e-25	-5.82626e-10	-0.442148	0.000315622	-5.82626e-10	-0.425406
44237564	chr22:44237564:C:T	8.62629e-26	-5.82626e-10	-1.27552	0.000135295	-5.82626e-10	-1.27249
44237660	chr22:44237660:A:G	8.86642e-26	-5.82626e-10	-1.24806	0.000142531	-5.82626e-10	-1.22039
44237690	chr22:44237690:T:G	9.07295e-26	-5.82626e-10	-1.22504	0.000141312	-5.82626e-10	-1.22898
44237739	chr22:44237739:T:C	3.04371e-26	-2.31726	-2.96855e-10	5.24984e-05	-2.21917	-2.96855e-10
44238258	chr22:44238258:G:A	1.85173e-26	-2.36158	-0.452642	3.1221e-05	-2.3705	-0.368357
44238331	chr22:44238331:G:T	1.40618e-26	-1.88555	-1.20391	1.59209e-05	-2.23697	-1.17535
44238417	chr22:44238417:C:G	3.08026e-25	-5.82626e-10	-0.00273697	0.000500755	-5.82626e-10	0.0361641
44238628	chr22:44238628:G:A	1.13963e-25	-5.82626e-10	-0.997051	0.000182513	-5.82626e-10	-0.973129
44238739	chr22:44238739:G:A	1.55575e-26	-1.7771	-1.21127	1.70455e-05	-2.16476	-1.17931
44238856	chr22:44238856:T:C	8.90043e-26	-5.82626e-10	-1.24424	0.000141641	-5.82626e-10	-1.22666
44239042	chr22:44239042:C:G	1.25397e-25	-5.82626e-10	-0.90144	0.000198753	-5.82626e-10	-0.887891
44239406	chr22:44239406:A:G	1.41611e-26	-1.84246	-1.23996	1.5586e-05	-2.21455	-1.21903
44239949	chr22:44239949:T:A	1.33579e-26	-1.90664	-1.23418	1.51583e-05	-2.24975	-1.21165
44240061	chr22:44240061:C:T	8.82533e-26	-5.82626e-10	-1.25271	0.000141567	-5.82626e-10	-1.22718
44240414	chr22:44240414:A:G	9.83508e-26	-5.82626e-10	-1.14438	0.000160372	-5.82626e-10	-1.10245
44240761	chr22:44240761:C:T	4.14354e-25	-5.82626e-10	0.293799	0.000671609	-5.82626e-10	0.329724
44240888	chr22:44240888:G:A	1.43098e-26	-1.83133	-1.24065	1.5676e-05	-2.20774	-1.22008
44240968	chr22:44240968:A:G	8.75546e-26	-5.82626e-10	-1.26066	0.00013992	-5.82626e-10	-1.23888
44241073	chr22:44241073:T:C	1.407e-26	-1.84537	-1.24351	1.54915e-05	-2.21573	-1.22393
44241541	chr22:44241541:G:A	1.73398e-26	-1.82175	-1.05816	1.95438e-05	-2.19788	-1.00942
44241550	chr22:44241550:G:A	3.90946e-25	-5.82626e-10	0.235647	0.000639263	-5.82626e-10	0.280364
44241593	chr22:44241593:C:G	1.77643e-26	-1.91212	-0.94361	2.26837e-05	-2.19778	-0.860529
44241804	chr22:44241804:A:G	1.89449e-26	-2.37155	-0.419832	3.21428e-05	-2.37575	-0.334015
44241947	chr22:44241947:C:T	1.25466e-25	-5.82626e-10	-0.900886	0.000198716	-5.82626e-10	-0.888074
44242070	chr22:44242070:G:C	5.61553e-26	-2.37205	0.667249	9.64499e-05	-2.37628	0.765349
44242113	chr22:44242113:G:A	1.58258e-26	-1.75503	-1.21625	1.724e-05	-2.14654	-1.18618
44242618	chr22:44242618:G:A	9.1734e-26	-5.82626e-10	-1.21403	0.000147849	-5.82626e-10	-1.18376
44242821	chr22:44242821:G:A	1.71347e-26	-1.83243	-1.05938	1.9344e-05	-2.20843	-1.00914
44242892	chr22:44242892:C:T	1.64092e-25	-5.82626e-10	-0.632496	0.000262528	-5.82626e-10	-0.609593
44243011	chr22:44243011:C:T	9.41893e-27	-2.31109	-1.17911	1.42345e-05	-2.33645	-1.18783
44243100	chr22:44243100:G:A	9.47926e-27	-2.31792	-1.1659	1.43388e-05	-2.34175	-1.17523
44243151	chr22:44243151:CTG:C	1.06091e-25	-5.82626e-10	-1.06863	0.000161992	-5.82626e-10	-1.09241
44243662	chr22:44243662:A:G	1.16068e-25	-5.82626e-10	-0.978744	0.000190538	-5.82626e-10	-0.930102
44244003	chr22:44244003:C:T	3.0662e-25	-5.82626e-10	-0.00731335	0.000496757	-5.82626e-10	0.0281495
44244020	chr22:44244020:C:T	1.48649e-26	-1.77495	-1.25897	1.63969e-05	-2.13219	-1.25066
44244026	chr22:44244026:C:T	1.22019e-25	-5.82626e-10	-0.928746	0.000205094	-5.82626e-10	-0.856485
44244180	chr22:44244180:T:C	1.98159e-25	-5.82626e-10	-0.44385	0.000300791	-5.82626e-10	-0.473536
44244586	chr22:44244586:G:A	1.21322e-26	-2.11264	-1.12442	1.78255e-05	-2.18095	-1.11838
44244650	chr22:44244650:G:C	8.81596e-26	-5.82626e-10	-1.25377	0.000138681	-5.82626e-10	-1.24777
44245435	chr22:44245435:T:C	4.20208e-26	-1.1977	-0.797062	4.32629e-05	-1.60883	-0.803828
44245744	chr22:44245744:A:G	1.78635e-26	-1.59199	-1.25817	9.27457e-05	-0.385078	-1.26501
44246675	chr22:44246675:ACT:A	1.97961e-25	-5.82626e-10	-0.444849	0.000322381	-5.82626e-10	-0.404219
44246974	chr22:44246974:T:C	1.85585e-25	-5.82626e-10	-0.509409	0.000272469	-5.82626e-10	-0.572427
44247088	chr22:44247088:GCTGT:G	8.72421e-26	-5.82626e-10	-1.26423	0.000137346	-5.82626e-10	-1.25745
44247089	chr22:44247089:C:G	1.01698e-25	-5.82626e-10	-1.11091	0.000157167	-5.82626e-10	-1.12264
44247281	chr22:44247281:T:C	5.31957e-26	-1.35064	-0.40831	7.3414e-05	-1.55431	-0.329523
44247449	chr22:44247449:G:A	1.84241e-26	-2.12585	-0.693413	3.02441e-05	-2.17577	-0.594885
44247865	chr22:44247865:C:T	3.10933e-26	-2.29593	-2.96855e-10	5.04022e-05	-2.25992	-2.96855e-10
44247959	chr22:44247959:T:C	9.1548e-26	-5.82626e-10	-1.21606	0.000143555	-5.82626e-10	-1.21323
44247991	chr22:44247991:T:C	5.38646e-26	-0.732826	-1.01362	5.42081e-05	-1.19928	-0.987838
44248032	chr22:44248032:C:T	5.01904e-26	-1.8171	-2.96855e-10	5.96468e-05	-2.09151	-2.96855e-10
44248110	chr22:44248110:A:C	1.65259e-25	-5.82626e-10	-0.62541	0.00025314	-5.82626e-10	-0.646009
44248545	chr22:44248545:C:T	2.86777e-26	-2.3768	-2.96855e-10	4.48419e-05	-2.37681	-2.96855e-10
44248628	chr22:44248628:C:T	9.18707e-26	-5.82626e-10	-1.21254	0.000145066	-5.82626e-10	-1.20276
44248847	chr22:44248847:C:T	9.37341e-26	-5.82626e-10	-1.19246	0.000142103	-5.82626e-10	-1.2234
44248894	chr22:44248894:C:A	2.97046e-26	-2.34162	-2.96855e-10	4.69194e-05	-2.33152	-2.96855e-10
44249028	chr22:44249028:G:A	2.12625e-25	-5.82626e-10	-0.373394	0.000322052	-5.82626e-10	-0.405239
44249103	chr22:44249103:G:A	4.81353e-26	-2.36812	0.509211	6.84012e-05	-2.35223	0.397669
44249410	chr22:44249410:T:C	8.77236e-26	-5.82626e-10	-1.25873	0.000136286	-5.82626e-10	-1.26519
44249530	chr22:44249530:C:T	8.86919e-26	-5.82626e-10	-1.24775	0.000136455	-5.82626e-10	-1.26396
44249567	chr22:44249567:G:C	2.86706e-25	-5.82626e-10	-0.0744659	0.000452851	-5.82626e-10	-0.0643885
44249574	chr22:44249574:C:T	9.28936e-26	-5.82626e-10	-1.20147	0.000141995	-5.82626e-10	-1.22416
44249695	chr22:44249695:A:ATACAAGG	3.42787e-26	-2.1984	-2.96855e-10	4.69333e-05	-2.33122	-2.96855e-10
44249813	chr22:44249813:G:A	3.39057e-26	-1.05402	-1.15532	3.43696e-05	-1.50357	-1.13921
44249851	chr22:44249851:T:A	3.01709e-25	-5.82626e-10	-0.0234591	0.000476904	-5.82626e-10	-0.0126378
44250104	chr22:44250104:A:G	2.40372e-26	-1.46962	-1.08371	2.50529e-05	-1.85212	-1.10684
44250225	chr22:44250225:A:G	4.49953e-25	-5.82626e-10	0.376221	0.000711681	-5.82626e-10	0.387678
44250239	chr22:44250239:C:T	3.98982e-25	-5.82626e-10	0.255995	0.000627797	-5.82626e-10	0.262266
44250429	chr22:44250429:G:A	3.19753e-26	-0.998455	-1.2695	3.16716e-05	-1.45243	-1.2721
44250783	chr22:44250783:T:C	9.33527e-27	-2.33913	-1.15999	1.7458e-05	-2.11998	-1.20018
44250932	chr22:44250932:G:A	1.15397e-25	-5.82626e-10	-0.984541	0.000187421	-5.82626e-10	-0.946595
44251178	chr22:44251178:G:A	4.54282e-25	-5.82626e-10	0.385796	0.000717069	-5.82626e-10	0.39522
44251343	chr22:44251343:G:T	1.63371e-25	-1.15534	0.518442	0.00881387	2.42843	0.475695
44251540	chr22:44251540:G:A	3.34153e-26	-1.1055	-1.1184	3.40191e-05	-1.55594	-1.09709
44251579	chr22:44251579:C:T	4.29317e-25	-5.82626e-10	0.329275	0.000677619	-5.82626e-10	0.338634
44252041	chr22:44252041:G:A	3.52447e-26	-1.45599	-0.714614	3.48262e-05	-1.86906	-0.760523
44252101	chr22:44252101:G:A	2.51392e-26	-1.57421	-0.934282	2.63701e-05	-1.93757	-0.970151
44252213	chr22:44252213:G:T	6.07066e-26	-1.25196	-0.374913	6.35142e-05	-1.67873	-0.349955
44252280	chr22:44252280:AAAT:A	4.22313e-26	-1.20771	-0.782055	9.18291e-05	-0.849938	-0.810085
44252360	chr22:44252360:T:C	3.11957e-26	-2.29264	-2.96855e-10	4.88457e-05	-2.29129	-2.96855e-10
44252589	chr22:44252589:GC:G	2.30891e-25	-5.82626e-10	-0.290976	0.000367938	-5.82626e-10	-0.272038
44252641	chr22:44252641:AAAAG:A	1.21102e-25	-5.82626e-10	-0.936289	0.000199024	-5.82626e-10	-0.886529
44252648	chr22:44252648:T:C	2.10173e-25	-0.956664	0.571672	0.000196472	-1.44677	0.547333
44252652	chr22:44252652:CACAA:C	8.80542e-26	-0.180292	-1.07468	0.000210658	0.284694	-1.11441
44252751	chr22:44252751:C:T	2.90938e-25	-5.82626e-10	-0.0598098	0.000506898	-5.82626e-10	0.0483579
44252920	chr22:44252920:C:T	9.65293e-27	-2.23634	-1.22932	1.5194e-05	-2.26146	-1.19759
44252921	chr22:44252921:G:A	1.67482e-25	-5.82626e-10	-0.612043	0.000283008	-5.82626e-10	-0.534478
44253236	chr22:44253236:A:C	4.85782e-25	-0.556907	1.00974	0.00128684	-0.0131547	0.993145
44253357	chr22:44253357:A:T	5.42332e-26	-0.695324	-1.0443	0.000138185	-0.200154	-1.0512
44253457	chr22:44253457:G:C	9.4774e-26	-5.82626e-10	-1.18143	0.00014431	-5.82626e-10	-1.20799
44253498	chr22:44253498:A:G	1.39673e-26	-2.20394	-0.892263	5.65006e-05	-1.24128	-0.904424
44253533	chr22:44253533:T:A	2.60637e-26	-1.75325	-0.719131	0.000850349	1.30276	-0.737067
44253661	chr22:44253661:T:C	1.93851e-26	-2.0179	-0.750517	0.000407304	0.596608	-0.767002
44253666	chr22:44253666:T:C	1.02075e-26	-2.15165	-1.25814	1.55676e-05	-2.19654	-1.23822
44253785	chr22:44253785:T:C	1.37724e-26	-2.20648	-0.903767	5.56417e-05	-1.24593	-0.915085
44253907	chr22:44253907:C:A	1.48335e-26	-2.14592	-0.890119	4.90209e-05	-1.38568	-0.902021
44254293	chr22:44254293:A:G	1.40384e-26	-2.19297	-0.898152	5.38135e-05	-1.28421	-0.91022
44254370	chr22:44254370:T:TG	1.29244e-25	-5.82626e-10	-0.87122	0.000202703	-5.82626e-10	-0.868211
44254477	chr22:44254477:T:C	2.93133e-25	-5.82626e-10	-0.0522963	0.000434184	-5.82626e-10	-0.106483
44254515	chr22:44254515:C:T	1.36849e-26	-2.18794	-0.928682	5.14952e-05	-1.29848	-0.939979
44254742	chr22:44254742:AG:A	1.37369e-25	-5.82626e-10	-0.810251	0.000222648	-5.82626e-10	-0.774359
44254846	chr22:44254846:T:C	6.91464e-26	-0.232603	-1.26409	0.000155613	0.126848	-1.25943
44255046	chr22:44255046:T:C	1.08886e-26	-2.07169	-1.27352	1.63351e-05	-2.12314	-1.26349
44255254	chr22:44255254:T:C	1.17859e-25	-5.82626e-10	-0.963432	0.000188535	-5.82626e-10	-0.940669
44255993	chr22:44255993:C:T	1.73997e-25	-5.82626e-10	-0.573882	0.00028233	-5.82626e-10	-0.536875
44256120	chr22:44256120:TGGCTCTCCTGGGTCTCAGGCCCTTGACTCATAGTGGAACTCACACCATC:T	8.97437e-26	-5.82626e-10	-1.23596	0.000143281	-5.82626e-10	-1.21514
44256387	chr22:44256387:C:A	1.03487e-25	-5.82626e-10	-1.09347	0.000158115	-5.82626e-10	-1.11663
44257006	chr22:44257006:C:T	3.5735e-26	-1.27887	-0.877917	3.83133e-05	-1.65686	-0.877298
44257076	chr22:44257076:G:A	3.39879e-25	-5.82626e-10	0.0956671	0.00050215	-5.82626e-10	0.0389477
44257404	chr22:44257404:A:T	1.34348e-25	-5.82626e-10	-0.83249	0.000217104	-5.82626e-10	-0.799577
44257409	chr22:44257409:G:A	1.088e-25	-5.82626e-10	-1.04341	0.000180017	-5.82626e-10	-0.986899
44257879	chr22:44257879:C:T	1.03008e-25	-5.82626e-10	-1.09812	0.000157273	-5.82626e-10	-1.12197
44257880	chr22:44257880:G:A	1.07395e-25	-1.0564	-2.96855e-10	0.00377955	2.05741	-2.96855e-10
44257931	chr22:44257931:G:A	2.07365e-26	-1.42642	-1.27461	0.000481059	1.27086	-1.27483
44258196	chr22:44258196:C:T	1.03603e-26	-2.12009	-1.27485	1.55811e-05	-2.16927	-1.26463
44258269	chr22:44258269:T:C	2.58644e-26	-2.10924	-0.370819	4.64021e-05	-2.15974	-0.182867
44258308	chr22:44258308:AAAAC:A	1.05571e-26	-2.13663	-1.23949	1.62061e-05	-2.1832	-1.21136
44258827	chr22:44258827:T:C	1.67806e-25	-5.82626e-10	-0.610114	0.000249459	-5.82626e-10	-0.660658
44258859	chr22:44258859:C:G	8.80901e-27	-2.28332	-1.27383	1.25299e-05	-2.37503	-1.2768
44259049	chr22:44259049:G:C	1.42322e-25	-5.82626e-10	-0.77483	0.000239059	-5.82626e-10	-0.70324
44259050	chr22:44259050:AGAAC:A	1.43618e-25	-5.82626e-10	-0.765764	0.000240974	-5.82626e-10	-0.695264
44259083	chr22:44259083:T:A	2.63545e-26	-1.83613	-0.625154	2.75763e-05	-2.26687	-0.596122
44259209	chr22:44259209:C:T	1.07514e-26	-2.08109	-1.2768	1.63676e-05	-2.11126	-1.27339
44259215	chr22:44259215:G:A	1.01449e-26	-2.18691	-1.22904	1.58884e-05	-2.20878	-1.20558
44259239	chr22:44259239:T:C	1.02845e-25	-5.82626e-10	-1.0997	0.000156114	-5.82626e-10	-1.12937
44259387	chr22:44259387:G:A	1.21653e-26	-1.95817	-1.27617	2.92442e-05	-1.52775	-1.27652
44259417	chr22:44259417:G:A	1.20523e-25	-5.82626e-10	-0.941083	0.000183194	-5.82626e-10	-0.969408
44259704	chr22:44259704:G:A	1.35299e-25	-5.82626e-10	-0.825438	0.000219933	-5.82626e-10	-0.786629
44259724	chr22:44259724:G:A	1.24179e-25	-5.82626e-10	-0.911201	0.000200883	-5.82626e-10	-0.877229
44259811	chr22:44259811:A:G	1.07881e-25	-5.82626e-10	-1.05189	0.000178384	-5.82626e-10	-0.996015
44260058	chr22:44260058:G:A	2.87471e-26	-2.37439	-2.96855e-10	4.48477e-05	-2.37668	-2.96855e-10
44260113	chr22:44260113:G:A	7.10946e-26	-1.46891	-2.96855e-10	0.00169648	1.25636	-2.96855e-10
44260353	chr22:44260353:C:T	9.94592e-26	-5.82626e-10	-1.13317	0.000157955	-5.82626e-10	-1.11764
44260403	chr22:44260403:G:A	5.54269e-26	-1.71786	-2.96855e-10	8.9324e-05	-1.68768	-2.96855e-10
44260536	chr22:44260536:T:G	1.21873e-25	-5.82626e-10	-0.929942	0.000190656	-5.82626e-10	-0.92948
44260609	chr22:44260609:A:G	1.49342e-26	-1.87358	-1.15569	7.90421e-05	-0.665416	-1.14455
44260813	chr22:44260813:T:C	1.50854e-26	-1.77727	-1.24192	8.21902e-05	-0.539771	-1.23115
44260888	chr22:44260888:C:T	1.38493e-26	-1.86788	-1.23681	7.04266e-05	-0.699977	-1.2254
44261224	chr22:44261224:C:T	2.36739e-26	-1.39193	-1.17662	7.56435e-05	-0.659198	-1.19472
44261247	chr22:44261247:C:T	1.31356e-25	-5.82626e-10	-0.855011	0.00019781	-5.82626e-10	-0.892644
44261337	chr22:44261337:C:T	1.32562e-26	-1.87227	-1.27619	6.77833e-05	-0.690793	-1.27284
44261379	chr22:44261379:C:T	1.25995e-26	-1.94363	-1.25563	1.57639e-05	-2.16859	-1.25365
44261432	chr22:44261432:A:G	1.14888e-25	-5.82626e-10	-0.98896	0.000174256	-5.82626e-10	-1.01942
44261521	chr22:44261521:G:A	2.37106e-26	-1.52539	-1.04161	6.2306e-05	-1.02797	-1.01992
44261615	chr22:44261615:T:C	3.62812e-26	-1.35768	-0.783941	0.000154086	-0.397758	-0.744683
44261666	chr22:44261666:T:A	5.42678e-26	-1.73899	-2.96855e-10	0.00013247	-1.29359	-2.96855e-10
44261732	chr22:44261732:G:A	1.88794e-26	-1.54455	-1.2503	7.53653e-05	-0.629559	-1.22805
44261748	chr22:44261748:C:T	1.13355e-26	-2.28141	-1.02357	2.59003e-05	-1.9344	-0.991301
44261855	chr22:44261855:C:T	1.95072e-26	-1.59368	-1.16846	0.00011502	-0.274706	-1.16014
44262099	chr22:44262099:C:T	5.46512e-26	-1.73195	-2.96855e-10	0.00104437	0.771221	-2.96855e-10
44262388	chr22:44262388:C:T	1.63329e-25	0.559922	-1.19708	0.000195454	0.279311	-1.18394
44262642	chr22:44262642:C:T	9.27466e-26	-5.82626e-10	-1.20305	0.000145452	-5.82626e-10	-1.2001
44262669	chr22:44262669:G:A	8.62715e-26	-5.82626e-10	-1.27542	0.000134717	-5.82626e-10	-1.27677
44262870	chr22:44262870:G:A	1.34834e-25	-5.82626e-10	-0.828879	0.000204016	-5.82626e-10	-0.861753
44263282	chr22:44263282:G:C	4.21765e-25	-5.82626e-10	0.311526	0.000634797	-5.82626e-10	0.273354
44263334	chr22:44263334:G:A	1.842e-25	-5.82626e-10	-0.516899	0.000323153	-5.82626e-10	-0.401825
44263465	chr22:44263465:A:G	1.36256e-25	-5.82626e-10	-0.818388	0.000226476	-5.82626e-10	-0.757314
44263722	chr22:44263722:G:A	1.51346e-25	-5.82626e-10	-0.713354	0.000225054	-5.82626e-10	-0.763611
44263926	chr22:44263926:G:A	1.83854e-25	-5.82626e-10	-0.518782	0.000309524	-5.82626e-10	-0.444917
44263980	chr22:44263980:G:A	8.64501e-26	-5.82626e-10	-1.27335	0.000134824	-5.82626e-10	-1.27598
44264090	chr22:44264090:C:A	1.28369e-25	-5.82626e-10	-0.878016	0.000193968	-5.82626e-10	-0.912257
44264283	chr22:44264283:A:G	1.30567e-25	-5.82626e-10	-0.861037	0.000213668	-5.82626e-10	-0.815529
44264664	chr22:44264664:C:G	1.0234e-24	-5.82626e-10	1.19796	0.00181226	-5.82626e-10	1.32238
44264670	chr22:44264670:T:C	4.09666e-25	-5.82626e-10	0.28242	0.000705931	-5.82626e-10	0.379565
44264869	chr22:44264869:C:T	4.20247e-25	-5.82626e-10	0.30792	0.000693445	-5.82626e-10	0.36172
44264983	chr22:44264983:T:G	3.67267e-25	-5.82626e-10	0.173168	0.000643371	-5.82626e-10	0.286769
44264988	chr22:44264988:TAACACACACACAACAGAGACCCC:T	9.91462e-26	-5.82626e-10	-1.13633	0.000158113	-5.82626e-10	-1.11664
44265095	chr22:44265095:C:T	1.1154e-25	-5.82626e-10	-1.01854	0.000171965	-5.82626e-10	-1.03266
44265312	chr22:44265312:G:T	3.51943e-25	-5.82626e-10	0.130548	0.000614573	-5.82626e-10	0.240976
44265373	chr22:44265373:T:C	8.70562e-27	-2.29302	-1.27594	2.07688e-05	-1.87431	-1.27219
44265564	chr22:44265564:T:C	8.89225e-26	-5.82626e-10	-1.24516	0.000147354	-5.82626e-10	-1.18711
44265722	chr22:44265722:G:A	8.64966e-26	-5.82626e-10	-1.27282	0.00013613	-5.82626e-10	-1.26635
44266205	chr22:44266205:A:T	1.65227e-25	-5.82626e-10	-0.625604	0.000252841	-5.82626e-10	-0.64719
44266271	chr22:44266271:A:C	3.33061e-24	-5.82626e-10	2.37799	0.00607993	-5.82626e-10	2.5328
44266366	chr22:44266366:G:A	1.96644e-25	-5.82626e-10	-0.451526	0.00028699	-5.82626e-10	-0.520503
44266683	chr22:44266683:G:C	7.02821e-25	-5.82626e-10	0.822181	0.00115637	-5.82626e-10	0.873087
44266741	chr22:44266741:T:C	9.524e-27	-2.32987	-1.14923	2.93006e-05	-1.68745	-1.1149
44266835	chr22:44266835:G:A	8.65829e-26	-5.82626e-10	-1.27182	0.000137078	-5.82626e-10	-1.25941
44267009	chr22:44267009:C:T	1.09247e-25	-5.82626e-10	-1.03931	0.000167755	-5.82626e-10	-1.05745
44267091	chr22:44267091:T:G	1.25093e-25	-5.82626e-10	-0.903866	0.000228358	-5.82626e-10	-0.749039
44267188	chr22:44267188:T:A	1.30872e-25	-5.82626e-10	-0.858704	0.000217211	-5.82626e-10	-0.799082
44267329	chr22:44267329:C:T	4.06361e-26	-2.02827	-2.96855e-10	7.50073e-05	-1.86237	-2.96855e-10
44267705	chr22:44267705:G:A	8.62031e-26	-5.82626e-10	-1.27622	0.000134714	-5.82626e-10	-1.27679
44267782	chr22:44267782:C:T	8.85198e-26	-5.82626e-10	-1.2497	0.000138009	-5.82626e-10	-1.25264
44267784	chr22:44267784:C:T	2.45889e-25	-5.82626e-10	-0.228042	0.000378161	-5.82626e-10	-0.244631
44268000	chr22:44268000:G:C	9.53229e-26	-5.82626e-10	-1.17565	0.00015372	-5.82626e-10	-1.14482
44268070	chr22:44268070:C:T	1.02662e-25	-5.82626e-10	-1.10148	0.000169271	-5.82626e-10	-1.04845
44268104	chr22:44268104:G:A	1.16115e-25	-5.82626e-10	-0.978341	0.000176984	-5.82626e-10	-1.00389
44268431	chr22:44268431:A:G	2.21863e-26	-2.14972	-0.483727	5.78209e-05	-1.63179	-0.490809
44268568	chr22:44268568:T:C	2.03744e-26	-2.14949	-0.569153	5.12279e-05	-1.6496	-0.594064
44268869	chr22:44268869:A:G	8.76869e-26	-5.82626e-10	-1.25915	0.000138895	-5.82626e-10	-1.24624
44268884	chr22:44268884:A:G	5.20175e-26	-1.78134	-2.96855e-10	6.26475e-05	-2.04243	-2.96855e-10
44268897	chr22:44268897:C:T	8.68215e-26	-5.82626e-10	-1.26907	0.000135297	-5.82626e-10	-1.27248
44269076	chr22:44269076:G:A	1.06503e-25	-5.82626e-10	-1.06474	0.000163571	-5.82626e-10	-1.08271
44269080	chr22:44269080:C:G	9.87285e-26	-5.82626e-10	-1.14055	0.000158851	-5.82626e-10	-1.11199
44269184	chr22:44269184:A:G	1.52296e-26	-2.21989	-0.789789	3.23564e-05	-2.00173	-0.701411
44269528	chr22:44269528:TAC:T	9.41123e-27	-2.22961	-1.26141	2.22573e-05	-1.81428	-1.263
44269570	chr22:44269570:A:C	8.21533e-27	-2.36706	-1.25986	4.77132e-05	-1.06572	-1.24902
44269630	chr22:44269630:A:ACACATGCC	8.72483e-26	-5.82626e-10	-1.26416	0.000137831	-5.82626e-10	-1.25392
44269638	chr22:44269638:C:T	1.36357e-25	-5.82626e-10	-0.817648	0.000205236	-5.82626e-10	-0.855791
44269641	chr22:44269641:AAAC:A	1.73392e-25	-5.82626e-10	-0.577369	0.00025798	-5.82626e-10	-0.627069
44269714	chr22:44269714:A:G	1.43118e-25	-5.82626e-10	-0.769253	0.000214833	-5.82626e-10	-0.81009
44269801	chr22:44269801:G:A	9.13647e-27	-2.32826	-1.19239	2.96393e-05	-1.65463	-1.13622
44269882	chr22:44269882:G:A	9.52841e-26	-5.82626e-10	-1.17606	0.000147089	-5.82626e-10	-1.18892
44270018	chr22:44270018:A:T	8.6944e-26	-5.82626e-10	-1.26766	0.000135676	-5.82626e-10	-1.26968
44270207	chr22:44270207:T:C	1.37271e-25	-5.82626e-10	-0.810967	0.000206526	-5.82626e-10	-0.849525
44270210	chr22:44270210:C:G	1.28575e-25	-5.82626e-10	-0.876408	0.000193861	-5.82626e-10	-0.912811
44270234	chr22:44270234:C:A	1.03963e-25	-5.82626e-10	-1.08889	0.000159833	-5.82626e-10	-1.10582
44270333	chr22:44270333:C:T	1.42339e-25	-5.82626e-10	-0.774711	0.000214206	-5.82626e-10	-0.813014
44270505	chr22:44270505:G:A	9.09511e-26	-5.82626e-10	-1.2226	0.000139232	-5.82626e-10	-1.24381
44270704	chr22:44270704:G:A	9.00553e-26	-5.82626e-10	-1.2325	0.000138224	-5.82626e-10	-1.25107
44270741	chr22:44270741:C:A	1.43535e-25	-5.82626e-10	-0.76634	0.000239211	-5.82626e-10	-0.702605
44270796	chr22:44270796:G:A	8.16913e-27	-2.35983	-1.27273	3.13593e-05	-1.47876	-1.25568
44271012	chr22:44271012:A:G	8.83782e-27	-2.37602	-1.17786	1.73547e-05	-2.15382	-1.17227
44271081	chr22:44271081:C:T	1.76997e-25	-5.82626e-10	-0.556786	0.000270631	-5.82626e-10	-0.579194
44271113	chr22:44271113:C:T	9.37271e-26	-5.82626e-10	-1.19253	0.000144848	-5.82626e-10	-1.20426
44271434	chr22:44271434:G:A	8.52709e-27	-2.31858	-1.27109	2.58784e-05	-1.67181	-1.25473
44271568	chr22:44271568:G:A	9.22508e-26	-5.82626e-10	-1.20841	0.000142924	-5.82626e-10	-1.21764
44271835	chr22:44271835:A:T	1.77783e-25	-5.82626e-10	-0.552357	0.000264646	-5.82626e-10	-0.601559
44271949	chr22:44271949:C:T	8.87734e-26	-5.82626e-10	-1.24683	0.000141003	-5.82626e-10	-1.23117
44271977	chr22:44271977:A:G	8.16585e-27	-2.37413	-1.25883	3.5638e-05	-1.34169	-1.26485
44271997	chr22:44271997:T:C	9.34701e-26	-5.82626e-10	-1.19528	0.000149447	-5.82626e-10	-1.17301
44272009	chr22:44272009:C:G	8.68889e-26	-5.82626e-10	-1.26829	0.000135506	-5.82626e-10	-1.27093
44272137	chr22:44272137:AG:A	1.84658e-25	-5.82626e-10	-0.514418	0.000277702	-5.82626e-10	-0.553404
44272245	chr22:44272245:C:A	9.23302e-26	-5.82626e-10	-1.20755	0.00014741	-5.82626e-10	-1.18674
44272270	chr22:44272270:T:C	8.61638e-26	-5.82626e-10	-1.27667	0.000134817	-5.82626e-10	-1.27603
44272375	chr22:44272375:C:T	8.62958e-26	-5.82626e-10	-1.27514	0.000134713	-5.82626e-10	-1.2768
44272417	chr22:44272417:C:A	9.02592e-26	-5.82626e-10	-1.23024	0.000140261	-5.82626e-10	-1.23644
44272635	chr22:44272635:G:A	1.0997e-25	-5.82626e-10	-1.03271	0.000180474	-5.82626e-10	-0.984363
44272695	chr22:44272695:A:T	8.8182e-26	-5.82626e-10	-1.25352	0.000136946	-5.82626e-10	-1.26036
44272870	chr22:44272870:C:T	1.21215e-26	-2.37546	-0.862486	1.77272e-05	-2.34563	-0.959219
44272897	chr22:44272897:T:A	2.8235e-25	-5.82626e-10	-0.0897734	0.000406096	-5.82626e-10	-0.173361
44272912	chr22:44272912:G:A	1.39292e-26	-2.36455	-0.73438	2.89298e-05	-2.10333	-0.711754
44273148	chr22:44273148:T:C	2.6237e-25	-5.82626e-10	-0.163164	0.000378772	-5.82626e-10	-0.243018
44273211	chr22:44273211:G:C	8.70023e-26	-5.82626e-10	-1.26699	0.000135467	-5.82626e-10	-1.27122
44273537	chr22:44273537:C:A	8.66611e-26	-5.82626e-10	-1.27092	0.00013644	-5.82626e-10	-1.26407
44273757	chr22:44273757:A:G	2.88038e-26	-2.37241	-2.96855e-10	4.70301e-05	-2.32916	-2.96855e-10
44273832	chr22:44273832:G:T	2.88721e-26	-2.37004	-2.96855e-10	4.50573e-05	-2.37202	-2.96855e-10
44273974	chr22:44273974:T:A	8.71724e-26	-5.82626e-10	-1.26503	0.000137795	-5.82626e-10	-1.25419
44273978	chr22:44273978:G:A	8.81585e-26	-5.82626e-10	-1.25378	0.000139139	-5.82626e-10	-1.24448
44274027	chr22:44274027:G:A	9.43086e-26	-5.82626e-10	-1.18635	0.000146551	-5.82626e-10	-1.19258
44274232	chr22:44274232:A:G	3.09869e-26	-2.29936	-2.96855e-10	6.78651e-05	-1.96243	-2.96855e-10
44274274	chr22:44274274:A:G	8.70182e-26	-5.82626e-10	-1.2668	0.000137467	-5.82626e-10	-1.25657
44274333	chr22:44274333:T:C	9.25772e-26	-5.82626e-10	-1.20488	0.0001478	-5.82626e-10	-1.18409
44274336	chr22:44274336:A:G	8.29769e-27	-2.36232	-1.25462	5.12185e-05	-0.98005	-1.2638
44274452	chr22:44274452:G:C	9.27977e-26	-5.82626e-10	-1.2025	0.00014661	-5.82626e-10	-1.19217
44274612	chr22:44274612:T:C	4.14072e-26	-2.00947	-2.96855e-10	6.40897e-05	-2.01967	-2.96855e-10
44274909	chr22:44274909:C:T	1.52499e-25	-5.82626e-10	-0.705765	0.000225058	-5.82626e-10	-0.763594
44275001	chr22:44275001:C:T	8.5935e-27	-2.36779	-1.21413	4.74911e-05	-1.08042	-1.23899
44275421	chr22:44275421:A:G	1.66165e-26	-1.81772	-1.10481	1.58552e-05	-2.30081	-1.11564
44275576	chr22:44275576:T:TG	8.61548e-26	-5.82626e-10	-1.27678	0.000134913	-5.82626e-10	-1.27532
44275605	chr22:44275605:T:C	8.61523e-26	-5.82626e-10	-1.2768	0.000134795	-5.82626e-10	-1.2762
44275611	chr22:44275611:A:G	8.61529e-26	-5.82626e-10	-1.2768	0.000134813	-5.82626e-10	-1.27607
44275632	chr22:44275632:G:A	8.61546e-26	-5.82626e-10	-1.27678	0.000134763	-5.82626e-10	-1.27643
44275697	chr22:44275697:C:T	2.41249e-25	-5.82626e-10	-0.247094	0.000376504	-5.82626e-10	-0.249023
44276052	chr22:44276052:T:C	1.04833e-25	-5.82626e-10	-1.08056	0.000172881	-5.82626e-10	-1.02735
44276080	chr22:44276080:C:T	1.23067e-25	-5.82626e-10	-0.920192	0.000197871	-5.82626e-10	-0.892338
44276187	chr22:44276187:G:C	8.64257e-26	-5.82626e-10	-1.27364	0.000136055	-5.82626e-10	-1.26689
44276260	chr22:44276260:A:G	1.06966e-25	-5.82626e-10	-1.06041	0.000175026	-5.82626e-10	-1.01502
44276347	chr22:44276347:G:A	8.62522e-26	-5.82626e-10	-1.27565	0.000135514	-5.82626e-10	-1.27088
44276392	chr22:44276392:T:C	9.22006e-26	-5.82626e-10	-1.20896	0.000141966	-5.82626e-10	-1.22436
44276480	chr22:44276480:T:C	8.8812e-26	-5.82626e-10	-1.2464	0.000137735	-5.82626e-10	-1.25462
44276494	chr22:44276494:T:C	9.74601e-26	-5.82626e-10	-1.15348	0.000149032	-5.82626e-10	-1.17579
44276498	chr22:44276498:T:C	1.00502e-25	-5.82626e-10	-1.12274	0.000164772	-5.82626e-10	-1.07539
44276505	chr22:44276505:A:G	9.4407e-26	-5.82626e-10	-1.18531	0.000151788	-5.82626e-10	-1.15747
44276524	chr22:44276524:AGAGAAG:A	1.48822e-25	-5.82626e-10	-0.730171	0.000241686	-5.82626e-10	-0.692312
44276532	chr22:44276532:T:C	1.42267e-25	-5.82626e-10	-0.775214	0.000230253	-5.82626e-10	-0.740775
44276668	chr22:44276668:T:C	9.57893e-26	-5.82626e-10	-1.17077	0.000154271	-5.82626e-10	-1.14124
44276824	chr22:44276824:C:T	1.62519e-25	-5.82626e-10	-0.642125	0.000245709	-5.82626e-10	-0.675803
44276829	chr22:44276829:G:GA	9.02872e-26	-5.82626e-10	-1.22993	0.000139322	-5.82626e-10	-1.24316
44276886	chr22:44276886:C:G	9.43434e-27	-2.36521	-1.12335	1.50396e-05	-2.34547	-1.1238
44277004	chr22:44277004:C:T	1.07172e-25	-5.82626e-10	-1.05849	0.000175395	-5.82626e-10	-1.01291
44277136	chr22:44277136:A:C	9.22837e-26	-5.82626e-10	-1.20805	0.000141953	-5.82626e-10	-1.22446
44277212	chr22:44277212:C:T	8.65389e-26	-5.82626e-10	-1.27233	0.000134768	-5.82626e-10	-1.2764
44277739	chr22:44277739:T:C	1.22529e-25	-5.82626e-10	-0.924572	0.000181092	-5.82626e-10	-0.980946
44277755	chr22:44277755:G:A	1.20871e-25	-5.82626e-10	-0.938198	0.000178874	-5.82626e-10	-0.993272
44277980	chr22:44277980:C:A	8.82072e-26	-5.82626e-10	-1.25323	0.000140435	-5.82626e-10	-1.23521
44278122	chr22:44278122:T:C	8.88022e-27	-2.3677	-1.1814	2.77657e-05	-1.64903	-1.20712
44278151	chr22:44278151:C:T	8.75471e-26	-5.82626e-10	-1.26074	0.000136452	-5.82626e-10	-1.26398
44278162	chr22:44278162:C:T	8.71014e-26	-5.82626e-10	-1.26585	0.000135834	-5.82626e-10	-1.26851
44278168	chr22:44278168:A:G	8.70566e-26	-5.82626e-10	-1.26636	0.000135775	-5.82626e-10	-1.26895
44278263	chr22:44278263:C:G	2.26113e-25	-0.311886	-2.96855e-10	0.000201403	-0.874644	-2.96855e-10
44278347	chr22:44278347:G:A	9.65563e-26	-5.82626e-10	-1.1628	0.000149701	-5.82626e-10	-1.17131
44278392	chr22:44278392:G:A	1.05217e-25	-5.82626e-10	-1.0769	0.000165765	-5.82626e-10	-1.06938
44278601	chr22:44278601:T:C	8.06996e-27	-2.37181	-1.27297	1.41676e-05	-2.26113	-1.26787
44278602	chr22:44278602:GA:G	4.31919e-24	2.21713	0.420767	0.00619451	2.06357	0.487893
44278672	chr22:44278672:T:C	8.76824e-26	-5.82626e-10	-1.2592	0.000135106	-5.82626e-10	-1.27389
44278677	chr22:44278677:C:T	2.68663e-25	-5.82626e-10	-0.139466	0.000412383	-5.82626e-10	-0.157999
44278768	chr22:44278768:T:C	8.77503e-26	-5.82626e-10	-1.25843	0.000135134	-5.82626e-10	-1.27369
44278960	chr22:44278960:A:G	2.88325e-25	-5.82626e-10	-0.0688344	0.000442087	-5.82626e-10	-0.0884452
44279009	chr22:44279009:C:T	3.4807e-25	-5.82626e-10	0.119483	0.000535994	-5.82626e-10	0.104171
44279088	chr22:44279088:C:A	8.29054e-27	-2.34252	-1.27528	2.30812e-05	-1.76427	-1.27666
44279123	chr22:44279123:T:G	2.83932e-25	-5.82626e-10	-0.0841885	0.00043455	-5.82626e-10	-0.105641
44279292	chr22:44279292:A:G	9.10335e-27	-2.30402	-1.22026	2.09167e-05	-1.90153	-1.23787
44279298	chr22:44279298:C:A	8.6176e-26	-5.82626e-10	-1.27653	0.000135207	-5.82626e-10	-1.27314
44279469	chr22:44279469:C:T	1.44877e-25	-5.82626e-10	-0.75704	0.000222056	-5.82626e-10	-0.777024
44279874	chr22:44279874:C:G	1.51191e-25	-5.82626e-10	-0.714379	0.000230352	-5.82626e-10	-0.740343
44280062	chr22:44280062:C:T	1.08404e-26	-2.29346	-1.05618	2.37164e-05	-1.92357	-1.09021
44280207	chr22:44280207:A:G	9.44419e-27	-2.30001	-1.18751	2.15086e-05	-1.90673	-1.20477
44280239	chr22:44280239:G:C	9.68341e-26	-5.82626e-10	-1.15992	0.000156089	-5.82626e-10	-1.12953
44280295	chr22:44280295:G:A	3.26351e-25	-5.82626e-10	0.0550515	0.000500156	-5.82626e-10	0.0349683
44280890	chr22:44280890:C:G	9.36761e-26	-5.82626e-10	-1.19308	0.000150141	-5.82626e-10	-1.16838
44281058	chr22:44281058:C:T	4.32864e-25	-5.82626e-10	0.337502	0.000667212	-5.82626e-10	0.323155
44281201	chr22:44281201:T:C	1.10342e-26	-2.24124	-1.09067	1.73308e-05	-2.23444	-1.09302
44281240	chr22:44281240:G:A	1.28847e-26	-2.21178	-0.965104	2.05241e-05	-2.26545	-0.892898
44281346	chr22:44281346:C:T	8.81434e-26	-5.82626e-10	-1.25396	0.000140904	-5.82626e-10	-1.23187
44281427	chr22:44281427:T:A	3.23953e-26	-2.25491	-2.96855e-10	5.30232e-05	-2.20922	-2.96855e-10
44281767	chr22:44281767:A:G	8.37709e-27	-2.36855	-1.23887	1.40805e-05	-2.2929	-1.24227
44281852	chr22:44281852:T:C	9.32853e-26	-5.82626e-10	-1.19726	0.000143388	-5.82626e-10	-1.2144
44282093	chr22:44282093:G:A	9.4036e-26	-5.82626e-10	-1.18924	0.000148141	-5.82626e-10	-1.18179
44282199	chr22:44282199:G:T	1.10076e-25	-5.82626e-10	-1.03175	0.000178828	-5.82626e-10	-0.993528
44282210	chr22:44282210:G:A	9.07238e-26	-5.82626e-10	-1.2251	0.000144857	-5.82626e-10	-1.20421
44282370	chr22:44282370:C:T	9.31081e-26	-5.82626e-10	-1.19916	0.000148737	-5.82626e-10	-1.17777
44282846	chr22:44282846:G:A	1.53679e-26	-2.3092	-0.69144	3.3289e-05	-2.02043	-0.654291
44282897	chr22:44282897:C:G	9.80122e-26	-5.82626e-10	-1.14783	0.000151094	-5.82626e-10	-1.16205
44282938	chr22:44282938:G:A	8.66092e-26	-5.82626e-10	-1.27152	0.000137418	-5.82626e-10	-1.25693
44282966	chr22:44282966:G:C	1.0268e-26	-2.12884	-1.27505	1.56846e-05	-2.16019	-1.26708
44283053	chr22:44283053:T:C	1.10324e-26	-2.23596	-1.09612	1.59209e-05	-2.35793	-1.05439
44283061	chr22:44283061:T:C	3.08162e-25	-5.82626e-10	-0.00229581	0.000471372	-5.82626e-10	-0.0243044
44283147	chr22:44283147:G:A	1.31445e-25	-5.82626e-10	-0.854333	0.000201467	-5.82626e-10	-0.874327
44283241	chr22:44283241:G:A	1.44163e-25	-5.82626e-10	-0.76198	0.000246122	-5.82626e-10	-0.674126
44283505	chr22:44283505:G:A	8.62021e-26	-5.82626e-10	-1.27623	0.000135614	-5.82626e-10	-1.27014
44283595	chr22:44283595:A:C	1.94936e-25	-5.82626e-10	-0.46025	0.000353298	-5.82626e-10	-0.312639
44283882	chr22:44283882:A:G	9.42115e-27	-2.21467	-1.27529	1.26853e-05	-2.36309	-1.27642
44284291	chr22:44284291:A:G	1.24098e-25	-5.82626e-10	-0.911853	0.000209193	-5.82626e-10	-0.836696
44284311	chr22:44284311:C:T	1.70134e-25	-5.82626e-10	-0.596333	0.000301784	-5.82626e-10	-0.47024
44284467	chr22:44284467:G:A	1.60725e-25	-0.653228	-2.96855e-10	0.000200048	-0.881397	-2.96855e-10
44284509	chr22:44284509:G:A	1.71059e-25	-5.82626e-10	-0.590911	0.000303571	-5.82626e-10	-0.464337
44284774	chr22:44284774:A:G	9.37012e-26	-5.82626e-10	-1.19281	0.000152967	-5.82626e-10	-1.14973
44284798	chr22:44284798:G:A	2.62636e-26	-1.98173	-0.483009	3.84023e-05	-2.16289	-0.368945
44285103	chr22:44285103:G:A	1.7565e-25	-5.82626e-10	-0.564426	0.000311623	-5.82626e-10	-0.438159
44285129	chr22:44285129:G:T	3.23695e-25	-5.82626e-10	0.0468807	0.000493775	-5.82626e-10	0.0221278
44285213	chr22:44285213:T:C	1.17746e-25	-5.82626e-10	-0.964393	0.000193033	-5.82626e-10	-0.917089
44285732	chr22:44285732:A:G	1.01145e-26	-2.24585	-1.1731	2.05813e-05	-1.99984	-1.15573
44285733	chr22:44285733:G:A	1.18924e-25	-5.82626e-10	-0.954437	0.000195157	-5.82626e-10	-0.906147
44285883	chr22:44285883:G:A	1.0342e-25	-5.82626e-10	-1.09413	0.000167762	-5.82626e-10	-1.05741
44285889	chr22:44285889:G:A	1.67043e-25	-5.82626e-10	-0.61467	0.000290046	-5.82626e-10	-0.509913
44285952	chr22:44285952:G:A	3.19354e-26	-2.34278	0.0735744	6.87334e-05	-2.09896	0.149247
44286706	chr22:44286706:G:A	8.98186e-26	-5.82626e-10	-1.23513	0.000142744	-5.82626e-10	-1.2189
44286811	chr22:44286811:C:T	9.37245e-26	-5.82626e-10	-1.19256	0.000152266	-5.82626e-10	-1.15432
44286857	chr22:44286857:C:T	1.69191e-25	-0.601895	-2.96855e-10	0.000158878	-1.11182	-2.96855e-10
44286918	chr22:44286918:T:G	9.0017e-26	-5.82626e-10	-1.23292	0.000144969	-5.82626e-10	-1.20343
44286959	chr22:44286959:AGTGTCCGGCCT:A	1.62635e-25	-5.82626e-10	-0.641416	0.000271746	-5.82626e-10	-0.575083
44286976	chr22:44286976:C:T	3.91033e-25	-5.82626e-10	0.235871	0.000598623	-5.82626e-10	0.214681
44287071	chr22:44287071:TG:T	2.02523e-26	-1.61719	-1.10746	1.50908e-05	-2.35923	-1.10664
44287340	chr22:44287340:G:A	1.26563e-25	-5.82626e-10	-0.892183	0.00021222	-5.82626e-10	-0.82233
44287353	chr22:44287353:G:A	9.62404e-26	-5.82626e-10	-1.16607	0.000153499	-5.82626e-10	-1.14626
44287381	chr22:44287381:G:A	8.62628e-26	-5.82626e-10	-1.27552	0.000135017	-5.82626e-10	-1.27455
44287509	chr22:44287509:A:C	1.10449e-25	-5.82626e-10	-1.02837	0.000169339	-5.82626e-10	-1.04805
44287762	chr22:44287762:G:A	8.85064e-26	-5.82626e-10	-1.24985	0.00013779	-5.82626e-10	-1.25422
44288008	chr22:44288008:G:T	9.23677e-26	-5.82626e-10	-1.20714	0.00014694	-5.82626e-10	-1.18993
44288014	chr22:44288014:TGGCTGGGCCACA:T	9.58167e-27	-2.36946	-1.10361	1.73751e-05	-2.16739	-1.15753
44288082	chr22:44288082:C:T	8.82267e-26	-5.82626e-10	-1.25301	0.000136588	-5.82626e-10	-1.26299
44288402	chr22:44288402:C:T	1.17155e-25	-5.82626e-10	-0.96942	0.000183516	-5.82626e-10	-0.967651
44288463	chr22:44288463:C:T	8.74038e-26	-5.82626e-10	-1.26238	0.000135602	-5.82626e-10	-1.27023
44288486	chr22:44288486:A:G	9.05206e-26	-5.82626e-10	-1.22734	0.000145216	-5.82626e-10	-1.20173
44288496	chr22:44288496:C:A	8.52547e-27	-2.31333	-1.27653	2.43553e-05	-1.7132	-1.27401
44288878	chr22:44288878:C:G	8.84327e-26	-5.82626e-10	-1.25068	0.000137573	-5.82626e-10	-1.2558
44289097	chr22:44289097:T:C	8.89308e-26	-5.82626e-10	-1.24506	0.000139945	-5.82626e-10	-1.2387
44289558	chr22:44289558:G:A	9.32037e-26	-5.82626e-10	-1.19813	0.000142759	-5.82626e-10	-1.21879
44289705	chr22:44289705:C:T	1.75903e-25	-5.82626e-10	-0.56299	0.000279901	-5.82626e-10	-0.545516
44289738	chr22:44289738:G:A	8.09965e-27	-2.36898	-1.27212	1.90402e-05	-1.95795	-1.27545
44289876	chr22:44289876:T:C	3.69551e-26	-1.83164	-0.291578	4.28253e-05	-2.28103	-0.141792
44290261	chr22:44290261:G:A	8.93017e-26	-5.82626e-10	-1.2409	0.000140671	-5.82626e-10	-1.23353
44290566	chr22:44290566:C:T	1.29849e-25	-5.82626e-10	-0.866551	0.00020302	-5.82626e-10	-0.866648
44290880	chr22:44290880:C:T	9.65797e-26	-5.82626e-10	-1.16255	0.000145138	-5.82626e-10	-1.20227
44291028	chr22:44291028:C:G	9.16806e-26	-5.82626e-10	-1.21461	0.000142143	-5.82626e-10	-1.22312
44291060	chr22:44291060:G:A	9.49937e-26	-5.82626e-10	-1.17911	0.000151987	-5.82626e-10	-1.15616
44291087	chr22:44291087:A:G	9.37589e-27	-2.31295	-1.18183	1.48004e-05	-2.32781	-1.15749
44291244	chr22:44291244:A:G	8.6536e-26	-5.82626e-10	-1.27236	0.00013506	-5.82626e-10	-1.27423
44291355	chr22:44291355:C:T	1.05662e-25	-5.82626e-10	-1.07268	0.000163217	-5.82626e-10	-1.08487
44291504	chr22:44291504:C:T	1.2003e-25	-5.82626e-10	-0.945179	0.000187376	-5.82626e-10	-0.946837
44291560	chr22:44291560:AG:A	1.09564e-25	-5.82626e-10	-1.03641	0.000172466	-5.82626e-10	-1.02975
44291981	chr22:44291981:C:T	3.16093e-26	-1.28619	-0.993276	2.28719e-05	-2.00569	-1.04436
44292257	chr22:44292257:G:A	5.49375e-26	-1.72672	-2.96855e-10	0.00011499	-1.43511	-2.96855e-10
44292270	chr22:44292270:T:G	2.91012e-26	-2.36214	-2.96855e-10	5.27585e-05	-2.21423	-2.96855e-10
44292281	chr22:44292281:C:G	9.04268e-26	-5.82626e-10	-1.22838	0.000138948	-5.82626e-10	-1.24585
44292331	chr22:44292331:A:G	2.99385e-26	-2.33378	-2.96855e-10	4.50373e-05	-2.37246	-2.96855e-10
44292479	chr22:44292479:T:C	8.61537e-26	-5.82626e-10	-1.27679	0.000135463	-5.82626e-10	-1.27125
44292577	chr22:44292577:G:C	1.44105e-25	-5.82626e-10	-0.762379	0.000233971	-5.82626e-10	-0.724755
44292658	chr22:44292658:G:C	8.33672e-27	-2.36327	-1.24898	2.00607e-05	-1.91399	-1.2672
44293190	chr22:44293190:C:T	1.04932e-25	-5.82626e-10	-1.07961	0.000158043	-5.82626e-10	-1.11709
44293292	chr22:44293292:C:T	8.56914e-27	-2.30815	-1.27661	2.49537e-05	-1.68881	-1.27412
44293357	chr22:44293357:A:G	8.37994e-27	-2.33694	-1.27014	1.27503e-05	-2.36485	-1.26955
44293410	chr22:44293410:C:T	4.20543e-26	-2.07406	0.0801001	5.83239e-05	-2.35989	0.245947
44293475	chr22:44293475:A:C	1.11991e-25	-5.82626e-10	-1.0145	0.000167753	-5.82626e-10	-1.05746
44293944	chr22:44293944:C:T	3.57755e-26	-2.15566	-2.96855e-10	5.42942e-05	-2.18553	-2.96855e-10
44294045	chr22:44294045:T:C	1.02585e-25	-5.82626e-10	-1.10223	0.000164089	-5.82626e-10	-1.07954
44294256	chr22:44294256:C:T	9.02518e-26	-5.82626e-10	-1.23032	0.000143783	-5.82626e-10	-1.21165
44294507	chr22:44294507:C:T	9.50821e-26	-5.82626e-10	-1.17818	0.000145219	-5.82626e-10	-1.20171
44294696	chr22:44294696:C:T	1.19077e-25	-5.82626e-10	-0.953148	0.000186766	-5.82626e-10	-0.950096
44295234	chr22:44295234:AT:A	9.02219e-26	-5.82626e-10	-1.23065	0.000143003	-5.82626e-10	-1.21709
44295281	chr22:44295281:A:G	8.04542e-27	-2.37669	-1.27113	1.38025e-05	-2.28719	-1.26791
44295289	chr22:44295289:T:A	1.1272e-26	-2.37486	-0.935738	2.33132e-05	-2.10203	-0.9289
44295675	chr22:44295675:A:G	8.1595e-27	-2.36741	-1.26633	1.3099e-05	-2.3346	-1.27282
44295760	chr22:44295760:A:G	8.00241e-27	-2.37641	-1.27677	1.36093e-05	-2.29259	-1.27661
44295772	chr22:44295772:G:A	1.22062e-25	-5.82626e-10	-0.928396	0.000189932	-5.82626e-10	-0.933285
44295879	chr22:44295879:A:G	4.53343e-25	-5.82626e-10	0.383728	0.000719359	-5.82626e-10	0.398408
44296013	chr22:44296013:T:C	1.53939e-25	-5.82626e-10	-0.696366	0.000228482	-5.82626e-10	-0.748496
44296239	chr22:44296239:AC:A	8.19696e-27	-2.37241	-1.25675	1.34265e-05	-2.31707	-1.26565
44296379	chr22:44296379:C:T	8.63399e-26	-5.82626e-10	-1.27463	0.000135588	-5.82626e-10	-1.27033
44296412	chr22:44296412:AT:A	1.75892e-26	-2.214	-0.651637	2.63638e-05	-2.24904	-0.658922
44296660	chr22:44296660:A:G	1.06988e-26	-2.09382	-1.26898	1.77666e-05	-2.05089	-1.25174
44296920	chr22:44296920:C:G	2.60431e-25	-5.82626e-10	-0.170584	0.000416994	-5.82626e-10	-0.146881
44296974	chr22:44296974:T:C	8.00727e-27	-2.37677	-1.27581	1.27878e-05	-2.37498	-1.25648
44297021	chr22:44297021:A:G	1.49664e-25	-5.82626e-10	-0.724527	0.000244537	-5.82626e-10	-0.680587
44297604	chr22:44297604:C:A	9.42123e-26	-5.82626e-10	-1.18737	0.000149563	-5.82626e-10	-1.17223
44297638	chr22:44297638:T:C	4.48115e-26	-1.93136	0.000902386	0.000121109	-1.54023	0.156963
44298044	chr22:44298044:C:T	9.34463e-26	-5.82626e-10	-1.19553	0.000147643	-5.82626e-10	-1.18516
44298111	chr22:44298111:T:G	1.69181e-25	-5.82626e-10	-0.601955	0.000274447	-5.82626e-10	-0.565194
44298165	chr22:44298165:G:A	1.07353e-25	-5.82626e-10	-1.0568	0.000172579	-5.82626e-10	-1.0291
44298479	chr22:44298479:AC:A	1.31734e-25	-5.82626e-10	-0.852136	0.000193631	-5.82626e-10	-0.913995
44298790	chr22:44298790:G:A	1.25274e-25	-5.82626e-10	-0.902418	0.000196783	-5.82626e-10	-0.897848
44298796	chr22:44298796:G:A	1.67355e-26	-2.33834	-0.577052	4.06251e-05	-1.96905	-0.50652
44299042	chr22:44299042:C:T	1.25341e-26	-2.20765	-0.99682	1.77324e-05	-2.34192	-0.96264
44299044	chr22:44299044:G:C	9.10409e-26	-5.82626e-10	-1.22161	0.000145816	-5.82626e-10	-1.1976
44299156	chr22:44299156:T:C	5.13601e-25	-5.82626e-10	0.508525	0.000741091	-5.82626e-10	0.428171
44299170	chr22:44299170:C:T	1.05945e-26	-2.36272	-1.00987	2.83437e-05	-1.89029	-0.945257
44299208	chr22:44299208:C:T	9.4373e-27	-2.3418	-1.14646	2.17045e-05	-1.98147	-1.12096
44299319	chr22:44299319:G:A	1.33973e-26	-2.37019	-0.767678	2.1525e-05	-2.37129	-0.739448
44299378	chr22:44299378:C:T	1.04215e-25	-5.82626e-10	-1.08646	0.00016558	-5.82626e-10	-1.0705
44300028	chr22:44300028:CAG:C	9.20081e-26	-5.82626e-10	-1.21105	0.000147664	-5.82626e-10	-1.18501
44300091	chr22:44300091:A:G	1.10065e-25	-5.82626e-10	-1.03185	0.000169705	-5.82626e-10	-1.04589
44300207	chr22:44300207:A:T	8.64791e-26	-5.82626e-10	-1.27302	0.000135367	-5.82626e-10	-1.27196
44300316	chr22:44300316:G:T	3.29123e-25	-5.82626e-10	0.0635085	0.000461939	-5.82626e-10	-0.0445191
44300494	chr22:44300494:T:C	1.18964e-26	-1.98107	-1.27561	1.39846e-05	-2.26658	-1.27542
44301215	chr22:44301215:C:T	1.43593e-25	-5.82626e-10	-0.765942	0.000229781	-5.82626e-10	-0.742827
44301862	chr22:44301862:A:G	1.01733e-26	-2.13887	-1.27429	1.2657e-05	-2.37609	-1.26565
44302139	chr22:44302139:G:A	1.81418e-25	-5.82626e-10	-0.532117	0.000294698	-5.82626e-10	-0.494002
44302231	chr22:44302231:T:C	8.82572e-26	-5.82626e-10	-1.25267	0.000136694	-5.82626e-10	-1.26221
44302232	chr22:44302232:T:C	1.26294e-25	-5.82626e-10	-0.89431	0.000187607	-5.82626e-10	-0.945603
44302474	chr22:44302474:C:T	1.6044e-25	-5.82626e-10	-0.655004	0.00024649	-5.82626e-10	-0.67263
44302513	chr22:44302513:A:C	9.65831e-26	-5.82626e-10	-1.16252	0.000158335	-5.82626e-10	-1.11524
44303029	chr22:44303029:A:C	1.72273e-26	-1.82139	-1.06504	0.000102836	-0.566115	-0.980704
44303046	chr22:44303046:G:A	9.51702e-26	-5.82626e-10	-1.17725	0.000144345	-5.82626e-10	-1.20774
44303086	chr22:44303086:T:C	9.12486e-26	-5.82626e-10	-1.21933	0.000140251	-5.82626e-10	-1.23652
44303094	chr22:44303094:C:T	9.64266e-26	-5.82626e-10	-1.16414	0.000148341	-5.82626e-10	-1.18044
44303240	chr22:44303240:CCT:C	1.28584e-25	-5.82626e-10	-0.876343	0.00018984	-5.82626e-10	-0.933771
44303352	chr22:44303352:G:A	9.35204e-26	-5.82626e-10	-1.19474	0.000150218	-5.82626e-10	-1.16786
44303524	chr22:44303524:T:A	1.38831e-26	-2.24541	-0.856843	2.0495e-05	-2.26792	-0.891853
44303648	chr22:44303648:T:C	1.13353e-26	-2.31967	-0.985324	1.81563e-05	-2.27312	-1.00781
44303653	chr22:44303653:T:A	1.33936e-26	-2.13117	-1.00697	3.95742e-05	-1.52575	-0.976026
44303677	chr22:44303677:G:A	2.18403e-26	-2.06047	-0.588697	6.71283e-05	-1.38949	-0.583859
44303700	chr22:44303700:T:C	1.0634e-26	-2.16212	-1.20675	1.91522e-05	-2.02474	-1.2028
44303943	chr22:44303943:C:T	9.77541e-27	-2.27863	-1.17442	2.48778e-05	-1.81352	-1.15245
44304067	chr22:44304067:A:T	8.38188e-27	-2.3543	-1.25255	1.6454e-05	-2.11098	-1.2684
44304196	chr22:44304196:A:G	8.61529e-26	-5.82626e-10	-1.2768	0.000135111	-5.82626e-10	-1.27385
44304317	chr22:44304317:T:C	2.96049e-26	-2.12042	-0.22456	3.83817e-05	-2.29101	-0.241364
44304384	chr22:44304384:C:T	9.89976e-26	-5.82626e-10	-1.13783	0.000149461	-5.82626e-10	-1.17292
44304505	chr22:44304505:A:T	1.06492e-25	-5.82626e-10	-1.06486	0.000162564	-5.82626e-10	-1.08888
44304658	chr22:44304658:A:G	1.3967e-26	-2.30196	-0.794258	3.363e-05	-1.87896	-0.785577
44304850	chr22:44304850:T:A	9.9207e-27	-2.37016	-1.06814	2.09204e-05	-2.03384	-1.10539
44305000	chr22:44305000:T:G	2.18257e-25	-5.82626e-10	-0.347249	0.000338519	-5.82626e-10	-0.355371
44305166	chr22:44305166:C:G	1.98129e-26	-2.00714	-0.739442	4.88709e-05	-1.46639	-0.824384
44305213	chr22:44305213:C:T	1.17925e-26	-2.37669	-0.888774	2.14194e-05	-2.16233	-0.953329
44305813	chr22:44305813:C:T	8.99798e-26	-2	0.766664	0.00012174	-2.00463	0.626565
44307354	chr22:44307354:G:T	9.83922e-27	-2.37574	-1.07081	1.98054e-05	-2.08446	-1.10953
44307511	chr22:44307511:C:T	9.72079e-26	-5.82626e-10	-1.15607	0.000147264	-5.82626e-10	-1.18772
44307633	chr22:44307633:G:T	3.52028e-25	-5.82626e-10	0.130789	0.000572956	-5.82626e-10	0.170857
44307728	chr22:44307728:A:C	3.60091e-25	-5.82626e-10	0.153435	0.000592225	-5.82626e-10	0.203935
44308513	chr22:44308513:A:G	9.8248e-26	-5.82626e-10	-1.14543	0.000151864	-5.82626e-10	-1.15697
44308796	chr22:44308796:GC:G	6.50935e-26	-0.281499	-1.2756	0.000373767	1.02007	-1.27639
44308907	chr22:44308907:G:A	8.75532e-26	-5.82626e-10	-1.26067	0.000136286	-5.82626e-10	-1.2652
44308911	chr22:44308911:TG:T	1.34982e-26	-1.90627	-1.2241	4.59938e-05	-1.09688	-1.25457
44309172	chr22:44309172:A:C	9.11059e-26	-5.82626e-10	-1.2209	0.00014584	-5.82626e-10	-1.19744
44309193	chr22:44309193:T:C	9.82455e-27	-2.28726	-1.16077	1.89316e-05	-2.06367	-1.17545
44309215	chr22:44309215:G:A	1.48683e-26	-1.87842	-1.15527	3.60513e-05	-1.45274	-1.14227
44309308	chr22:44309308:A:T	1.63967e-26	-1.65958	-1.27626	1.42757e-05	-2.24463	-1.27676
44309337	chr22:44309337:G:A	8.9421e-26	-5.82626e-10	-1.23957	0.00013874	-5.82626e-10	-1.24735
44309360	chr22:44309360:G:A	1.34219e-26	-2.36786	-0.768177	2.91012e-05	-2.10426	-0.704913
44309374	chr22:44309374:C:T	1.83292e-26	-2.251	-0.573424	2.72351e-05	-2.37664	-0.49881
44309389	chr22:44309389:C:T	6.91941e-26	-0.379397	-1.11661	6.36443e-05	-0.921036	-1.10561
44309481	chr22:44309481:T:G	6.29723e-26	-1.27164	-0.318589	0.00014467	-0.964278	-0.241221
44309679	chr22:44309679:A:G	2.87025e-26	-2.37594	-2.96855e-10	0.00032725	-0.389227	-2.96855e-10
44309759	chr22:44309759:G:A	8.61804e-26	-5.82626e-10	-1.27648	0.000134776	-5.82626e-10	-1.27634
44309883	chr22:44309883:T:C	1.22767e-25	-5.82626e-10	-0.92263	0.000191585	-5.82626e-10	-0.924622
44309979	chr22:44309979:C:T	1.53889e-24	-5.82626e-10	1.60589	0.00259441	-5.82626e-10	1.68116
44310119	chr22:44310119:G:A	9.08105e-26	-5.82626e-10	-1.22415	0.000141343	-5.82626e-10	-1.22876
44310248	chr22:44310248:G:A	1.03167e-25	-5.82626e-10	-1.09657	0.000164614	-5.82626e-10	-1.07635
44310271	chr22:44310271:T:C	9.59576e-26	-5.82626e-10	-1.16902	0.000154985	-5.82626e-10	-1.13662
44310336	chr22:44310336:A:T	2.30641e-25	0.952446	-1.24451	0.00016604	0.162527	-1.23025
44310934	chr22:44310934:A:G	3.04795e-25	-0.909217	0.895933	0.00046957	-0.927531	0.899395
44311146	chr22:44311146:A:G	1.45524e-26	-2.3733	-0.681868	2.51339e-05	-2.30406	-0.651673
44311187	chr22:44311187:C:T	2.13047e-25	-1.18342	0.812014	0.00031587	-1.19488	0.770257
44311627	chr22:44311627:G:A	1.15307e-25	-5.82626e-10	-0.985321	0.000172586	-5.82626e-10	-1.02906
44312273	chr22:44312273:T:C	9.19356e-26	-5.82626e-10	-1.21183	0.000141657	-5.82626e-10	-1.22654
44312335	chr22:44312335:A:G	8.83465e-26	-5.82626e-10	-1.25165	0.000137194	-5.82626e-10	-1.25856
44312385	chr22:44312385:C:T	6.01915e-25	0.667195	-2.96855e-10	0.000455491	-0.0585758	-2.96855e-10
44312496	chr22:44312496:TAGCACC:T	9.37174e-26	-5.82626e-10	-1.19264	0.000144663	-5.82626e-10	-1.20555
44312798	chr22:44312798:C:T	8.91346e-26	-5.82626e-10	-1.24277	0.000137955	-5.82626e-10	-1.25303
44312851	chr22:44312851:T:C	1.62343e-25	-5.82626e-10	-0.643211	0.000261793	-5.82626e-10	-0.612399
44312892	chr22:44312892:T:C	8.96272e-26	-5.82626e-10	-1.23726	0.000141816	-5.82626e-10	-1.22542
44313107	chr22:44313107:G:C	1.27589e-26	-1.91955	-1.26714	2.96482e-05	-1.53161	-1.25894
44313200	chr22:44313200:T:A	1.19498e-26	-2.35269	-0.899519	1.92436e-05	-2.34384	-0.878932
44313265	chr22:44313265:C:A	7.24248e-25	-1.563	2.41521	0.00423844	-0.465267	2.63727
44313483	chr22:44313483:C:A	8.88302e-26	-5.82626e-10	-1.24619	0.000137436	-5.82626e-10	-1.2568
44313588	chr22:44313588:C:T	1.7167e-25	-5.82626e-10	-0.587348	0.00026332	-5.82626e-10	-0.606582
44313731	chr22:44313731:T:C	1.423e-25	-0.526386	-0.248601	0.000116625	-1.24525	-0.175746
44313874	chr22:44313874:G:A	5.9392e-25	1.9214	-1.26758	0.00037211	1.01394	-1.2747
44313979	chr22:44313979:T:C	9.26602e-26	-5.82626e-10	-1.20398	0.000148081	-5.82626e-10	-1.1822
44313995	chr22:44313995:G:A	1.18307e-26	-2.20504	-1.05719	1.68767e-05	-2.34862	-1.0054
44314159	chr22:44314159:G:T	5.18345e-26	-1.78487	-2.96855e-10	0.000104428	-1.53146	-2.96855e-10
44314315	chr22:44314315:G:A	8.71522e-26	-5.82626e-10	-1.26527	0.000136189	-5.82626e-10	-1.26591
44314363	chr22:44314363:TC:T	3.65258e-26	-2.1349	-2.96855e-10	6.20472e-05	-2.05206	-2.96855e-10
44314878	chr22:44314878:T:C	3.23173e-26	-2.37681	0.119487	6.71011e-05	-2.32679	0.353039
44314894	chr22:44314894:G:A	1.21137e-26	-2.21119	-1.0274	1.5641e-05	-2.37681	-1.05324
44315104	chr22:44315104:G:A	1.5441e-26	-1.91534	-1.08055	3.70422e-05	-1.44349	-1.1244
44315382	chr22:44315382:G:A	3.72729e-25	1.46039	-1.27246	0.00025042	0.619728	-1.27654
44315436	chr22:44315436:T:C	2.24526e-26	-1.34538	-1.27614	1.49017e-05	-2.20531	-1.27316
44315597	chr22:44315597:A:G	1.06885e-24	1.24142	-2.96855e-10	0.000966544	0.693774	-2.96855e-10
44315778	chr22:44315778:C:A	8.65209e-26	-5.82626e-10	-1.27254	0.000134851	-5.82626e-10	-1.27578
44316472	chr22:44316472:A:G	9.27119e-26	-5.82626e-10	-1.20343	0.000148227	-5.82626e-10	-1.18121
44317170	chr22:44317170:C:T	9.17037e-25	-5.82626e-10	1.08823	0.00149977	-5.82626e-10	1.13311
44317296	chr22:44317296:G:A	8.61803e-26	-5.82626e-10	-1.27648	0.000134852	-5.82626e-10	-1.27577
44317639	chr22:44317639:G:A	1.97073e-25	-5.82626e-10	-0.44935	0.00031755	-5.82626e-10	-0.419315
44317669	chr22:44317669:A:G	3.71795e-25	1.40615	-1.22072	0.00023217	0.461826	-1.19431
44317728	chr22:44317728:G:A	3.58425e-26	-2.15379	-2.96855e-10	5.03792e-05	-2.26037	-2.96855e-10
44317869	chr22:44317869:C:T	9.40305e-26	-5.82626e-10	-1.1893	0.000150405	-5.82626e-10	-1.16662
44318114	chr22:44318114:G:A	1.54745e-25	-5.82626e-10	-0.691141	0.000254394	-5.82626e-10	-0.641066
44318433	chr22:44318433:A:G	1.56629e-25	-5.82626e-10	-0.679041	0.00023975	-5.82626e-10	-0.700355
44318664	chr22:44318664:C:T	2.48961e-26	-1.56351	-0.9547	3.07004e-05	-1.75168	-1.004
44319152	chr22:44319152:G:A	1.45399e-26	-2.36192	-0.694107	2.54468e-05	-2.33561	-0.607749
44319507	chr22:44319507:G:T	9.17023e-26	-5.82626e-10	-1.21437	0.000140886	-5.82626e-10	-1.232
44319571	chr22:44319571:C:T	1.18388e-26	-2.13327	-1.12827	1.58499e-05	-2.33742	-1.07938
44319623	chr22:44319623:C:T	1.27602e-26	-2.02096	-1.16564	1.60185e-05	-2.28349	-1.12272
44319917	chr22:44319917:C:T	1.01125e-25	-1.90673	0.790174	0.000123961	-2.16415	0.804171
44319944	chr22:44319944:G:A	1.06811e-26	-2.10516	-1.25929	1.36179e-05	-2.32404	-1.24453
44320396	chr22:44320396:G:T	1.27052e-26	-2.03423	-1.15668	1.60674e-05	-2.29093	-1.11223
44320658	chr22:44320658:G:A	9.68932e-26	-5.82626e-10	-1.15931	0.000151848	-5.82626e-10	-1.15707
44320679	chr22:44320679:C:G	9.90567e-26	-5.82626e-10	-1.13723	0.000155257	-5.82626e-10	-1.13487
44320872	chr22:44320872:T:C	9.64662e-27	-2.19187	-1.27444	1.27523e-05	-2.35744	-1.2768
44321051	chr22:44321051:A:G	1.61929e-26	-2.25311	-0.695233	2.23833e-05	-2.37192	-0.699713
44321254	chr22:44321254:C:T	1.76777e-25	-5.82626e-10	-0.558035	0.000286412	-5.82626e-10	-0.522522
44321359	chr22:44321359:T:C	2.84562e-26	-2.02599	-0.358563	5.02134e-05	-2.017	-0.246667
44321474	chr22:44321474:TTCCTACTGGCAGAATTGCTCCCCA:T	3.66799e-26	-1.93055	-0.200148	7.42581e-05	-1.80772	-0.0646833
44321767	chr22:44321767:C:T	2.39952e-25	-2.33639	2.08391	0.000594015	-2.3316	2.53856
44321871	chr22:44321871:C:T	4.40901e-25	-1.04664	1.40254	0.000599308	-1.19848	1.4143
44322258	chr22:44322258:C:T	8.84782e-26	-5.82626e-10	-1.25017	0.000140665	-5.82626e-10	-1.23357
44322288	chr22:44322288:T:C	1.02106e-26	-2.13294	-1.27655	1.29847e-05	-2.33985	-1.27633
44322463	chr22:44322463:C:T	1.55125e-26	-2.37644	-0.614835	2.32592e-05	-2.3433	-0.689957
44322524	chr22:44322524:T:C	1.66247e-26	-2.24909	-0.672945	2.28611e-05	-2.37102	-0.679497
44322592	chr22:44322592:C:G	1.31175e-26	-2.30521	-0.853764	1.94739e-05	-2.37659	-0.834285
44323919	chr22:44323919:A:G	1.34755e-26	-2.08574	-1.04631	1.65438e-05	-2.32095	-1.05299
44323927	chr22:44323927:T:C	8.63667e-26	-5.82626e-10	-1.27432	0.00013643	-5.82626e-10	-1.26414
44324647	chr22:44324647:T:C	1.14378e-25	-5.82626e-10	-0.993412	0.000184693	-5.82626e-10	-0.961257
44324703	chr22:44324703:A:G	1.86002e-26	-2.08538	-0.724368	2.41299e-05	-2.31987	-0.676633
44324992	chr22:44324992:C:T	8.68406e-26	-5.82626e-10	-1.26885	0.000137844	-5.82626e-10	-1.25383
44325117	chr22:44325117:C:A	1.23881e-26	-2.0713	-1.14488	1.54702e-05	-2.31217	-1.12886
44325519	chr22:44325519:T:G	4.07957e-26	-2.02435	-2.96855e-10	7.82483e-05	-1.82007	-2.96855e-10
44327673	chr22:44327673:A:G	1.07497e-25	-5.82626e-10	-1.05546	0.000161102	-5.82626e-10	-1.09791
44327728	chr22:44327728:T:C	3.64788e-25	-5.82626e-10	0.166393	0.000599351	-5.82626e-10	0.215895
44327818	chr22:44327818:C:T	1.26668e-25	-5.82626e-10	-0.891354	0.000193722	-5.82626e-10	-0.913529
44328119	chr22:44328119:G:A	8.63755e-26	-5.82626e-10	-1.27422	0.000134906	-5.82626e-10	-1.27538
44328245	chr22:44328245:A:C	2.29296e-26	-1.41416	-1.18634	9.21525e-05	-0.45512	-1.20139
44328451	chr22:44328451:G:A	8.89073e-26	-5.82626e-10	-1.24533	0.000138423	-5.82626e-10	-1.24964
44328988	chr22:44328988:C:T	3.41069e-26	-1.92238	-0.281038	6.81218e-05	-1.9201	-0.0385594
44329177	chr22:44329177:G:A	1.55292e-26	-1.76671	-1.2235	6.17439e-05	-0.849114	-1.20784
44329205	chr22:44329205:A:G	8.61553e-26	-5.82626e-10	-1.27677	0.000134783	-5.82626e-10	-1.27629
44329453	chr22:44329453:A:AC	1.57374e-26	-1.70484	-1.27204	5.63297e-05	-0.892762	-1.25597
44329864	chr22:44329864:A:G	1.37272e-24	-5.82626e-10	1.49163	0.00215282	-5.82626e-10	1.49458
44330160	chr22:44330160:G:C	2.86797e-26	-2.37673	-2.96855e-10	4.71735e-05	-2.32612	-2.96855e-10
44330340	chr22:44330340:C:T	1.07093e-26	-2.08628	-1.27552	1.41818e-05	-2.26063	-1.26736
44331672	chr22:44331672:C:G	4.23619e-25	-2.36523	2.68114	0.000801393	-2.29048	2.79688
44331687	chr22:44331687:C:T	4.38859e-26	-1.95133	-2.96855e-10	0.000102847	-1.54671	-2.96855e-10
44332559	chr22:44332559:A:G	9.04771e-26	-5.82626e-10	-1.22782	0.000139231	-5.82626e-10	-1.24382
44333094	chr22:44333094:A:T	1.28967e-25	-5.82626e-10	-0.873367	0.00019695	-5.82626e-10	-0.897001
44333613	chr22:44333613:T:C	1.06391e-26	-2.14061	-1.22778	1.36769e-05	-2.35275	-1.2115
44333798	chr22:44333798:C:T	8.66287e-26	-5.82626e-10	-1.27129	0.000135271	-5.82626e-10	-1.27267
44333910	chr22:44333910:C:T	5.22245e-26	-0.59227	-1.1851	0.000483699	1.16172	-1.16021
44333996	chr22:44333996:G:C	1.03417e-25	-5.82626e-10	-1.09415	0.000164207	-5.82626e-10	-1.07882
44334109	chr22:44334109:T:C	4.17796e-25	-5.82626e-10	0.302072	0.000670092	-5.82626e-10	0.327463
44334138	chr22:44334138:G:A	2.5397e-25	-5.82626e-10	-0.195706	0.000448349	-5.82626e-10	-0.074381
44334790	chr22:44334790:T:G	8.67022e-26	-5.82626e-10	-1.27044	0.00013631	-5.82626e-10	-1.26502
44335123	chr22:44335123:G:A	1.23402e-25	0.352618	-1.27009	0.00092393	1.91094	-1.26226
44335609	chr22:44335609:G:A	2.24409e-26	-1.56425	-1.05779	1.6065e-05	-2.33042	-1.07289
44335631	chr22:44335631:GTGAA:G	9.09291e-26	-5.82626e-10	-1.22284	0.000140423	-5.82626e-10	-1.23529
44335982	chr22:44335982:G:T	9.42718e-26	-5.82626e-10	-1.18674	0.000144319	-5.82626e-10	-1.20793
44336423	chr22:44336423:T:C	3.01489e-26	-2.32677	-2.96855e-10	4.49463e-05	-2.37448	-2.96855e-10
44336542	chr22:44336542:A:G	1.30474e-25	-2.29325	1.43151	0.000169576	-2.36877	1.32212
44336582	chr22:44336582:T:C	9.01238e-26	-5.82626e-10	-1.23174	0.000139891	-5.82626e-10	-1.23909
44336980	chr22:44336980:ATGGCCT:A	4.69935e-26	-0.665889	-1.21702	0.000401657	1.00934	-1.1937
44337367	chr22:44337367:T:A	7.5599e-26	-1.11684	-0.290638	7.64401e-05	-1.61419	-0.229259
44337474	chr22:44337474:C:T	3.30441e-25	-1.82559	1.8931	0.000396904	-2.2388	2.04254
44337629	chr22:44337629:A:G	3.22817e-26	-2.25842	-2.96855e-10	6.36934e-05	-2.02587	-2.96855e-10
44338321	chr22:44338321:G:A	2.03991e-25	-1.72595	1.3111	0.000582058	-1.43178	1.6184
44338325	chr22:44338325:T:G	1.9877e-25	-1.75188	1.3111	0.000563883	-1.46351	1.6184
44338335	chr22:44338335:A:G	2.20124e-25	-1.69319	1.35446	0.000629931	-1.39521	1.66087
44338974	chr22:44338974:G:A	1.45599e-26	-1.86572	-1.18893	1.71886e-05	-2.16364	-1.17206
44339066	chr22:44339066:CA:C	2.14191e-25	-2.19316	1.82711	0.000372892	-2.28614	2.02747
44339355	chr22:44339355:G:A	3.28411e-26	-2.24124	-2.96855e-10	4.73528e-05	-2.32233	-2.96855e-10
44339460	chr22:44339460:T:C	1.09988e-25	-5.82626e-10	-1.03255	0.000179697	-5.82626e-10	-0.988681
44339467	chr22:44339467:C:A	1.60129e-26	-1.93161	-1.02791	2.65318e-05	-1.95268	-0.948934
44339620	chr22:44339620:T:C	3.45465e-26	-1.92882	-0.261795	6.6772e-05	-1.95627	-0.0223962
44339786	chr22:44339786:T:C	4.10902e-26	-1.81701	-0.200145	8.21895e-05	-1.84466	0.0737328
44339839	chr22:44339839:C:T	3.3009e-25	-5.82626e-10	0.066443	0.000535384	-5.82626e-10	0.103032
44339856	chr22:44339856:A:G	9.19038e-26	-5.82626e-10	-1.21218	0.000141262	-5.82626e-10	-1.22934
44339892	chr22:44339892:G:A	4.32117e-26	-1.83592	-0.130894	8.71403e-05	-1.8668	0.15437
44339987	chr22:44339987:T:C	4.52927e-26	-1.79881	-0.120964	9.12622e-05	-1.83196	0.165742
44340268	chr22:44340268:A:G	1.85464e-25	-5.82626e-10	-0.51006	0.000299605	-5.82626e-10	-0.477486
44340270	chr22:44340270:C:T	8.90916e-26	-5.82626e-10	-1.24326	0.000138572	-5.82626e-10	-1.24857
44340306	chr22:44340306:A:G	8.90868e-27	-2.29862	-1.24728	1.60671e-05	-2.16093	-1.24224
44340383	chr22:44340383:G:T	2.09762e-26	-1.51489	-1.17465	1.45801e-05	-2.31479	-1.18551
44340390	chr22:44340390:T:C	2.18723e-25	-5.82626e-10	-0.345117	0.000355447	-5.82626e-10	-0.306576
44340409	chr22:44340409:T:C	1.99372e-25	-5.82626e-10	-0.437748	0.00032367	-5.82626e-10	-0.400228
44340616	chr22:44340616:A:G	1.95667e-25	-5.82626e-10	-0.456508	0.000316427	-5.82626e-10	-0.422861
44340818	chr22:44340818:G:A	1.05551e-25	-5.82626e-10	-1.07373	0.000173618	-5.82626e-10	-1.0231
44340877	chr22:44340877:G:A	3.26395e-25	-5.82626e-10	0.0551872	0.00053345	-5.82626e-10	0.0994139
44340983	chr22:44340983:C:A	3.25037e-25	-5.82626e-10	0.0510188	0.000531195	-5.82626e-10	0.0951769
44340995	chr22:44340995:C:G	2.26645e-25	-5.82626e-10	-0.309538	0.000400098	-5.82626e-10	-0.188243
44341012	chr22:44341012:T:G	2.08777e-25	-5.82626e-10	-0.391657	0.000339076	-5.82626e-10	-0.353728
44341343	chr22:44341343:C:T	1.06901e-25	-5.82626e-10	-1.06102	0.000162361	-5.82626e-10	-1.09013
44341472	chr22:44341472:G:A	2.87585e-26	-2.37399	-2.96855e-10	4.5699e-05	-2.35788	-2.96855e-10
44341600	chr22:44341600:C:A	2.08364e-26	-2.2868	-0.409418	3.39287e-05	-2.37107	-0.284626
44341886	chr22:44341886:A:G	3.23141e-26	-2.36279	0.105371	7.29367e-05	-2.19909	0.308733
44341908	chr22:44341908:G:T	3.35174e-26	-1.10229	-1.11857	1.8339e-05	-2.16551	-1.10541
44342163	chr22:44342163:A:T	5.98086e-26	-2.37354	0.731771	0.000159826	-2.14623	1.04037
44342250	chr22:44342250:A:G	5.23436e-26	-2.37654	0.601449	0.000144808	-2.10481	0.900262
44342522	chr22:44342522:A:G	2.94831e-26	-2.3491	-2.96855e-10	4.81946e-05	-2.30471	-2.96855e-10
44342526	chr22:44342526:A:G	8.25478e-27	-2.34602	-1.27611	1.82333e-05	-2.0002	-1.2765
44343314	chr22:44343314:G:A	1.25371e-26	-2.00869	-1.19554	3.54553e-05	-1.45615	-1.15553
44343430	chr22:44343430:G:A	1.25828e-26	-1.93299	-1.2676	1.5342e-05	-2.20072	-1.24864
44343560	chr22:44343560:G:A	8.65268e-26	-5.82626e-10	-1.27247	0.000135676	-5.82626e-10	-1.26968
44343582	chr22:44343582:A:C	1.3406e-26	-1.87866	-1.25856	1.54644e-05	-2.16831	-1.2731
44343646	chr22:44343646:T:C	1.29463e-25	-5.82626e-10	-0.869524	0.000197189	-5.82626e-10	-0.895789
44343712	chr22:44343712:G:T	9.18289e-26	-2.2273	1.01431	0.000121304	-2.33114	0.949484
44344526	chr22:44344526:G:A	3.37479e-26	-1.41123	-0.802777	4.33775e-05	-1.66945	-0.740559
44344535	chr22:44344535:C:T	6.76493e-26	-0.716529	-0.802055	2.06191e-05	-2.33608	-0.817649
44344647	chr22:44344647:A:G	1.55008e-26	-1.74507	-1.24696	5.62769e-05	-0.91043	-1.23924
44344692	chr22:44344692:C:T	1.77411e-25	-1.81007	1.25562	0.000251991	-1.97574	1.32519
44344699	chr22:44344699:C:T	1.77459e-26	-2.21452	-0.64225	2.71515e-05	-2.35876	-0.51976
44344787	chr22:44344787:T:A	1.06264e-25	-5.82626e-10	-1.06699	0.000163722	-5.82626e-10	-1.08178
44344844	chr22:44344844:G:A	2.64247e-26	-1.49582	-0.962802	3.33731e-05	-1.75141	-0.920788
44345058	chr22:44345058:G:A	8.11961e-26	-0.746436	-0.589617	2.53779e-05	-2.35589	-0.590182
44345391	chr22:44345391:A:G	4.75139e-26	-1.82876	-0.0431352	0.000107159	-1.76574	0.260109
44345462	chr22:44345462:G:A	2.64195e-25	-0.156232	-2.96855e-10	4.9835e-05	-2.27124	-2.96855e-10
44345709	chr22:44345709:T:C	1.83438e-26	-2.17392	-0.649705	6.02192e-05	-1.46731	-0.614646
44345835	chr22:44345835:T:C	9.46394e-26	-5.82626e-10	-1.18285	0.000150751	-5.82626e-10	-1.16433
44345852	chr22:44345852:A:G	9.59719e-26	-5.82626e-10	-1.16887	0.000147047	-5.82626e-10	-1.1892
44345877	chr22:44345877:A:T	1.11968e-25	-5.82626e-10	-1.01471	0.000172937	-5.82626e-10	-1.02703
44345878	chr22:44345878:T:C	1.15096e-25	-5.82626e-10	-0.987156	0.000187913	-5.82626e-10	-0.943972
44346045	chr22:44346045:G:T	1.13663e-25	-5.82626e-10	-0.999686	0.000185381	-5.82626e-10	-0.957538
44346125	chr22:44346125:G:A	2.95628e-26	-2.3464	-2.96855e-10	5.11088e-05	-2.24599	-2.96855e-10
44346129	chr22:44346129:G:A	9.67959e-26	-5.82626e-10	-1.16032	0.000155454	-5.82626e-10	-1.1336
44346334	chr22:44346334:A:G	2.8688e-26	-2.37644	-2.96855e-10	4.51989e-05	-2.36888	-2.96855e-10
44346408	chr22:44346408:C:T	1.10086e-26	-2.25165	-1.08259	1.5478e-05	-2.34722	-1.09331
44346726	chr22:44346726:G:A	9.19062e-26	-5.82626e-10	-1.21215	0.000145241	-5.82626e-10	-1.20156
44346916	chr22:44346916:C:G	2.91038e-26	-2.36205	-2.96855e-10	4.53955e-05	-2.36454	-2.96855e-10
44346990	chr22:44346990:C:A	2.04757e-26	-1.8135	-0.900186	2.39051e-05	-2.14298	-0.862882
44347064	chr22:44347064:C:T	5.49824e-26	-1.03161	-0.694302	3.60539e-05	-1.99796	-0.596982
44347315	chr22:44347315:T:C	8.00356e-27	-2.3763	-1.27673	1.41974e-05	-2.25053	-1.27636
44347317	chr22:44347317:A:C	9.14251e-26	-5.82626e-10	-1.2174	0.000141544	-5.82626e-10	-1.22734
44347578	chr22:44347578:C:T	2.84497e-26	-1.11518	-1.2696	2.84816e-05	-1.57108	-1.25961
44347756	chr22:44347756:T:C	6.96139e-26	-1.48996	-2.96855e-10	8.05716e-05	-1.79081	-2.96855e-10
44348031	chr22:44348031:T:C	8.19904e-27	-2.37206	-1.25684	1.54402e-05	-2.17999	-1.26299
44348088	chr22:44348088:C:T	1.45109e-26	-1.87069	-1.18734	2.12483e-05	-1.9507	-1.17298
44348187	chr22:44348187:C:G	8.12294e-27	-2.36859	-1.26964	1.55641e-05	-2.16199	-1.27299
44348200	chr22:44348200:T:C	8.1761e-27	-2.36767	-1.26404	1.57039e-05	-2.15721	-1.26884
44348435	chr22:44348435:A:G	4.71741e-26	-1.14925	-0.729824	3.69576e-05	-1.93222	-0.63796
44348573	chr22:44348573:T:C	1.72818e-26	-1.63294	-1.25033	1.47813e-05	-2.24393	-1.24266
44348676	chr22:44348676:G:A	4.39229e-26	-1.95049	-2.96855e-10	6.47811e-05	-2.00894	-2.96855e-10
44348952	chr22:44348952:C:T	9.312e-26	-5.82626e-10	-1.19903	0.000141537	-5.82626e-10	-1.22739
44349004	chr22:44349004:G:A	2.38822e-26	-1.43418	-1.12561	1.62559e-05	-2.26499	-1.1265
44349195	chr22:44349195:G:C	1.75905e-26	-2.08868	-0.776878	2.14261e-05	-2.29425	-0.821093
44349225	chr22:44349225:C:G	8.99665e-26	-5.82626e-10	-1.23348	0.000138209	-5.82626e-10	-1.25118
44349233	chr22:44349233:A:G	1.0791e-25	-5.82626e-10	-1.05163	0.000162722	-5.82626e-10	-1.08791
44349261	chr22:44349261:T:C	1.07832e-26	-2.19057	-1.16436	1.48541e-05	-2.34125	-1.14042
44349269	chr22:44349269:T:C	9.051e-27	-2.30566	-1.22438	1.29822e-05	-2.37653	-1.23984
44349562	chr22:44349562:G:A	1.19448e-25	-5.82626e-10	-0.950042	0.000172043	-5.82626e-10	-1.03221
44349703	chr22:44349703:C:A	1.19156e-26	-2.1511	-1.10397	1.66706e-05	-2.30445	-1.06185
44349787	chr22:44349787:CACTT:C	2.00558e-25	-5.82626e-10	-0.431816	0.000277953	-5.82626e-10	-0.5525
44349885	chr22:44349885:G:T	5.28714e-26	-1.76506	-2.96855e-10	6.51305e-05	-2.00356	-2.96855e-10
44350075	chr22:44350075:G:A	1.41772e-26	-2.09355	-0.987733	1.83667e-05	-2.29434	-0.975067
44350083	chr22:44350083:C:T	3.07703e-26	-2.30637	-2.96855e-10	4.55286e-05	-2.36161	-2.96855e-10
44350291	chr22:44350291:A:G	1.18183e-26	-2.00035	-1.26292	1.46873e-05	-2.21906	-1.2739
44350470	chr22:44350470:G:A	9.11132e-27	-2.28437	-1.23903	1.44824e-05	-2.26366	-1.24335
44350576	chr22:44350576:G:A	1.72048e-25	-5.82626e-10	-0.585146	0.000235625	-5.82626e-10	-0.717711
44350772	chr22:44350772:C:G	1.27543e-26	-1.91607	-1.27099	1.5997e-05	-2.15345	-1.25411
44350849	chr22:44350849:G:A	1.44982e-26	-2.327	-0.731897	2.27945e-05	-2.24484	-0.80859
44350860	chr22:44350860:A:G	3.74473e-26	-2.15904	0.0490534	4.3639e-05	-2.37204	-0.0319595
44350946	chr22:44350946:C:T	1.40916e-25	-5.82626e-10	-0.784761	0.000202759	-5.82626e-10	-0.867935
44351117	chr22:44351117:C:T	9.17152e-27	-2.29597	-1.22085	1.87186e-05	-2.07854	-1.17189
44351148	chr22:44351148:G:T	1.56584e-25	-5.82626e-10	-0.679326	0.000251788	-5.82626e-10	-0.651365
44351595	chr22:44351595:G:T	1.8133e-26	-1.66483	-1.17036	1.37827e-05	-2.37104	-1.18549
44351654	chr22:44351654:G:A	9.05303e-26	-5.82626e-10	-1.22724	0.000139828	-5.82626e-10	-1.23954
44351920	chr22:44351920:C:T	8.05395e-27	-2.37221	-1.27455	1.29481e-05	-2.34971	-1.26929
44352288	chr22:44352288:AGT:A	4.61832e-25	-5.82626e-10	0.402279	0.000699327	-5.82626e-10	0.370167
44352764	chr22:44352764:G:C	1.44451e-26	-2.15842	-0.904145	7.27508e-05	-0.942402	-0.950509
44352841	chr22:44352841:A:G	1.37802e-26	-2.3561	-0.753593	4.29668e-05	-1.89183	-0.52769
44353046	chr22:44353046:G:C	9.37746e-27	-2.22249	-1.27212	1.2833e-05	-2.35787	-1.27006
44353294	chr22:44353294:C:T	1.0591e-25	-5.82626e-10	-1.07033	0.000167217	-5.82626e-10	-1.06066
44353381	chr22:44353381:G:A	3.11227e-26	-2.29498	-2.96855e-10	0.000446497	-0.0785203	-2.96855e-10
44354330	chr22:44354330:G:A	9.33613e-27	-2.32835	-1.17068	2.50036e-05	-1.89091	-1.07002
44354331	chr22:44354331:AG:A	1.28405e-25	-5.82626e-10	-0.877731	0.000202899	-5.82626e-10	-0.867244
44354658	chr22:44354658:A:G	8.75064e-26	-5.82626e-10	-1.26121	0.000138392	-5.82626e-10	-1.24986
44354741	chr22:44354741:C:T	8.94756e-27	-2.3373	-1.20425	1.96651e-05	-2.00304	-1.19807
44354917	chr22:44354917:G:A	8.90817e-27	-2.35227	-1.19368	1.95077e-05	-2.02504	-1.1841
44355225	chr22:44355225:G:A	8.54658e-27	-2.31322	-1.27417	1.37209e-05	-2.28582	-1.27521
44355278	chr22:44355278:A:G	9.51733e-27	-2.32341	-1.1564	1.98278e-05	-2.04011	-1.15276
44355809	chr22:44355809:T:C	1.60289e-26	-1.9519	-1.00663	1.68589e-05	-2.37597	-0.979104
44355905	chr22:44355905:G:A	9.18463e-27	-2.34998	-1.16541	7.67791e-05	-0.692596	-1.14642
44356126	chr22:44356126:G:A	9.94433e-27	-2.15982	-1.2761	1.27255e-05	-2.36345	-1.2729
44356290	chr22:44356290:A:G	2.75162e-25	-5.82626e-10	-0.11556	0.000448835	-5.82626e-10	-0.0732971
44356422	chr22:44356422:T:C	1.74508e-26	-1.62209	-1.25144	3.1402e-05	-1.47273	-1.26035
44356605	chr22:44356605:C:G	3.82662e-26	-2.08835	-2.96855e-10	5.83926e-05	-2.11276	-2.96855e-10
44356642	chr22:44356642:C:A	9.64499e-26	-5.82626e-10	-1.1639	0.000148379	-5.82626e-10	-1.18018
44356665	chr22:44356665:A:G	1.23571e-24	-5.82626e-10	1.38648	0.0020887	-5.82626e-10	1.46435
44356764	chr22:44356764:C:T	9.91737e-27	-2.18209	-1.25654	1.47829e-05	-2.23798	-1.2485
44356875	chr22:44356875:G:A	8.64704e-26	-5.82626e-10	-1.27312	0.000134833	-5.82626e-10	-1.27592
44357070	chr22:44357070:T:C	2.32601e-26	-1.55845	-1.02773	4.19419e-05	-1.40488	-1.03879
44357339	chr22:44357339:G:A	1.07513e-26	-2.16378	-1.19412	1.37847e-05	-2.37586	-1.18053
44357471	chr22:44357471:T:C	1.46722e-26	-1.8788	-1.16817	2.17579e-05	-2.01356	-1.08642
44357646	chr22:44357646:C:T	8.11772e-27	-2.37534	-1.26353	1.50285e-05	-2.2111	-1.25891
44358056	chr22:44358056:A:T	8.66877e-26	-5.82626e-10	-1.27061	0.000135838	-5.82626e-10	-1.26849
44358127	chr22:44358127:G:A	4.09223e-26	-2.02125	-2.96855e-10	0.00070398	0.376797	-2.96855e-10
44358150	chr22:44358150:G:A	3.68205e-26	-2.12687	-2.96855e-10	5.07107e-05	-2.25382	-2.96855e-10
44358288	chr22:44358288:T:C	1.04582e-26	-2.12057	-1.26496	1.95929e-05	-1.93155	-1.27323
44358437	chr22:44358437:C:T	8.70027e-26	-5.82626e-10	-1.26698	0.000136418	-5.82626e-10	-1.26423
44358564	chr22:44358564:C:T	2.8711e-26	-2.37564	-2.96855e-10	4.74063e-05	-2.3212	-2.96855e-10
44358566	chr22:44358566:T:G	8.6866e-26	-5.82626e-10	-1.26855	0.000136676	-5.82626e-10	-1.26234
44358708	chr22:44358708:AAAG:A	8.61734e-26	-5.82626e-10	-1.27656	0.000134775	-5.82626e-10	-1.27635
44358993	chr22:44358993:G:A	8.73792e-26	-5.82626e-10	-1.26266	0.000136156	-5.82626e-10	-1.26615
44359083	chr22:44359083:G:A	2.39854e-26	-1.30991	-1.24556	1.29313e-05	-2.35139	-1.26892
44359122	chr22:44359122:A:G	2.95009e-26	-2.3485	-2.96855e-10	4.86236e-05	-2.29584	-2.96855e-10
44359399	chr22:44359399:G:A	2.33654e-26	-1.43555	-1.14611	1.39081e-05	-2.37328	-1.1742
44359431	chr22:44359431:G:C	1.11241e-25	-0.689282	-0.331944	0.00027097	-0.259934	-0.318011
44359503	chr22:44359503:C:T	3.72438e-25	-5.82626e-10	0.187148	0.000631629	-5.82626e-10	0.26835
44359620	chr22:44359620:C:T	1.1684e-26	-2.04885	-1.22585	1.31952e-05	-2.33556	-1.26454
44359655	chr22:44359655:C:T	8.67479e-26	-5.82626e-10	-1.26992	0.000135768	-5.82626e-10	-1.26901
44359770	chr22:44359770:A:G	8.28202e-27	-2.34366	-1.27517	1.36904e-05	-2.28862	-1.27464
44359829	chr22:44359829:G:A	9.6368e-27	-2.369	-1.09834	3.41841e-05	-1.50078	-1.14742
44359970	chr22:44359970:T:C	4.56253e-24	3.94102	-1.24831	6.64816e-05	-0.708204	-1.27482
44360038	chr22:44360038:A:T	1.56362e-26	-2.22978	-0.753552	2.14812e-05	-2.37079	-0.741983
44360046	chr22:44360046:T:C	8.6278e-26	-5.82626e-10	-1.27535	0.000134909	-5.82626e-10	-1.27535
44360192	chr22:44360192:G:A	1.11801e-25	-5.82626e-10	-1.0162	0.000176725	-5.82626e-10	-1.00536
44360518	chr22:44360518:C:T	9.95715e-26	-5.82626e-10	-1.13205	0.000160183	-5.82626e-10	-1.10363
44360552	chr22:44360552:G:A	8.77183e-27	-2.29495	-1.26642	1.4134e-05	-2.26498	-1.26639
44360591	chr22:44360591:C:T	1.19932e-26	-2.37371	-0.874871	2.4279e-05	-2.07942	-0.910922
44360793	chr22:44360793:G:A	1.05148e-26	-2.12402	-1.25613	1.62044e-05	-2.1301	-1.26457
44361025	chr22:44361025:C:T	1.75363e-25	-5.82626e-10	-0.566062	0.00028818	-5.82626e-10	-0.516367
44361191	chr22:44361191:C:T	3.25e-25	-1.96696	2.01786	0.000392417	-2.3463	2.13867
44361310	chr22:44361310:C:T	9.71163e-26	-5.82626e-10	-1.15701	0.000153028	-5.82626e-10	-1.14933
44361429	chr22:44361429:T:A	8.92306e-27	-2.37088	-1.17341	1.47634e-05	-2.32916	-1.15865
44361943	chr22:44361943:T:C	4.90603e-26	-2.0336	0.193724	5.30067e-05	-2.37681	0.167277
44361974	chr22:44361974:C:T	8.76555e-26	-5.82626e-10	-1.25951	0.000137927	-5.82626e-10	-1.25323
44362541	chr22:44362541:G:A	2.95998e-26	-2.34515	-2.96855e-10	5.16875e-05	-2.23474	-2.96855e-10
44363111	chr22:44363111:G:A	9.88564e-26	-5.82626e-10	-1.13925	0.000154201	-5.82626e-10	-1.1417
44363275	chr22:44363275:G:T	3.62603e-26	-1.72507	-0.417133	3.15448e-05	-2.31834	-0.410204
44363480	chr22:44363480:C:T	1.04628e-26	-2.17997	-1.20512	1.39935e-05	-2.35396	-1.1874
44363728	chr22:44363728:G:A	9.26037e-26	-5.82626e-10	-1.20459	0.000147181	-5.82626e-10	-1.18829
44364159	chr22:44364159:G:A	1.41536e-26	-2.291	-0.791959	2.08325e-05	-2.37048	-0.772963
44364371	chr22:44364371:C:T	8.61685e-26	-5.82626e-10	-1.27662	0.000134715	-5.82626e-10	-1.27679
44364621	chr22:44364621:C:T	1.36997e-26	-2.34314	-0.772409	2.17509e-05	-2.34411	-0.756187
44364801	chr22:44364801:C:T	8.64938e-26	-5.82626e-10	-1.27285	0.000137029	-5.82626e-10	-1.25976
44364852	chr22:44364852:C:T	6.73632e-26	-1.51878	-0.00404569	0.000291921	-0.443236	-0.0602339
44365168	chr22:44365168:G:A	3.79638e-26	-1.28623	-0.810058	3.31257e-05	-1.86563	-0.814008
44365434	chr22:44365434:C:T	1.98723e-26	-1.74122	-1.00237	2.22484e-05	-2.12435	-0.953335
44365435	chr22:44365435:C:G	2.06409e-26	-1.70106	-1.00458	2.2701e-05	-2.10209	-0.955452
44365502	chr22:44365502:G:A	1.82054e-26	-1.92729	-0.903911	2.24607e-05	-2.23583	-0.832357
44365649	chr22:44365649:G:A	4.61679e-26	-1.90064	-2.96855e-10	6.48386e-05	-2.00805	-2.96855e-10
44365751	chr22:44365751:C:T	4.38636e-26	-1.54808	-0.403758	5.58296e-05	-2.06564	-0.0920047
44366141	chr22:44366141:G:A	2.9223e-26	-2.35797	-2.96855e-10	4.8299e-05	-2.30254	-2.96855e-10
44366819	chr22:44366819:G:A	1.46302e-25	-5.82626e-10	-0.747246	0.000237108	-5.82626e-10	-0.711438
44366882	chr22:44366882:A:G	4.04705e-26	-1.79352	-0.238828	4.3278e-05	-2.22563	-0.186674
44366999	chr22:44366999:C:G	1.2603e-25	-5.82626e-10	-0.8964	0.000203024	-5.82626e-10	-0.866627
44367097	chr22:44367097:G:A	1.4271e-25	0.400803	-1.17291	2.35709e-05	-1.90572	-1.11422
44367101	chr22:44367101:T:C	2.15916e-26	-2.35278	-0.307837	3.59722e-05	-2.34197	-0.255234
44367397	chr22:44367397:T:C	2.47039e-26	-1.24964	-1.27632	1.82758e-05	-1.99799	-1.27638
44367472	chr22:44367472:G:C	2.14664e-26	-2.30315	-0.363283	3.11515e-05	-2.37606	-0.36503
44367477	chr22:44367477:A:G	1.37678e-26	-2.35855	-0.752042	2.29888e-05	-2.33508	-0.709865
44367511	chr22:44367511:A:G	3.59141e-26	-0.92427	-1.22752	2.17577e-05	-1.87605	-1.22394
44367670	chr22:44367670:G:A	1.29229e-25	-5.82626e-10	-0.871339	0.00019767	-5.82626e-10	-0.893352
44367726	chr22:44367726:G:A	7.58552e-26	-1.7193	0.3152	6.84518e-05	-2.27873	0.324909
44367771	chr22:44367771:A:G	2.0984e-26	-2.32187	-0.367295	3.1017e-05	-2.37669	-0.368726
44367869	chr22:44367869:T:TC	1.21281e-25	-5.82626e-10	-0.934813	0.000194968	-5.82626e-10	-0.907115
44367872	chr22:44367872:G:A	3.29901e-26	-0.962745	-1.27397	2.02903e-05	-1.89633	-1.27348
44367919	chr22:44367919:G:A	1.50219e-26	-2.35703	-0.666381	2.21462e-05	-2.3563	-0.725981
44367964	chr22:44367964:A:G	6.15926e-26	-1.41125	-0.201127	5.35582e-05	-1.91165	-0.287538
44367968	chr22:44367968:A:G	1.42199e-26	-2.20778	-0.870499	1.9277e-05	-2.37528	-0.845756
44368281	chr22:44368281:G:A	4.99221e-26	-2.36875	0.546297	7.91436e-05	-2.36445	0.555767
44368283	chr22:44368283:C:A	1.02727e-26	-2.19609	-1.20734	1.32723e-05	-2.36109	-1.23318
44368297	chr22:44368297:G:A	9.42675e-27	-2.21318	-1.27619	1.26395e-05	-2.36741	-1.27571
44368396	chr22:44368396:C:G	1.31065e-25	-5.82626e-10	-0.857225	0.000211345	-5.82626e-10	-0.826458
44368405	chr22:44368405:T:C	2.52176e-26	-1.33503	-1.17035	1.46982e-05	-2.3768	-1.11543
44368461	chr22:44368461:T:C	1.31722e-25	-5.82626e-10	-0.852225	0.000212399	-5.82626e-10	-0.821486
44368463	chr22:44368463:C:T	4.88494e-26	-1.84418	-2.96855e-10	0.000110402	-1.47582	-2.96855e-10
44368521	chr22:44368521:T:C	1.73361e-26	-2.35917	-0.520962	2.95566e-05	-2.32144	-0.472207
44368685	chr22:44368685:C:G	2.29816e-26	-2.35582	-0.242407	3.89929e-05	-2.33735	-0.179219
44368769	chr22:44368769:C:G	1.64357e-26	-2.32119	-0.612273	2.29639e-05	-2.365	-0.681033
44369339	chr22:44369339:G:C	8.66236e-26	-5.82626e-10	-1.27135	0.000135197	-5.82626e-10	-1.27322
44369586	chr22:44369586:C:T	9.07345e-26	-5.82626e-10	-1.22498	0.000144732	-5.82626e-10	-1.20507
44369645	chr22:44369645:G:A	1.72823e-26	-1.86583	-1.01741	1.8462e-05	-2.30134	-0.962895
44369749	chr22:44369749:C:A	1.31574e-25	-5.82626e-10	-0.853348	0.000212166	-5.82626e-10	-0.822582
44369814	chr22:44369814:G:A	1.74063e-26	-2.37281	-0.503282	2.80082e-05	-2.29976	-0.5477
44370119	chr22:44370119:C:T	1.2907e-26	-2.37269	-0.802469	2.5924e-05	-2.07137	-0.853408
44370432	chr22:44370432:C:T	1.23364e-26	-1.95367	-1.2667	1.26038e-05	-2.37546	-1.2705
44370653	chr22:44370653:G:C	8.65769e-27	-2.32276	-1.25172	1.52233e-05	-2.21319	-1.24394
44370743	chr22:44370743:T:C	2.59088e-26	-2.31896	-0.159377	3.60215e-05	-2.36713	-0.228707
44370794	chr22:44370794:C:T	1.07574e-25	-5.82626e-10	-1.05474	0.000165229	-5.82626e-10	-1.07262
44370798	chr22:44370798:T:C	1.15101e-25	-5.82626e-10	-0.987114	0.000177432	-5.82626e-10	-1.00136
44370854	chr22:44370854:C:T	1.52519e-26	-1.74007	-1.26815	1.29654e-05	-2.36425	-1.25342
44370908	chr22:44370908:C:T	8.8265e-26	-5.82626e-10	-1.25258	0.000139014	-5.82626e-10	-1.24538
44371308	chr22:44371308:T:C	1.9847e-26	-1.98804	-0.756827	2.35009e-05	-2.27707	-0.745838
44371366	chr22:44371366:C:G	9.59372e-26	-5.82626e-10	-1.16923	0.000148396	-5.82626e-10	-1.18007
44371483	chr22:44371483:C:G	1.42334e-26	-1.80359	-1.27374	1.27648e-05	-2.35646	-1.27679
44371494	chr22:44371494:G:A	1.47215e-26	-1.76698	-1.27664	1.27069e-05	-2.36278	-1.27503
44371577	chr22:44371577:T:C	1.45327e-26	-1.79916	-1.25736	1.2839e-05	-2.35621	-1.27126
44371702	chr22:44371702:G:A	1.50589e-26	-1.74556	-1.27539	1.26603e-05	-2.3651	-1.27639
44371741	chr22:44371741:C:G	3.88813e-26	-2.07241	-2.96855e-10	7.66127e-05	-1.84119	-2.96855e-10
44371858	chr22:44371858:T:C	8.6214e-26	-5.82626e-10	-1.27609	0.000134714	-5.82626e-10	-1.2768
44372010	chr22:44372010:C:T	1.84537e-26	-1.56367	-1.25399	1.39595e-05	-2.317	-1.22679
44372099	chr22:44372099:G:A	1.26081e-26	-2.3401	-0.858483	2.27062e-05	-2.17025	-0.887061
44372166	chr22:44372166:C:G	2.3582e-26	-2.08181	-0.490627	2.93032e-05	-2.34923	-0.453029
44372372	chr22:44372372:G:A	8.62128e-26	-5.82626e-10	-1.2761	0.000135197	-5.82626e-10	-1.27322
44372505	chr22:44372505:A:G	3.0414e-26	-2.31802	-2.96855e-10	4.63129e-05	-2.34453	-2.96855e-10
44372613	chr22:44372613:A:G	2.31642e-26	-1.85178	-0.73853	2.56478e-05	-2.20478	-0.730719
44372816	chr22:44372816:G:C	1.10103e-25	-5.82626e-10	-1.03151	0.000169507	-5.82626e-10	-1.04706
44372951	chr22:44372951:G:C	1.71934e-26	-1.96559	-0.922802	2.05331e-05	-2.26978	-0.888136
44373278	chr22:44373278:T:C	1.41628e-26	-1.81963	-1.26268	1.28442e-05	-2.35387	-1.27319
44373655	chr22:44373655:T:C	1.90505e-26	-1.98916	-0.796666	2.24738e-05	-2.27823	-0.789368
44373679	chr22:44373679:C:A	4.93497e-25	-5.82626e-10	0.468594	0.00128246	-5.82626e-10	0.976584
44373787	chr22:44373787:C:T	3.1662e-26	-1.91404	-0.363766	3.69979e-05	-2.22168	-0.347412
44373805	chr22:44373805:C:T	2.88899e-26	-2.36943	-2.96855e-10	4.53759e-05	-2.36497	-2.96855e-10
44373851	chr22:44373851:A:G	1.27863e-26	-2.34398	-0.840562	2.34283e-05	-2.16116	-0.864846
44374160	chr22:44374160:A:T	1.3738e-26	-1.84649	-1.26627	1.29023e-05	-2.34765	-1.2749
44374246	chr22:44374246:G:A	1.36076e-26	-1.85271	-1.26958	1.29088e-05	-2.34593	-1.27612
44374416	chr22:44374416:T:A	1.36149e-26	-1.85325	-1.2685	1.29128e-05	-2.34597	-1.27577
44374436	chr22:44374436:A:G	1.49752e-26	-2.35987	-0.666661	2.38699e-05	-2.33949	-0.667845
44374620	chr22:44374620:T:A	1.70824e-26	-1.97171	-0.923165	2.05196e-05	-2.27325	-0.885325
44374715	chr22:44374715:C:T	8.61653e-26	-5.82626e-10	-1.27665	0.000135007	-5.82626e-10	-1.27463
44375444	chr22:44375444:T:C	1.10244e-26	-2.31217	-1.02065	1.60882e-05	-2.37678	-1.02509
44375883	chr22:44375883:T:C	1.90737e-26	-1.52501	-1.25961	1.37286e-05	-2.32716	-1.23331
44376027	chr22:44376027:A:C	2.35543e-26	-2.35115	-0.222467	3.87555e-05	-2.31396	-0.208722
44376029	chr22:44376029:A:C	1.57947e-25	-2.20792	1.53726	0.000324102	-2.04405	1.64516
44376067	chr22:44376067:T:C	9.88595e-27	-2.16554	-1.27626	1.51531e-05	-2.18648	-1.27526
44376068	chr22:44376068:G:T	1.30395e-26	-1.89285	-1.27209	1.30535e-05	-2.33413	-1.27677
44376339	chr22:44376339:T:G	8.6693e-26	-5.82626e-10	-1.27055	0.000136326	-5.82626e-10	-1.2649
44376542	chr22:44376542:A:G	1.36066e-26	-1.85124	-1.27112	1.28898e-05	-2.34885	-1.27466
44376729	chr22:44376729:G:C	3.56152e-26	-1.99861	-0.161537	3.96976e-05	-2.34342	-0.155241
44376760	chr22:44376760:T:C	1.5218e-26	-1.91969	-1.09076	1.50897e-05	-2.32625	-1.13969
44376858	chr22:44376858:G:A	9.58146e-26	-5.82626e-10	-1.17051	0.000148189	-5.82626e-10	-1.18146
44376961	chr22:44376961:T:C	9.53995e-26	-5.82626e-10	-1.17485	0.00014758	-5.82626e-10	-1.18558
44377019	chr22:44377019:T:C	2.91971e-26	-2.35885	-2.96855e-10	4.99588e-05	-2.26875	-2.96855e-10
44377114	chr22:44377114:G:A	1.02103e-25	-5.82626e-10	-1.10694	0.000165189	-5.82626e-10	-1.07286
44377175	chr22:44377175:A:G	1.52917e-26	-1.89555	-1.11006	1.47379e-05	-2.33333	-1.1562
44377220	chr22:44377220:A:C	1.85002e-26	-2.36769	-0.447446	2.88986e-05	-2.35256	-0.463599
44377258	chr22:44377258:C:A	9.41067e-26	-5.82626e-10	-1.18849	0.000145694	-5.82626e-10	-1.19844
44377263	chr22:44377263:T:C	9.40963e-26	-5.82626e-10	-1.1886	0.000145679	-5.82626e-10	-1.19855
44377304	chr22:44377304:G:A	9.41351e-26	-5.82626e-10	-1.18819	0.000145732	-5.82626e-10	-1.19818
44377454	chr22:44377454:C:T	9.41283e-26	-5.82626e-10	-1.18826	0.000145722	-5.82626e-10	-1.19825
44377682	chr22:44377682:T:A	9.4919e-26	-5.82626e-10	-1.1799	0.000146877	-5.82626e-10	-1.19036
44377772	chr22:44377772:A:G	1.1944e-25	-5.82626e-10	-0.950111	0.000188386	-5.82626e-10	-0.94146
44377984	chr22:44377984:G:T	1.60398e-26	-1.80473	-1.15312	1.692e-05	-2.25072	-1.10074
44378512	chr22:44378512:CT:C	9.15658e-26	-5.82626e-10	-1.21586	0.000141986	-5.82626e-10	-1.22422
44378514	chr22:44378514:CTCT:C	9.39041e-26	-5.82626e-10	-1.19065	0.000145379	-5.82626e-10	-1.20061
44378602	chr22:44378602:G:A	1.1148e-26	-2.24593	-1.07573	2.10108e-05	-2.03133	-1.10358
44378607	chr22:44378607:T:C	1.67485e-26	-2.29791	-0.616699	2.71716e-05	-2.2322	-0.645578
44378758	chr22:44378758:T:C	9.54619e-26	-5.82626e-10	-1.17419	0.000147649	-5.82626e-10	-1.18511
44378820	chr22:44378820:T:C	1.0514e-26	-2.29116	-1.08905	2.26533e-05	-1.94505	-1.1146
44378960	chr22:44378960:G:C	9.41453e-26	-5.82626e-10	-1.18808	0.000145758	-5.82626e-10	-1.198
44378988	chr22:44378988:C:T	9.75514e-27	-2.36395	-1.09118	1.5699e-05	-2.30069	-1.12567
44378994	chr22:44378994:A:AG	9.73881e-27	-2.36562	-1.09118	1.57662e-05	-2.29642	-1.12567
44379021	chr22:44379021:C:T	1.09308e-26	-2.36037	-0.980964	1.81207e-05	-2.3069	-0.975995
44379079	chr22:44379079:G:A	2.90203e-26	-2.36493	-2.96855e-10	4.48478e-05	-2.37668	-2.96855e-10
44379172	chr22:44379172:T:C	7.64744e-25	-5.82626e-10	0.906619	0.00123242	-5.82626e-10	0.936785
44379750	chr22:44379750:C:T	1.24818e-25	-5.82626e-10	-0.906067	0.000198245	-5.82626e-10	-0.890446
44379831	chr22:44379831:AAG:A	1.8033e-25	-5.82626e-10	-0.538133	0.00028959	-5.82626e-10	-0.511486
44379967	chr22:44379967:G:A	8.91403e-27	-2.35886	-1.18643	1.37412e-05	-2.37369	-1.18586
44380342	chr22:44380342:C:T	8.74224e-26	-5.82626e-10	-1.26217	0.000136483	-5.82626e-10	-1.26375
44380554	chr22:44380554:T:G	9.74496e-26	-5.82626e-10	-1.15359	0.000150518	-5.82626e-10	-1.16587
44380572	chr22:44380572:G:A	9.54064e-26	-5.82626e-10	-1.17478	0.00014751	-5.82626e-10	-1.18606
44380612	chr22:44380612:A:C	1.38853e-25	-5.82626e-10	-0.799509	0.000215842	-5.82626e-10	-0.805405
44380922	chr22:44380922:A:G	8.74226e-26	-5.82626e-10	-1.26217	0.000136198	-5.82626e-10	-1.26584
44380967	chr22:44380967:A:G	8.92026e-26	-5.82626e-10	-1.24201	0.00013865	-5.82626e-10	-1.248
44381517	chr22:44381517:A:G	8.84417e-26	-5.82626e-10	-1.25058	0.000137604	-5.82626e-10	-1.25557
44381860	chr22:44381860:C:A	1.02131e-26	-2.33974	-1.06951	1.54406e-05	-2.3375	-1.10545
44381986	chr22:44381986:G:C	2.06883e-26	-2.29699	-0.406361	2.90486e-05	-2.36213	-0.448849
44382130	chr22:44382130:A:G	1.5113e-26	-2.32599	-0.691374	2.26828e-05	-2.34437	-0.713972
44382262	chr22:44382262:G:A	2.78583e-26	-1.9497	-0.456096	3.32696e-05	-2.25746	-0.417851
44382436	chr22:44382436:G:A	8.73876e-26	-5.82626e-10	-1.26257	0.000137722	-5.82626e-10	-1.25472
44382446	chr22:44382446:A:G	1.20927e-26	-2.33894	-0.901385	1.90006e-05	-2.32949	-0.905996
44382455	chr22:44382455:G:A	1.02344e-25	-5.82626e-10	-1.10458	0.000156024	-5.82626e-10	-1.12994
44382497	chr22:44382497:G:A	9.75601e-26	-5.82626e-10	-1.15245	0.000150649	-5.82626e-10	-1.165
44382658	chr22:44382658:T:C	1.0372e-26	-2.26557	-1.12824	1.41717e-05	-2.37016	-1.15855
44382858	chr22:44382858:A:G	1.37194e-26	-1.85584	-1.25827	1.66518e-05	-2.09754	-1.26989
44382891	chr22:44382891:G:A	1.13297e-26	-2.30503	-1.00047	1.6404e-05	-2.37488	-1.00755
44382951	chr22:44382951:G:A	9.10952e-26	-5.82626e-10	-1.22102	0.000141299	-5.82626e-10	-1.22907
44383018	chr22:44383018:G:T	1.75858e-25	-5.82626e-10	-0.563244	0.00027238	-5.82626e-10	-0.572756
44383097	chr22:44383097:T:A	3.5607e-26	-1.01083	-1.14955	1.57077e-05	-2.3732	-1.0526
44383210	chr22:44383210:C:T	1.38181e-25	-5.82626e-10	-0.804355	0.000219371	-5.82626e-10	-0.789188
44383423	chr22:44383423:G:A	2.33734e-26	-2.25749	-0.323834	3.26949e-05	-2.31967	-0.373066
44383548	chr22:44383548:T:C	1.31425e-26	-2.20852	-0.948544	1.72274e-05	-2.37036	-0.96309
44384096	chr22:44384096:C:T	1.29427e-25	-5.82626e-10	-0.869803	0.000203911	-5.82626e-10	-0.86227
44384125	chr22:44384125:A:G	3.06061e-26	-2.31172	-2.96855e-10	4.60796e-05	-2.34958	-2.96855e-10
44384137	chr22:44384137:G:A	8.69028e-26	-5.82626e-10	-1.26813	0.000135417	-5.82626e-10	-1.27159
44384203	chr22:44384203:C:G	3.78164e-26	-2.10018	-2.96855e-10	4.94152e-05	-2.27969	-2.96855e-10
44384573	chr22:44384573:C:A	4.16453e-26	-1.04313	-0.960599	0.000103805	-0.609913	-0.92752
44384586	chr22:44384586:T:C	1.12301e-26	-2.32724	-0.987093	1.80569e-05	-2.23009	-1.05634
44384769	chr22:44384769:C:T	8.80561e-26	-5.82626e-10	-1.25495	0.000137495	-5.82626e-10	-1.25637
44384963	chr22:44384963:G:A	3.26359e-26	-2.24751	-2.96855e-10	4.88758e-05	-2.29067	-2.96855e-10
44385282	chr22:44385282:T:C	3.01808e-26	-2.32572	-2.96855e-10	5.6175e-05	-2.15148	-2.96855e-10
44385301	chr22:44385301:G:A	3.42967e-26	-1.19438	-1.00349	8.6894e-05	-0.809787	-0.905476
44385313	chr22:44385313:A:G	6.33088e-26	-1.70981	0.124916	9.14109e-05	-2.00772	0.34313
44385422	chr22:44385422:G:A	8.71147e-26	-5.82626e-10	-1.2657	0.000136911	-5.82626e-10	-1.26062
44385530	chr22:44385530:G:A	9.37029e-27	-2.35274	-1.14263	1.98447e-05	-2.05902	-1.13299
44385831	chr22:44385831:A:G	1.04486e-26	-2.23477	-1.15168	1.45117e-05	-2.36098	-1.14401
44385837	chr22:44385837:A:T	1.18811e-26	-2.18715	-1.07083	3.0598e-05	-1.69645	-1.06257
44386036	chr22:44386036:T:A	9.05432e-27	-2.30249	-1.22719	1.3834e-05	-2.30859	-1.24424
44386039	chr22:44386039:A:G	9.12402e-27	-2.29305	-1.22896	1.36961e-05	-2.31729	-1.24555
44386385	chr22:44386385:T:C	5.01425e-25	-0.615434	1.09997	0.0002505	-2.36423	1.70774
44386615	chr22:44386615:T:C	4.44459e-25	-5.82626e-10	0.363937	0.000695491	-5.82626e-10	0.364666
44386885	chr22:44386885:G:T	3.68882e-25	-5.82626e-10	0.177557	0.000575934	-5.82626e-10	0.176042
44386906	chr22:44386906:G:A	6.72831e-26	-1.55339	0.0293794	5.38385e-05	-2.37553	0.181564
44386948	chr22:44386948:C:T	2.23074e-25	-5.82626e-10	-0.325416	0.000379292	-5.82626e-10	-0.241645
44387283	chr22:44387283:C:T	8.64692e-26	-5.82626e-10	-1.27313	0.000135318	-5.82626e-10	-1.27232
44387366	chr22:44387366:C:T	2.68828e-25	-5.82626e-10	-0.138851	0.000422997	-5.82626e-10	-0.132588
44387572	chr22:44387572:C:T	1.9e-25	-5.82626e-10	-0.485898	0.000270999	-5.82626e-10	-0.577838
44387693	chr22:44387693:T:C	3.36039e-25	-5.82626e-10	0.0843068	0.000527262	-5.82626e-10	0.087746
44387874	chr22:44387874:A:G	1.17271e-25	-5.82626e-10	-0.968435	0.0001895	-5.82626e-10	-0.935563
44387878	chr22:44387878:C:G	2.24133e-25	-5.82626e-10	-0.320682	0.000366466	-5.82626e-10	-0.276045
44387899	chr22:44387899:A:G	5.2665e-26	-1.07075	-0.698222	2.93786e-05	-2.25682	-0.542863
44388499	chr22:44388499:A:C	2.45335e-26	-1.27642	-1.25646	1.41043e-05	-2.29537	-1.2381
44388621	chr22:44388621:G:A	1.19909e-25	-5.82626e-10	-0.946188	0.000177296	-5.82626e-10	-1.00213
44388873	chr22:44388873:G:A	1.23588e-25	-5.82626e-10	-0.915967	0.0001822	-5.82626e-10	-0.974845
44388943	chr22:44388943:C:T	2.86004e-26	-1.36301	-1.01649	1.75051e-05	-2.31965	-0.99781
44388967	chr22:44388967:A:G	5.8447e-26	-1.24349	-0.421312	3.8648e-05	-2.28672	-0.238734
44389045	chr22:44389045:T:C	1.34982e-25	-5.82626e-10	-0.827782	0.000229453	-5.82626e-10	-0.744255
44389060	chr22:44389060:C:T	2.3515e-26	-1.33481	-1.24047	1.41534e-05	-2.31291	-1.21708
44389113	chr22:44389113:G:T	2.21369e-26	-1.45152	-1.18415	6.22858e-05	-0.913766	-1.13445
44389135	chr22:44389135:G:A	1.19074e-25	-5.82626e-10	-0.953176	0.000176271	-5.82626e-10	-1.00793
44389182	chr22:44389182:T:C	1.00161e-26	-2.30781	-1.12092	1.38336e-05	-2.37513	-1.17772
44389400	chr22:44389400:G:A	8.67522e-26	-5.82626e-10	-1.26987	0.000135076	-5.82626e-10	-1.27411
44389445	chr22:44389445:C:T	8.6685e-26	-5.82626e-10	-1.27064	0.000136786	-5.82626e-10	-1.26153
44389473	chr22:44389473:G:A	1.47441e-23	-5.82626e-10	3.86568	0.0317784	-5.82626e-10	4.18659
44389526	chr22:44389526:G:C	1.23729e-26	-2.21444	-1.00297	1.80666e-05	-2.24084	-1.04505
44389609	chr22:44389609:T:C	2.93486e-25	-5.82626e-10	-0.051091	0.000460909	-5.82626e-10	-0.0467506
44389645	chr22:44389645:C:T	9.66819e-26	-5.82626e-10	-1.1615	0.000149605	-5.82626e-10	-1.17196
44389737	chr22:44389737:G:A	3.07144e-26	-2.30819	-2.96855e-10	4.53409e-05	-2.36574	-2.96855e-10
44389811	chr22:44389811:G:A	1.37356e-26	-1.84082	-1.27211	1.72964e-05	-2.05702	-1.27244
44390306	chr22:44390306:A:T	4.603e-26	-0.647386	-1.25624	5.88267e-05	-0.860154	-1.2452
44390360	chr22:44390360:A:G	2.89485e-26	-1.57214	-0.795269	3.58101e-05	-1.87259	-0.729129
44390510	chr22:44390510:A:G	9.98017e-26	-5.82626e-10	-1.12974	0.000156857	-5.82626e-10	-1.12462
44390672	chr22:44390672:T:G	1.84453e-26	-2.33896	-0.479155	3.73634e-05	-2.03016	-0.529105
44390685	chr22:44390685:G:A	1.13003e-25	-5.82626e-10	-1.00551	0.000176182	-5.82626e-10	-1.00844
44390952	chr22:44390952:T:A	1.88748e-26	-1.63324	-1.16186	2.06777e-05	-1.97382	-1.17708
44391244	chr22:44391244:A:G	2.20114e-25	-5.82626e-10	-0.338778	0.000360972	-5.82626e-10	-0.291152
44391612	chr22:44391612:C:T	4.86803e-26	-1.97498	0.127329	7.35155e-05	-2.06702	0.184563
44391635	chr22:44391635:G:A	2.2622e-26	-1.79576	-0.818236	2.20363e-05	-2.35754	-0.729725
44391771	chr22:44391771:A:G	2.06949e-25	-5.82626e-10	-0.400447	0.000340259	-5.82626e-10	-0.350245
44391807	chr22:44391807:C:G	9.02354e-26	-5.82626e-10	-1.2305	0.000141716	-5.82626e-10	-1.22613
44391991	chr22:44391991:T:C	1.22294e-25	-5.82626e-10	-0.926493	0.000190531	-5.82626e-10	-0.930137
44392028	chr22:44392028:T:A	1.00071e-26	-2.28	-1.14963	1.8319e-05	-2.13156	-1.14045
44392061	chr22:44392061:AG:A	1.82651e-25	-5.82626e-10	-0.525344	0.000299548	-5.82626e-10	-0.477679
44392067	chr22:44392067:G:A	9.24877e-26	-5.82626e-10	-1.20585	0.000144693	-5.82626e-10	-1.20534
44392184	chr22:44392184:T:C	2.16132e-25	-5.82626e-10	-0.357032	0.000354993	-5.82626e-10	-0.307853
44392226	chr22:44392226:G:A	9.07349e-27	-2.3185	-1.20907	1.63534e-05	-2.1851	-1.20042
44392347	chr22:44392347:T:C	1.92175e-25	-5.82626e-10	-0.474515	0.000315169	-5.82626e-10	-0.426844
44392493	chr22:44392493:C:T	3.24842e-26	-1.80313	-0.449039	3.16618e-05	-2.35659	-0.368255
44392630	chr22:44392630:T:C	2.98555e-26	-1.68497	-0.651586	2.50933e-05	-2.37268	-0.584669
44392680	chr22:44392680:T:A	1.95749e-26	-1.61748	-1.14119	1.44895e-05	-2.37631	-1.13022
44392834	chr22:44392834:C:T	1.80135e-26	-2.36485	-0.476954	2.9336e-05	-2.36403	-0.437105
44392865	chr22:44392865:C:A	1.83043e-25	-5.82626e-10	-0.523201	0.000303443	-5.82626e-10	-0.464759
44392888	chr22:44392888:T:G	9.84547e-26	-5.82626e-10	-1.14332	0.000153811	-5.82626e-10	-1.14423
44393179	chr22:44393179:C:T	1.71131e-26	-1.67232	-1.22076	1.3353e-05	-2.37326	-1.21495
44393200	chr22:44393200:T:C	9.40155e-26	-5.82626e-10	-1.18946	0.000146157	-5.82626e-10	-1.19527
44393328	chr22:44393328:C:G	1.51112e-25	-5.82626e-10	-0.714903	0.000229769	-5.82626e-10	-0.742879
44393477	chr22:44393477:G:A	1.09547e-25	-5.82626e-10	-1.03657	0.000170826	-5.82626e-10	-1.03931
44393637	chr22:44393637:G:A	1.61706e-25	-0.509263	-0.137878	0.00011528	-1.18264	-0.249949
44394482	chr22:44394482:T:G	3.34806e-26	-2.22196	-2.96855e-10	7.0941e-05	-1.9181	-2.96855e-10
44394591	chr22:44394591:C:T	2.9441e-26	-2.35053	-2.96855e-10	5.48096e-05	-2.17609	-2.96855e-10
44394996	chr22:44394996:G:A	2.06931e-25	-0.405819	0.00528202	0.000201478	-0.811938	-0.0623325
44395225	chr22:44395225:C:T	1.03308e-25	-5.82626e-10	-1.0952	0.000162747	-5.82626e-10	-1.08776
44395260	chr22:44395260:G:A	1.1404e-25	-5.82626e-10	-0.996371	0.000185418	-5.82626e-10	-0.957342
44395300	chr22:44395300:C:T	9.18115e-26	-5.82626e-10	-1.21318	0.000143102	-5.82626e-10	-1.2164
44395468	chr22:44395468:A:G	1.04564e-25	-5.82626e-10	-1.08313	0.000167865	-5.82626e-10	-1.05679
44395529	chr22:44395529:T:C	8.92451e-26	-5.82626e-10	-1.24154	0.000140021	-5.82626e-10	-1.23816
44395652	chr22:44395652:C:A	9.76219e-26	-5.82626e-10	-1.15182	0.000151561	-5.82626e-10	-1.15897
44395658	chr22:44395658:A:G	3.03727e-26	-1.08689	-1.23249	2.56901e-05	-1.70078	-1.23307
44395726	chr22:44395726:A:G	1.38443e-26	-1.91754	-1.18751	1.37419e-05	-2.3641	-1.19541
44395797	chr22:44395797:T:C	2.40502e-25	-5.82626e-10	-0.250195	0.000348464	-5.82626e-10	-0.326416
44395824	chr22:44395824:G:C	1.19411e-26	-2.31899	-0.933943	3.90213e-05	-1.55375	-0.962096
44395927	chr22:44395927:T:C	2.32527e-26	-1.30997	-1.27653	2.52049e-05	-1.67666	-1.27625
44396070	chr22:44396070:G:A	1.42144e-26	-2.29042	-0.788239	2.34495e-05	-2.18493	-0.840177
44396157	chr22:44396157:G:GA	8.78359e-26	-5.82626e-10	-1.25745	0.000138891	-5.82626e-10	-1.24626
44396185	chr22:44396185:A:G	2.89907e-26	-1.70117	-0.664776	2.78209e-05	-2.17659	-0.677571
44396248	chr22:44396248:C:T	9.56942e-27	-2.35568	-1.11867	1.51391e-05	-2.37455	-1.08812
44396353	chr22:44396353:G:A	1.28086e-25	-5.82626e-10	-0.880219	0.000208692	-5.82626e-10	-0.839095
44396414	chr22:44396414:T:C	4.72543e-25	-5.82626e-10	0.425208	0.000949686	-5.82626e-10	0.676179
44396472	chr22:44396472:G:A	8.64555e-26	-5.82626e-10	-1.27329	0.000135168	-5.82626e-10	-1.27343
44396733	chr22:44396733:C:T	1.05591e-26	-2.35345	-1.02249	1.91868e-05	-2.15998	-1.06575
44396812	chr22:44396812:C:T	1.28121e-25	-5.82626e-10	-0.879943	0.000190665	-5.82626e-10	-0.929436
44397039	chr22:44397039:C:T	1.54559e-25	-5.82626e-10	-0.692348	0.000254396	-5.82626e-10	-0.641059
44397420	chr22:44397420:T:G	3.05858e-26	-2.31239	-2.96855e-10	5.08912e-05	-2.25026	-2.96855e-10
44397525	chr22:44397525:T:C	1.46074e-25	-5.82626e-10	-0.748807	0.000208876	-5.82626e-10	-0.838213
44397746	chr22:44397746:T:A	3.18012e-25	-5.82626e-10	0.0291664	0.000505671	-5.82626e-10	0.0459342
44398049	chr22:44398049:G:A	2.2615e-26	-1.49242	-1.12188	2.11715e-05	-2.00134	-1.12596
44398132	chr22:44398132:C:T	9.28901e-26	-5.82626e-10	-1.2015	0.00014461	-5.82626e-10	-1.20591
44398634	chr22:44398634:T:C	8.28586e-27	-2.36731	-1.25106	1.32463e-05	-2.35512	-1.24112
44398635	chr22:44398635:G:A	1.18772e-25	-5.82626e-10	-0.955719	0.000193812	-5.82626e-10	-0.913064
44398731	chr22:44398731:G:A	2.65836e-25	-5.82626e-10	-0.150042	0.000447542	-5.82626e-10	-0.0761805
44398755	chr22:44398755:G:A	1.32804e-26	-2.0452	-1.10143	1.61423e-05	-2.29203	-1.10648
44398916	chr22:44398916:G:A	1.00071e-25	-5.82626e-10	-1.12704	0.000161163	-5.82626e-10	-1.09754
44398953	chr22:44398953:G:C	6.64269e-26	-2.18325	0.646434	8.00101e-05	-2.32808	0.530283
44399083	chr22:44399083:C:T	1.90043e-24	-5.82626e-10	1.81691	0.00389605	-5.82626e-10	2.08777
44399177	chr22:44399177:GA:G	3.2186e-25	-5.82626e-10	0.0411963	0.000583117	-5.82626e-10	0.188436
44399277	chr22:44399277:T:C	8.88627e-26	-5.82626e-10	-1.24583	0.000136069	-5.82626e-10	-1.26679
44399306	chr22:44399306:A:G	2.87679e-25	-5.82626e-10	-0.0710751	0.000517724	-5.82626e-10	0.0694903
44399458	chr22:44399458:G:A	3.09469e-25	-5.82626e-10	0.00193702	0.000436377	-5.82626e-10	-0.101445
44399515	chr22:44399515:C:CAA	2.99388e-25	-5.82626e-10	-0.0311807	0.000539938	-5.82626e-10	0.111503
44399584	chr22:44399584:G:A	8.66777e-26	-5.82626e-10	-1.27072	0.000136283	-5.82626e-10	-1.26522
44399885	chr22:44399885:G:A	9.40781e-26	-5.82626e-10	-1.1888	0.000152569	-5.82626e-10	-1.15233
44400096	chr22:44400096:G:A	1.97075e-26	-1.49764	-1.25428	2.96267e-05	-1.52581	-1.26546
44400187	chr22:44400187:C:T	2.11165e-25	-5.82626e-10	-0.380284	0.000335579	-5.82626e-10	-0.364094
44400256	chr22:44400256:G:T	4.03995e-26	-0.889265	-1.14484	3.87813e-05	-1.36885	-1.15316
44400477	chr22:44400477:G:C	6.14433e-26	-1.70993	0.0951183	0.00038737	-0.237095	0.0165246
44400582	chr22:44400582:T:C	1.34853e-25	-5.82626e-10	-0.82874	0.000220156	-5.82626e-10	-0.785618
44400636	chr22:44400636:G:A	2.80897e-25	-5.82626e-10	-0.0949346	0.000450559	-5.82626e-10	-0.0694639
44400696	chr22:44400696:TG:T	9.71347e-26	-5.82626e-10	-1.15682	0.000158327	-5.82626e-10	-1.11529
44400698	chr22:44400698:G:A	3.73334e-26	-2.11303	-2.96855e-10	4.72326e-05	-2.32487	-2.96855e-10
44401061	chr22:44401061:C:T	2.96286e-26	-2.34418	-2.96855e-10	5.12497e-05	-2.24324	-2.96855e-10
44401357	chr22:44401357:CAG:C	9.81184e-26	-5.82626e-10	-1.14675	0.0001559	-5.82626e-10	-1.13074
44401359	chr22:44401359:G:A	2.99738e-26	-2.3326	-2.96855e-10	4.55656e-05	-2.3608	-2.96855e-10
44401519	chr22:44401519:C:A	2.08439e-25	-5.82626e-10	-0.393277	0.000294134	-5.82626e-10	-0.495917
44401520	chr22:44401520:C:T	2.08439e-25	-5.82626e-10	-0.393277	0.000294134	-5.82626e-10	-0.495917
44401807	chr22:44401807:A:C	1.14814e-26	-2.01619	-1.276	1.38449e-05	-2.27636	-1.27567
44401843	chr22:44401843:C:A	3.82732e-26	-2.37414	0.285967	5.32289e-05	-2.34926	0.143914
44401969	chr22:44401969:G:A	1.39508e-25	-5.82626e-10	-0.794801	0.000211439	-5.82626e-10	-0.826014
44402223	chr22:44402223:A:G	1.02364e-24	-5.82626e-10	1.1982	0.00189218	-5.82626e-10	1.36553
44402333	chr22:44402333:G:T	1.43105e-25	-5.82626e-10	-0.769344	0.000212083	-5.82626e-10	-0.822974
44402430	chr22:44402430:G:A	1.56005e-26	-1.75236	-1.23326	2.30586e-05	-1.79021	-1.2517
44402682	chr22:44402682:A:G	9.5879e-26	-5.82626e-10	-1.16983	0.000151961	-5.82626e-10	-1.15633
44402766	chr22:44402766:C:T	8.14977e-27	-2.35939	-1.27554	2.43937e-05	-1.71902	-1.26661
44402840	chr22:44402840:C:T	1.14011e-26	-2.04674	-1.25248	1.398e-05	-2.29238	-1.24994
44403214	chr22:44403214:T:G	8.89027e-27	-2.27279	-1.27518	3.08735e-05	-1.47385	-1.2762
44403369	chr22:44403369:A:T	2.30181e-26	-1.70996	-0.886677	1.93709e-05	-2.26528	-0.950901
44403505	chr22:44403505:G:T	9.16753e-27	-2.29372	-1.22353	2.24593e-05	-1.81356	-1.25469
44403682	chr22:44403682:T:C	2.16916e-25	-5.82626e-10	-0.353412	0.000335929	-5.82626e-10	-0.363051
44404134	chr22:44404134:C:T	1.08377e-25	0.0826425	-1.12995	7.63828e-05	-0.743543	-1.10065
44404498	chr22:44404498:T:C	1.28036e-25	-5.82626e-10	-0.880607	0.000197979	-5.82626e-10	-0.891789
44404759	chr22:44404759:G:C	2.43503e-26	-1.69851	-0.841865	2.73858e-05	-2.06437	-0.805555
44404760	chr22:44404760:A:G	8.73442e-27	-2.36323	-1.20242	1.5634e-05	-2.23801	-1.19249
44405181	chr22:44405181:T:A	1.49695e-26	-1.75364	-1.27327	1.31609e-05	-2.34064	-1.26207
44405346	chr22:44405346:G:C	8.74321e-27	-2.35473	-1.20992	1.37071e-05	-2.36539	-1.19665
44405497	chr22:44405497:C:T	1.239e-26	-2.25647	-0.959564	1.87402e-05	-2.37382	-0.87546
44405505	chr22:44405505:G:A	1.0966e-25	-5.82626e-10	-1.03554	0.000165778	-5.82626e-10	-1.0693
44405682	chr22:44405682:A:T	1.3718e-26	-2.11591	-0.998301	1.88836e-05	-2.32453	-0.917128
44406215	chr22:44406215:T:C	1.77414e-26	-2.24205	-0.61497	3.6162e-05	-2.01284	-0.579098
44407389	chr22:44407389:C:T	1.67419e-26	-2.1745	-0.740505	2.20565e-05	-2.37595	-0.710397
44407492	chr22:44407492:G:A	9.59443e-26	-5.82626e-10	-1.16915	0.000148191	-5.82626e-10	-1.18145
44407669	chr22:44407669:C:T	8.86249e-26	-5.82626e-10	-1.24851	0.000139061	-5.82626e-10	-1.24504
44407842	chr22:44407842:C:T	1.27264e-25	-0.24079	-0.645871	0.000222215	-0.194869	-0.581439
44408087	chr22:44408087:A:G	1.3029e-25	-5.82626e-10	-0.863157	0.000194505	-5.82626e-10	-0.909492
44408114	chr22:44408114:A:C	1.24116e-25	-5.82626e-10	-0.911705	0.000190076	-5.82626e-10	-0.932529
44408116	chr22:44408116:G:C	8.75797e-26	-5.82626e-10	-1.26037	0.00013694	-5.82626e-10	-1.26041
44408312	chr22:44408312:T:C	1.6974e-26	-2.2709	-0.630339	3.36629e-05	-2.06995	-0.593612
44408323	chr22:44408323:C:T	1.20297e-26	-2.06609	-1.17945	1.54101e-05	-2.28735	-1.15758
44408459	chr22:44408459:G:A	9.80107e-26	-5.82626e-10	-1.14784	0.000152874	-5.82626e-10	-1.15034
44408531	chr22:44408531:T:C	8.66816e-26	-5.82626e-10	-1.27068	0.000138161	-5.82626e-10	-1.25153
44408591	chr22:44408591:T:C	1.8536e-26	-2.3748	-0.438408	3.50877e-05	-2.24141	-0.380689
44408685	chr22:44408685:G:T	2.57795e-26	-2.19643	-0.286913	3.45325e-05	-2.35633	-0.281717
44408781	chr22:44408781:T:C	1.40931e-25	-5.82626e-10	-0.784652	0.000222252	-5.82626e-10	-0.776142
44408987	chr22:44408987:C:A	1.3483e-26	-2.31291	-0.818583	2.21297e-05	-2.3655	-0.717533
44409040	chr22:44409040:G:A	3.22805e-25	-5.82626e-10	0.044127	0.000455761	-5.82626e-10	-0.0579841
44409097	chr22:44409097:G:A	1.40236e-26	-2.3488	-0.743382	2.38136e-05	-2.37651	-0.633188
44409342	chr22:44409342:G:A	4.48347e-26	-1.92994	-2.96855e-10	8.18692e-05	-1.77483	-2.96855e-10
44409508	chr22:44409508:G:A	1.11873e-25	-5.82626e-10	-1.01556	0.000180681	-5.82626e-10	-0.983221
44409564	chr22:44409564:G:A	2.96296e-26	-2.34415	-2.96855e-10	6.5093e-05	-2.00413	-2.96855e-10
44409950	chr22:44409950:C:T	1.47479e-26	-2.37666	-0.665163	2.5168e-05	-2.30988	-0.644495
44410350	chr22:44410350:G:A	1.83785e-25	-5.82626e-10	-0.519157	0.000303848	-5.82626e-10	-0.463425
44410448	chr22:44410448:G:A	9.13416e-26	-5.82626e-10	-1.21832	0.000151001	-5.82626e-10	-1.16266
44410584	chr22:44410584:G:A	8.66833e-26	-5.82626e-10	-1.27066	0.000136404	-5.82626e-10	-1.26433
44410657	chr22:44410657:G:A	2.96476e-26	-2.34354	-2.96855e-10	6.51188e-05	-2.00374	-2.96855e-10
44410741	chr22:44410741:A:G	1.32765e-26	-2.36495	-0.781974	2.14252e-05	-2.3519	-0.763479
44411200	chr22:44411200:C:T	9.02888e-26	-1.22991	-2.96855e-10	0.000169824	-1.04519	-2.96855e-10
44411713	chr22:44411713:T:G	1.19892e-25	-5.82626e-10	-0.946327	0.000188155	-5.82626e-10	-0.942687
44411928	chr22:44411928:G:A	1.26044e-25	-5.82626e-10	-0.896294	0.000209013	-5.82626e-10	-0.837554
44412032	chr22:44412032:G:A	8.58898e-27	-2.31182	-1.27062	1.45014e-05	-2.23777	-1.26794
44412113	chr22:44412113:C:T	1.0042e-25	-5.82626e-10	-1.12356	0.000158714	-5.82626e-10	-1.11285
44412194	chr22:44412194:C:T	8.81776e-26	-5.82626e-10	-1.25357	0.000143367	-5.82626e-10	-1.21454
44412481	chr22:44412481:G:A	9.56892e-26	-5.82626e-10	-1.17182	0.000150046	-5.82626e-10	-1.16901
44412762	chr22:44412762:G:A	1.42421e-25	-5.82626e-10	-0.774131	0.000246033	-5.82626e-10	-0.674485
44413059	chr22:44413059:T:C	1.83727e-26	-2.32435	-0.497705	3.08007e-05	-2.32869	-0.423728
44413313	chr22:44413313:A:G	8.01165e-27	-2.3767	-1.27532	1.3294e-05	-2.31721	-1.27543
44413430	chr22:44413430:G:A	1.77579e-25	-5.82626e-10	-0.553503	0.000316396	-5.82626e-10	-0.422957
44413656	chr22:44413656:G:A	3.65739e-25	-0.687788	0.856785	0.000880024	-0.665985	1.26598
44413785	chr22:44413785:C:A	1.0009e-25	-1.75809	0.631234	0.000131108	-2.32658	1.02265
44413834	chr22:44413834:T:A	1.23384e-26	-2.36368	-0.856525	2.21032e-05	-2.31569	-0.768536
44414503	chr22:44414503:CT:C	8.85095e-27	-2.36763	-1.18476	1.44696e-05	-2.34716	-1.16074
44414637	chr22:44414637:C:T	1.39985e-25	-5.82626e-10	-0.791389	0.000243772	-5.82626e-10	-0.68372
44414647	chr22:44414647:G:C	5.08394e-24	-5.82626e-10	2.80092	0.0102531	-5.82626e-10	3.05538
44414862	chr22:44414862:T:A	1.07832e-26	-2.37636	-0.978573	1.89283e-05	-2.31786	-0.921434
44415185	chr22:44415185:C:T	1.96822e-26	-1.89217	-0.861035	2.32681e-05	-2.30934	-0.723524
44415195	chr22:44415195:T:C	1.91515e-26	-1.92654	-0.854001	2.31701e-05	-2.3215	-0.715589
44415609	chr22:44415609:T:C	1.31695e-26	-2.2859	-0.869122	2.69391e-05	-2.08291	-0.803461
44415695	chr22:44415695:T:C	1.25117e-25	-5.82626e-10	-0.903675	0.000192014	-5.82626e-10	-0.922386
44415864	chr22:44415864:C:T	4.61525e-26	-2.27726	0.376292	7.80989e-05	-2.31074	0.48876
44415882	chr22:44415882:C:T	1.6497e-26	-1.77784	-1.1519	1.59244e-05	-2.33176	-1.08033
44416049	chr22:44416049:C:T	6.06383e-25	-0.609007	1.2836	0.00152696	-0.564784	1.71587
44416196	chr22:44416196:A:C	9.83935e-26	-5.82626e-10	-1.14395	0.000158992	-5.82626e-10	-1.1111
44416208	chr22:44416208:A:G	1.38364e-25	-5.82626e-10	-0.803035	0.000215589	-5.82626e-10	-0.806577
44416255	chr22:44416255:G:A	1.64457e-25	-5.82626e-10	-0.63027	0.000262723	-5.82626e-10	-0.608851
44416488	chr22:44416488:C:T	1.51386e-25	-5.82626e-10	-0.713086	0.000241633	-5.82626e-10	-0.692531
44416655	chr22:44416655:A:G	2.18238e-26	-2.12569	-0.524229	2.78784e-05	-2.35021	-0.501886
44416881	chr22:44416881:T:G	1.33747e-25	-1.75314	0.916162	0.000202561	-2.32667	1.45776
44416956	chr22:44416956:T:A	1.21135e-24	-5.82626e-10	1.36657	0.00312247	-5.82626e-10	1.86643
44417074	chr22:44417074:A:G	4.27977e-26	-1.87107	-0.105367	6.33547e-05	-2.30288	0.271681
44417110	chr22:44417110:G:A	1.67712e-25	-5.82626e-10	-0.610671	0.000264054	-5.82626e-10	-0.603798
44417130	chr22:44417130:T:C	2.08355e-26	-1.71922	-0.977037	2.15911e-05	-2.3727	-0.734973
44417452	chr22:44417452:C:T	3.02013e-26	-2.32504	-2.96855e-10	4.52616e-05	-2.36749	-2.96855e-10
44417775	chr22:44417775:C:A	6.89546e-25	-0.23781	1.04092	0.00195195	-0.254235	1.65087
44417810	chr22:44417810:C:T	2.54302e-25	-5.82626e-10	-0.194399	0.000432453	-5.82626e-10	-0.110479
44418036	chr22:44418036:A:AT	8.64774e-26	-5.82626e-10	-1.27304	0.000134746	-5.82626e-10	-1.27656
44418093	chr22:44418093:C:T	1.20895e-25	-5.82626e-10	-0.938003	0.000207217	-5.82626e-10	-0.846186
44418125	chr22:44418125:G:T	1.19986e-25	-5.82626e-10	-0.945548	0.000205469	-5.82626e-10	-0.854659
44418457	chr22:44418457:A:G	1.30545e-26	-2.21931	-0.944473	1.81797e-05	-2.37667	-0.90298
44418508	chr22:44418508:T:C	2.97243e-26	-2.33713	-0.003828	5.14809e-05	-2.36303	0.124293
44418554	chr22:44418554:T:G	1.44988e-24	-5.82626e-10	1.54632	0.00493549	-5.82626e-10	2.32426
44418651	chr22:44418651:G:A	9.08451e-26	-5.82626e-10	-1.22377	0.000141296	-5.82626e-10	-1.22909
44418826	chr22:44418826:G:A	5.989e-26	-2.09363	0.453217	0.000124201	-2.35524	0.997189
44418943	chr22:44418943:A:G	7.38167e-26	-0.160555	-1.27078	0.000119759	-0.124563	-1.26991
44419237	chr22:44419237:A:G	2.68885e-24	-5.82626e-10	2.16395	0.0100387	-5.82626e-10	3.03425
44419333	chr22:44419333:A:G	1.73799e-26	-2.15439	-0.723219	2.32803e-05	-2.3698	-0.662546
44419606	chr22:44419606:A:G	1.62631e-26	-2.2318	-0.71222	2.33776e-05	-2.3768	-0.651368
44419859	chr22:44419859:C:T	7.15235e-24	-5.82626e-10	3.14227	0.0201165	-5.82626e-10	3.72935
44419917	chr22:44419917:T:C	1.40432e-24	-5.82626e-10	1.51439	0.00466031	-5.82626e-10	2.26688
44420135	chr22:44420135:G:A	3.68113e-24	-5.82626e-10	2.47805	0.010962	-5.82626e-10	3.12224
44420224	chr22:44420224:A:G	3.07064e-24	-5.82626e-10	2.29672	0.0117449	-5.82626e-10	3.19123
44420237	chr22:44420237:A:C	3.32092e-24	-5.82626e-10	2.37507	0.0128207	-5.82626e-10	3.27886
44420283	chr22:44420283:A:G	3.08345e-24	-5.82626e-10	2.30088	0.0117787	-5.82626e-10	3.1941
44420727	chr22:44420727:G:T	4.04084e-26	-2.14375	0.109866	8.37011e-05	-2.36813	0.615429
44420884	chr22:44420884:G:A	8.61688e-26	-5.82626e-10	-1.27661	0.000134856	-5.82626e-10	-1.27574
44420897	chr22:44420897:A:G	1.12717e-26	-2.3301	-0.980523	1.75574e-05	-2.3744	-0.940074
44421076	chr22:44421076:A:T	1.79058e-26	-2.22999	-0.617803	2.58519e-05	-2.3768	-0.550765
44421110	chr22:44421110:T:C	2.58484e-26	-2.16146	-0.319214	4.81347e-05	-2.37108	0.06513
44421113	chr22:44421113:C:A	1.77898e-26	-2.23501	-0.619283	2.58231e-05	-2.37672	-0.551965
44421242	chr22:44421242:T:C	1.82e-26	-2.35444	-0.477063	4.09288e-05	-2.07569	-0.392431
44421532	chr22:44421532:C:A	1.40501e-26	-2.28062	-0.809667	2.12592e-05	-2.37057	-0.752592
44421544	chr22:44421544:A:T	4.98528e-26	-1.82385	-2.96855e-10	5.88685e-05	-2.10465	-2.96855e-10
44421548	chr22:44421548:T:C	2.95961e-26	-2.14781	-0.197467	5.51534e-05	-2.36855	0.198718
44421575	chr22:44421575:T:A	1.27617e-26	-2.26245	-0.924028	1.8757e-05	-2.37388	-0.874508
44421584	chr22:44421584:T:A	8.93141e-26	-5.82626e-10	-1.24076	0.000146053	-5.82626e-10	-1.19598
44421589	chr22:44421589:T:C	1.2146e-25	-5.82626e-10	-0.933336	0.000210016	-5.82626e-10	-0.832768
44421743	chr22:44421743:C:T	2.70195e-26	-2.16993	-0.266434	5.07043e-05	-2.37256	0.118617
44421843	chr22:44421843:G:C	9.09918e-26	-5.82626e-10	-1.22215	0.000150004	-5.82626e-10	-1.16929
44421964	chr22:44421964:C:T	1.34351e-26	-2.26934	-0.865703	1.99582e-05	-2.37285	-0.813456
44422013	chr22:44422013:A:G	1.37789e-26	-2.24239	-0.867397	1.98641e-05	-2.37623	-0.81481
44422049	chr22:44422049:C:T	1.49944e-24	-5.82626e-10	1.57993	0.00502013	-5.82626e-10	2.34126
44422075	chr22:44422075:C:T	6.47832e-26	-2.13936	0.577481	0.00014201	-2.36685	1.1428
44422170	chr22:44422170:G:A	1.54502e-26	-2.19418	-0.801116	2.64096e-05	-2.37543	-0.530794
44422376	chr22:44422376:G:A	9.17766e-26	-5.82626e-10	-1.21356	0.00014739	-5.82626e-10	-1.18687
44422380	chr22:44422380:T:A	1.04992e-26	-2.33633	-1.04529	1.64231e-05	-2.37279	-1.00847
44422540	chr22:44422540:T:C	2.07904e-24	-5.82626e-10	1.90674	0.00731246	-5.82626e-10	2.71738
44422629	chr22:44422629:A:C	6.79366e-25	-5.82626e-10	0.788238	0.0018417	-5.82626e-10	1.33849
44422638	chr22:44422638:T:C	2.83618e-26	-2.36939	-0.0184856	6.11719e-05	-2.14816	0.0818993
44422654	chr22:44422654:C:T	7.85248e-25	-5.82626e-10	0.933078	0.00216418	-5.82626e-10	1.49984
44422756	chr22:44422756:G:A	1.01156e-26	-2.33126	-1.08759	1.56193e-05	-2.37421	-1.05724
44422882	chr22:44422882:A:G	8.98773e-26	-5.82626e-10	-1.23448	0.00014387	-5.82626e-10	-1.21104
44422900	chr22:44422900:C:T	2.34018e-26	-1.31948	-1.26062	1.38149e-05	-2.35773	-1.19647
44422902	chr22:44422902:C:T	1.30735e-25	-5.82626e-10	-0.859753	0.000203585	-5.82626e-10	-0.86387
44422908	chr22:44422908:G:C	1.57404e-26	-2.2148	-0.761892	2.17018e-05	-2.37175	-0.730809
44422942	chr22:44422942:C:T	8.62555e-26	-5.82626e-10	-1.27561	0.000134957	-5.82626e-10	-1.27499
44423015	chr22:44423015:G:A	8.88567e-27	-2.37635	-1.17213	2.28815e-05	-1.8361	-1.21352
44423020	chr22:44423020:T:C	1.29456e-26	-1.90303	-1.26913	1.50955e-05	-2.19379	-1.27176
44423092	chr22:44423092:C:T	2.41647e-25	-5.82626e-10	-0.245443	0.000542176	-5.82626e-10	0.115639
44423106	chr22:44423106:T:C	3.39667e-25	-1.45105	1.54609	0.00370444	0.481567	1.55577
44423162	chr22:44423162:C:T	1.18928e-25	-5.82626e-10	-0.954402	0.000172233	-5.82626e-10	-1.0311
44423558	chr22:44423558:A:G	1.01606e-25	-5.82626e-10	-1.11182	0.000157784	-5.82626e-10	-1.11873
44423598	chr22:44423598:G:T	1.51026e-25	-5.82626e-10	-0.715473	0.000253316	-5.82626e-10	-0.645315
44423902	chr22:44423902:C:A	1.69254e-25	-5.82626e-10	-0.601524	0.000269745	-5.82626e-10	-0.582475
44423941	chr22:44423941:A:G	8.61775e-26	-5.82626e-10	-1.27651	0.000135079	-5.82626e-10	-1.27409
44424474	chr22:44424474:G:A	1.38627e-25	-5.82626e-10	-0.801135	0.000232421	-5.82626e-10	-0.7314
44424663	chr22:44424663:C:G	1.04676e-25	-5.82626e-10	-1.08205	0.000163124	-5.82626e-10	-1.08544
44424916	chr22:44424916:A:G	9.17925e-26	-0.176949	-1.03644	0.00123825	1.92739	-0.985887
44425030	chr22:44425030:A:T	3.37886e-26	-1.03739	-1.17541	2.51109e-05	-1.76526	-1.19139
44425197	chr22:44425197:C:G	4.22377e-26	-0.953066	-1.03654	3.43888e-05	-1.70243	-0.939791
44425214	chr22:44425214:C:A	8.88397e-26	-2.04838	0.802296	0.000255404	-1.59424	0.957138
44425273	chr22:44425273:C:T	1.17953e-26	-1.99162	-1.2736	2.26069e-05	-1.79265	-1.26905
44425360	chr22:44425360:A:G	6.58386e-26	-0.514118	-1.0316	0.000798664	1.48079	-0.9778
44425511	chr22:44425511:C:T	1.02899e-25	-5.82626e-10	-1.09918	0.000163385	-5.82626e-10	-1.08384
44426207	chr22:44426207:C:T	1.77e-25	-5.82626e-10	-0.556772	0.000300896	-5.82626e-10	-0.473189
44426352	chr22:44426352:C:T	2.18376e-25	-5.82626e-10	-0.346705	0.000388867	-5.82626e-10	-0.216715
44426824	chr22:44426824:C:T	2.91214e-26	-2.36145	-2.96855e-10	4.50906e-05	-2.37128	-2.96855e-10
44427170	chr22:44427170:C:A	9.90448e-27	-2.16315	-1.27678	3.34123e-05	-1.39514	-1.27589
44427215	chr22:44427215:A:C	1.31991e-26	-1.91081	-1.24196	5.69382e-05	-0.930198	-1.20779
44427229	chr22:44427229:C:T	3.56721e-25	-5.82626e-10	0.144034	0.000542051	-5.82626e-10	0.115408
44427284	chr22:44427284:C:T	1.55359e-25	-5.82626e-10	-0.687184	0.000223467	-5.82626e-10	-0.770687
44427546	chr22:44427546:AG:A	8.74236e-26	-5.82626e-10	-1.26216	0.000136604	-5.82626e-10	-1.26286
44427565	chr22:44427565:G:A	3.41793e-26	-1.14332	-1.05798	6.42041e-05	-0.880219	-1.13767
44427668	chr22:44427668:G:A	9.25363e-26	-5.82626e-10	-1.20532	0.000142541	-5.82626e-10	-1.22032
44427830	chr22:44427830:G:A	8.85226e-26	-5.82626e-10	-1.24966	0.000138715	-5.82626e-10	-1.24753
44427890	chr22:44427890:G:A	8.72328e-26	-5.82626e-10	-1.26434	0.000136253	-5.82626e-10	-1.26544
44427929	chr22:44427929:T:G	1.08601e-25	-5.82626e-10	-1.04524	0.000176295	-5.82626e-10	-1.00779
44428266	chr22:44428266:G:A	1.21881e-25	-5.82626e-10	-0.929873	0.000183691	-5.82626e-10	-0.966699
44428452	chr22:44428452:A:C	8.09027e-26	-0.314929	-1.02475	0.00101604	1.71591	-0.972192
44428615	chr22:44428615:A:G	4.3272e-26	-0.845259	-1.12016	0.000411467	0.948881	-1.1091
44428648	chr22:44428648:G:A	3.37135e-26	-2.21502	-2.96855e-10	5.81881e-05	-2.11627	-2.96855e-10
44428776	chr22:44428776:G:A	1.32908e-24	2.69503	-1.23571	0.000685741	1.59309	-1.24254
```
